## Supplementary material for "Characterization of shared and ancestry-specific signals driving complex traits using multi-ancestry fine-mapping": susiex_nc3.cs80.snp

```
BP	SNP	PIP(CS1)	LogBF(CS1,Pop1)	LogBF(CS1,Pop2)
193900500	chr3:193900500:C:T	1.35019e-05	0.262219	-2.69129e-10
193901190	chr3:193901190:T:C	8.76392e-07	-1.29746	-1.1751
193901329	chr3:193901329:C:A	5.86791e-06	-1.33471e-10	-0.571113
193901449	chr3:193901449:C:T	8.25523e-06	-1.33471e-10	-0.229765
193901893	chr3:193901893:T:C	7.16841e-07	-1.5265	-1.14701
193902026	chr3:193902026:A:G	3.57324e-06	-1.33471e-10	-1.06714
193902089	chr3:193902089:C:T	2.88042e-06	-0.0840506	-1.19863
193902721	chr3:193902721:T:C	2.35773e-06	-0.251339	-1.23157
193902852	chr3:193902852:G:A	1.08896e-05	1.26031	-1.21312
193903282	chr3:193903282:A:G	6.75755e-07	-1.50725	-1.22529
193903909	chr3:193903909:C:A	1.05129e-05	1.04778	-1.03579
193904208	chr3:193904208:G:A	4.54181e-06	-1.33471e-10	-0.827287
193904298	chr3:193904298:G:A	1.41506e-06	-0.787582	-1.20586
193904374	chr3:193904374:G:A	1.14378e-06	-1.2974	-0.908877
193904555	chr3:193904555:C:T	3.21576e-06	-1.33471e-10	-1.17255
193904733	chr3:193904733:C:T	3.69608e-06	-1.33471e-10	-1.03334
193905012	chr3:193905012:G:A	1.22917e-06	-1.24324	-0.891028
193905107	chr3:193905107:T:A	2.80524e-06	-0.227347	-1.08178
193905134	chr3:193905134:A:C	1.30681e-06	-0.881478	-1.19154
193905268	chr3:193905268:CAT:C	1.14908e-06	-1.29157	-0.910076
193905358	chr3:193905358:G:C	3.70222e-06	-1.33471e-10	-1.03168
193905483	chr3:193905483:G:A	5.03776e-06	-1.33471e-10	-0.72365
193905511	chr3:193905511:T:C	3.2041e-06	-1.33471e-10	-1.17618
193905553	chr3:193905553:G:A	3.03861e-06	-1.33471e-10	-1.22921
193905929	chr3:193905929:C:T	3.03353e-06	-1.33471e-10	-1.23088
193906247	chr3:193906247:G:C	5.40153e-06	-1.33471e-10	-0.65393
193906318	chr3:193906318:T:C	3.03229e-06	-1.33471e-10	-1.23129
193906735	chr3:193906735:G:A	8.11259e-06	-0.247194	-2.69129e-10
193906917	chr3:193906917:T:C	4.63926e-06	-1.33471e-10	-0.806058
193907386	chr3:193907386:T:C	2.47397e-06	-1.43479	-2.69129e-10
193907739	chr3:193907739:T:G	5.28067e-06	-1.33471e-10	-0.676559
193907962	chr3:193907962:A:G	6.36131e-07	-1.65411	-1.13885
193908328	chr3:193908328:C:T	3.25694e-06	-1.33471e-10	-1.15982
193908348	chr3:193908348:C:T	3.67632e-06	-1.33471e-10	-1.0387
193908450	chr3:193908450:T:C	1.45146e-05	-1.33471e-10	0.33454
193908983	chr3:193908983:C:T	6.55785e-06	0.651959	-1.11191
193909108	chr3:193909108:C:T	8.36575e-07	-1.41862	-1.10044
193909489	chr3:193909489:G:A	3.17531e-06	-1.33471e-10	-1.18521
193909526	chr3:193909526:T:G	8.3828e-06	-1.33471e-10	-0.214429
193910236	chr3:193910236:TC:T	3.4777e-06	-1.09424	-2.69129e-10
193910604	chr3:193910604:A:G	1.10716e-05	-1.33471e-10	0.0637699
193911623	chr3:193911623:A:T	1.03413e-06	-1.54046	-0.766593
193912292	chr3:193912292:T:C	3.14484e-05	2.03514	-0.927406
193912405	chr3:193912405:G:A	1.42159e-06	-1.57994	-0.408894
193912596	chr3:193912596:C:T	3.73466e-06	-1.33471e-10	-1.02296
193912696	chr3:193912696:A:G	3.59002e-06	-1.33471e-10	-1.06245
193913182	chr3:193913182:C:A	3.53938e-06	-1.33471e-10	-1.07666
193913223	chr3:193913223:G:T	9.89732e-07	-1.15645	-1.19448
193913253	chr3:193913253:G:C	1.5203e-06	-0.69024	-1.23147
193913440	chr3:193913440:A:G	3.22426e-06	-1.33471e-10	-1.16991
193913610	chr3:193913610:T:C	3.03696e-06	-1.33471e-10	-1.22976
193913686	chr3:193913686:AC:A	3.03408e-06	-1.33471e-10	-1.2307
193914056	chr3:193914056:G:C	1.5115e-05	0.375076	-2.69129e-10
193914331	chr3:193914331:TG:T	2.28064e-06	-1.51615	-2.69129e-10
193914336	chr3:193914336:A:G	3.12747e-06	-1.33471e-10	-1.20039
193914499	chr3:193914499:GC:G	1.04697e-06	-1.49229	-0.802425
193914808	chr3:193914808:T:A	3.06951e-06	-1.33471e-10	-1.21909
193915153	chr3:193915153:C:A	3.8855e-06	-1.33471e-10	-0.983361
193915220	chr3:193915220:G:T	1.92361e-05	0.616178	-2.69129e-10
193915481	chr3:193915481:C:T	3.16862e-06	-1.33471e-10	-1.18732
193916361	chr3:193916361:C:T	3.40108e-06	-1.33471e-10	-1.11652
193916775	chr3:193916775:C:T	3.90163e-06	-1.33471e-10	-0.979217
193917969	chr3:193917969:C:T	1.11353e-06	-1.49677	-0.736307
193918252	chr3:193918252:A:T	2.02026e-05	0.665197	-2.69129e-10
193918253	chr3:193918253:T:C	3.05175e-06	-1.33471e-10	-1.22489
193918435	chr3:193918435:G:A	3.29646e-06	-1.33471e-10	-1.14776
193918459	chr3:193918459:G:A	7.24657e-06	-1.33471e-10	-0.360083
193918567	chr3:193918567:C:T	8.21841e-06	-1.33471e-10	-0.234235
193918632	chr3:193918632:C:T	4.71307e-06	-1.33471e-10	-0.790273
193918809	chr3:193918809:G:A	3.74515e-06	-1.33471e-10	-1.02015
193918961	chr3:193918961:C:T	6.87911e-06	-1.33471e-10	-0.412122
193919418	chr3:193919418:C:A	3.52376e-06	-1.33471e-10	-1.08108
193919742	chr3:193919742:G:A	1.908e-06	-0.741746	-0.952812
193919895	chr3:193919895:G:GTGAGAT	1.54529e-05	0.594399	-0.197212
193919998	chr3:193919998:C:T	3.99358e-06	-1.33471e-10	-0.955924
193920051	chr3:193920051:G:A	4.71143e-06	-1.33471e-10	-0.79062
193920567	chr3:193920567:G:A	3.37085e-06	-1.33471e-10	-1.12545
193920645	chr3:193920645:C:T	4.20624e-06	-0.260429	-0.643614
193921834	chr3:193921834:C:T	7.61714e-06	0.913071	-1.22328
193921903	chr3:193921903:A:G	2.73853e-05	0.969393	-2.69129e-10
193921924	chr3:193921924:G:A	3.60955e-06	-1.33471e-10	-1.05703
193921963	chr3:193921963:G:A	4.02334e-06	-1.33471e-10	-0.948499
193922004	chr3:193922004:C:T	3.92255e-06	-1.33471e-10	-0.973871
193922421	chr3:193922421:C:T	3.03213e-06	-1.33471e-10	-1.23135
193922619	chr3:193922619:C:T	7.02821e-05	1.9119	-2.69129e-10
193922625	chr3:193922625:C:A	1.32438e-06	-1.27466	-0.785011
193922677	chr3:193922677:C:T	3.15718e-06	-1.33471e-10	-1.19093
193923266	chr3:193923266:T:C	1.42028e-05	0.696936	-0.384106
193923302	chr3:193923302:G:A	3.06026e-06	-1.33471e-10	-1.22211
193923594	chr3:193923594:A:G	5.87889e-06	-1.33471e-10	-0.569243
193923963	chr3:193923963:G:A	3.04121e-06	-1.33471e-10	-1.22836
193923992	chr3:193923992:C:T	7.15198e-07	-1.62985	-1.04595
193924008	chr3:193924008:G:T	7.04278e-07	-1.65269	-1.0385
193924051	chr3:193924051:T:C	3.30642e-06	-1.33471e-10	-1.14474
193924166	chr3:193924166:G:A	5.07695e-06	-1.33471e-10	-0.715902
193924490	chr3:193924490:G:A	6.85597e-07	-1.64538	-1.07269
193924571	chr3:193924571:T:C	3.03933e-06	-1.33471e-10	-1.22897
193924699	chr3:193924699:C:T	0.000118457	2.43393	-2.69129e-10
193924738	chr3:193924738:A:G	4.7805e-06	-1.33471e-10	-0.776066
193924753	chr3:193924753:G:T	3.04246e-06	-1.33471e-10	-1.22794
193924816	chr3:193924816:A:G	4.04673e-06	0.278377	-1.22108
193924983	chr3:193924983:T:C	8.25473e-07	-1.64879	-0.883625
193925062	chr3:193925062:T:C	3.24685e-06	-1.33471e-10	-1.16293
193925387	chr3:193925387:A:G	3.78308e-06	-1.33471e-10	-1.01007
193925400	chr3:193925400:T:C	3.1553e-06	-1.33471e-10	-1.19153
193925403	chr3:193925403:G:A	9.76438e-07	-1.65086	-0.713591
193925496	chr3:193925496:G:A	3.03129e-06	-1.33471e-10	-1.23162
193926091	chr3:193926091:A:G	3.03849e-06	-1.33471e-10	-1.22925
193926252	chr3:193926252:G:A	5.29272e-06	-1.33471e-10	-0.674279
193926293	chr3:193926293:A:G	3.50232e-06	-1.33471e-10	-1.08719
193926380	chr3:193926380:C:T	0.000116945	2.4211	-2.69129e-10
193926599	chr3:193926599:G:A	8.03569e-07	-1.6534	-0.905902
193926892	chr3:193926892:T:C	3.3319e-06	-1.33471e-10	-1.13707
193926950	chr3:193926950:A:G	1.62205e-06	-0.632544	-1.22438
193927070	chr3:193927070:C:T	4.14735e-06	-1.33471e-10	-0.918142
193927181	chr3:193927181:C:T	5.78933e-06	-1.33471e-10	-0.584595
193927298	chr3:193927298:T:C	1.06605e-06	-1.47995	-0.796702
193927542	chr3:193927542:G:A	3.68957e-06	-1.33471e-10	-1.0351
193927634	chr3:193927634:C:T	4.19957e-06	-1.33471e-10	-0.905629
193927813	chr3:193927813:T:C	3.89838e-06	-1.33471e-10	-0.980051
193928142	chr3:193928142:G:A	3.27746e-06	-1.33471e-10	-1.15354
193928283	chr3:193928283:T:G	3.84213e-06	0.237041	-1.23163
193928406	chr3:193928406:T:A	3.72456e-06	-1.33471e-10	-1.02566
193928623	chr3:193928623:A:G	1.20036e-05	-1.33471e-10	0.144592
193928823	chr3:193928823:C:T	3.04943e-06	-1.33471e-10	-1.22566
193928991	chr3:193928991:G:A	3.23111e-06	-1.33471e-10	-1.16778
193929013	chr3:193929013:T:C	7.75653e-06	0.935224	-1.2273
193929587	chr3:193929587:G:A	3.56779e-06	-1.33471e-10	-1.06866
193929606	chr3:193929606:G:C	9.8827e-06	-1.33471e-10	-0.0498264
193930081	chr3:193930081:A:G	3.70835e-06	-1.33471e-10	-1.03002
193930101	chr3:193930101:C:T	4.01205e-06	-1.33471e-10	-0.95131
193930188	chr3:193930188:G:A	6.57821e-06	-1.33471e-10	-0.456849
193930569	chr3:193930569:T:C	3.04068e-06	-1.33471e-10	-1.22853
193930571	chr3:193930571:T:C	2.12837e-06	-0.446582	-1.13867
193930624	chr3:193930624:G:A	6.59e-07	-1.59564	-1.162
193930803	chr3:193930803:TC:T	1.99594e-06	-1.6495	-2.69129e-10
193931231	chr3:193931231:C:T	3.23724e-06	-1.33471e-10	-1.16589
193931251	chr3:193931251:T:C	7.54413e-07	-1.62576	-0.996663
193931418	chr3:193931418:TA:T	3.06427e-06	-1.33471e-10	-1.2208
193931493	chr3:193931493:T:C	3.46253e-06	-1.33471e-10	-1.09861
193931663	chr3:193931663:T:C	3.05366e-06	-1.33471e-10	-1.22427
193931780	chr3:193931780:C:T	1.35058e-06	-1.39937	-0.640709
193931920	chr3:193931920:C:G	5.87125e-06	-1.33471e-10	-0.570544
193931991	chr3:193931991:T:A	3.08473e-06	-1.33471e-10	-1.21415
193932302	chr3:193932302:C:T	0.000111242	2.37109	-2.69129e-10
193932350	chr3:193932350:T:A	9.84518e-06	-1.33471e-10	-0.0536298
193932575	chr3:193932575:G:A	3.65694e-06	-1.33471e-10	-1.04398
193932611	chr3:193932611:C:T	4.16223e-06	-1.33471e-10	-0.914562
193932612	chr3:193932612:G:A	3.5875e-06	-1.33471e-10	-1.06316
193932661	chr3:193932661:G:A	3.92315e-06	-1.33471e-10	-0.973718
193932758	chr3:193932758:C:A	3.59742e-06	-1.33471e-10	-1.06039
193933056	chr3:193933056:C:T	3.11135e-06	-1.33471e-10	-1.20556
193933511	chr3:193933511:T:C	2.33364e-05	1.95286	-1.14345
193933713	chr3:193933713:C:T	5.89254e-06	-1.33471e-10	-0.566924
193933885	chr3:193933885:T:G	5.29863e-05	2.82548	-1.19605
193933952	chr3:193933952:T:G	3.15146e-06	-1.33471e-10	-1.19275
193934717	chr3:193934717:T:C	3.86922e-06	-1.33471e-10	-0.98756
193935227	chr3:193935227:A:G	2.50271e-06	-1.42324	-2.69129e-10
193935236	chr3:193935236:C:T	4.81615e-06	-1.33471e-10	-0.768636
193935274	chr3:193935274:A:G	3.10024e-06	-1.33471e-10	-1.20913
193935463	chr3:193935463:C:A	1.13424e-05	-1.33471e-10	0.0879328
193935797	chr3:193935797:A:G	7.67412e-07	-1.63319	-0.972156
193935967	chr3:193935967:T:C	3.0503e-06	-1.33471e-10	-1.22537
193936156	chr3:193936156:T:G	9.32171e-07	-1.64874	-0.762106
193936466	chr3:193936466:A:G	3.37019e-06	-1.33471e-10	-1.12564
193936679	chr3:193936679:G:A	3.89462e-06	-1.33471e-10	-0.981015
193936850	chr3:193936850:AAGATGAG:A	1.18212e-05	-1.33471e-10	0.129283
193936954	chr3:193936954:A:G	3.12627e-06	-1.33471e-10	-1.20077
193936975	chr3:193936975:G:C	4.03374e-06	-1.33471e-10	-0.945917
193937243	chr3:193937243:T:G	4.88153e-06	-1.33471e-10	-0.755154
193937249	chr3:193937249:A:C	1.70401e-05	1.54434	-1.04939
193937660	chr3:193937660:C:T	3.39159e-06	-1.33471e-10	-1.11931
193937751	chr3:193937751:T:G	3.18461e-06	-1.33471e-10	-1.18228
193937841	chr3:193937841:C:T	3.39771e-05	2.20988	-1.0248
193938403	chr3:193938403:T:C	3.03137e-06	-1.33471e-10	-1.2316
193938445	chr3:193938445:T:C	3.03143e-06	-1.33471e-10	-1.23158
193938507	chr3:193938507:T:C	3.03156e-06	-1.33471e-10	-1.23153
193939144	chr3:193939144:G:A	3.92123e-06	-1.33471e-10	-0.974207
193939407	chr3:193939407:T:C	3.10439e-06	-1.33471e-10	-1.2078
193939482	chr3:193939482:C:T	3.24823e-06	-1.33471e-10	-1.1625
193939601	chr3:193939601:A:G	3.93687e-06	-1.33471e-10	-0.970225
193941029	chr3:193941029:A:G	3.05571e-06	-1.33471e-10	-1.2236
193941120	chr3:193941120:C:G	3.15999e-06	-1.33471e-10	-1.19004
193941270	chr3:193941270:G:A	4.69859e-06	-1.33471e-10	-0.79335
193941282	chr3:193941282:C:T	3.21935e-06	-1.33471e-10	-1.17143
193941296	chr3:193941296:AC:A	8.58303e-06	-1.33471e-10	-0.190825
193941297	chr3:193941297:C:A	2.79732e-05	1.89981	-0.909176
193941836	chr3:193941836:G:A	1.08574e-06	-1.28807	-0.970277
193942028	chr3:193942028:T:C	3.21857e-06	0.059518	-1.23119
193942217	chr3:193942217:G:A	3.05146e-06	-1.33471e-10	-1.22499
193942267	chr3:193942267:C:T	1.26513e-06	-1.58297	-0.522471
193942431	chr3:193942431:T:C	3.64111e-06	-1.33471e-10	-1.04832
193942658	chr3:193942658:A:G	1.79508e-05	1.77778	-1.23075
193943268	chr3:193943268:G:A	3.40885e-06	-1.33471e-10	-1.11424
193943286	chr3:193943286:T:C	5.08722e-06	0.343279	-1.05716
193943455	chr3:193943455:C:T	9.32424e-07	-1.38837	-1.02221
193943516	chr3:193943516:C:T	3.1684e-06	-1.33471e-10	-1.18738
193943619	chr3:193943619:G:A	6.33693e-05	1.80837	-2.69129e-10
193944282	chr3:193944282:C:T	2.10957e-06	-1.59413	-2.69129e-10
193944518	chr3:193944518:A:G	5.57408e-05	2.84042	-1.16032
193944857	chr3:193944857:G:A	5.08873e-06	0.187617	-0.901201
193945161	chr3:193945161:G:A	3.30934e-06	-1.33471e-10	-1.14386
193945390	chr3:193945390:T:A	3.19959e-06	-1.33471e-10	-1.17759
193945775	chr3:193945775:A:G	4.92609e-05	2.77918	-1.22266
193946089	chr3:193946089:G:A	3.44971e-06	-1.33471e-10	-1.10232
193946128	chr3:193946128:C:G	8.55225e-06	-0.194418	-2.69129e-10
193946246	chr3:193946246:G:A	3.98568e-06	-1.33471e-10	-0.957905
193946332	chr3:193946332:A:T	3.96289e-06	0.0731771	-1.03682
193946416	chr3:193946416:A:G	6.31434e-06	0.284257	-0.782045
193946469	chr3:193946469:C:T	2.84069e-06	-0.225998	-1.07057
193946562	chr3:193946562:C:T	3.06003e-06	-1.33471e-10	-1.22219
193946676	chr3:193946676:T:A	4.39698e-06	0.371932	-1.23163
193946845	chr3:193946845:A:G	2.98391e-06	-0.113929	-1.13345
193946939	chr3:193946939:G:A	3.10012e-06	-1.33471e-10	-1.20917
193947205	chr3:193947205:C:T	2.0691e-06	-1.47853	-0.134966
193947214	chr3:193947214:T:C	7.75279e-07	-1.36656	-1.22859
193947250	chr3:193947250:C:T	0.000527123	3.92682	-2.69129e-10
193947545	chr3:193947545:G:A	3.11774e-06	-1.33471e-10	-1.2035
193948252	chr3:193948252:A:G	3.08501e-06	-1.18232	-0.0317366
193948833	chr3:193948833:C:A	4.10011e-06	-1.33471e-10	-0.929599
193949030	chr3:193949030:T:C	3.38794e-06	-1.33471e-10	-1.12039
193949398	chr3:193949398:G:A	8.67825e-07	-1.50993	-0.972445
193949563	chr3:193949563:T:C	4.22506e-06	-1.33471e-10	-0.899578
193949728	chr3:193949728:A:T	1.53769e-06	-1.63158	-0.278749
193949840	chr3:193949840:T:C	2.33365e-06	-1.49318	-2.69129e-10
193950024	chr3:193950024:G:A	3.52134e-06	-1.33471e-10	-1.08177
193950044	chr3:193950044:A:G	4.03286e-05	2.24986	-0.893411
193950082	chr3:193950082:G:A	3.14826e-06	-1.33471e-10	-1.19376
193950275	chr3:193950275:A:G	9.52066e-07	-1.26825	-1.12148
193951545	chr3:193951545:G:T	2.00891e-06	-1.64302	-2.69129e-10
193951619	chr3:193951619:G:A	6.84899e-05	1.88607	-2.69129e-10
193951647	chr3:193951647:G:A	1.41583e-06	-1.1453	-0.847601
193951733	chr3:193951733:T:G	1.73152e-06	-1.43572	-0.355893
193951770	chr3:193951770:A:G	3.03387e-06	-1.33471e-10	-1.23077
193951819	chr3:193951819:T:C	1.01962e-06	-1.55904	-0.762143
193952046	chr3:193952046:G:A	3.59467e-06	-1.33471e-10	-1.06116
193952054	chr3:193952054:G:A	3.22173e-06	-1.33471e-10	-1.17069
193952092	chr3:193952092:C:G	3.74009e-06	-1.33471e-10	-1.0215
193952131	chr3:193952131:T:G	3.055e-06	-1.33471e-10	-1.22383
193952344	chr3:193952344:C:T	2.13657e-06	-1.58141	-2.69129e-10
193952501	chr3:193952501:T:C	7.75069e-07	-1.36762	-1.2278
193952819	chr3:193952819:C:T	2.43244e-06	-1.45172	-2.69129e-10
193952963	chr3:193952963:C:G	5.83892e-07	-1.65163	-1.22702
193953231	chr3:193953231:C:T	6.54224e-07	-1.64658	-1.11833
193953295	chr3:193953295:G:C	3.2855e-06	-1.15109	-2.69129e-10
193953472	chr3:193953472:T:C	3.96103e-06	-0.937557	-0.0265513
193953703	chr3:193953703:G:A	6.9758e-07	-1.65363	-1.04712
193953709	chr3:193953709:GT:G	3.76852e-06	-1.33471e-10	-1.01393
193954008	chr3:193954008:T:C	3.03144e-06	-1.33471e-10	-1.23157
193954293	chr3:193954293:T:C	4.32579e-06	-1.33471e-10	-0.876017
193954301	chr3:193954301:T:C	3.48165e-06	-1.33471e-10	-1.09311
193954372	chr3:193954372:C:T	5.85836e-07	-1.64864	-1.22669
193954560	chr3:193954560:T:C	8.52364e-07	-1.64635	-0.854005
193954645	chr3:193954645:T:C	9.50117e-07	-1.52542	-0.866367
193954848	chr3:193954848:G:A	3.32466e-06	-1.33471e-10	-1.13924
193955190	chr3:193955190:C:T	3.78552e-06	-1.33471e-10	-1.00943
193955485	chr3:193955485:A:G	1.05322e-06	-1.52718	-0.76158
193955886	chr3:193955886:C:T	3.83529e-06	-1.33471e-10	-0.996366
193955913	chr3:193955913:G:A	5.95484e-06	-1.33471e-10	-0.556407
193955991	chr3:193955991:A:G	6.48287e-06	-1.11005	0.6386
193956216	chr3:193956216:T:C	7.1181e-07	-1.45878	-1.22177
193956524	chr3:193956524:A:T	3.58261e-06	-1.33471e-10	-1.06452
193956539	chr3:193956539:CA:C	3.42025e-06	-1.33471e-10	-1.1109
193956792	chr3:193956792:C:T	1.44728e-06	-0.742555	-1.22837
193956972	chr3:193956972:C:T	7.95573e-07	-1.45105	-1.11825
193956979	chr3:193956979:G:A	3.1891e-06	-1.33471e-10	-1.18087
193957190	chr3:193957190:C:T	6.9743e-07	-1.61807	-1.0829
193957194	chr3:193957194:C:T	8.59556e-06	-0.189366	-2.69129e-10
193957442	chr3:193957442:A:G	4.06647e-06	-1.33471e-10	-0.937836
193958134	chr3:193958134:C:T	3.4998e-06	-1.33471e-10	-1.08791
193958180	chr3:193958180:T:C	8.3756e-07	-1.64914	-0.868731
193958323	chr3:193958323:C:T	6.77477e-07	-1.51601	-1.21398
193958558	chr3:193958558:C:T	1.02323e-05	-1.33471e-10	-0.0150627
193958627	chr3:193958627:T:C	8.40497e-07	-1.6297	-0.884678
193958815	chr3:193958815:C:T	6.21529e-07	-1.61296	-1.20322
193959232	chr3:193959232:G:A	1.00187e-06	-1.63385	-0.704898
193959657	chr3:193959657:AG:A	2.41134e-06	-0.45834	-1.00209
193959679	chr3:193959679:C:T	1.34271e-06	-0.81439	-1.23153
193959680	chr3:193959680:C:T	6.54492e-07	-1.58807	-1.17644
193960176	chr3:193960176:T:G	7.05391e-06	-1.10371	0.716682
193960232	chr3:193960232:C:T	3.19306e-06	-1.33471e-10	-1.17963
193960315	chr3:193960315:G:A	8.07119e-06	-1.33471e-10	-0.25231
193961298	chr3:193961298:A:T	3.07779e-06	-1.33471e-10	-1.2164
193961442	chr3:193961442:C:T	2.01421e-06	-1.64039	-2.69129e-10
193961792	chr3:193961792:T:C	5.90148e-07	-1.63686	-1.23114
193962396	chr3:193962396:C:T	2.56619e-06	-1.39819	-2.69129e-10
193962691	chr3:193962691:C:T	6.87542e-07	-1.65294	-1.06231
193963332	chr3:193963332:C:T	7.51626e-05	2.33141	-0.352363
193963920	chr3:193963920:G:A	6.53851e-07	-1.64766	-1.11783
193964275	chr3:193964275:C:T	1.30559e-06	-0.843058	-1.2309
193964812	chr3:193964812:T:C	6.33206e-07	-1.65067	-1.1469
193965110	chr3:193965110:A:T	6.35037e-07	-1.56858	-1.2261
193965381	chr3:193965381:G:A	3.35432e-06	-1.33471e-10	-1.13036
193965643	chr3:193965643:G:T	6.30804e-07	-1.65396	-1.14741
193965745	chr3:193965745:G:A	9.97369e-07	-1.44365	-0.899593
193965904	chr3:193965904:G:A	3.06418e-06	-1.33471e-10	-1.22083
193966112	chr3:193966112:C:T	9.66708e-07	-1.43261	-0.941859
193966120	chr3:193966120:A:G	6.33459e-07	-1.57851	-1.21866
193966216	chr3:193966216:G:A	6.54123e-07	-1.59288	-1.1722
193966848	chr3:193966848:C:T	3.35445e-06	-1.33471e-10	-1.13032
193966905	chr3:193966905:A:C	3.00644e-06	-0.308262	-0.931591
193966934	chr3:193966934:C:T	1.3356e-06	-0.819748	-1.23148
193967112	chr3:193967112:G:A	4.15563e-06	-1.33471e-10	-0.916147
193967779	chr3:193967779:C:T	8.7996e-07	-1.51256	-0.95593
193967780	chr3:193967780:G:A	1.17198e-06	-1.3109	-0.871017
193968261	chr3:193968261:C:T	2.00145e-06	-1.64674	-2.69129e-10
193968461	chr3:193968461:A:G	2.08686e-06	-1.60495	-2.69129e-10
193969360	chr3:193969360:AG:A	4.23627e-06	-1.33471e-10	-0.896928
193969646	chr3:193969646:T:C	8.12576e-07	-1.44182	-1.10633
193969776	chr3:193969776:C:T	4.2717e-06	-1.33471e-10	-0.8886
193969919	chr3:193969919:G:A	4.25586e-06	-1.33471e-10	-0.892315
193970377	chr3:193970377:T:C	8.94473e-07	-1.52778	-0.924351
193971152	chr3:193971152:G:C	7.91459e-07	-1.51872	-1.05577
193971463	chr3:193971463:G:A	1.14572e-06	-0.974795	-1.22978
193971573	chr3:193971573:G:A	7.42027e-07	-1.56172	-1.07726
193971578	chr3:193971578:T:C	2.55897e-06	-0.359772	-1.04124
193972056	chr3:193972056:A:G	8.48577e-07	-1.64098	-0.863828
193972235	chr3:193972235:A:G	2.12205e-06	-0.647062	-0.941166
193972332	chr3:193972332:G:A	3.13809e-06	-1.33471e-10	-1.197
193972478	chr3:193972478:C:T	8.29436e-07	-1.49777	-1.02985
193972543	chr3:193972543:T:C	5.99176e-07	-1.64806	-1.20475
193972814	chr3:193972814:A:G	2.0246e-06	-1.63524	-2.69129e-10
193972976	chr3:193972976:C:T	3.08984e-06	-1.33471e-10	-1.21249
193973112	chr3:193973112:A:G	7.69534e-07	-1.6383	-0.964283
193973485	chr3:193973485:A:G	6.22712e-06	-1.33471e-10	-0.511697
193973553	chr3:193973553:C:T	2.35507e-06	-1.48404	-2.69129e-10
193973838	chr3:193973838:A:G	7.03751e-07	-1.59194	-1.10001
193974032	chr3:193974032:G:A	9.35731e-07	-1.65177	-0.755267
193974108	chr3:193974108:G:A	3.1095e-06	-1.33471e-10	-1.20615
193974767	chr3:193974767:C:T	4.10797e-06	-1.33471e-10	-0.927682
193974806	chr3:193974806:T:C	7.04564e-06	-1.33471e-10	-0.388203
193974807	chr3:193974807:G:T	6.84315e-06	-1.33471e-10	-0.417363
193975792	chr3:193975792:T:C	1.71346e-05	-1.62774	2.12822
193976509	chr3:193976509:T:C	5.97254e-07	-1.6541	-1.20192
193976686	chr3:193976686:G:C	1.27373e-05	-1.33471e-10	0.203921
193976816	chr3:193976816:A:G	1.45248e-06	-1.63221	-0.335128
193977292	chr3:193977292:T:C	9.41159e-06	-1.33471e-10	-0.0986697
193977394	chr3:193977394:C:G	5.68275e-06	-1.33471e-10	-0.603177
193977569	chr3:193977569:G:A	3.8878e-06	-1.33471e-10	-0.982769
193977993	chr3:193977993:G:A	7.0054e-07	-1.64861	-1.0479
193978040	chr3:193978040:A:G	6.95399e-07	-1.64333	-1.06055
193978373	chr3:193978373:A:G	9.40782e-07	-1.62648	-0.775173
193978732	chr3:193978732:A:G	1.7121e-05	0.795134	-0.295443
193978859	chr3:193978859:T:A	7.17514e-07	-1.55307	-1.1195
193979321	chr3:193979321:G:T	7.96365e-07	-1.40969	-1.15862
193979375	chr3:193979375:C:T	3.04128e-06	-1.33471e-10	-1.22833
193979458	chr3:193979458:A:G	6.96971e-07	-1.52121	-1.18041
193979573	chr3:193979573:C:T	1.58881e-06	-1.56415	-0.313479
193979712	chr3:193979712:T:G	1.48703e-06	-1.52307	-0.420763
193979724	chr3:193979724:G:A	6.76788e-06	-1.33471e-10	-0.428424
193979791	chr3:193979791:C:G	1.09955e-06	-1.553	-0.692709
193979855	chr3:193979855:G:A	1.47189e-05	-0.870231	1.21875
193979870	chr3:193979870:T:C	7.07556e-06	-1.33471e-10	-0.383965
193979975	chr3:193979975:C:T	3.7666e-06	-1.33471e-10	-1.01444
193980013	chr3:193980013:T:G	9.50849e-07	-1.64755	-0.743458
193980163	chr3:193980163:A:G	3.36092e-06	-1.33471e-10	-1.1284
193980552	chr3:193980552:A:G	3.05698e-06	-1.33471e-10	-1.22319
193980604	chr3:193980604:T:C	4.2669e-06	-1.33471e-10	-0.889724
193980667	chr3:193980667:T:G	1.95638e-06	-1.03012	-0.639393
193980690	chr3:193980690:T:C	3.20657e-06	-1.33471e-10	-1.17541
193980729	chr3:193980729:G:A	1.4207e-06	-1.39557	-0.593893
193980877	chr3:193980877:TA:T	5.00517e-06	-1.33471e-10	-0.73014
193981077	chr3:193981077:T:C	5.2924e-06	-1.33471e-10	-0.67434
193981439	chr3:193981439:C:T	3.10995e-06	-1.33471e-10	-1.20601
193981545	chr3:193981545:A:G	1.06181e-05	-1.33471e-10	0.0219457
193981742	chr3:193981742:C:T	3.64809e-06	-1.33471e-10	-1.04641
193981746	chr3:193981746:G:C	3.08899e-06	-1.33471e-10	-1.21277
193981798	chr3:193981798:G:A	3.77921e-06	-1.33471e-10	-1.0111
193981823	chr3:193981823:C:A	3.61018e-06	-1.33471e-10	-1.05685
193981828	chr3:193981828:G:T	3.51115e-06	-1.33471e-10	-1.08467
193981852	chr3:193981852:GT:G	1.27123e-06	-0.869449	-1.23118
193981986	chr3:193981986:G:T	2.49565e-06	-0.53917	-0.886892
193982142	chr3:193982142:C:T	3.09793e-06	-1.33471e-10	-1.20988
193982256	chr3:193982256:C:T	1.76208e-06	-0.560069	-1.21405
193982476	chr3:193982476:C:T	4.98294e-06	-1.33471e-10	-0.734592
193983026	chr3:193983026:T:C	3.85941e-06	-1.33471e-10	-0.990098
193983233	chr3:193983233:G:A	7.85883e-07	-1.42103	-1.16053
193983476	chr3:193983476:C:T	6.62355e-07	-1.5241	-1.22846
193983592	chr3:193983592:G:C	1.19954e-06	-0.928626	-1.23005
193983721	chr3:193983721:G:A	1.13071e-06	-1.20004	-1.01773
193983864	chr3:193983864:C:T	1.60842e-05	-1.33471e-10	0.437226
193983908	chr3:193983908:A:G	8.82377e-07	-1.4659	-0.99985
193984034	chr3:193984034:A:G	2.59876e-05	-1.33471e-10	0.917009
193984064	chr3:193984064:A:G	3.63751e-06	-1.33471e-10	-1.04931
193984069	chr3:193984069:C:G	2.95729e-05	-1.33471e-10	1.04625
193984146	chr3:193984146:A:T	8.56922e-07	-1.59904	-0.895982
193984406	chr3:193984406:G:C	3.1246e-06	-1.33471e-10	-1.20131
193984654	chr3:193984654:G:A	2.47904e-05	-1.33471e-10	0.869844
193984710	chr3:193984710:C:A	3.33191e-06	-1.33471e-10	-1.13707
193984763	chr3:193984763:G:A	3.31634e-06	-1.33471e-10	-1.14175
193984804	chr3:193984804:C:T	6.25697e-07	-1.59749	-1.21201
193984836	chr3:193984836:C:T	3.29609e-06	-1.33471e-10	-1.14788
193985220	chr3:193985220:G:A	1.04092e-06	-1.16354	-1.13696
193985260	chr3:193985260:C:T	2.0905e-06	-1.60321	-2.69129e-10
193985314	chr3:193985314:G:A	3.04591e-06	-1.33471e-10	-1.22681
193985456	chr3:193985456:TA:T	8.46883e-07	-1.33816	-1.16864
193985725	chr3:193985725:C:T	5.04635e-06	-1.33471e-10	-0.721947
193986006	chr3:193986006:G:A	4.3114e-06	-1.33471e-10	-0.879348
193986088	chr3:193986088:A:T	1.45314e-05	-1.33471e-10	0.335699
193986113	chr3:193986113:T:C	7.33645e-07	-1.54934	-1.10101
193986339	chr3:193986339:C:T	3.43081e-06	-1.33471e-10	-1.10782
193986374	chr3:193986374:A:G	1.22705e-06	-1.65344	-0.482557
193986514	chr3:193986514:G:A	1.00063e-06	-1.51652	-0.823454
193986518	chr3:193986518:G:A	4.45627e-06	-1.33471e-10	-0.846299
193986531	chr3:193986531:T:C	6.60754e-07	-1.57759	-1.1774
193986535	chr3:193986535:C:A	5.18697e-06	-1.33471e-10	-0.694462
193986723	chr3:193986723:TA:T	1.63066e-06	-1.45718	-0.394448
193986728	chr3:193986728:AAATAAAT:A	2.32709e-06	-1.49599	-2.69129e-10
193986821	chr3:193986821:A:C	1.31535e-06	-0.959807	-1.1067
193987275	chr3:193987275:C:T	1.31164e-06	-0.863834	-1.2055
193987386	chr3:193987386:A:C	1.1003e-06	-1.45787	-0.787159
193987666	chr3:193987666:G:T	1.47127e-06	-0.74897	-1.20552
193987894	chr3:193987894:A:G	1.76569e-06	-0.540599	-1.23147
193987914	chr3:193987914:C:T	3.13459e-06	-1.33471e-10	-1.19811
193987979	chr3:193987979:T:G	8.05587e-07	-1.65015	-0.90665
193988067	chr3:193988067:A:C	2.03517e-06	-1.63003	-2.69129e-10
193988229	chr3:193988229:C:T	1.82651e-05	-1.33471e-10	0.564379
193988306	chr3:193988306:T:A	6.84435e-07	-1.64918	-1.0706
193988392	chr3:193988392:G:A	1.68181e-06	-0.680903	-1.13984
193988429	chr3:193988429:TC:T	3.41638e-06	-1.33471e-10	-1.11203
193988476	chr3:193988476:G:A	8.33192e-06	-0.220518	-2.69129e-10
193988481	chr3:193988481:C:T	3.1262e-06	-1.33471e-10	-1.20079
193988514	chr3:193988514:C:T	6.87836e-07	-1.64139	-1.07343
193988534	chr3:193988534:A:G	2.02849e-06	-0.860102	-0.773219
193988604	chr3:193988604:G:A	6.9536e-07	-1.64491	-1.05902
193988642	chr3:193988642:TA:T	2.0747e-06	-0.868439	-0.742354
193988748	chr3:193988748:G:A	7.8586e-06	-1.33471e-10	-0.279003
193988779	chr3:193988779:C:T	6.83751e-07	-1.64859	-1.07218
193988930	chr3:193988930:A:G	1.16915e-06	-0.967248	-1.21709
193988990	chr3:193988990:T:G	6.76603e-07	-1.64931	-1.08198
193989464	chr3:193989464:T:G	1.98513e-06	-0.864722	-0.790204
193989552	chr3:193989552:G:A	3.79557e-06	-1.33471e-10	-1.00678
193989565	chr3:193989565:C:A	6.86589e-07	-1.64939	-1.06724
193989916	chr3:193989916:G:A	6.57285e-07	-1.64849	-1.11176
193989955	chr3:193989955:T:C	7.42322e-07	-1.5293	-1.10929
193989998	chr3:193989998:T:C	4.34187e-06	-1.33471e-10	-0.872308
193990022	chr3:193990022:T:C	1.96557e-06	-0.878404	-0.786428
193990135	chr3:193990135:G:A	6.59104e-07	-1.64953	-1.10795
193990242	chr3:193990242:G:A	2.05411e-06	-0.845302	-0.775468
193990326	chr3:193990326:C:T	7.00184e-07	-1.65207	-1.04495
193990360	chr3:193990360:A:C	1.94528e-06	-0.893841	-0.781363
193990522	chr3:193990522:G:T	1.82569e-06	-0.922604	-0.816052
193990644	chr3:193990644:C:T	6.70183e-07	-1.65099	-1.08983
193990742	chr3:193990742:G:A	4.48847e-06	-1.33471e-10	-0.8391
193991010	chr3:193991010:C:CA	5.16361e-06	-1.33471e-10	-0.698977
193991021	chr3:193991021:C:T	3.10272e-06	-1.33471e-10	-1.20833
193991229	chr3:193991229:T:C	1.93319e-06	-0.923364	-0.758074
193991400	chr3:193991400:A:G	1.11383e-06	-1.0277	-1.2051
193991432	chr3:193991432:A:G	8.25604e-07	-1.41984	-1.11241
193991612	chr3:193991612:T:C	2.00796e-06	-0.877775	-0.765717
193991638	chr3:193991638:T:A	3.14432e-06	-1.33471e-10	-1.19501
193991751	chr3:193991751:G:A	8.22408e-07	-1.65407	-0.882065
193991791	chr3:193991791:T:G	7.0948e-07	-1.64593	-1.0379
193991963	chr3:193991963:A:G	1.49855e-05	-1.33471e-10	0.366474
193992290	chr3:193992290:T:A	3.41527e-06	-1.33471e-10	-1.11235
193992301	chr3:193992301:G:T	6.26221e-07	-1.57729	-1.23137
193992411	chr3:193992411:A:G	6.30396e-07	-1.57074	-1.23128
193992457	chr3:193992457:A:G	6.25894e-07	-1.57783	-1.23136
193992645	chr3:193992645:C:T	6.17272e-07	-1.592	-1.23105
193992695	chr3:193992695:A:G	3.54627e-06	-1.33471e-10	-1.07472
193992714	chr3:193992714:T:TC	6.24712e-07	-1.58096	-1.23011
193993075	chr3:193993075:G:A	5.99716e-07	-1.65276	-1.19915
193993393	chr3:193993393:G:A	6.79099e-07	-1.57713	-1.15047
193993710	chr3:193993710:C:CT	1.41061e-06	-0.854869	-1.14172
193993849	chr3:193993849:G:A	6.80251e-07	-1.61364	-1.11227
193993855	chr3:193993855:G:A	6.80276e-07	-1.51951	-1.20636
193993913	chr3:193993913:C:T	3.14193e-06	-1.33471e-10	-1.19578
193994102	chr3:193994102:T:C	1.05531e-06	-1.33464	-0.952142
193994349	chr3:193994349:G:A	2.6168e-06	-0.318198	-1.06046
193994384	chr3:193994384:C:T	1.45889e-06	-0.745811	-1.21712
193994387	chr3:193994387:C:T	1.31434e-05	0.235308	-2.69129e-10
193994453	chr3:193994453:C:T	6.29178e-07	-1.58618	-1.21777
193994742	chr3:193994742:A:G	4.68001e-06	-1.33471e-10	-0.797311
193994869	chr3:193994869:A:T	6.34861e-07	-1.56533	-1.22963
193994952	chr3:193994952:G:A	3.90203e-06	-1.33471e-10	-0.979116
193995069	chr3:193995069:G:A	3.89401e-06	-1.33471e-10	-0.981173
193995090	chr3:193995090:G:A	1.59871e-06	-0.647569	-1.22384
193995334	chr3:193995334:C:T	2.11022e-06	-1.59382	-2.69129e-10
193995513	chr3:193995513:C:T	6.31326e-07	-1.57035	-1.23019
193995606	chr3:193995606:T:G	1.64788e-05	0.461462	-2.69129e-10
193995763	chr3:193995763:A:T	6.79018e-07	-1.51502	-1.2127
193995854	chr3:193995854:C:A	6.19065e-07	-1.58902	-1.23113
193995940	chr3:193995940:T:C	3.63526e-06	-1.33471e-10	-1.04993
193995969	chr3:193995969:T:C	6.76432e-07	-1.53034	-1.20119
193995981	chr3:193995981:A:G	7.09744e-07	-1.61413	-1.06933
193996044	chr3:193996044:C:T	1.33431e-06	-0.831392	-1.2208
193996332	chr3:193996332:A:C	9.36033e-07	-1.29977	-1.10695
193996565	chr3:193996565:G:A	5.9248e-07	-1.63251	-1.23154
193996820	chr3:193996820:G:A	9.585e-07	-1.23522	-1.14777
193996961	chr3:193996961:A:C	9.07861e-07	-1.64352	-0.793759
193997110	chr3:193997110:C:T	3.55547e-06	-1.33471e-10	-1.07212
193997173	chr3:193997173:T:C	3.70927e-06	-1.33471e-10	-1.02978
193997354	chr3:193997354:T:C	6.10959e-07	-1.6086	-1.22473
193997361	chr3:193997361:C:T	2.12094e-06	-0.469056	-1.1197
193997364	chr3:193997364:T:C	6.17157e-06	-0.123852	-0.396807
193997374	chr3:193997374:TTTCAACAG:T	2.2319e-06	-0.376268	-1.16149
193997640	chr3:193997640:G:A	6.36547e-07	-1.6091	-1.18321
193997669	chr3:193997669:G:A	4.63289e-06	-1.33471e-10	-0.807431
193997712	chr3:193997712:C:T	7.36978e-06	-0.343224	-2.69129e-10
193997771	chr3:193997771:G:A	3.11811e-06	-1.33471e-10	-1.20339
193997858	chr3:193997858:C:G	5.47457e-06	-1.33471e-10	-0.640498
193998058	chr3:193998058:G:A	1.98686e-06	-1.65405	-2.69129e-10
193998468	chr3:193998468:C:T	3.2725e-06	-1.33471e-10	-1.15506
193998513	chr3:193998513:C:A	6.70342e-07	-1.50924	-1.23134
193999153	chr3:193999153:G:A	2.66046e-06	-1.36211	-2.69129e-10
193999351	chr3:193999351:G:A	4.6511e-06	-1.33471e-10	-0.803508
193999399	chr3:193999399:A:AG	2.84816e-06	-0.985417	-0.308521
193999740	chr3:193999740:G:A	8.09092e-07	-1.45807	-1.09438
193999768	chr3:193999768:C:A	6.32721e-07	-1.64458	-1.15376
193999819	chr3:193999819:A:T	1.91362e-06	-0.779621	-0.911994
193999889	chr3:193999889:C:T	1.93292e-06	-0.764883	-0.916698
193999911	chr3:193999911:TTGA:T	1.91982e-06	-0.758224	-0.930155
193999916	chr3:193999916:G:T	6.42511e-07	-1.55763	-1.22536
194000137	chr3:194000137:T:C	8.68461e-07	-1.37085	-1.1108
194000258	chr3:194000258:T:C	1.69142e-06	-0.841294	-0.973748
194000264	chr3:194000264:A:G	2.99292e-06	-1.01464	-0.229723
194000476	chr3:194000476:C:T	3.0325e-06	-1.33471e-10	-1.23122
194000533	chr3:194000533:C:T	3.08155e-06	-1.33471e-10	-1.21518
194000676	chr3:194000676:A:G	3.08112e-06	-1.33471e-10	-1.21532
194000865	chr3:194000865:G:C	5.49629e-06	-1.33471e-10	-0.636538
194000950	chr3:194000950:A:G	4.9146e-06	-1.33471e-10	-0.748401
194001109	chr3:194001109:G:A	1.27269e-06	-0.935207	-1.16427
194001320	chr3:194001320:C:T	1.98854e-06	-1.65321	-2.69129e-10
194001403	chr3:194001403:A:G	1.39018e-06	-0.804502	-1.20668
194001409	chr3:194001409:T:C	6.16135e-07	-1.60972	-1.21518
194001579	chr3:194001579:T:A	1.30001e-06	-0.855276	-1.22297
194001612	chr3:194001612:T:C	3.27701e-06	-1.33471e-10	-1.15368
194001657	chr3:194001657:C:T	8.30946e-07	-1.56342	-0.962384
194001785	chr3:194001785:A:G	3.72128e-06	-1.33471e-10	-1.02654
194002020	chr3:194002020:T:C	3.73136e-06	-1.33471e-10	-1.02384
194002207	chr3:194002207:C:T	2.01942e-06	-1.6378	-2.69129e-10
194002266	chr3:194002266:T:A	9.84781e-07	-1.16488	-1.19107
194002337	chr3:194002337:T:C	4.44611e-06	-1.33471e-10	-0.848583
194002465	chr3:194002465:AC:A	3.08363e-06	-1.33471e-10	-1.21451
194002789	chr3:194002789:G:C	1.11698e-06	-1.61901	-0.610972
194002945	chr3:194002945:C:T	1.03637e-06	-1.07523	-1.22966
194003132	chr3:194003132:C:G	3.10106e-06	-1.33471e-10	-1.20887
194003229	chr3:194003229:A:G	5.45116e-06	-1.33471e-10	-0.644783
194003461	chr3:194003461:G:A	9.09307e-07	-1.36148	-1.0742
194003568	chr3:194003568:T:C	1.80596e-06	-1.60797	-0.141545
194003862	chr3:194003862:T:A	1.22649e-06	-0.907806	-1.22865
194004067	chr3:194004067:T:A	3.11115e-06	-1.33471e-10	-1.20562
194004195	chr3:194004195:A:G	5.02034e-06	-1.33471e-10	-0.727113
194004541	chr3:194004541:C:T	1.44593e-06	-0.77303	-1.19883
194004845	chr3:194004845:G:A	6.45862e-07	-1.65406	-1.12373
194004859	chr3:194004859:G:T	5.72809e-06	-1.33471e-10	-0.59523
194005695	chr3:194005695:G:A	2.3862e-06	-1.47091	-2.69129e-10
194005804	chr3:194005804:A:T	1.60793e-05	-1.33471e-10	0.436919
194005817	chr3:194005817:C:G	5.44259e-06	-1.33471e-10	-0.646356
194005835	chr3:194005835:G:C	9.65216e-07	-1.60235	-0.773662
194006040	chr3:194006040:T:C	8.62032e-06	-1.33471e-10	-0.186489
194006048	chr3:194006048:A:G	5.03103e-06	-1.33471e-10	-0.724987
194006053	chr3:194006053:T:C	6.74127e-07	-1.50794	-1.22701
194006745	chr3:194006745:T:C	2.52813e-06	-1.32487	-0.0882598
194006917	chr3:194006917:C:G	9.32604e-06	-1.33471e-10	-0.107801
194007024	chr3:194007024:A:G	4.39008e-05	2.67048	-1.22916
194007624	chr3:194007624:C:T	1.38678e-06	-0.911573	-1.10206
194007674	chr3:194007674:T:A	3.62431e-06	-1.33471e-10	-1.05295
194008155	chr3:194008155:G:A	6.24839e-06	-0.508289	-2.69129e-10
194008186	chr3:194008186:C:T	7.88174e-07	-1.50363	-1.07501
194008205	chr3:194008205:A:T	3.79883e-06	-1.33471e-10	-1.00592
194008324	chr3:194008324:C:T	8.49897e-07	-1.65356	-0.849692
194008538	chr3:194008538:G:A	3.07607e-06	-1.33471e-10	-1.21696
194008618	chr3:194008618:G:A	7.42479e-07	-1.49092	-1.14745
194008725	chr3:194008725:G:A	6.89127e-06	-1.33471e-10	-0.410356
194008753	chr3:194008753:A:G	7.84619e-06	-1.33471e-10	-0.280584
194008821	chr3:194008821:G:A	9.57477e-07	-1.378	-1.00607
194009404	chr3:194009404:C:G	8.88263e-07	-1.43926	-1.01984
194009724	chr3:194009724:A:C	8.82115e-07	-1.42042	-1.04563
194009920	chr3:194009920:C:T	8.02549e-07	-1.44306	-1.11751
194010158	chr3:194010158:CAGG:C	7.87072e-07	-1.4674	-1.11265
194010322	chr3:194010322:G:A	3.87483e-06	-1.33471e-10	-0.98611
194010485	chr3:194010485:C:A	6.74483e-07	-1.50903	-1.22539
194010581	chr3:194010581:T:G	9.76658e-07	-1.22985	-1.13438
194010679	chr3:194010679:C:T	4.30909e-06	-1.33471e-10	-0.879884
194010695	chr3:194010695:G:C	5.29178e-05	2.55051	-0.92238
194010821	chr3:194010821:C:T	9.83386e-07	-1.47669	-0.88067
194011063	chr3:194011063:T:A	7.87086e-07	-1.51232	-1.06771
194011259	chr3:194011259:G:A	2.71122e-06	-1.64784	0.304628
194011436	chr3:194011436:C:T	8.63918e-07	-1.25528	-1.23161
194011649	chr3:194011649:G:A	9.23176e-07	-1.3326	-1.08795
194011665	chr3:194011665:G:A	9.85587e-07	-1.53826	-0.816869
194011785	chr3:194011785:A:G	6.37745e-06	-1.33471e-10	-0.487844
194012047	chr3:194012047:T:C	7.75686e-07	-1.5178	-1.07682
194012286	chr3:194012286:G:A	7.90152e-07	-1.50385	-1.07229
194012567	chr3:194012567:A:G	4.41951e-06	-1.33471e-10	-0.854583
194012622	chr3:194012622:A:T	9.31833e-07	-1.65313	-0.75808
194012818	chr3:194012818:C:T	3.17666e-06	-1.33471e-10	-1.18478
194012917	chr3:194012917:T:C	6.10438e-07	-1.61239	-1.2218
194012926	chr3:194012926:G:A	1.33787e-05	-1.33471e-10	0.253055
194012969	chr3:194012969:A:G	6.25722e-07	-1.58577	-1.22369
194013070	chr3:194013070:A:G	8.52481e-07	-1.60345	-0.896766
194013113	chr3:194013113:C:T	6.9546e-06	-1.33471e-10	-0.401209
194013135	chr3:194013135:C:T	3.61332e-06	-1.33471e-10	-1.05598
194013243	chr3:194013243:T:A	6.11344e-07	-1.61181	-1.22089
194013424	chr3:194013424:G:A	9.06405e-07	-1.55159	-0.887289
194013425	chr3:194013425:C:A	8.54744e-07	-1.55742	-0.940143
194013473	chr3:194013473:A:G	6.39591e-07	-1.57291	-1.21463
194013600	chr3:194013600:G:A	2.17382e-06	-1.56413	-2.69129e-10
194013771	chr3:194013771:G:A	3.80074e-06	-1.33471e-10	-1.00542
194013780	chr3:194013780:C:A	6.22554e-07	-1.6005	-1.21404
194013816	chr3:194013816:A:G	2.18583e-06	-1.55862	-2.69129e-10
194013867	chr3:194013867:C:T	2.03401e-06	-1.6306	-2.69129e-10
194013941	chr3:194013941:A:C	6.44745e-06	-1.33471e-10	-0.476927
194014055	chr3:194014055:C:T	6.20882e-07	-1.59212	-1.22511
194014079	chr3:194014079:G:C	2.4952e-05	2.08436	-1.20802
194014221	chr3:194014221:G:A	6.10946e-07	-1.61231	-1.22104
194014310	chr3:194014310:C:T	6.43723e-07	-1.56188	-1.21922
194014431	chr3:194014431:T:C	6.96334e-07	-1.51077	-1.19177
194014439	chr3:194014439:A:G	9.76668e-06	-1.33471e-10	-0.0616352
194014560	chr3:194014560:C:G	7.99248e-07	-1.62699	-0.937704
194014695	chr3:194014695:A:G	3.03562e-06	-1.33471e-10	-1.2302
194014821	chr3:194014821:C:T	2.67132e-05	2.15862	-1.21407
194015017	chr3:194015017:C:G	1.02075e-06	-1.65121	-0.668865
194015022	chr3:194015022:C:A	3.71141e-06	-1.51719	0.48799
194015030	chr3:194015030:A:C	6.0057e-07	-1.62169	-1.2288
194015242	chr3:194015242:T:C	5.9873e-07	-1.62313	-1.23043
194015554	chr3:194015554:G:C	6.75011e-07	-1.58105	-1.15259
194015591	chr3:194015591:C:G	9.49219e-07	-1.64836	-0.744366
194015615	chr3:194015615:T:C	6.86371e-07	-1.56256	-1.15439
194015688	chr3:194015688:A:G	3.69089e-06	-1.33471e-10	-1.03475
194016066	chr3:194016066:C:T	7.22898e-07	-1.43408	-1.23102
194016101	chr3:194016101:C:T	6.83278e-07	-1.56965	-1.15181
194016135	chr3:194016135:G:A	4.87657e-06	-1.53065	0.774475
194016265	chr3:194016265:A:G	7.01253e-07	-1.54094	-1.15456
194016283	chr3:194016283:C:T	6.94642e-07	-1.55158	-1.15339
194016305	chr3:194016305:C:G	7.96856e-07	-1.52372	-1.04397
194016372	chr3:194016372:G:A	5.4285e-06	-1.33471e-10	-0.64895
194016560	chr3:194016560:A:G	6.28519e-07	-1.65398	-1.15102
194016573	chr3:194016573:A:G	7.4213e-07	-1.41117	-1.22767
194016873	chr3:194016873:A:T	6.03476e-06	-1.33471e-10	-0.543076
194016892	chr3:194016892:A:G	8.91565e-07	-1.54335	-0.912037
194017042	chr3:194017042:G:A	9.24582e-07	-1.61944	-0.79959
194017115	chr3:194017115:T:G	6.49359e-07	-1.6446	-1.12778
194017208	chr3:194017208:G:T	6.40039e-07	-1.64284	-1.144
194017221	chr3:194017221:G:A	6.31301e-07	-1.64383	-1.15675
194017385	chr3:194017385:T:C	7.52823e-06	0.156682	-0.478634
194017421	chr3:194017421:T:G	5.9865e-07	-1.64918	-1.20451
194017550	chr3:194017550:G:C	6.22549e-07	-1.63971	-1.17483
194017649	chr3:194017649:T:C	6.25899e-07	-1.63462	-1.17456
194017917	chr3:194017917:C:T	5.89926e-07	-1.6536	-1.21477
194018097	chr3:194018097:A:G	3.97941e-06	-1.33471e-10	-0.959477
194018584	chr3:194018584:T:A	7.13327e-07	-1.61176	-1.06666
194018649	chr3:194018649:A:G	3.79641e-06	-1.55884	0.552286
194018906	chr3:194018906:G:A	3.07662e-06	-1.33471e-10	-1.21678
194019125	chr3:194019125:GA:G	5.50047e-06	-1.33471e-10	-0.635778
194019330	chr3:194019330:G:T	1.09694e-06	-1.63981	-0.608282
194019579	chr3:194019579:C:G	2.52574e-06	-0.977462	-0.436614
194020116	chr3:194020116:G:GT	2.97316e-06	-1.55917	0.308184
194020190	chr3:194020190:G:T	3.80907e-06	-1.33471e-10	-1.00323
194020202	chr3:194020202:G:A	6.70866e-07	-1.58859	-1.1512
194020437	chr3:194020437:T:C	3.27491e-06	-1.53969	0.385366
194020482	chr3:194020482:T:C	9.5188e-07	-1.55922	-0.830707
194020538	chr3:194020538:G:A	6.57839e-07	-1.55381	-1.2056
194020809	chr3:194020809:T:G	5.51344e-06	-1.33471e-10	-0.633422
194021266	chr3:194021266:A:T	1.6877e-05	-1.33471e-10	0.485341
194021346	chr3:194021346:C:T	5.04755e-06	-1.33471e-10	-0.721708
194021387	chr3:194021387:A:T	7.00514e-07	-1.47209	-1.22446
194021414	chr3:194021414:A:G	2.45443e-05	-1.33471e-10	0.85987
194021423	chr3:194021423:T:G	1.28842e-05	-1.33471e-10	0.215391
194022092	chr3:194022092:T:C	5.54843e-06	-1.33471e-10	-0.627096
194022131	chr3:194022131:AGGTTAACAC:A	5.53856e-06	-1.33471e-10	-0.628877
194022299	chr3:194022299:G:T	1.34094e-06	-0.82198	-1.22526
194022444	chr3:194022444:T:C	6.80793e-07	-1.65285	-1.07226
194022578	chr3:194022578:G:T	7.94629e-07	-1.59542	-0.975071
194022637	chr3:194022637:T:G	3.1248e-06	-1.33471e-10	-1.20124
194022716	chr3:194022716:C:G	7.87345e-07	-1.61329	-0.966407
194022821	chr3:194022821:C:A	7.58791e-07	-1.61814	-0.998502
194022826	chr3:194022826:C:T	7.78525e-07	-1.61959	-0.971373
194023273	chr3:194023273:A:C	1.29231e-06	-1.61746	-0.466714
194023323	chr3:194023323:T:A	6.75919e-07	-1.50123	-1.23107
194023436	chr3:194023436:C:A	3.09792e-06	-1.33471e-10	-1.20988
194023702	chr3:194023702:T:C	7.9169e-07	-1.61833	-0.955862
194023725	chr3:194023725:A:G	4.75547e-06	-1.33471e-10	-0.781316
194023854	chr3:194023854:T:G	3.12988e-06	-1.33471e-10	-1.19962
194023968	chr3:194023968:A:G	3.08635e-06	-1.33471e-10	-1.21362
194024171	chr3:194024171:G:A	3.04085e-05	2.07687	-1.00276
194024213	chr3:194024213:T:A	9.0274e-07	-1.6298	-0.813128
194024300	chr3:194024300:G:A	1.39528e-05	-1.33471e-10	0.295068
194024362	chr3:194024362:T:C	8.11322e-07	-1.61822	-0.931483
194024847	chr3:194024847:A:G	8.38056e-05	2.93707	-0.849184
194024972	chr3:194024972:C:T	4.79513e-06	-0.77301	-2.69129e-10
194025005	chr3:194025005:G:A	3.98186e-06	-1.33471e-10	-0.958862
194025078	chr3:194025078:A:C	6.15676e-07	-1.62196	-1.20368
194025200	chr3:194025200:T:C	2.16181e-06	-1.56967	-2.69129e-10
194025429	chr3:194025429:TG:T	5.52121e-06	-1.33471e-10	-0.632015
194025490	chr3:194025490:T:C	3.07543e-06	-1.33471e-10	-1.21717
194025582	chr3:194025582:T:C	4.57671e-06	-1.33471e-10	-0.819631
194025644	chr3:194025644:C:T	9.82984e-07	-1.6322	-0.725572
194025647	chr3:194025647:A:T	6.63776e-07	-1.52516	-1.22527
194026102	chr3:194026102:T:C	4.103e-06	-1.33471e-10	-0.928892
194026151	chr3:194026151:C:G	3.03133e-06	-1.33471e-10	-1.23161
194026763	chr3:194026763:A:C	1.67943e-05	-1.33471e-10	0.480427
194026764	chr3:194026764:G:A	3.40112e-06	-1.33471e-10	-1.11651
194026822	chr3:194026822:A:G	3.41527e-06	-1.33471e-10	-1.11235
194027033	chr3:194027033:G:A	3.59096e-06	-1.33471e-10	-1.06219
194027065	chr3:194027065:A:G	1.81365e-06	-0.538551	-1.20672
194027379	chr3:194027379:A:C	3.41545e-06	-1.33471e-10	-1.1123
194028085	chr3:194028085:C:T	3.40486e-06	-1.33471e-10	-1.11541
194028102	chr3:194028102:C:T	6.45218e-07	-1.6024	-1.17638
194028191	chr3:194028191:C:T	3.40429e-06	-1.33471e-10	-1.11558
194028416	chr3:194028416:C:T	3.6925e-06	-1.33471e-10	-1.03431
194028911	chr3:194028911:T:C	7.60247e-06	-1.33471e-10	-0.312139
194028929	chr3:194028929:A:G	6.19995e-07	-1.59982	-1.21884
194029038	chr3:194029038:T:G	7.1251e-07	-1.49039	-1.18918
194029238	chr3:194029238:A:G	1.89315e-05	1.64804	-1.04783
194029487	chr3:194029487:T:C	2.00152e-05	1.26655	-0.610672
194029673	chr3:194029673:C:T	8.73751e-06	-1.33471e-10	-0.172986
194030064	chr3:194030064:C:T	3.47339e-06	-1.33471e-10	-1.09548
194030190	chr3:194030190:G:A	4.47159e-05	2.30514	-0.845422
194030286	chr3:194030286:C:T	1.58197e-06	-0.741556	-1.14038
194030326	chr3:194030326:C:T	3.85719e-06	-1.33471e-10	-0.990674
194030540	chr3:194030540:G:A	1.09482e-05	-1.33471e-10	0.0525619
194030717	chr3:194030717:A:G	4.45864e-05	2.32592	-0.869105
194030772	chr3:194030772:G:C	3.61708e-06	-0.457086	-0.597857
194030879	chr3:194030879:A:G	1.08546e-05	-1.33471e-10	0.0439816
194030976	chr3:194030976:T:A	6.43839e-07	-1.65361	-1.1273
194030991	chr3:194030991:T:C	7.73737e-07	-1.6522	-0.94493
194031347	chr3:194031347:C:CT	1.11725e-05	-1.33471e-10	0.0728422
194031638	chr3:194031638:G:A	9.33511e-07	-1.65222	-0.757194
194032116	chr3:194032116:C:T	3.84845e-06	-0.992942	-2.69129e-10
194032736	chr3:194032736:T:C	1.25729e-06	-1.21912	-0.892527
194032846	chr3:194032846:C:A	5.99201e-07	-1.63205	-1.22072
194033175	chr3:194033175:C:A	6.66801e-07	-1.51859	-1.22729
194033403	chr3:194033403:G:A	7.25865e-06	-1.33471e-10	-0.358418
194033706	chr3:194033706:T:C	3.0443e-05	0.523274	0.551971
194034259	chr3:194034259:G:A	4.74222e-06	-1.33471e-10	-0.784107
194034290	chr3:194034290:A:G	1.59949e-06	-0.731202	-1.13972
194034360	chr3:194034360:G:A	7.56196e-05	0.50188	1.48322
194035033	chr3:194035033:C:T	2.59258e-06	-1.27912	-0.10884
194035045	chr3:194035045:T:C	3.18708e-06	-1.33471e-10	-1.18151
194035622	chr3:194035622:G:C	1.28547e-05	-1.33471e-10	0.2131
194036223	chr3:194036223:G:A	1.5046e-05	-1.33471e-10	0.370499
194036430	chr3:194036430:C:T	1.37362e-05	1.50198	-1.22256
194036693	chr3:194036693:C:T	3.32527e-06	0.0261193	-1.16518
194036968	chr3:194036968:A:G	9.08218e-06	-1.64394	1.50964
194037017	chr3:194037017:C:T	7.91783e-06	0.89421	-1.1657
194037222	chr3:194037222:A:T	2.953e-06	-0.116663	-1.14113
194037521	chr3:194037521:G:C	1.96821e-05	0.639097	-2.69129e-10
194037604	chr3:194037604:A:G	9.45551e-06	-1.33471e-10	-0.0940139
194038056	chr3:194038056:AC:A	2.316e-05	-1.33471e-10	0.801814
194038067	chr3:194038067:G:A	5.61091e-06	-1.33471e-10	-0.615899
194038398	chr3:194038398:C:T	3.10211e-06	-1.33471e-10	-1.20853
194038602	chr3:194038602:C:A	3.78616e-06	-1.33471e-10	-1.00926
194039309	chr3:194039309:C:T	1.58431e-06	-0.65036	-1.23011
194040024	chr3:194040024:C:A	6.88079e-07	-1.48434	-1.23013
194040046	chr3:194040046:A:G	6.2826e-06	-1.64353	1.1407
194040057	chr3:194040057:C:T	4.33172e-06	-1.63204	0.75739
194040283	chr3:194040283:A:G	3.1439e-06	-1.33471e-10	-1.19515
194040448	chr3:194040448:A:G	1.43604e-05	-1.33471e-10	0.32386
194040669	chr3:194040669:C:T	3.16097e-06	-1.33471e-10	-1.18973
194040745	chr3:194040745:T:C	2.62808e-06	-0.49394	-0.880418
194040808	chr3:194040808:T:C	9.31622e-06	-0.554796	0.445941
194040829	chr3:194040829:A:G	6.0606e-07	-1.6116	-1.22979
194040931	chr3:194040931:T:C	8.92392e-07	-1.35065	-1.10382
194041060	chr3:194041060:T:C	3.21997e-06	-1.17124	-2.69129e-10
194041291	chr3:194041291:T:C	3.87895e-06	-1.33471e-10	-0.985048
194041317	chr3:194041317:C:T	3.10626e-06	-1.33471e-10	-1.20719
194041513	chr3:194041513:G:A	1.42406e-06	-0.776447	-1.21066
194041520	chr3:194041520:C:T	8.47282e-07	-1.41172	-1.09461
194041664	chr3:194041664:T:TG	9.95061e-07	-1.4305	-0.915062
194041869	chr3:194041869:TA:T	8.51437e-06	-1.33471e-10	-0.198857
194042015	chr3:194042015:G:A	5.35599e-06	-1.33471e-10	-0.662397
194042508	chr3:194042508:G:A	8.40558e-06	-1.33471e-10	-0.211716
194042904	chr3:194042904:C:T	3.24201e-06	-1.33471e-10	-1.16442
194043059	chr3:194043059:C:T	7.22181e-07	-1.61891	-1.04718
194043154	chr3:194043154:T:C	4.1094e-06	-0.0408561	-0.886479
194043352	chr3:194043352:A:G	3.48862e-06	-1.33471e-10	-1.0911
194043413	chr3:194043413:T:G	3.13632e-06	-1.33471e-10	-1.19756
194044136	chr3:194044136:T:A	5.39214e-06	-1.33471e-10	-0.65567
194044386	chr3:194044386:T:G	5.10632e-06	-1.33471e-10	-0.710133
194044738	chr3:194044738:C:T	7.01568e-06	-1.33471e-10	-0.392464
194044825	chr3:194044825:G:T	3.38898e-06	-1.33471e-10	-1.12008
194044970	chr3:194044970:C:G	2.3255e-06	-1.49668	-2.69129e-10
194045232	chr3:194045232:C:T	3.39464e-06	-1.33471e-10	-1.11841
194045883	chr3:194045883:G:A	3.1828e-06	-1.18285	-2.69129e-10
194046237	chr3:194046237:T:C	3.18307e-06	-1.33471e-10	-1.18277
194046777	chr3:194046777:T:A	3.34353e-06	-1.33471e-10	-1.13358
194046836	chr3:194046836:A:G	3.51554e-06	-1.33471e-10	-1.08342
194046843	chr3:194046843:A:G	3.04085e-06	-1.33471e-10	-1.22847
194047683	chr3:194047683:T:C	3.78661e-06	-1.33471e-10	-1.00914
194047750	chr3:194047750:T:C	5.94171e-06	-1.33471e-10	-0.558614
194047841	chr3:194047841:A:G	2.07087e-06	-1.61264	-2.69129e-10
194047937	chr3:194047937:G:C	2.02041e-06	-1.63731	-2.69129e-10
194048372	chr3:194048372:C:A	3.66003e-06	-1.33471e-10	-1.04314
194048484	chr3:194048484:T:C	2.68231e-06	-0.345753	-1.00818
194048509	chr3:194048509:T:A	5.87972e-07	-1.65364	-1.21805
194048694	chr3:194048694:A:G	2.2003e-05	-1.33471e-10	0.750569
194049633	chr3:194049633:G:A	2.06374e-06	-1.61609	-2.69129e-10
194049677	chr3:194049677:T:C	3.57736e-06	-1.33471e-10	-1.06599
194049939	chr3:194049939:T:C	1.21874e-06	-1.39051	-0.752279
194049944	chr3:194049944:C:T	9.67635e-07	-1.62174	-0.751769
194050771	chr3:194050771:A:G	1.91357e-06	-0.460046	-1.2316
194051036	chr3:194051036:G:A	3.53731e-06	-1.33471e-10	-1.07725
194051278	chr3:194051278:A:T	4.75705e-06	-1.33471e-10	-0.780984
194051403	chr3:194051403:C:A	9.19116e-07	-1.6321	-0.792851
194051476	chr3:194051476:C:T	3.15458e-06	-1.33471e-10	-1.19176
194051477	chr3:194051477:A:G	1.94147e-06	-1.59736	-0.0798088
194051660	chr3:194051660:T:A	8.60255e-07	-1.64975	-0.841384
194052804	chr3:194052804:T:C	4.55331e-06	-0.824758	-2.69129e-10
194052888	chr3:194052888:C:T	6.57742e-07	-1.61697	-1.14259
194052904	chr3:194052904:T:C	6.55151e-07	-1.55421	-1.20929
194052956	chr3:194052956:T:A	8.00744e-07	-1.51479	-1.04804
194053141	chr3:194053141:T:C	3.40548e-06	-1.33471e-10	-1.11523
194053248	chr3:194053248:T:C	4.22947e-06	-1.33471e-10	-0.898534
194054353	chr3:194054353:C:T	2.31861e-06	-1.49964	-2.69129e-10
194054760	chr3:194054760:G:A	6.12484e-07	-1.60012	-1.23073
194054856	chr3:194054856:C:T	8.60178e-07	-1.63745	-0.853779
194055142	chr3:194055142:T:G	1.11206e-06	-1.15952	-1.07487
194055608	chr3:194055608:G:A	3.74144e-06	-1.33471e-10	-1.02114
194055903	chr3:194055903:A:G	5.75107e-06	-1.33471e-10	-0.591225
194056076	chr3:194056076:C:T	7.3589e-07	-1.64426	-1.00302
194056078	chr3:194056078:A:C	3.73849e-06	-1.33471e-10	-1.02193
194056273	chr3:194056273:C:T	3.22166e-06	-1.33471e-10	-1.17071
194056283	chr3:194056283:T:C	5.4329e-06	-1.33471e-10	-0.648138
194056710	chr3:194056710:T:C	4.43378e-06	-1.33471e-10	-0.851359
194057472	chr3:194057472:T:C	3.13961e-06	-1.33471e-10	-1.19651
194057683	chr3:194057683:G:A	3.05055e-06	-1.33471e-10	-1.22529
194057820	chr3:194057820:T:A	6.54797e-07	-1.62637	-1.13767
194057822	chr3:194057822:G:A	6.56174e-07	-1.62343	-1.13851
194057936	chr3:194057936:A:G	6.16195e-07	-1.65405	-1.17076
194057937	chr3:194057937:T:C	3.05049e-06	-1.33471e-10	-1.22531
194057943	chr3:194057943:A:G	6.34283e-07	-1.62564	-1.17023
194058468	chr3:194058468:G:T	1.05299e-06	-1.54765	-0.741323
194058635	chr3:194058635:C:A	1.71011e-06	-1.64999	-0.154067
194058812	chr3:194058812:T:TGAAAGA	3.04345e-06	-1.33471e-10	-1.22762
194058914	chr3:194058914:G:A	3.0581e-06	-1.33471e-10	-1.22282
194059162	chr3:194059162:C:T	3.34736e-06	-1.33471e-10	-1.13244
194059398	chr3:194059398:C:T	9.81794e-07	-1.18382	-1.17517
194059533	chr3:194059533:A:G	7.86598e-07	-1.39013	-1.19052
194059625	chr3:194059625:C:A	3.12211e-06	-1.33471e-10	-1.2021
194059658	chr3:194059658:C:G	9.9751e-07	-1.1871	-1.156
194059663	chr3:194059663:C:T	2.87171e-06	-1.43002	0.14431
194059963	chr3:194059963:A:G	3.05837e-06	-1.33471e-10	-1.22273
194060083	chr3:194060083:TAC:T	3.66886e-06	-1.33471e-10	-1.04073
194060098	chr3:194060098:C:T	1.04185e-06	-1.28503	-1.01458
194060276	chr3:194060276:A:C	3.04744e-06	-1.33471e-10	-1.22631
194060303	chr3:194060303:C:T	3.06587e-06	-1.33471e-10	-1.22028
194060440	chr3:194060440:GTGTT:G	6.15525e-07	-1.62974	-1.19615
194060508	chr3:194060508:A:G	2.31998e-06	-0.655466	-0.843588
194060565	chr3:194060565:T:G	7.52103e-07	-1.40237	-1.22313
194060682	chr3:194060682:A:G	3.28526e-06	-1.15117	-2.69129e-10
194060685	chr3:194060685:A:G	3.50547e-06	-1.33471e-10	-1.08629
194060875	chr3:194060875:C:G	3.47946e-06	-1.33471e-10	-1.09374
194061075	chr3:194061075:G:A	7.42879e-07	-1.46078	-1.17705
194061107	chr3:194061107:C:T	5.80754e-07	-1.6533	-1.23074
194061184	chr3:194061184:A:T	6.40329e-07	-1.62561	-1.16077
194061452	chr3:194061452:T:C	5.97576e-07	-1.62455	-1.23094
194061517	chr3:194061517:G:A	6.46108e-07	-1.63081	-1.14659
194061780	chr3:194061780:A:G	7.56293e-07	-1.56286	-1.05708
194062531	chr3:194062531:C:T	1.6809e-05	-1.33471e-10	0.481303
194062614	chr3:194062614:G:T	2.04543e-05	-1.33471e-10	0.677581
194062624	chr3:194062624:A:G	3.13547e-06	-1.33471e-10	-1.19783
194063054	chr3:194063054:C:T	2.23565e-06	-0.86115	-0.674932
194063248	chr3:194063248:T:C	9.23029e-06	-0.118121	-2.69129e-10
194063305	chr3:194063305:T:G	6.29228e-06	0.174471	-0.67576
194063901	chr3:194063901:C:T	8.81508e-07	-1.57125	-0.895478
194064443	chr3:194064443:A:C	7.35401e-07	-1.41649	-1.23146
194064541	chr3:194064541:T:C	5.82881e-06	0.554461	-1.13226
194064545	chr3:194064545:TC:T	4.64183e-06	-1.33471e-10	-0.805502
194064900	chr3:194064900:C:G	3.19499e-06	-1.33471e-10	-1.17903
194065169	chr3:194065169:A:T	3.07987e-06	-1.33471e-10	-1.21572
194065389	chr3:194065389:T:C	8.2254e-07	-1.65224	-0.883727
194065525	chr3:194065525:A:G	4.05316e-06	-1.33471e-10	-0.941114
194065752	chr3:194065752:C:G	3.26456e-06	-1.33471e-10	-1.15749
194065773	chr3:194065773:A:C	3.36594e-06	-1.33471e-10	-1.12691
194065833	chr3:194065833:T:C	1.39205e-06	-0.792324	-1.21751
194065879	chr3:194065879:G:C	4.64058e-06	-1.33471e-10	-0.805772
194066104	chr3:194066104:G:A	5.40518e-06	-0.653253	-2.69129e-10
194066130	chr3:194066130:T:C	1.34104e-06	-0.897454	-1.14971
194066164	chr3:194066164:C:T	1.25851e-05	-1.33471e-10	0.191904
194066665	chr3:194066665:T:C	4.24493e-06	-1.33471e-10	-0.894887
194066755	chr3:194066755:T:C	5.84509e-07	-1.65003	-1.22757
194066766	chr3:194066766:C:T	6.12353e-07	-1.6457	-1.18536
194067130	chr3:194067130:A:T	4.329e-06	-1.33471e-10	-0.875274
194067409	chr3:194067409:A:G	5.85545e-07	-1.65342	-1.22241
194067559	chr3:194067559:C:A	7.09971e-07	-1.64955	-1.0336
194067786	chr3:194067786:T:C	2.45796e-06	-1.44128	-2.69129e-10
194068049	chr3:194068049:T:C	6.26995e-07	-1.58865	-1.21877
194068571	chr3:194068571:A:G	6.28204e-05	-1.33471e-10	1.79967
194068796	chr3:194068796:G:A	2.11138e-06	-1.65252	0.0592452
194068942	chr3:194068942:A:G	6.35726e-07	-1.62765	-1.16595
194068997	chr3:194068997:G:A	3.05414e-06	-1.33471e-10	-1.22411
194069121	chr3:194069121:T:TATGTACCCCCA	3.48648e-06	-1.33471e-10	-1.09172
194069126	chr3:194069126:T:C	3.05027e-06	-1.33471e-10	-1.22538
194069253	chr3:194069253:C:T	3.04213e-06	-1.33471e-10	-1.22805
194069354	chr3:194069354:G:GGCCTC	5.97808e-07	-1.63908	-1.21602
194069572	chr3:194069572:T:A	6.27694e-07	-1.60768	-1.19864
194069854	chr3:194069854:C:T	7.25833e-07	-1.64033	-1.02071
194069893	chr3:194069893:C:T	6.14879e-06	-1.33471e-10	-0.524357
194069986	chr3:194069986:C:T	8.35272e-07	-1.64391	-0.876704
194070006	chr3:194070006:A:G	4.29305e-06	-0.993341	0.109727
194070266	chr3:194070266:CA:C	6.08826e-07	-1.606	-1.23084
194070417	chr3:194070417:G:C	3.37539e-06	-1.33471e-10	-1.1241
194070427	chr3:194070427:T:C	3.52259e-06	-1.33471e-10	-1.08142
194070433	chr3:194070433:C:G	1.72604e-06	-1.2466	-0.548182
194070772	chr3:194070772:C:T	2.70435e-06	-1.49732	0.151567
194070849	chr3:194070849:G:A	4.27812e-06	-1.33471e-10	-0.887099
194071320	chr3:194071320:C:T	8.05731e-07	-1.63054	-0.926075
194071324	chr3:194071324:C:A	3.17481e-06	-1.33471e-10	-1.18536
194071436	chr3:194071436:G:A	8.63755e-06	-1.33471e-10	-0.184492
194071607	chr3:194071607:G:A	3.37667e-06	-1.33471e-10	-1.12372
194071608	chr3:194071608:C:G	3.3747e-06	-1.33471e-10	-1.1243
194071727	chr3:194071727:C:T	9.78173e-07	-1.59115	-0.771532
194071797	chr3:194071797:A:G	8.79035e-07	-1.54443	-0.925115
194071876	chr3:194071876:C:G	1.21375e-05	-1.33471e-10	0.155685
194072488	chr3:194072488:TTC:T	1.39162e-05	-0.496535	0.788973
194072589	chr3:194072589:A:G	3.16203e-06	-1.33471e-10	-1.1894
194072695	chr3:194072695:T:G	3.54861e-06	-1.33471e-10	-1.07406
194073200	chr3:194073200:T:A	1.09865e-06	-1.08845	-1.15809
194073331	chr3:194073331:T:C	1.42214e-06	-1.18376	-0.80469
194073353	chr3:194073353:A:G	2.16318e-06	-1.56903	-2.69129e-10
194073526	chr3:194073526:C:T	9.5799e-07	-1.17728	-1.20625
194074223	chr3:194074223:G:A	4.00899e-06	-1.33471e-10	-0.952073
194074515	chr3:194074515:C:T	4.02013e-06	-1.33471e-10	-0.949298
194074846	chr3:194074846:G:A	3.56816e-06	-1.48919	0.420626
194074990	chr3:194074990:T:C	3.40563e-06	-1.4922	0.377018
194075089	chr3:194075089:C:A	6.91749e-06	-0.780069	0.37351
194075171	chr3:194075171:C:T	1.071e-06	-1.22696	-1.04505
194075934	chr3:194075934:G:A	1.59103e-06	-1.37278	-0.503447
194076234	chr3:194076234:A:G	1.96066e-05	-1.23968	1.87494
194076424	chr3:194076424:A:T	4.40465e-06	-1.33471e-10	-0.857952
194076667	chr3:194076667:G:A	4.66404e-06	-1.33471e-10	-0.800729
194076826	chr3:194076826:C:T	3.80812e-06	-1.33471e-10	-1.00347
194076866	chr3:194076866:T:C	3.41274e-06	-1.33471e-10	-1.1131
194076878	chr3:194076878:A:G	2.25119e-06	-1.52915	-2.69129e-10
194076990	chr3:194076990:C:T	6.03875e-07	-1.6503	-1.1947
194077401	chr3:194077401:A:G	8.11897e-06	-1.33471e-10	-0.246408
194077531	chr3:194077531:T:C	1.03704e-06	-1.6346	-0.669643
194077537	chr3:194077537:C:T	6.39761e-07	-1.59759	-1.18968
194077539	chr3:194077539:C:T	4.35818e-06	-1.33471e-10	-0.868556
194077698	chr3:194077698:A:G	4.52274e-06	-1.33471e-10	-0.831493
194077921	chr3:194077921:C:T	5.512e-06	-0.539243	-0.0944413
194077937	chr3:194077937:G:A	3.34434e-06	-1.33471e-10	-1.13334
194078012	chr3:194078012:A:T	6.19607e-07	-1.58774	-1.23154
194078325	chr3:194078325:G:C	2.15218e-06	-1.15945	-0.414683
194078517	chr3:194078517:A:T	3.31429e-06	-1.33471e-10	-1.14237
194078588	chr3:194078588:A:C	2.02619e-06	-1.63445	-2.69129e-10
194078709	chr3:194078709:T:C	1.05638e-06	-1.36239	-0.923377
194079276	chr3:194079276:G:A	4.17684e-06	-0.911056	-2.69129e-10
194079611	chr3:194079611:G:A	5.01461e-06	-0.728256	-2.69129e-10
194079643	chr3:194079643:C:T	7.1272e-06	-0.467479	0.0907851
194080123	chr3:194080123:A:G	3.26672e-06	-1.33471e-10	-1.15682
194080210	chr3:194080210:C:T	1.88442e-05	0.595592	-2.69129e-10
194080490	chr3:194080490:G:A	2.31122e-06	-1.50283	-2.69129e-10
194080610	chr3:194080610:A:G	6.86348e-07	-1.56374	-1.15324
194080618	chr3:194080618:G:A	9.65398e-06	-0.562206	0.488964
194080661	chr3:194080661:G:T	3.50923e-06	-1.33471e-10	-1.08522
194080744	chr3:194080744:A:G	3.04411e-06	-1.33471e-10	-1.2274
194081355	chr3:194081355:G:A	2.27658e-06	-1.02784	-0.490102
194081407	chr3:194081407:C:T	1.16896e-06	-1.64932	-0.535171
194081717	chr3:194081717:TAATTTAAACA:T	7.81368e-06	-1.33471e-10	-0.284735
194081760	chr3:194081760:C:T	1.64591e-06	-1.63703	-0.205284
194082016	chr3:194082016:C:G	6.68494e-06	-1.33471e-10	-0.440754
194082130	chr3:194082130:T:A	1.09534e-06	-1.58852	-0.661023
194082287	chr3:194082287:A:G	3.36468e-06	-1.33471e-10	-1.12728
194082438	chr3:194082438:C:T	8.03399e-06	-1.33471e-10	-0.256931
194082695	chr3:194082695:T:C	1.23321e-06	-1.65222	-0.47877
194083440	chr3:194083440:C:T	7.25013e-07	-1.61063	-1.05154
194083805	chr3:194083805:C:T	3.29994e-06	-1.33471e-10	-1.14671
194084120	chr3:194084120:G:A	4.08396e-06	-1.33471e-10	-0.933543
194084605	chr3:194084605:G:A	2.30131e-06	-1.50714	-2.69129e-10
194085750	chr3:194085750:G:T	5.14167e-06	-1.33471e-10	-0.703234
194086111	chr3:194086111:T:C	3.29385e-06	-1.33471e-10	-1.14855
194086166	chr3:194086166:A:G	8.98654e-06	-1.33471e-10	-0.144884
194086298	chr3:194086298:C:T	2.33031e-06	-0.823512	-0.671097
194086450	chr3:194086450:G:A	1.01299e-06	-1.10531	-1.2224
194086501	chr3:194086501:C:T	9.85328e-07	-1.1264	-1.22899
194086971	chr3:194086971:T:G	5.04735e-06	-1.33471e-10	-0.721749
194087103	chr3:194087103:T:TC	5.05916e-06	-1.33471e-10	-0.719412
194087105	chr3:194087105:T:A	5.05916e-06	-1.33471e-10	-0.719412
194087180	chr3:194087180:T:C	1.10826e-06	-1.34804	-0.889779
194087876	chr3:194087876:A:G	1.21675e-06	-1.40336	-0.741071
194088336	chr3:194088336:T:C	1.01832e-06	-1.41934	-0.903118
194088793	chr3:194088793:A:C	4.09629e-06	-1.33471e-10	-0.93053
194088799	chr3:194088799:A:G	1.09314e-06	-1.53662	-0.714939
194088879	chr3:194088879:C:T	3.03987e-06	-1.33471e-10	-1.2288
194088998	chr3:194088998:A:G	1.075e-06	-1.53719	-0.7311
194089471	chr3:194089471:C:T	3.03797e-06	-1.33471e-10	-1.22942
194089663	chr3:194089663:TCA:T	3.33926e-06	-1.33471e-10	-1.13486
194089918	chr3:194089918:T:C	2.42572e-06	-1.45448	-2.69129e-10
194090234	chr3:194090234:C:T	8.66241e-07	-1.26874	-1.21547
194090339	chr3:194090339:G:A	1.57989e-06	-0.794173	-1.08909
194090352	chr3:194090352:G:A	4.45596e-06	-1.33471e-10	-0.84637
194090546	chr3:194090546:C:T	3.03137e-06	-1.33471e-10	-1.2316
194091113	chr3:194091113:T:A	2.12026e-06	-0.359193	-1.22988
194091129	chr3:194091129:G:C	2.19824e-06	-0.323843	-1.22911
194091185	chr3:194091185:C:T	5.12907e-06	-1.33471e-10	-0.705688
194091289	chr3:194091289:T:G	6.55744e-07	-1.53906	-1.22354
194091863	chr3:194091863:A:T	3.15808e-06	-1.33471e-10	-1.19065
194091866	chr3:194091866:C:T	4.1507e-06	-1.33471e-10	-0.917334
194092008	chr3:194092008:T:C	7.48264e-06	-1.33471e-10	-0.328027
194092358	chr3:194092358:C:G	4.58777e-06	-1.33471e-10	-0.817219
194092680	chr3:194092680:T:A	1.01682e-06	-1.09253	-1.2314
194092894	chr3:194092894:A:G	7.32154e-07	-1.43118	-1.22119
194093051	chr3:194093051:A:C	1.84121e-06	-0.656471	-1.07372
194093059	chr3:194093059:G:A	1.0783e-06	-1.17329	-1.09193
194093142	chr3:194093142:G:A	6.38763e-05	-1.33471e-10	1.81634
194093373	chr3:194093373:T:C	9.91201e-07	-1.5696	-0.779848
194093379	chr3:194093379:A:G	6.80423e-07	-1.64537	-1.08028
194093411	chr3:194093411:T:C	3.06417e-06	-1.33471e-10	-1.22084
194093763	chr3:194093763:G:A	4.67925e-06	-1.33471e-10	-0.797473
194093990	chr3:194093990:C:T	6.35767e-06	-1.33471e-10	-0.49095
194094038	chr3:194094038:C:T	3.03402e-06	-1.33471e-10	-1.23072
194094155	chr3:194094155:G:A	1.6718e-06	-0.595661	-1.23105
194094232	chr3:194094232:A:G	3.44892e-06	-1.33471e-10	-1.10255
194094235	chr3:194094235:A:T	3.94618e-06	-1.33471e-10	-0.967863
194094260	chr3:194094260:G:A	4.9622e-06	-1.33471e-10	-0.738762
194094453	chr3:194094453:G:C	8.62362e-07	-1.29714	-1.19155
194094543	chr3:194094543:T:C	2.41795e-06	-1.45769	-2.69129e-10
194094783	chr3:194094783:T:C	6.0274e-07	-1.64596	-1.20093
194094837	chr3:194094837:C:T	3.03999e-06	-1.33471e-10	-1.22876
194094838	chr3:194094838:G:A	3.55011e-06	-1.07363	-2.69129e-10
194094896	chr3:194094896:C:T	6.0327e-07	-1.6475	-1.19851
194095020	chr3:194095020:T:A	8.13849e-07	-1.36225	-1.18434
194095099	chr3:194095099:T:C	4.57675e-06	-1.33471e-10	-0.819623
194095747	chr3:194095747:T:C	2.38563e-06	-1.47115	-2.69129e-10
194095796	chr3:194095796:C:T	3.48034e-06	-1.33471e-10	-1.09348
194095822	chr3:194095822:G:A	2.0648e-06	-0.387161	-1.22842
194095857	chr3:194095857:A:T	1.12442e-06	-1.01379	-1.20955
194096036	chr3:194096036:G:A	3.64895e-06	-1.33471e-10	-1.04617
194096079	chr3:194096079:C:T	2.21282e-06	-0.870005	-0.676338
194096138	chr3:194096138:C:T	2.68339e-06	-1.35353	-2.69129e-10
194096242	chr3:194096242:A:T	3.12335e-06	-1.33471e-10	-1.2017
194096266	chr3:194096266:T:A	4.87424e-06	-1.33471e-10	-0.756648
194096342	chr3:194096342:A:C	2.02648e-06	-0.6068	-1.02751
194096352	chr3:194096352:G:T	3.04538e-06	-1.33471e-10	-1.22698
194096517	chr3:194096517:A:C	1.04041e-06	-1.06961	-1.23138
194096597	chr3:194096597:C:T	6.23033e-07	-1.62205	-1.19172
194096641	chr3:194096641:AG:A	5.38948e-06	-1.33471e-10	-0.656164
194096907	chr3:194096907:T:C	4.8237e-06	-1.33471e-10	-0.76707
194097201	chr3:194097201:A:G	2.49731e-06	-0.197016	-1.22838
194097343	chr3:194097343:T:C	1.12843e-06	-1.01324	-1.20654
194097513	chr3:194097513:A:T	3.48868e-06	-1.33471e-10	-1.09109
194097664	chr3:194097664:G:C	6.9806e-07	-1.54809	-1.15197
194097943	chr3:194097943:G:A	5.14225e-06	-1.33471e-10	-0.70312
194097965	chr3:194097965:T:C	4.28964e-06	-1.33471e-10	-0.884409
194098462	chr3:194098462:C:G	3.50878e-06	-1.33471e-10	-1.08534
194098518	chr3:194098518:CT:C	7.32685e-07	-1.62976	-1.02189
194098571	chr3:194098571:C:T	5.86097e-07	-1.65347	-1.22141
194098727	chr3:194098727:G:T	2.39987e-06	-0.399407	-1.06579
194098967	chr3:194098967:A:G	6.24802e-06	-0.631636	0.123289
194098989	chr3:194098989:A:T	8.4618e-07	-1.35236	-1.15527
194099455	chr3:194099455:G:A	8.77493e-07	-1.2621	-1.2092
194099573	chr3:194099573:A:G	7.93208e-05	1.83716	0.195727
194100982	chr3:194100982:C:G	2.14599e-06	-0.365295	-1.21172
194101026	chr3:194101026:T:G	1.89984e-05	-1.33471e-10	0.603745
194101912	chr3:194101912:T:A	3.26143e-06	-1.33471e-10	-1.15844
194101918	chr3:194101918:C:T	1.3665e-06	-0.995775	-1.03258
194102349	chr3:194102349:G:A	2.27705e-06	-1.00157	-0.516165
194102482	chr3:194102482:G:A	2.88972e-06	-1.27945	-2.69129e-10
194102537	chr3:194102537:A:G	4.28167e-06	-0.88627	-2.69129e-10
194102687	chr3:194102687:A:G	2.9684e-06	-1.25259	-2.69129e-10
194102729	chr3:194102729:A:G	1.31836e-06	-1.60681	-0.457417
194102832	chr3:194102832:G:A	6.83058e-06	-1.33155	0.912348
194102833	chr3:194102833:T:C	2.69337e-05	-1.33471e-10	0.952765
194103119	chr3:194103119:A:G	3.0319e-06	-1.33471e-10	-1.23142
194103198	chr3:194103198:G:C	1.40116e-06	-1.58301	-0.4203
194103387	chr3:194103387:G:A	1.40755e-06	-1.13792	-0.860837
194103680	chr3:194103680:C:T	2.71916e-06	-1.34029	-2.69129e-10
194103793	chr3:194103793:G:A	3.91379e-06	-1.33471e-10	-0.976105
194103875	chr3:194103875:CT:C	3.38358e-06	-1.33471e-10	-1.12168
194104094	chr3:194104094:C:T	6.44018e-07	-1.6423	-1.13834
194104135	chr3:194104135:C:T	6.37137e-07	-1.63706	-1.15432
194104580	chr3:194104580:A:G	2.43384e-06	-0.368586	-1.08256
194104604	chr3:194104604:G:A	3.26263e-06	-1.33471e-10	-1.15808
194104621	chr3:194104621:C:T	3.19058e-06	-1.33471e-10	-1.18041
194104960	chr3:194104960:A:G	1.34942e-06	-1.1364	-0.904537
194105126	chr3:194105126:G:A	9.56973e-07	-1.24124	-1.14335
194105289	chr3:194105289:G:A	3.2611e-06	-1.33471e-10	-1.15855
194105741	chr3:194105741:C:T	3.99973e-06	-1.33471e-10	-0.954385
194105806	chr3:194105806:A:G	1.35192e-06	-1.28662	-0.752467
194105808	chr3:194105808:G:A	3.29515e-06	-1.33471e-10	-1.14816
194105968	chr3:194105968:C:T	1.82336e-06	-0.539826	-1.20011
194106273	chr3:194106273:G:A	3.26313e-06	-1.33471e-10	-1.15792
194106364	chr3:194106364:G:A	3.78973e-06	-1.33471e-10	-1.00832
194106642	chr3:194106642:C:A	3.05277e-06	-1.22456	-2.69129e-10
194106735	chr3:194106735:G:A	3.04497e-06	-1.33471e-10	-1.22712
194107001	chr3:194107001:G:GT	3.16071e-06	-1.33471e-10	-1.18981
194107331	chr3:194107331:T:A	1.4558e-05	-1.33471e-10	0.337531
194107409	chr3:194107409:A:G	1.68529e-06	-1.65266	-0.166012
194107672	chr3:194107672:G:A	2.20435e-05	-1.33471e-10	0.752405
194107810	chr3:194107810:C:T	3.48197e-06	-0.904467	-0.188546
194108154	chr3:194108154:T:C	1.702e-06	-0.636626	-1.17218
194109172	chr3:194109172:T:C	1.20562e-06	-0.922873	-1.23075
194109302	chr3:194109302:G:T	1.68019e-06	-1.64701	-0.174689
194109592	chr3:194109592:C:CA	4.74558e-06	-1.33471e-10	-0.783398
194110070	chr3:194110070:TA:T	1.3013e-06	-1.64185	-0.435395
194110649	chr3:194110649:G:C	2.72052e-06	-1.10709	-0.232699
194110984	chr3:194110984:A:G	3.68704e-06	-1.33471e-10	-1.03579
194111413	chr3:194111413:G:A	4.39096e-06	-0.861064	-2.69129e-10
194111505	chr3:194111505:A:G	1.83132e-06	-0.553795	-1.18178
194111793	chr3:194111793:C:T	4.35349e-06	-1.1588	0.289165
194111795	chr3:194111795:C:T	3.34771e-06	-1.33471e-10	-1.13233
194111906	chr3:194111906:T:A	2.22575e-06	-1.05902	-0.481494
194111945	chr3:194111945:G:A	3.3789e-06	-1.33471e-10	-1.12306
194112335	chr3:194112335:T:C	3.09548e-06	-1.33471e-10	-1.21067
194112892	chr3:194112892:A:G	6.09303e-07	-1.60553	-1.23052
194113213	chr3:194113213:T:G	4.37023e-06	-1.33471e-10	-0.865796
194113939	chr3:194113939:A:AGCC	2.02684e-05	-1.33471e-10	0.668452
194114221	chr3:194114221:G:A	3.35726e-06	-1.33471e-10	-1.12949
194114268	chr3:194114268:G:A	3.04391e-06	-1.33471e-10	-1.22747
194114367	chr3:194114367:G:C	3.6653e-06	-1.33471e-10	-1.0417
194115193	chr3:194115193:T:C	4.51326e-05	-1.33471e-10	1.46899
194115195	chr3:194115195:A:T	3.40687e-06	-1.33471e-10	-1.11482
194115796	chr3:194115796:T:C	3.66524e-06	-1.33471e-10	-1.04172
194116317	chr3:194116317:T:C	3.61884e-06	-1.33471e-10	-1.05446
194116319	chr3:194116319:T:C	3.92374e-06	-1.33471e-10	-0.973567
194116321	chr3:194116321:A:G	3.69333e-06	-1.33471e-10	-1.03408
194116337	chr3:194116337:A:C	2.51215e-05	-1.33471e-10	0.883111
194116402	chr3:194116402:C:T	3.14063e-06	-1.33471e-10	-1.19619
194116427	chr3:194116427:C:T	3.035e-06	-1.33471e-10	-1.2304
194116464	chr3:194116464:G:A	1.98742e-06	-1.65377	-2.69129e-10
194116648	chr3:194116648:A:T	1.98829e-06	-1.65334	-2.69129e-10
194116726	chr3:194116726:A:G	2.22397e-06	-0.34611	-1.19521
194117151	chr3:194117151:C:T	2.18004e-06	-0.823785	-0.737483
194117382	chr3:194117382:G:A	1.60837e-06	-1.64855	-0.216841
194117494	chr3:194117494:C:T	4.07431e-06	0.294868	-1.23078
194117586	chr3:194117586:T:C	3.28927e-06	-1.33471e-10	-1.14995
194117713	chr3:194117713:CAACA:C	3.17686e-06	-1.33471e-10	-1.18472
194117855	chr3:194117855:G:A	1.96401e-06	-0.484043	-1.18158
194117974	chr3:194117974:G:A	2.46755e-06	-1.43739	-2.69129e-10
194117983	chr3:194117983:T:C	6.12401e-06	-1.33471e-10	-0.528395
194118177	chr3:194118177:G:A	2.53946e-06	-0.400996	-1.00767
194118179	chr3:194118179:G:A	2.08938e-06	-0.820811	-0.782934
194118314	chr3:194118314:T:C	2.52345e-06	-0.248615	-1.16637
194118446	chr3:194118446:C:T	3.76919e-06	-1.33471e-10	-1.01375
194118521	chr3:194118521:A:G	2.04369e-06	-0.415232	-1.21062
194118680	chr3:194118680:C:T	2.04412e-06	-0.426884	-1.19876
194118890	chr3:194118890:T:G	4.72192e-06	-1.33471e-10	-0.788397
194119118	chr3:194119118:G:A	3.93392e-06	-1.33471e-10	-0.970975
194119119	chr3:194119119:G:A	2.00674e-06	-0.457671	-1.18643
194119396	chr3:194119396:T:A	4.48444e-06	-1.33471e-10	-0.839998
194119608	chr3:194119608:G:A	3.03511e-06	-1.33471e-10	-1.23036
194119890	chr3:194119890:T:C	3.09866e-06	-1.33471e-10	-1.20964
194119904	chr3:194119904:T:A	7.0316e-07	-1.49247	-1.20031
194119922	chr3:194119922:A:G	1.05921e-05	-1.33471e-10	0.019496
194119924	chr3:194119924:C:G	3.59092e-06	-1.33471e-10	-1.0622
194120139	chr3:194120139:C:T	4.38709e-06	-1.33471e-10	-0.861945
194120621	chr3:194120621:A:G	7.75318e-07	-1.36408	-1.23101
194120954	chr3:194120954:C:T	1.64784e-05	1.67476	-1.21333
194121168	chr3:194121168:T:A	3.03723e-06	-1.33471e-10	-1.22967
194121678	chr3:194121678:A:C	7.90051e-06	0.957585	-1.23127
194121769	chr3:194121769:G:A	1.52443e-06	-1.49446	-0.424533
194121985	chr3:194121985:C:T	3.94435e-06	-1.33471e-10	-0.968328
194122312	chr3:194122312:A:T	3.11442e-06	-1.33471e-10	-1.20457
194122438	chr3:194122438:A:G	2.88889e-06	-0.326839	-0.952902
194122443	chr3:194122443:T:C	2.46318e-06	-1.43916	-2.69129e-10
194122505	chr3:194122505:T:C	3.60101e-06	-1.33471e-10	-1.0594
194122540	chr3:194122540:C:T	3.72649e-05	2.49418	-1.21674
194122880	chr3:194122880:G:A	3.33456e-06	-1.33471e-10	-1.13627
194122887	chr3:194122887:C:T	4.39785e-06	0.0240396	-0.883536
194123118	chr3:194123118:T:G	3.62447e-06	-0.173514	-0.879389
194123146	chr3:194123146:G:A	1.33759e-05	0.25284	-2.69129e-10
194123389	chr3:194123389:G:C	5.50763e-06	-1.33471e-10	-0.634478
194123443	chr3:194123443:G:A	4.41185e-06	0.0865185	-0.942835
194123693	chr3:194123693:C:T	3.82147e-06	-0.107515	-0.892462
194123832	chr3:194123832:A:G	5.32573e-06	-1.33471e-10	-0.668061
194123942	chr3:194123942:A:G	3.81652e-06	-0.100125	-0.901148
194123960	chr3:194123960:C:T	6.76584e-06	-0.428726	-2.69129e-10
194124216	chr3:194124216:G:A	3.04382e-06	-1.33471e-10	-1.2275
194124397	chr3:194124397:C:T	3.33543e-06	-1.33471e-10	-1.13601
194125033	chr3:194125033:C:T	4.19282e-06	0.0228144	-0.930054
194125047	chr3:194125047:GGA:G	4.13905e-06	0.0059025	-0.926047
194125230	chr3:194125230:C:G	3.04224e-06	-1.33471e-10	-1.22802
194125249	chr3:194125249:T:C	7.19678e-07	-1.62177	-1.04779
194125531	chr3:194125531:C:T	3.05747e-06	-1.33471e-10	-1.22302
194125585	chr3:194125585:A:G	7.51306e-07	-1.6181	-1.00845
194125826	chr3:194125826:T:C	3.13061e-06	-1.33471e-10	-1.19938
194125894	chr3:194125894:G:A	1.18208e-06	-1.3957	-0.777643
194126016	chr3:194126016:A:G	1.2221e-06	-1.35636	-0.783683
194126049	chr3:194126049:C:T	3.12182e-06	-1.33471e-10	-1.20219
194126129	chr3:194126129:C:A	3.30682e-06	-1.33471e-10	-1.14463
194126336	chr3:194126336:A:G	1.49471e-06	-1.30935	-0.629324
194126352	chr3:194126352:C:T	7.53289e-06	0.909671	-1.231
194126397	chr3:194126397:T:G	2.47675e-06	-1.43366	-2.69129e-10
194126945	chr3:194126945:C:T	1.19267e-06	-1.32515	-0.839266
194127037	chr3:194127037:T:C	1.175e-06	-1.32705	-0.852294
194127104	chr3:194127104:G:A	6.31908e-07	-1.57393	-1.22569
194127199	chr3:194127199:A:G	3.05878e-06	-1.33471e-10	-1.2226
194127328	chr3:194127328:T:C	1.02608e-06	-1.33505	-0.979812
194127387	chr3:194127387:C:T	3.50528e-06	-1.33471e-10	-1.08634
194127448	chr3:194127448:C:T	1.25159e-06	-1.33971	-0.776491
194127450	chr3:194127450:C:T	1.23569e-06	-1.33157	-0.797409
194127552	chr3:194127552:G:A	1.14254e-06	-1.41897	-0.788388
194127708	chr3:194127708:C:T	2.18249e-06	-1.1837	-0.376444
194127814	chr3:194127814:A:G	1.0903e-06	-1.38092	-0.873248
194127919	chr3:194127919:T:TG	1.1081e-06	-1.36535	-0.872611
194128025	chr3:194128025:C:G	3.13062e-06	-1.33471e-10	-1.19938
194128133	chr3:194128133:T:C	4.00341e-06	0.277753	-1.23122
194128247	chr3:194128247:A:G	1.01824e-06	-1.09666	-1.22588
194128682	chr3:194128682:T:G	9.75249e-07	-1.42256	-0.943112
194128776	chr3:194128776:A:G	7.53756e-07	-1.42877	-1.19453
194128960	chr3:194128960:C:T	1.15415e-06	-0.966069	-1.23118
194128966	chr3:194128966:A:G	3.71263e-06	-1.02887	-2.69129e-10
194128990	chr3:194128990:G:A	3.83153e-06	0.156916	-1.15426
194129019	chr3:194129019:C:T	1.20882e-06	-1.42364	-0.727326
194129045	chr3:194129045:T:C	9.62635e-07	-1.41527	-0.963427
194129142	chr3:194129142:G:A	3.2478e-06	-1.33471e-10	-1.16263
194129448	chr3:194129448:T:C	5.79986e-06	-1.33471e-10	-0.582778
194129560	chr3:194129560:G:A	1.54823e-05	0.741752	-0.342664
194129572	chr3:194129572:C:T	3.13505e-06	-1.33471e-10	-1.19797
194129722	chr3:194129722:C:T	6.11285e-06	0.639028	-1.16925
194129838	chr3:194129838:C:T	7.73106e-07	-1.36873	-1.22922
194129864	chr3:194129864:T:C	3.27242e-06	-1.33471e-10	-1.15508
194130216	chr3:194130216:C:A	3.03192e-06	-1.33471e-10	-1.23141
194130599	chr3:194130599:C:T	1.32484e-05	-1.33471e-10	0.243267
194130798	chr3:194130798:C:T	3.33281e-06	-1.33471e-10	-1.13679
194131029	chr3:194131029:G:A	3.62883e-06	-1.33471e-10	-1.0517
194131176	chr3:194131176:G:A	3.04313e-06	-1.33471e-10	-1.22773
194131354	chr3:194131354:G:A	1.11317e-05	-1.33471e-10	0.0691814
194131439	chr3:194131439:G:A	3.0207e-06	-1.23512	-2.69129e-10
194132316	chr3:194132316:A:G	6.51392e-06	-1.33471e-10	-0.46667
194133601	chr3:194133601:G:A	1.33661e-05	1.04194	-0.789826
194135272	chr3:194135272:G:T	9.17201e-06	-1.33471e-10	-0.124455
194135273	chr3:194135273:C:G	9.11971e-06	-1.33471e-10	-0.130173
194135276	chr3:194135276:C:G	4.13608e-06	-0.920863	-2.69129e-10
194135599	chr3:194135599:A:G	3.27374e-06	-1.33471e-10	-1.15468
194136019	chr3:194136019:G:A	1.98983e-06	-1.65256	-2.69129e-10
194136259	chr3:194136259:T:G	3.24041e-06	-1.33471e-10	-1.16491
194136868	chr3:194136868:A:C	1.1671e-06	-1.27535	-0.910739
194137172	chr3:194137172:T:C	1.7309e-06	-0.91047	-0.881502
194137367	chr3:194137367:G:A	2.5465e-06	-1.40589	-2.69129e-10
194137512	chr3:194137512:C:G	7.36602e-06	-1.33471e-10	-0.343734
194138131	chr3:194138131:C:T	9.04836e-06	-1.33471e-10	-0.138028
194138649	chr3:194138649:G:C	5.55443e-06	-1.33471e-10	-0.626016
194138741	chr3:194138741:T:C	4.90382e-05	-1.33471e-10	1.55199
194138837	chr3:194138837:T:TA	9.4119e-06	-1.33471e-10	-0.0986365
194141354	chr3:194141354:C:G	1.99133e-06	-0.691095	-0.960712
194141907	chr3:194141907:G:A	7.89697e-06	-1.33471e-10	-0.274133
194142065	chr3:194142065:C:T	5.41669e-06	-1.33471e-10	-0.651127
194142351	chr3:194142351:T:C	3.27504e-06	-1.15428	-2.69129e-10
194143122	chr3:194143122:G:A	3.8168e-06	-1.33471e-10	-1.0012
194143148	chr3:194143148:T:C	1.52432e-06	-1.2493	-0.669766
194143149	chr3:194143149:G:A	3.14288e-06	-1.19547	-2.69129e-10
194143198	chr3:194143198:A:AC	6.11763e-06	-1.33471e-10	-0.529436
194143453	chr3:194143453:C:T	7.35443e-07	-1.46071	-1.18718
194143539	chr3:194143539:G:T	7.53827e-06	-1.33471e-10	-0.320619
194143682	chr3:194143682:T:C	3.99469e-06	-1.33471e-10	-0.955646
194143762	chr3:194143762:G:A	7.46694e-06	-1.33471e-10	-0.330127
194143788	chr3:194143788:G:T	9.48885e-07	-1.16386	-1.22922
194144075	chr3:194144075:C:T	1.37481e-06	-1.38856	-0.633741
194144481	chr3:194144481:C:T	8.07544e-07	-1.35063	-1.20374
194144689	chr3:194144689:A:G	8.47544e-07	-1.52238	-0.983643
194144762	chr3:194144762:A:G	7.8668e-07	-1.63654	-0.944007
194145372	chr3:194145372:C:G	7.33832e-07	-1.45958	-1.1905
194145399	chr3:194145399:G:A	3.69305e-06	-1.03416	-2.69129e-10
194145516	chr3:194145516:A:G	6.86711e-07	-1.48891	-1.22754
194145917	chr3:194145917:A:G	7.27206e-07	-1.47559	-1.18356
194146019	chr3:194146019:C:T	3.47481e-06	-1.26861	0.173536
194146161	chr3:194146161:G:A	1.14254e-06	-1.48642	-0.720937
194146273	chr3:194146273:A:G	7.34244e-07	-1.46681	-1.18272
194146308	chr3:194146308:T:C	8.69411e-07	-1.26054	-1.22001
194146451	chr3:194146451:A:G	1.01982e-06	-1.09102	-1.22997
194146550	chr3:194146550:G:T	3.03171e-06	-1.33471e-10	-1.23149
194146551	chr3:194146551:A:T	3.03181e-06	-1.33471e-10	-1.23145
194146653	chr3:194146653:C:T	2.29975e-06	-1.50781	-2.69129e-10
194147791	chr3:194147791:C:T	1.61213e-06	-0.864483	-0.998572
194148089	chr3:194148089:T:C	1.95862e-06	-0.822879	-0.845494
194148227	chr3:194148227:G:A	3.17811e-06	-1.33471e-10	-1.18433
194148240	chr3:194148240:G:A	2.12059e-06	-1.14384	-0.445076
194148241	chr3:194148241:A:G	2.15032e-06	-1.15591	-0.419089
194148282	chr3:194148282:A:T	4.13949e-06	-1.19328	0.27324
194148378	chr3:194148378:G:A	8.06701e-07	-1.37847	-1.17695
194148474	chr3:194148474:C:T	1.5943e-05	-1.33471e-10	0.428406
194148489	chr3:194148489:G:A	2.28419e-06	-0.880187	-0.634412
194148629	chr3:194148629:G:A	1.38848e-06	-1.46675	-0.545647
194148638	chr3:194148638:A:G	2.18807e-06	-0.812777	-0.744813
194148983	chr3:194148983:G:C	3.07378e-06	-1.33471e-10	-1.21771
194149208	chr3:194149208:C:T	3.90885e-06	-1.33471e-10	-0.977369
194149290	chr3:194149290:A:G	2.09109e-06	-1.64618	0.0432536
194149644	chr3:194149644:T:C	7.10483e-07	-1.46564	-1.21678
194149855	chr3:194149855:T:A	3.03128e-06	-1.33471e-10	-1.23163
194150016	chr3:194150016:C:G	3.06713e-06	-1.33471e-10	-1.21987
194150059	chr3:194150059:T:G	3.03291e-06	-1.33471e-10	-1.23109
194150915	chr3:194150915:G:A	3.12088e-06	-1.33471e-10	-1.2025
194151888	chr3:194151888:C:A	3.36287e-06	-1.33471e-10	-1.12782
194151925	chr3:194151925:A:G	1.4805e-06	-1.62789	-0.320348
194151944	chr3:194151944:C:T	2.12259e-06	-1.58798	-2.69129e-10
194152162	chr3:194152162:A:C	2.0698e-06	-1.61316	-2.69129e-10
194152595	chr3:194152595:T:C	4.20343e-06	-0.326537	-0.578173
194152872	chr3:194152872:C:T	1.07615e-06	-1.6003	-0.666918
194152944	chr3:194152944:C:T	3.98328e-06	-1.33471e-10	-0.958505
194153030	chr3:194153030:T:C	2.90763e-06	-1.54657	0.273298
194153176	chr3:194153176:A:G	2.5416e-06	-1.40782	-2.69129e-10
194153187	chr3:194153187:G:A	3.06406e-06	-1.22087	-2.69129e-10
194153414	chr3:194153414:G:A	3.24638e-06	-1.33471e-10	-1.16307
194153549	chr3:194153549:G:A	3.40028e-06	-1.33471e-10	-1.11675
194153617	chr3:194153617:G:A	3.20889e-06	-1.33471e-10	-1.17469
194153732	chr3:194153732:C:A	2.57339e-06	-1.39539	-2.69129e-10
194153870	chr3:194153870:G:A	3.37287e-06	-1.12485	-2.69129e-10
194154169	chr3:194154169:A:C	4.94716e-06	-0.305657	-0.436142
194154238	chr3:194154238:G:A	3.18989e-06	-1.33471e-10	-1.18062
194154313	chr3:194154313:AG:A	5.10388e-06	-1.33471e-10	-0.71061
194154435	chr3:194154435:C:T	3.16934e-06	-1.33471e-10	-1.18709
194154513	chr3:194154513:G:A	2.96315e-06	-1.1283	-0.12606
194154622	chr3:194154622:C:CA	5.16363e-06	-1.33471e-10	-0.698971
194154726	chr3:194154726:G:A	5.22011e-06	-1.33471e-10	-0.688094
194155022	chr3:194155022:C:T	5.03258e-06	-1.33471e-10	-0.724679
194155172	chr3:194155172:T:A	5.3235e-06	-1.33471e-10	-0.668481
194155204	chr3:194155204:T:G	5.06395e-06	-1.33471e-10	-0.718464
194155229	chr3:194155229:A:G	4.18947e-06	-1.33471e-10	-0.908037
194155248	chr3:194155248:C:T	5.23598e-06	-1.33471e-10	-0.685057
194155378	chr3:194155378:G:A	5.11404e-06	-1.33471e-10	-0.708621
194155478	chr3:194155478:G:GT	5.02737e-06	-1.33471e-10	-0.725715
194155544	chr3:194155544:T:C	4.10006e-06	-1.33471e-10	-0.92961
194155596	chr3:194155596:C:T	4.92638e-06	-0.176967	-0.56904
194155677	chr3:194155677:A:G	5.10233e-06	-1.33471e-10	-0.710915
194155940	chr3:194155940:G:A	2.88865e-06	-1.25777	-0.0220512
194156005	chr3:194156005:G:A	4.40744e-06	-1.33471e-10	-0.857319
194156010	chr3:194156010:GGAAGGAAGGAAGAAAA:G	3.78038e-06	-1.33471e-10	-1.01079
194156019	chr3:194156019:G:A	5.78167e-06	-1.33471e-10	-0.585919
194156144	chr3:194156144:G:A	5.17228e-06	-1.33471e-10	-0.697298
194156262	chr3:194156262:G:T	2.01989e-06	-1.63757	-2.69129e-10
194156280	chr3:194156280:A:G	5.23182e-06	-0.198928	-0.486925
194156282	chr3:194156282:C:T	2.37509e-06	-1.47558	-2.69129e-10
194156417	chr3:194156417:A:G	2.83052e-06	-1.51	0.209846
194156672	chr3:194156672:C:T	3.39681e-06	-1.33471e-10	-1.11778
194156959	chr3:194156959:C:T	4.49324e-06	-1.33471e-10	-0.838038
194157161	chr3:194157161:C:T	3.99681e-06	-1.33471e-10	-0.955116
194157404	chr3:194157404:A:G	3.12085e-06	-1.33471e-10	-1.20251
194157455	chr3:194157455:T:C	1.00447e-06	-1.40542	-0.93073
194157668	chr3:194157668:T:G	3.56365e-06	-0.767547	-0.302279
194157675	chr3:194157675:T:G	2.83211e-06	-1.49583	0.196237
194157724	chr3:194157724:G:A	3.87818e-06	-0.985246	-2.69129e-10
194157845	chr3:194157845:A:C	3.57884e-06	-0.722986	-0.342587
194157964	chr3:194157964:T:C	2.94865e-06	-1.50098	0.24172
194158032	chr3:194158032:T:C	6.91445e-06	-0.462485	0.0554874
194158120	chr3:194158120:G:T	4.499e-06	-0.815099	-0.0216583
194158248	chr3:194158248:A:G	4.27113e-06	-1.33471e-10	-0.888734
194158253	chr3:194158253:G:A	6.67184e-06	-0.539573	0.0968577
194158519	chr3:194158519:C:T	1.64873e-06	-1.42314	-0.417465
194158520	chr3:194158520:A:G	6.61138e-06	-0.551504	0.0996836
194158552	chr3:194158552:A:G	5.97496e-06	-0.525031	-0.0280026
194158917	chr3:194158917:G:A	6.41829e-06	-0.569466	0.0880051
194159151	chr3:194159151:C:A	3.2023e-06	-1.33471e-10	-1.17674
194159250	chr3:194159250:TCCCTGGATGCCTGC:T	3.4579e-06	-0.744628	-0.355321
194159291	chr3:194159291:T:C	3.4391e-06	-0.780607	-0.324796
194159548	chr3:194159548:G:A	3.28175e-06	-1.33471e-10	-1.15224
194159563	chr3:194159563:C:T	1.62887e-05	-0.560602	1.01046
194159710	chr3:194159710:G:A	3.20348e-06	-1.33471e-10	-1.17637
194159824	chr3:194159824:C:T	9.78932e-07	-1.15372	-1.20819
194159888	chr3:194159888:C:T	1.81431e-05	-0.571428	1.12911
194159961	chr3:194159961:T:G	3.45068e-06	-0.728341	-0.3737
194159971	chr3:194159971:A:G	2.50502e-06	-1.42232	-2.69129e-10
194160019	chr3:194160019:A:G	1.88403e-05	-0.491531	1.08692
194160047	chr3:194160047:TGGATC:T	1.73572e-05	-0.510513	1.02391
194160213	chr3:194160213:A:G	1.89257e-06	-1.47674	-0.225934
194160246	chr3:194160246:A:G	1.79493e-05	-0.528382	1.07532
194160256	chr3:194160256:C:T	1.86383e-05	-0.506543	1.09115
194160564	chr3:194160564:G:T	1.84953e-05	-0.532506	1.10941
194160690	chr3:194160690:C:T	4.56394e-06	-1.33471e-10	-0.822425
194160785	chr3:194160785:C:G	1.53067e-05	-0.499828	0.887507
194160830	chr3:194160830:G:A	1.20186e-05	-0.565195	0.711038
194160857	chr3:194160857:G:C	1.38691e-05	-0.534883	0.823936
194160917	chr3:194160917:T:A	4.30116e-06	-1.39326	0.511534
194161180	chr3:194161180:C:T	9.62452e-07	-1.45217	-0.926712
194161463	chr3:194161463:G:T	6.67509e-06	-1.33471e-10	-0.442229
194161683	chr3:194161683:C:T	6.40736e-07	-1.55486	-1.23089
194161906	chr3:194161906:T:C	8.80495e-07	-1.3165	-1.15138
194162396	chr3:194162396:A:G	8.56698e-07	-1.63907	-0.856207
194162501	chr3:194162501:AG:A	1.20448e-05	-1.17291	1.32093
194162592	chr3:194162592:C:T	3.08375e-06	-1.33471e-10	-1.21447
194162667	chr3:194162667:T:C	3.49021e-06	-1.33471e-10	-1.09065
194162685	chr3:194162685:A:G	8.02084e-07	-1.61234	-0.948815
194162737	chr3:194162737:A:G	3.09781e-06	-1.33471e-10	-1.20992
194162824	chr3:194162824:T:C	9.26679e-07	-1.29477	-1.12199
194163094	chr3:194163094:C:A	3.19416e-06	-1.33471e-10	-1.17929
194163150	chr3:194163150:C:T	1.28296e-06	-1.33359	-0.757854
194163281	chr3:194163281:G:C	4.32516e-06	-1.33471e-10	-0.876164
194163370	chr3:194163370:C:T	9.47444e-07	-1.26057	-1.13403
194163660	chr3:194163660:A:G	5.94623e-07	-1.62935	-1.23109
194164031	chr3:194164031:T:C	3.04191e-06	-1.33471e-10	-1.22813
194164216	chr3:194164216:C:T	7.29023e-07	-1.5882	-1.06846
194164236	chr3:194164236:T:C	3.76585e-06	-1.33471e-10	-1.01464
194164479	chr3:194164479:T:A	1.15484e-06	-1.12168	-1.07497
194164514	chr3:194164514:C:T	1.11474e-06	-1.13551	-1.09649
194164586	chr3:194164586:A:G	1.1022e-06	-1.1559	-1.08741
194164631	chr3:194164631:C:A	1.07806e-06	-1.15407	-1.11138
194164736	chr3:194164736:A:G	6.20204e-07	-1.65409	-1.16423
194164909	chr3:194164909:G:A	1.10457e-06	-1.1449	-1.09626
194164928	chr3:194164928:T:C	1.10752e-06	-1.1418	-1.09668
194164937	chr3:194164937:A:G	1.11025e-06	-1.14312	-1.09291
194165122	chr3:194165122:G:A	3.03158e-06	-1.33471e-10	-1.23153
194165402	chr3:194165402:C:A	2.68801e-06	-1.35181	-2.69129e-10
194165681	chr3:194165681:A:G	1.06796e-06	-1.19985	-1.07501
194166039	chr3:194166039:G:A	1.27135e-06	-1.36727	-0.733269
194166141	chr3:194166141:A:G	1.09619e-06	-1.19774	-1.05103
194166303	chr3:194166303:A:G	2.54924e-06	-1.40482	-2.69129e-10
194166404	chr3:194166404:A:T	1.98709e-06	-1.65394	-2.69129e-10
194166405	chr3:194166405:A:T	5.49749e-06	-0.63632	-2.69129e-10
194166523	chr3:194166523:T:C	1.21038e-05	1.07805	-0.925139
194166625	chr3:194166625:A:T	1.18481e-05	-1.01621	1.14777
194166785	chr3:194166785:T:C	3.35881e-06	-1.12903	-2.69129e-10
194166963	chr3:194166963:C:T	1.33658e-06	-0.937897	-1.1126
194167738	chr3:194167738:G:A	1.20203e-06	-0.959512	-1.19709
194167962	chr3:194167962:G:A	2.2675e-06	-0.34735	-1.17458
194168009	chr3:194168009:A:G	1.15256e-06	-1.00055	-1.19808
194168070	chr3:194168070:A:G	1.16617e-06	-0.997036	-1.18985
194168082	chr3:194168082:A:C	8.10416e-06	-1.31028	1.06205
194168184	chr3:194168184:G:T	5.86793e-07	-1.6429	-1.2308
194168543	chr3:194168543:G:A	2.29005e-06	-0.289643	-1.2224
194168680	chr3:194168680:C:T	3.09144e-06	-1.33471e-10	-1.21197
194168750	chr3:194168750:G:A	2.3593e-06	-1.48225	-2.69129e-10
194169100	chr3:194169100:G:C	1.10892e-06	-1.54369	-0.69354
194169405	chr3:194169405:G:A	1.56373e-06	-0.933822	-0.959715
194169471	chr3:194169471:C:T	3.03824e-06	-1.33471e-10	-1.22933
194169551	chr3:194169551:G:A	5.36409e-06	-0.660885	-2.69129e-10
194169660	chr3:194169660:A:G	3.03698e-06	-1.33471e-10	-1.22975
194169847	chr3:194169847:G:A	6.06776e-07	-1.61003	-1.23017
194169873	chr3:194169873:C:T	6.52855e-07	-1.61981	-1.1472
194169914	chr3:194169914:G:A	3.14328e-06	-1.33471e-10	-1.19535
194171321	chr3:194171321:C:T	1.99584e-06	-0.936135	-0.713412
194171428	chr3:194171428:C:T	9.1268e-07	-1.60644	-0.825544
194171589	chr3:194171589:C:T	3.49245e-06	-1.33471e-10	-1.09001
194171676	chr3:194171676:G:A	1.61484e-06	-0.784428	-1.07694
194171884	chr3:194171884:T:A	3.32725e-06	-1.33471e-10	-1.13847
194172091	chr3:194172091:C:T	7.52156e-06	-1.33471e-10	-0.322838
194172244	chr3:194172244:A:C	5.98777e-06	-1.33471e-10	-0.550893
194172309	chr3:194172309:C:A	3.66771e-06	-1.33471e-10	-1.04104
194172317	chr3:194172317:C:T	2.61565e-06	-1.3791	-2.69129e-10
194172457	chr3:194172457:C:T	2.43976e-06	-0.428229	-1.02048
194172458	chr3:194172458:T:C	2.60927e-06	-0.372788	-1.00875
194172690	chr3:194172690:T:C	2.57979e-06	-0.393207	-0.999697
194172748	chr3:194172748:A:T	2.41701e-06	-0.986262	-0.471819
194172878	chr3:194172878:C:T	3.20576e-06	-1.33471e-10	-1.17566
194172927	chr3:194172927:G:A	7.77857e-07	-1.64995	-0.941874
194173223	chr3:194173223:C:T	2.5059e-06	-0.97	-0.451963
194173370	chr3:194173370:G:A	7.21542e-06	-1.33471e-10	-0.364391
194173597	chr3:194173597:A:G	2.40354e-06	-0.957722	-0.505948
194173650	chr3:194173650:A:C	3.23414e-06	-1.33471e-10	-1.16685
194173894	chr3:194173894:G:A	6.0694e-06	-1.33471e-10	-0.537353
194173934	chr3:194173934:C:T	7.3237e-06	-0.659732	0.310236
194173942	chr3:194173942:C:T	3.03443e-06	-1.33471e-10	-1.23059
194173943	chr3:194173943:G:A	3.0861e-06	-1.33471e-10	-1.21371
194174039	chr3:194174039:A:G	7.65198e-07	-1.51052	-1.09772
194174126	chr3:194174126:T:A	3.63815e-06	-1.33471e-10	-1.04914
194174446	chr3:194174446:T:G	3.65754e-06	-1.33471e-10	-1.04382
194174506	chr3:194174506:C:T	3.4263e-06	-1.10913	-2.69129e-10
194174809	chr3:194174809:A:G	1.58046e-06	-1.12578	-0.757117
194175006	chr3:194175006:C:T	1.54772e-05	0.398758	-2.69129e-10
194175102	chr3:194175102:C:T	1.56022e-05	0.406797	-2.69129e-10
194175262	chr3:194175262:A:C	3.1009e-06	-1.33471e-10	-1.20892
194175313	chr3:194175313:T:C	3.04597e-06	-1.33471e-10	-1.22679
194175468	chr3:194175468:A:G	3.9331e-06	-1.33471e-10	-0.971183
194175522	chr3:194175522:G:C	3.75076e-06	-1.33471e-10	-1.01865
194175545	chr3:194175545:G:T	4.13323e-06	-0.751304	-0.170249
194175782	chr3:194175782:C:G	2.98034e-06	-0.0985542	-1.15002
194175895	chr3:194175895:G:A	4.01578e-06	-1.33471e-10	-0.950381
194176049	chr3:194176049:A:G	3.32406e-06	-1.33471e-10	-1.13942
194176050	chr3:194176050:C:T	3.23072e-06	-1.33471e-10	-1.16791
194176051	chr3:194176051:A:G	3.33273e-06	-1.33471e-10	-1.13682
194176056	chr3:194176056:G:A	3.19076e-06	-1.33471e-10	-1.18035
194176122	chr3:194176122:A:G	1.69386e-06	-1.59212	-0.221482
194176147	chr3:194176147:G:A	1.12693e-05	-1.33471e-10	0.0814738
194176155	chr3:194176155:A:AGT	2.1933e-05	-1.33471e-10	0.74738
194176177	chr3:194176177:A:G	1.9179e-05	-1.33471e-10	0.613207
194176418	chr3:194176418:T:C	5.02677e-06	-1.33471e-10	-0.725833
194176490	chr3:194176490:A:G	2.88053e-06	-1.28264	-2.69129e-10
194176494	chr3:194176494:G:A	2.61456e-05	-1.33471e-10	0.923068
194176577	chr3:194176577:A:C	8.24081e-06	0.258835	-0.490347
194177407	chr3:194177407:G:A	2.48051e-06	-1.5265	0.0943533
194177812	chr3:194177812:T:A	1.99329e-06	-1.65083	-2.69129e-10
194178056	chr3:194178056:T:G	5.43474e-06	-0.6478	-2.69129e-10
194178092	chr3:194178092:C:T	5.64218e-06	-1.33471e-10	-0.610341
194178093	chr3:194178093:G:A	3.89513e-06	-1.33471e-10	-0.980886
194178512	chr3:194178512:A:G	2.56787e-05	0.905051	-2.69129e-10
194178680	chr3:194178680:TTGA:T	2.30918e-05	-1.33471e-10	0.798865
194178846	chr3:194178846:T:A	4.58393e-06	-1.33471e-10	-0.818056
194179023	chr3:194179023:C:T	4.09876e-06	-1.33471e-10	-0.929928
194179163	chr3:194179163:C:T	4.08333e-06	-1.33471e-10	-0.9337
194179671	chr3:194179671:CAT:C	3.12798e-06	-1.33471e-10	-1.20022
194179894	chr3:194179894:G:A	6.18985e-06	-0.887231	0.369529
194179909	chr3:194179909:A:G	3.27311e-06	-1.33471e-10	-1.15487
194180146	chr3:194180146:A:G	6.50939e-07	-1.5474	-1.22255
194180363	chr3:194180363:C:T	8.65408e-07	-1.26462	-1.22054
194180372	chr3:194180372:C:T	2.292e-06	-1.2597	-0.251484
194180389	chr3:194180389:G:A	3.03793e-06	-1.33471e-10	-1.22944
194180410	chr3:194180410:A:T	7.27445e-06	-1.33471e-10	-0.356244
194180430	chr3:194180430:A:G	1.01438e-06	-1.12689	-1.19944
194180446	chr3:194180446:A:G	2.10336e-06	-1.04621	-0.550863
194180527	chr3:194180527:C:G	2.01115e-06	-1.64191	-2.69129e-10
194180529	chr3:194180529:G:C	1.01558e-06	-1.26744	-1.05772
194180578	chr3:194180578:T:A	1.77978e-06	-1.29905	-0.465074
194180737	chr3:194180737:A:G	2.11865e-06	-1.58983	-2.69129e-10
194180800	chr3:194180800:C:T	3.03146e-06	-1.33471e-10	-1.23157
194181483	chr3:194181483:T:G	1.13503e-06	-1.06206	-1.15189
194181669	chr3:194181669:C:T	3.03202e-06	-1.33471e-10	-1.23138
194181681	chr3:194181681:A:G	7.02094e-06	-1.33471e-10	-0.391715
194182125	chr3:194182125:C:A	4.46293e-06	-1.33471e-10	-0.844805
194182141	chr3:194182141:T:A	8.8884e-07	-1.23932	-1.21913
194182312	chr3:194182312:TTCC:T	3.95222e-06	-1.33471e-10	-0.966335
194182430	chr3:194182430:AGGG:A	3.77287e-06	-1.33471e-10	-1.01278
194182558	chr3:194182558:A:G	8.43726e-07	-1.28366	-1.22688
194182933	chr3:194182933:C:T	2.01384e-06	-1.64057	-2.69129e-10
194182982	chr3:194182982:G:A	3.09337e-06	-1.33471e-10	-1.21135
194183102	chr3:194183102:G:A	3.2662e-06	-1.33471e-10	-1.15699
194183139	chr3:194183139:T:C	3.23384e-06	-1.33471e-10	-1.16694
194183312	chr3:194183312:T:C	5.74994e-06	-1.33471e-10	-0.591422
194183633	chr3:194183633:T:G	3.16614e-06	-1.33471e-10	-1.1881
194184161	chr3:194184161:C:T	3.03669e-06	-1.33471e-10	-1.22984
194184200	chr3:194184200:C:T	3.07968e-06	-1.33471e-10	-1.21579
194184926	chr3:194184926:T:C	3.19128e-06	-1.33471e-10	-1.18019
194184999	chr3:194184999:T:G	5.06156e-06	-0.718937	-2.69129e-10
194185054	chr3:194185054:A:T	4.4276e-06	-1.33471e-10	-0.852754
194185136	chr3:194185136:G:A	5.2272e-06	-1.33471e-10	-0.686737
194185399	chr3:194185399:G:T	8.90887e-06	-1.33471e-10	-0.153565
194185610	chr3:194185610:C:T	8.27772e-07	-1.38709	-1.14254
194185907	chr3:194185907:T:C	2.09189e-06	-1.16296	-0.439587
194186210	chr3:194186210:G:A	3.15525e-06	-1.33471e-10	-1.19154
194186414	chr3:194186414:A:T	1.89451e-05	-1.1198	1.72073
194186432	chr3:194186432:G:A	3.14396e-06	-1.33471e-10	-1.19513
194186580	chr3:194186580:GT:G	4.87851e-06	-0.755771	-2.69129e-10
194186617	chr3:194186617:C:T	2.43072e-06	-1.13271	-0.31971
194186664	chr3:194186664:C:T	1.96402e-05	-1.33471e-10	0.636965
194186733	chr3:194186733:T:A	4.02545e-06	-1.33471e-10	-0.947975
194186979	chr3:194186979:G:A	1.24863e-06	-0.9076	-1.21096
194187018	chr3:194187018:C:T	2.30534e-05	-1.33471e-10	0.797202
194187019	chr3:194187019:G:A	4.80865e-06	-1.33471e-10	-0.770196
194187191	chr3:194187191:C:T	1.35216e-05	-1.33471e-10	0.263674
194187259	chr3:194187259:A:G	8.16731e-06	-1.33471e-10	-0.240472
194187292	chr3:194187292:A:G	5.74608e-06	-1.33471e-10	-0.592094
194187380	chr3:194187380:G:A	1.31187e-06	-1.07686	-0.992299
194187691	chr3:194187691:C:T	3.50256e-06	-1.33471e-10	-1.08712
194188096	chr3:194188096:G:C	1.17434e-06	-0.949576	-1.23033
194188387	chr3:194188387:G:A	3.34889e-06	-1.33471e-10	-1.13198
194188484	chr3:194188484:A:C	1.46819e-05	-1.33471e-10	0.346003
194188526	chr3:194188526:T:C	5.42445e-06	-1.33471e-10	-0.649695
194188598	chr3:194188598:G:A	5.59523e-06	-1.33471e-10	-0.618696
194188615	chr3:194188615:G:C	3.32138e-06	-1.33471e-10	-1.14023
194188616	chr3:194188616:G:A	3.24559e-06	-1.33471e-10	-1.16331
194188771	chr3:194188771:G:A	1.82609e-06	-0.725664	-1.01277
194188980	chr3:194188980:A:G	1.8626e-05	-1.33471e-10	0.583947
194189225	chr3:194189225:G:C	4.11874e-06	-1.33471e-10	-0.925065
194189510	chr3:194189510:C:G	3.20869e-06	-1.33471e-10	-1.17475
194189610	chr3:194189610:C:T	3.13723e-06	-1.33471e-10	-1.19727
194189922	chr3:194189922:C:T	7.03703e-06	-1.33471e-10	-0.389426
194189955	chr3:194189955:G:A	3.1087e-06	-1.33471e-10	-1.20641
194190153	chr3:194190153:T:C	2.18746e-06	-1.05952	-0.498351
194190258	chr3:194190258:T:C	3.03972e-06	-1.33471e-10	-1.22885
194190281	chr3:194190281:T:A	6.50161e-06	0.753516	-1.22208
194190440	chr3:194190440:T:C	3.71425e-06	-1.33471e-10	-1.02844
194190744	chr3:194190744:C:A	4.24677e-06	-1.33471e-10	-0.894452
194190804	chr3:194190804:T:C	4.0663e-06	-1.33471e-10	-0.937878
194191003	chr3:194191003:C:A	5.56424e-06	-1.33471e-10	-0.624251
194191151	chr3:194191151:G:C	6.05846e-07	-1.61479	-1.22695
194191522	chr3:194191522:G:A	2.13873e-06	-1.5804	-2.69129e-10
194191664	chr3:194191664:G:A	3.04263e-06	-1.33471e-10	-1.22789
194191711	chr3:194191711:T:C	3.48588e-06	-1.33471e-10	-1.09189
194191958	chr3:194191958:C:T	1.42511e-06	-1.01708	-0.969279
194192087	chr3:194192087:C:T	6.93288e-06	0.820605	-1.22494
194192118	chr3:194192118:C:T	1.9097e-05	0.977499	-0.368581
194192130	chr3:194192130:A:G	6.18783e-07	-1.6491	-1.17152
194192290	chr3:194192290:G:A	7.16632e-06	-1.33471e-10	-0.371219
194192425	chr3:194192425:G:A	7.24533e-07	-1.44383	-1.21901
194192437	chr3:194192437:A:G	8.64558e-07	-1.27848	-1.20767
194192449	chr3:194192449:A:T	4.16449e-06	-1.33471e-10	-0.914018
194192606	chr3:194192606:G:C	3.85447e-06	-1.33471e-10	-0.991378
194192775	chr3:194192775:T:A	1.19381e-06	-0.951418	-1.21204
194192799	chr3:194192799:C:G	7.86577e-06	-1.33471e-10	-0.278091
194192940	chr3:194192940:C:T	5.27686e-06	-1.33471e-10	-0.67728
194193260	chr3:194193260:C:T	3.39084e-06	-1.33471e-10	-1.11953
194193579	chr3:194193579:T:C	2.69438e-05	1.02896	-0.0758197
194193633	chr3:194193633:T:C	1.01136e-06	-1.25051	-1.07881
194194215	chr3:194194215:C:T	5.11481e-05	-1.33471e-10	1.59411
194194289	chr3:194194289:G:A	8.17296e-07	-1.38129	-1.16107
194194445	chr3:194194445:G:A	5.3297e-06	-0.667317	-2.69129e-10
194194674	chr3:194194674:A:G	3.05676e-06	-1.33471e-10	-1.22326
194195004	chr3:194195004:G:A	1.21244e-06	-0.961541	-1.18643
194195016	chr3:194195016:G:T	2.49667e-06	-0.896745	-0.52891
194195216	chr3:194195216:C:T	8.71808e-06	-1.33471e-10	-0.175213
194195619	chr3:194195619:C:T	4.83667e-06	-1.33471e-10	-0.764385
194195710	chr3:194195710:C:T	4.49926e-06	-1.33471e-10	-0.836698
194195763	chr3:194195763:A:G	5.90932e-06	0.662611	-1.22669
194196315	chr3:194196315:G:A	1.24989e-06	-0.888815	-1.22874
194196544	chr3:194196544:G:A	4.55821e-06	-1.33471e-10	-0.823681
194196978	chr3:194196978:A:G	2.00794e-06	-0.441719	-1.20178
194197001	chr3:194197001:A:T	1.51496e-06	-1.18584	-0.739386
194197058	chr3:194197058:C:T	3.1382e-06	-1.33471e-10	-1.19696
194197287	chr3:194197287:T:C	6.14129e-07	-1.59695	-1.23121
194198285	chr3:194198285:C:T	8.54828e-07	-1.48791	-1.00955
194198298	chr3:194198298:C:T	4.80047e-06	-1.33471e-10	-0.771898
194198392	chr3:194198392:G:A	6.40174e-07	-1.64916	-1.13746
194198794	chr3:194198794:G:C	6.33565e-07	-1.57986	-1.21715
194198948	chr3:194198948:C:G	4.92996e-06	-1.33471e-10	-0.74528
194198960	chr3:194198960:G:C	9.55431e-07	-1.20817	-1.17803
194199002	chr3:194199002:C:T	6.00761e-07	-1.63507	-1.2151
194199163	chr3:194199163:C:G	6.7441e-07	-1.55382	-1.18071
194200141	chr3:194200141:C:T	7.19495e-07	-1.4385	-1.23131
194200827	chr3:194200827:G:T	7.96937e-06	-1.33471e-10	-0.265007
194200845	chr3:194200845:C:T	7.08364e-07	-1.6341	-1.05131
194200883	chr3:194200883:C:T	3.55338e-06	-0.32195	-0.750763
194201013	chr3:194201013:T:C	7.16003e-06	0.839593	-1.21169
194201113	chr3:194201113:T:C	1.6425e-06	-0.634893	-1.2095
194201808	chr3:194201808:A:T	1.10419e-05	0.516183	-0.455101
194202183	chr3:194202183:C:T	7.57547e-07	-1.38739	-1.2309
194202536	chr3:194202536:T:C	3.17756e-06	-1.33471e-10	-1.1845
194203074	chr3:194203074:G:A	4.3973e-06	-1.47653	0.616908
194203121	chr3:194203121:G:A	3.07007e-06	-1.33471e-10	-1.21891
194203275	chr3:194203275:T:C	3.03145e-06	-1.33471e-10	-1.23157
194203293	chr3:194203293:A:G	6.72363e-06	-1.33471e-10	-0.434983
194203302	chr3:194203302:C:T	3.13748e-06	-1.33471e-10	-1.19719
194203771	chr3:194203771:C:T	9.38269e-07	-1.17278	-1.23155
194203843	chr3:194203843:C:A	3.03136e-06	-1.33471e-10	-1.2316
194204250	chr3:194204250:T:A	1.23946e-05	-1.33471e-10	0.176652
194205213	chr3:194205213:G:C	3.64242e-06	-1.33471e-10	-1.04796
194205215	chr3:194205215:C:T	8.41602e-07	-1.29569	-1.21737
194206434	chr3:194206434:G:C	3.3019e-06	-1.33471e-10	-1.14611
194206474	chr3:194206474:G:A	6.88293e-06	-1.33471e-10	-0.411567
194206769	chr3:194206769:C:T	1.0682e-05	-1.33471e-10	0.0279479
194206770	chr3:194206770:C:T	1.0682e-05	-1.33471e-10	0.0279479
194206788	chr3:194206788:A:C	6.3284e-06	-1.33471e-10	-0.495564
194207133	chr3:194207133:A:G	3.03915e-06	-1.33471e-10	-1.22903
194207229	chr3:194207229:C:T	4.17263e-06	-1.33471e-10	-0.912064
194207268	chr3:194207268:G:T	8.38747e-06	0.887863	-1.10174
194207537	chr3:194207537:G:A	7.78885e-06	-1.33471e-10	-0.287919
194207563	chr3:194207563:C:T	3.1468e-06	-1.33471e-10	-1.19423
194207758	chr3:194207758:G:A	7.49056e-06	0.799708	-1.12668
194208173	chr3:194208173:C:T	4.02998e-06	-1.33471e-10	-0.94685
194208338	chr3:194208338:C:T	3.05562e-06	-1.33471e-10	-1.22363
194208369	chr3:194208369:C:T	7.30804e-07	-1.44881	-1.20541
194208703	chr3:194208703:C:T	9.18735e-06	1.10693	-1.22972
194208872	chr3:194208872:A:T	1.34436e-05	-1.33471e-10	0.257893
194208973	chr3:194208973:A:T	7.43559e-06	0.832043	-1.16638
194209228	chr3:194209228:T:C	3.04003e-06	-1.33471e-10	-1.22874
194209327	chr3:194209327:AT:A	2.63352e-06	-1.37229	-2.69129e-10
194209362	chr3:194209362:A:G	4.0535e-06	-1.33471e-10	-0.941032
194209752	chr3:194209752:G:C	2.04758e-05	1.73226	-1.05363
194210015	chr3:194210015:A:G	6.42556e-06	0.747689	-1.22802
194210511	chr3:194210511:A:G	2.15748e-06	-1.57167	-2.69129e-10
194210727	chr3:194210727:A:G	1.23494e-06	-1.37776	-0.751831
194210917	chr3:194210917:G:A	1.08599e-06	-1.29157	-0.966553
194211106	chr3:194211106:C:T	7.7399e-06	-1.33471e-10	-0.294222
194211168	chr3:194211168:T:C	3.04373e-06	-1.33471e-10	-1.22753
194211291	chr3:194211291:T:C	3.96574e-06	-0.259424	-0.703494
194211950	chr3:194211950:C:T	2.36206e-06	-1.03665	-0.444422
194212014	chr3:194212014:G:A	2.69983e-06	-0.115889	-1.23154
194212196	chr3:194212196:C:T	2.55266e-06	-0.173292	-1.23018
194212714	chr3:194212714:C:T	6.99519e-07	-1.46861	-1.22936
194212923	chr3:194212923:G:A	7.45283e-07	-1.40964	-1.22496
194213023	chr3:194213023:T:C	5.21898e-06	-1.33471e-10	-0.68831
194213228	chr3:194213228:G:A	3.03606e-06	-1.33471e-10	-1.23005
194213394	chr3:194213394:A:G	3.03317e-06	-1.33471e-10	-1.231
194213634	chr3:194213634:T:C	4.66882e-05	2.16474	-0.661862
194213999	chr3:194213999:C:T	6.86546e-07	-1.48741	-1.22928
194214062	chr3:194214062:G:C	4.1546e-06	-1.33471e-10	-0.916395
194214080	chr3:194214080:C:T	3.39387e-06	-1.33471e-10	-1.11864
194214375	chr3:194214375:T:C	1.22312e-05	1.05761	-0.894228
194214580	chr3:194214580:G:A	6.34108e-07	-1.57966	-1.21648
194214664	chr3:194214664:T:C	1.008e-06	-1.53118	-0.801468
194214780	chr3:194214780:A:C	5.37778e-06	-1.33471e-10	-0.658335
194215146	chr3:194215146:G:A	6.10529e-07	-1.65404	-1.18
194215148	chr3:194215148:G:A	6.57974e-07	-1.61859	-1.14061
194215246	chr3:194215246:A:C	3.18519e-06	-1.33471e-10	-1.1821
194215465	chr3:194215465:G:A	5.44207e-06	0.56112	-1.20757
194215468	chr3:194215468:A:G	1.30813e-05	-1.33471e-10	0.230572
194215689	chr3:194215689:T:C	1.09784e-06	-1.29959	-0.947672
194216160	chr3:194216160:T:C	6.26596e-06	-1.33471e-10	-0.50548
194216673	chr3:194216673:C:T	6.16288e-06	-1.33471e-10	-0.522067
194216800	chr3:194216800:T:C	9.02869e-06	0.987424	-1.12763
194217419	chr3:194217419:C:T	6.39057e-07	-1.58762	-1.20075
194217429	chr3:194217429:G:A	3.0691e-06	-1.33471e-10	-1.21923
194217712	chr3:194217712:T:G	8.96229e-07	-1.22147	-1.2287
194218099	chr3:194218099:A:G	2.97314e-06	-1.25099	-2.69129e-10
194218232	chr3:194218232:G:A	9.04282e-07	-1.21164	-1.22958
194218305	chr3:194218305:A:G	4.59917e-05	2.05044	-0.562591
194218371	chr3:194218371:G:A	9.54269e-07	-1.27848	-1.10894
194218541	chr3:194218541:T:C	6.6863e-06	-1.33471e-10	-0.440551
194218594	chr3:194218594:T:G	3.99856e-06	-1.33471e-10	-0.954677
194218611	chr3:194218611:T:C	2.93613e-06	-1.26352	-2.69129e-10
194218794	chr3:194218794:T:C	5.19148e-06	-1.33471e-10	-0.693592
194218919	chr3:194218919:T:A	6.36776e-07	-1.6442	-1.14774
194219142	chr3:194219142:G:A	2.11692e-06	-1.59065	-2.69129e-10
194219817	chr3:194219817:T:A	1.04104e-06	-1.06884	-1.23155
194220068	chr3:194220068:T:C	4.81287e-06	0.332695	-1.10201
194220368	chr3:194220368:C:T	5.2276e-06	-1.33471e-10	-0.686659
194220531	chr3:194220531:T:C	3.19509e-06	-1.33471e-10	-1.179
194220891	chr3:194220891:T:C	6.29694e-06	-1.33471e-10	-0.500548
194220991	chr3:194220991:T:C	4.36275e-06	-1.33471e-10	-0.867508
194221032	chr3:194221032:G:A	3.06807e-06	-1.33471e-10	-1.21956
194221638	chr3:194221638:T:C	3.03148e-06	-1.33471e-10	-1.23156
194221802	chr3:194221802:A:G	5.22748e-06	-0.13235	-0.554333
194221972	chr3:194221972:C:T	1.03811e-06	-1.31377	-0.989441
194222012	chr3:194222012:G:A	5.68036e-06	-1.33471e-10	-0.603598
194222069	chr3:194222069:T:C	3.03536e-06	-1.33471e-10	-1.23028
194222205	chr3:194222205:G:A	4.10848e-06	-0.927557	-2.69129e-10
194222291	chr3:194222291:C:T	1.19763e-06	-1.06526	-1.09501
194222567	chr3:194222567:G:C	3.05916e-06	-1.33471e-10	-1.22247
194222668	chr3:194222668:C:T	1.98675e-06	-1.65411	-2.69129e-10
194222800	chr3:194222800:A:G	1.90559e-06	-1.52206	-0.173762
194222864	chr3:194222864:C:T	7.55253e-07	-1.63043	-0.990883
194222954	chr3:194222954:A:G	7.35212e-07	-1.55204	-1.09617
194223050	chr3:194223050:T:G	5.85247e-06	-0.573747	-2.69129e-10
194223387	chr3:194223387:C:T	7.60149e-07	-1.38742	-1.22743
194223642	chr3:194223642:T:C	3.03454e-06	-1.33471e-10	-1.23055
194223762	chr3:194223762:C:T	5.21284e-06	-1.1665	0.477014
194223853	chr3:194223853:C:T	3.03208e-06	-1.33471e-10	-1.23136
194224610	chr3:194224610:C:G	3.2355e-06	-1.33471e-10	-1.16643
194224662	chr3:194224662:CAGA:C	4.90806e-06	-1.33471e-10	-0.749734
194225059	chr3:194225059:G:A	3.12709e-06	-1.33471e-10	-1.20051
194225309	chr3:194225309:A:G	4.82958e-06	-1.33471e-10	-0.765852
194225498	chr3:194225498:T:C	1.17429e-06	-1.65249	-0.527452
194225502	chr3:194225502:G:A	3.58342e-06	-1.33471e-10	-1.0643
194225888	chr3:194225888:G:A	1.38244e-06	-1.32316	-0.693598
194226058	chr3:194226058:G:A	3.84621e-06	-1.33471e-10	-0.993523
194226181	chr3:194226181:C:T	3.16921e-06	-1.33471e-10	-1.18713
194226280	chr3:194226280:C:T	3.11241e-06	-1.33471e-10	-1.20522
194226354	chr3:194226354:G:A	3.09138e-06	-1.33471e-10	-1.212
194226634	chr3:194226634:C:T	3.5736e-06	-1.33471e-10	-1.06704
194226663	chr3:194226663:T:C	3.03991e-06	-1.33471e-10	-1.22879
194226667	chr3:194226667:A:T	8.19419e-07	-1.32142	-1.21836
194226701	chr3:194226701:T:C	4.10365e-06	-1.33471e-10	-0.928735
194226814	chr3:194226814:C:T	3.20809e-06	-1.33471e-10	-1.17494
194226894	chr3:194226894:C:A	1.11601e-06	-0.999263	-1.23159
194226978	chr3:194226978:G:A	9.70288e-07	-1.19937	-1.1714
194227083	chr3:194227083:A:G	8.64126e-07	-1.25503	-1.23162
194227211	chr3:194227211:CACCA:C	7.55975e-07	-1.65009	-0.970264
194227296	chr3:194227296:T:C	3.52453e-06	-1.33471e-10	-1.08086
194227300	chr3:194227300:A:T	8.96806e-07	-1.21986	-1.22967
194227484	chr3:194227484:C:T	9.45973e-07	-1.16485	-1.2313
194227689	chr3:194227689:T:C	9.62845e-07	-1.15093	-1.22755
194227710	chr3:194227710:A:G	1.01107e-06	-1.09856	-1.23104
194227830	chr3:194227830:T:C	9.85441e-07	-1.12668	-1.2286
194227854	chr3:194227854:A:G	9.79834e-07	-1.13037	-1.23062
194227864	chr3:194227864:A:G	9.69896e-07	-1.14206	-1.22911
194228083	chr3:194228083:C:G	9.84806e-07	-1.12483	-1.2311
194228267	chr3:194228267:A:G	8.10006e-07	-1.64012	-0.911205
194228341	chr3:194228341:T:A	1.99812e-06	-1.38912	-0.259288
194228358	chr3:194228358:G:T	5.8298e-07	-1.64938	-1.23083
194228488	chr3:194228488:T:C	5.82112e-07	-1.65102	-1.23068
194228549	chr3:194228549:G:A	6.81822e-07	-1.6076	-1.116
194228629	chr3:194228629:T:C	5.88442e-07	-1.6494	-1.22149
194228672	chr3:194228672:G:C	4.24709e-06	-1.33471e-10	-0.894378
194228699	chr3:194228699:A:G	7.14221e-07	-1.49818	-1.179
194228718	chr3:194228718:G:C	7.33278e-07	-1.46129	-1.18955
194228745	chr3:194228745:G:A	7.94593e-07	-1.60448	-0.966062
194228767	chr3:194228767:A:T	8.01597e-07	-1.63759	-0.924167
194228874	chr3:194228874:T:C	7.31225e-07	-1.43146	-1.22219
194228877	chr3:194228877:C:T	7.35923e-07	-1.42827	-1.21897
194228924	chr3:194228924:C:T	8.60073e-07	-1.43287	-1.05848
194229070	chr3:194229070:G:GT	6.48437e-07	-1.54519	-1.22861
194229086	chr3:194229086:T:C	6.35105e-07	-1.57179	-1.22278
194229087	chr3:194229087:G:A	6.19153e-07	-1.60067	-1.21934
194229100	chr3:194229100:T:G	3.29185e-06	-1.33471e-10	-1.14916
194229515	chr3:194229515:A:C	6.17598e-07	-1.60121	-1.22132
194229530	chr3:194229530:C:T	6.2049e-07	-1.59683	-1.22103
194229800	chr3:194229800:C:T	3.25405e-06	-1.33471e-10	-1.16071
194229858	chr3:194229858:G:C	3.77098e-06	-1.33471e-10	-1.01328
194229915	chr3:194229915:C:T	1.57294e-06	-1.63138	-0.256292
194229916	chr3:194229916:A:G	6.27661e-07	-1.57703	-1.22934
194229923	chr3:194229923:C:T	6.19869e-07	-1.62832	-1.19054
194230077	chr3:194230077:T:C	6.33973e-07	-1.57459	-1.22177
194230113	chr3:194230113:T:C	6.27224e-07	-1.58163	-1.22544
194230122	chr3:194230122:G:A	3.23722e-06	-1.33471e-10	-1.1659
194230175	chr3:194230175:A:T	6.24258e-07	-1.58875	-1.22306
194230249	chr3:194230249:G:T	3.24779e-06	-1.33471e-10	-1.16264
194230301	chr3:194230301:A:G	6.76602e-07	-1.57106	-1.16023
194230311	chr3:194230311:C:T	6.02535e-07	-1.6172	-1.23003
194230569	chr3:194230569:C:T	6.2519e-07	-1.58665	-1.22367
194230638	chr3:194230638:A:C	6.29386e-07	-1.57803	-1.2256
194230709	chr3:194230709:T:A	4.61136e-06	-1.33471e-10	-0.812089
194230798	chr3:194230798:C:T	3.43984e-06	-1.33471e-10	-1.10519
194230932	chr3:194230932:T:TATTA	6.2597e-07	-1.58667	-1.22239
194231073	chr3:194231073:G:A	3.0756e-06	-1.33471e-10	-1.21711
194231081	chr3:194231081:C:T	6.0956e-07	-1.61203	-1.2236
194231103	chr3:194231103:C:T	6.82823e-07	-1.65002	-1.07211
194231118	chr3:194231118:G:A	3.69668e-06	-1.33471e-10	-1.03318
194231136	chr3:194231136:T:C	6.3313e-07	-1.56606	-1.23163
194231282	chr3:194231282:C:T	6.17759e-07	-1.59623	-1.22604
194231288	chr3:194231288:T:C	6.21696e-07	-1.59445	-1.22146
194231307	chr3:194231307:T:C	6.3868e-07	-1.62653	-1.16243
194231322	chr3:194231322:A:G	5.72312e-06	-1.33471e-10	-0.596098
194231665	chr3:194231665:A:G	3.39836e-06	-1.33471e-10	-1.11732
194231751	chr3:194231751:T:C	3.2932e-06	-1.33471e-10	-1.14875
194231824	chr3:194231824:C:T	3.67579e-06	-1.33471e-10	-1.03884
194231985	chr3:194231985:C:T	3.04735e-06	-1.33471e-10	-1.22634
194232089	chr3:194232089:T:G	6.47553e-07	-1.58484	-1.19032
194232188	chr3:194232188:C:T	6.1315e-07	-1.60011	-1.22965
194232263	chr3:194232263:G:A	3.80206e-06	-1.33471e-10	-1.00507
194232387	chr3:194232387:G:A	2.06861e-06	-1.61374	-2.69129e-10
194232598	chr3:194232598:T:C	6.49208e-07	-1.58996	-1.18266
194232636	chr3:194232636:T:C	6.34327e-07	-1.56958	-1.22622
194232637	chr3:194232637:A:G	3.09376e-06	-1.33471e-10	-1.21122
194232658	chr3:194232658:A:G	3.38303e-06	-1.33471e-10	-1.12184
194232708	chr3:194232708:C:G	3.40136e-06	-1.33471e-10	-1.11644
194232719	chr3:194232719:T:C	6.2305e-07	-1.60389	-1.20985
194232770	chr3:194232770:A:G	6.40448e-07	-1.56141	-1.22479
194233263	chr3:194233263:A:G	2.75695e-06	-1.32649	-2.69129e-10
194233473	chr3:194233473:A:G	6.84594e-07	-1.64842	-1.07112
194233557	chr3:194233557:C:T	3.28423e-06	-1.33471e-10	-1.15148
194233572	chr3:194233572:C:T	3.04189e-06	-1.33471e-10	-1.22813
194233813	chr3:194233813:A:G	3.23717e-06	-1.33471e-10	-1.16591
194234031	chr3:194234031:G:A	3.35045e-06	-1.33471e-10	-1.13152
194234262	chr3:194234262:C:T	3.34431e-06	-1.33471e-10	-1.13335
194234264	chr3:194234264:G:A	6.41749e-06	-1.33471e-10	-0.481585
194234638	chr3:194234638:G:A	7.55642e-07	-1.38997	-1.23083
194234675	chr3:194234675:C:T	3.31212e-06	-1.33471e-10	-1.14302
194234751	chr3:194234751:GGCA:G	5.01951e-06	-1.33471e-10	-0.72728
194234813	chr3:194234813:G:C	3.18963e-06	-1.33471e-10	-1.18071
194235053	chr3:194235053:T:G	4.50815e-06	-1.33471e-10	-0.834725
194235070	chr3:194235070:C:T	8.1321e-07	-1.60355	-0.943825
194235109	chr3:194235109:T:G	3.45266e-06	-1.33471e-10	-1.10147
194235112	chr3:194235112:A:C	3.47292e-06	-1.33471e-10	-1.09562
194235456	chr3:194235456:A:G	6.91571e-07	-1.61508	-1.09432
194235481	chr3:194235481:C:G	3.24889e-06	-1.33471e-10	-1.1623
194235823	chr3:194235823:C:T	6.13814e-06	-1.33471e-10	-0.52609
194235997	chr3:194235997:C:T	7.60458e-07	-1.60377	-1.01068
194236003	chr3:194236003:A:G	3.0692e-06	-1.33471e-10	-1.21919
194236007	chr3:194236007:TC:T	3.08941e-06	-1.33471e-10	-1.21263
194236066	chr3:194236066:C:T	3.55102e-06	-1.07338	-2.69129e-10
194236568	chr3:194236568:A:T	1.85519e-06	-1.14388	-0.578747
194236591	chr3:194236591:G:A	3.19881e-06	-1.33471e-10	-1.17783
194236600	chr3:194236600:T:G	3.331e-06	-1.33471e-10	-1.13734
194236965	chr3:194236965:A:G	5.37752e-06	-0.551156	-0.107228
194237187	chr3:194237187:A:G	1.24437e-06	-0.999577	-1.1224
194237208	chr3:194237208:C:G	3.17608e-06	-1.33471e-10	-1.18496
194237286	chr3:194237286:A:G	7.12872e-06	-1.33471e-10	-0.376481
194237651	chr3:194237651:G:A	1.991e-06	-1.37331	-0.278662
194237696	chr3:194237696:A:G	3.05454e-06	-1.33471e-10	-1.22398
194237708	chr3:194237708:T:C	1.0287e-06	-1.64358	-0.668736
194237750	chr3:194237750:T:C	1.98684e-06	-1.65407	-2.69129e-10
194237914	chr3:194237914:C:T	6.56841e-06	-1.33471e-10	-0.458339
194238191	chr3:194238191:C:T	1.02843e-06	-1.08102	-1.23156
194238215	chr3:194238215:C:T	5.93679e-07	-1.65356	-1.20847
194238269	chr3:194238269:G:A	7.60866e-07	-1.39399	-1.21992
194238321	chr3:194238321:C:G	7.66876e-07	-1.38415	-1.22189
194238326	chr3:194238326:C:T	7.85374e-06	-1.33471e-10	-0.279622
194238338	chr3:194238338:T:A	1.40094e-06	-1.30557	-0.697904
194238820	chr3:194238820:A:T	8.45559e-07	-1.41685	-1.09152
194238889	chr3:194238889:A:C	1.91419e-05	1.14023	-0.528966
194239138	chr3:194239138:G:A	1.24591e-05	0.734737	-0.552895
194239512	chr3:194239512:T:C	3.03151e-06	-1.33471e-10	-1.23155
194239746	chr3:194239746:A:C	2.08036e-06	-1.60807	-2.69129e-10
194239764	chr3:194239764:A:G	7.16379e-07	-1.46418	-1.20997
194240241	chr3:194240241:G:T	2.0065e-06	-1.64422	-2.69129e-10
194240447	chr3:194240447:A:T	6.86665e-06	-1.33471e-10	-0.413935
194240876	chr3:194240876:T:C	2.7721e-06	-1.6126	0.291596
194241077	chr3:194241077:A:T	5.97518e-07	-1.65346	-1.20212
194241562	chr3:194241562:A:G	8.02693e-07	-1.33764	-1.22276
194241971	chr3:194241971:A:G	9.20366e-06	-1.33471e-10	-0.121011
194242277	chr3:194242277:T:A	4.31744e-06	-1.52625	0.648305
194242321	chr3:194242321:A:C	9.84668e-06	-1.33471e-10	-0.0534772
194242447	chr3:194242447:G:T	9.23152e-06	-1.33471e-10	-0.117988
194242675	chr3:194242675:G:A	6.36582e-07	-1.59201	-1.20024
194243126	chr3:194243126:C:T	2.1253e-05	-1.33471e-10	0.715888
194243437	chr3:194243437:T:C	8.02227e-07	-1.65345	-0.90753
194243547	chr3:194243547:G:A	2.23234e-06	-1.53756	-2.69129e-10
194244789	chr3:194244789:G:A	3.35832e-06	-1.33471e-10	-1.12917
194244888	chr3:194244888:A:G	1.67161e-06	-0.94002	-0.886805
194245005	chr3:194245005:T:A	1.57552e-06	-0.710285	-1.17574
194245214	chr3:194245214:C:T	1.43083e-06	-1.32075	-0.661607
194245511	chr3:194245511:T:C	1.39238e-05	-1.33471e-10	0.292988
194245694	chr3:194245694:G:A	5.43053e-06	0.24397	-0.892545
194246183	chr3:194246183:A:G	3.37323e-06	-1.33471e-10	-1.12474
194246290	chr3:194246290:C:G	4.74758e-06	-1.33471e-10	-0.782977
194246616	chr3:194246616:G:A	3.04308e-06	-1.33471e-10	-1.22774
194246672	chr3:194246672:G:A	3.08845e-06	-1.33471e-10	-1.21294
194247304	chr3:194247304:T:C	9.0934e-06	-1.33471e-10	-0.133063
194247307	chr3:194247307:C:T	7.3765e-06	-1.33471e-10	-0.342312
194247340	chr3:194247340:T:C	5.67161e-06	-1.33471e-10	-0.605139
194247422	chr3:194247422:C:T	6.40434e-06	-1.33471e-10	-0.483635
194247707	chr3:194247707:A:G	2.76648e-06	-1.04004	-0.282992
194247906	chr3:194247906:C:G	7.29474e-07	-1.4361	-1.21994
194247912	chr3:194247912:AC:A	4.39043e-06	-1.33471e-10	-0.861185
194247919	chr3:194247919:A:G	1.46709e-06	-0.900156	-1.05718
194248020	chr3:194248020:G:A	9.61531e-07	-1.16528	-1.21456
194248294	chr3:194248294:G:A	3.88107e-06	-0.984501	-2.69129e-10
194248339	chr3:194248339:T:TC	5.03021e-06	-1.10564	0.380487
194248385	chr3:194248385:A:G	3.45117e-06	-1.33471e-10	-1.1019
194248623	chr3:194248623:A:T	6.29449e-06	-1.33471e-10	-0.500938
194248952	chr3:194248952:T:C	7.51946e-06	-1.33471e-10	-0.323118
194249338	chr3:194249338:C:T	4.98772e-06	-1.33471e-10	-0.733634
194249441	chr3:194249441:C:A	2.08032e-06	-1.60809	-2.69129e-10
194249653	chr3:194249653:G:A	2.12546e-06	-1.58662	-2.69129e-10
194249983	chr3:194249983:G:GT	6.33451e-06	-1.33471e-10	-0.4946
194250052	chr3:194250052:G:A	3.97601e-06	-1.33471e-10	-0.960334
194250192	chr3:194250192:A:G	3.91588e-06	-1.33471e-10	-0.975571
194250272	chr3:194250272:T:C	9.54354e-07	-1.19469	-1.19264
194250634	chr3:194250634:C:T	3.32975e-06	-1.33471e-10	-1.13771
194250849	chr3:194250849:C:T	4.36885e-06	-1.33471e-10	-0.866112
194250870	chr3:194250870:A:G	1.45635e-06	-1.56552	-0.39916
194250892	chr3:194250892:A:T	1.49587e-06	-1.48632	-0.451578
194250955	chr3:194250955:G:A	2.0669e-06	-1.61456	-2.69129e-10
194250974	chr3:194250974:C:T	3.23294e-06	-1.33471e-10	-1.16722
194251028	chr3:194251028:A:G	7.39706e-07	-1.48168	-1.16043
194251446	chr3:194251446:GT:G	6.41979e-07	-1.62614	-1.15767
194251519	chr3:194251519:C:A	4.14602e-06	-1.33471e-10	-0.918464
194251984	chr3:194251984:C:T	2.82088e-06	-1.30356	-2.69129e-10
194252017	chr3:194252017:A:G	1.77935e-06	-1.08634	-0.678017
194252159	chr3:194252159:G:A	3.24805e-06	-1.33471e-10	-1.16256
194252952	chr3:194252952:G:C	3.0341e-06	-0.778768	-0.45193
194253026	chr3:194253026:A:T	3.04636e-06	-1.33471e-10	-1.22666
194253303	chr3:194253303:G:A	6.47921e-07	-1.63484	-1.13976
194253341	chr3:194253341:A:G	6.52909e-07	-1.65072	-1.11621
194253342	chr3:194253342:A:G	2.38603e-06	-1.52333	0.0523493
194253394	chr3:194253394:C:T	8.45516e-07	-1.29382	-1.2146
194253921	chr3:194253921:C:G	4.55284e-06	-1.33471e-10	-0.824861
194254198	chr3:194254198:C:T	5.08866e-06	-1.57111	0.85751
194254227	chr3:194254227:A:G	5.82259e-06	-1.64936	1.07049
194254281	chr3:194254281:G:T	2.06233e-05	-1.29196	1.97777
194254310	chr3:194254310:C:T	1.125e-05	-1.47958	1.55934
194254407	chr3:194254407:T:G	6.6502e-07	-1.63596	-1.11259
194254503	chr3:194254503:C:A	1.1216e-05	1.30162	-1.2249
194254539	chr3:194254539:T:C	5.55718e-06	-1.33471e-10	-0.625522
194254619	chr3:194254619:G:A	4.43978e-06	-1.33471e-10	-0.850008
194254712	chr3:194254712:G:A	1.3822e-05	1.50864	-1.22299
194254824	chr3:194254824:A:G	6.74777e-07	-1.5995	-1.13449
194254849	chr3:194254849:C:T	8.61724e-07	-1.58369	-0.905738
194254918	chr3:194254918:G:A	6.63055e-07	-1.63438	-1.11713
194255156	chr3:194255156:A:G	6.45449e-06	-1.33471e-10	-0.475836
194255366	chr3:194255366:C:T	1.45392e-06	-0.785938	-1.18041
194255562	chr3:194255562:T:TA	1.83137e-05	1.78176	-1.21472
194255725	chr3:194255725:C:T	8.31169e-06	-1.33471e-10	-0.222949
194256113	chr3:194256113:T:G	3.31278e-06	-1.33471e-10	-1.14282
194256630	chr3:194256630:A:G	3.32919e-06	-1.33471e-10	-1.13788
194256724	chr3:194256724:G:A	1.03154e-06	-1.57996	-0.729604
194256798	chr3:194256798:T:C	1.56023e-05	-1.33471e-10	0.406805
194256867	chr3:194256867:A:T	5.80599e-07	-1.65412	-1.23019
194256990	chr3:194256990:T:C	1.22974e-06	-1.61924	-0.514567
194257446	chr3:194257446:G:T	7.68184e-06	-1.33471e-10	-0.301753
194257586	chr3:194257586:T:C	3.04566e-06	-1.33471e-10	-1.22689
194257640	chr3:194257640:G:A	3.08544e-06	-1.33471e-10	-1.21392
194257765	chr3:194257765:G:A	1.3804e-06	-1.6142	-0.404044
194257895	chr3:194257895:C:A	7.08111e-07	-1.6526	-1.03316
194258057	chr3:194258057:C:T	5.86765e-07	-1.652	-1.22174
194258282	chr3:194258282:C:T	1.39612e-06	-1.62601	-0.380907
194258385	chr3:194258385:A:G	3.11645e-06	-1.33471e-10	-1.20392
194258656	chr3:194258656:A:C	6.90905e-07	-1.65371	-1.05666
194258791	chr3:194258791:A:C	2.73089e-05	0.966602	-2.69129e-10
194258857	chr3:194258857:G:A	5.23384e-06	-1.33471e-10	-0.685467
194258859	chr3:194258859:AT:A	3.9098e-06	0.100821	-1.07795
194259136	chr3:194259136:AATT:A	9.26012e-06	-1.33471e-10	-0.114895
194259259	chr3:194259259:A:C	3.202e-06	-1.33471e-10	-1.17684
194259531	chr3:194259531:C:T	3.77061e-06	-1.33471e-10	-1.01337
194259629	chr3:194259629:A:G	6.08463e-06	-1.33471e-10	-0.534846
194259669	chr3:194259669:T:C	8.69659e-07	-1.57686	-0.903409
194259749	chr3:194259749:G:A	7.93124e-06	-1.33471e-10	-0.269802
194260273	chr3:194260273:G:A	7.65835e-06	-1.33471e-10	-0.304816
194260754	chr3:194260754:A:G	5.01807e-06	-1.33471e-10	-0.727566
194260893	chr3:194260893:A:T	6.06554e-06	-1.33471e-10	-0.537989
194260972	chr3:194260972:C:G	6.325e-07	-1.56721	-1.23147
194261090	chr3:194261090:C:A	9.63247e-07	-1.16496	-1.2131
194261093	chr3:194261093:C:G	6.1819e-07	-1.61063	-1.21095
194262066	chr3:194262066:A:G	6.84676e-07	-1.64636	-1.07306
194262115	chr3:194262115:T:C	7.72081e-06	-1.0441	0.747411
194262646	chr3:194262646:C:T	1.19927e-06	-1.59711	-0.561783
194262751	chr3:194262751:A:AAGGGAG	3.69436e-06	-1.33471e-10	-1.03381
194262775	chr3:194262775:A:G	1.39424e-06	-1.52198	-0.486283
194262841	chr3:194262841:T:A	1.39399e-05	-1.33471e-10	0.294147
194262883	chr3:194262883:A:G	1.99053e-06	-1.65221	-2.69129e-10
194262991	chr3:194262991:C:T	7.39291e-07	-1.62711	-1.01557
194263312	chr3:194263312:C:T	6.20158e-06	-1.33471e-10	-0.515808
194263462	chr3:194263462:C:T	1.64118e-05	-1.33471e-10	0.457389
194263586	chr3:194263586:G:A	1.19835e-06	-1.56473	-0.594931
194263637	chr3:194263637:A:G	2.40072e-06	-0.900812	-0.564033
194263702	chr3:194263702:G:A	5.9077e-06	-1.33471e-10	-0.564355
194263924	chr3:194263924:G:A	3.45341e-06	-1.33471e-10	-1.10125
194264069	chr3:194264069:T:C	6.18772e-06	-1.08042	0.562378
194264356	chr3:194264356:G:A	4.1526e-05	1.38571	-2.69129e-10
194264590	chr3:194264590:T:C	4.74651e-06	-0.783202	-2.69129e-10
194264646	chr3:194264646:A:G	6.74556e-06	-1.33471e-10	-0.431728
194264676	chr3:194264676:G:A	1.62479e-06	-1.14435	-0.710879
194264802	chr3:194264802:T:G	5.27139e-06	-1.33471e-10	-0.678318
194265248	chr3:194265248:G:T	3.12543e-06	-1.33471e-10	-1.20104
194265324	chr3:194265324:C:T	3.27135e-06	-1.33471e-10	-1.15541
194265759	chr3:194265759:C:T	4.00569e-06	-1.33471e-10	-0.952895
194266005	chr3:194266005:G:A	8.2171e-07	-1.65211	-0.884872
194266043	chr3:194266043:G:A	3.22805e-06	-1.33471e-10	-1.16873
194266212	chr3:194266212:A:G	3.01076e-06	-0.327301	-0.911119
194266232	chr3:194266232:C:T	0.00033583	-1.33471e-10	3.47599
194266404	chr3:194266404:T:G	3.39555e-06	-1.33471e-10	-1.11815
194266540	chr3:194266540:A:G	3.10137e-06	-1.33471e-10	-1.20877
194266652	chr3:194266652:C:A	3.07058e-06	-1.33471e-10	-1.21874
194266673	chr3:194266673:C:T	3.05529e-06	-1.33471e-10	-1.22374
194266694	chr3:194266694:A:T	3.05209e-06	-1.33471e-10	-1.22479
194266811	chr3:194266811:G:T	5.17948e-06	-1.33471e-10	-0.695907
194266904	chr3:194266904:G:C	3.55193e-06	-1.33471e-10	-1.07312
194266933	chr3:194266933:C:T	1.27298e-06	-1.05909	-1.04016
194267060	chr3:194267060:C:T	1.04347e-06	-1.086	-1.21206
194267510	chr3:194267510:T:G	6.65319e-06	-1.33471e-10	-0.445515
194267732	chr3:194267732:C:T	4.46123e-06	-1.33471e-10	-0.845188
194267795	chr3:194267795:C:T	3.73457e-06	-1.33471e-10	-1.02298
194268410	chr3:194268410:C:T	1.20724e-06	-1.25204	-0.900239
194268465	chr3:194268465:G:C	1.22964e-06	-1.15047	-0.983426
194269084	chr3:194269084:T:G	4.95504e-06	-1.33471e-10	-0.740206
194269664	chr3:194269664:C:T	6.68458e-06	-1.33471e-10	-0.440808
194269794	chr3:194269794:A:G	1.08951e-05	-1.33471e-10	0.0477009
194269855	chr3:194269855:G:A	3.61005e-06	-1.33471e-10	-1.05689
194269920	chr3:194269920:C:T	3.6625e-06	-1.33471e-10	-1.04247
194269948	chr3:194269948:C:T	7.88214e-07	-1.39815	-1.18045
194270665	chr3:194270665:T:C	1.187e-06	-1.00536	-1.16382
194270686	chr3:194270686:G:A	3.10089e-06	-1.33471e-10	-1.20892
194270870	chr3:194270870:C:T	2.30418e-06	-1.50589	-2.69129e-10
194271258	chr3:194271258:T:C	3.38731e-06	-1.33471e-10	-1.12058
194271310	chr3:194271310:C:T	2.313e-06	-1.50207	-2.69129e-10
194271311	chr3:194271311:G:A	1.79973e-05	-1.33471e-10	0.549609
194271550	chr3:194271550:C:T	7.18174e-06	-1.33471e-10	-0.36907
194271936	chr3:194271936:A:G	4.57111e-06	-0.601423	-0.219434
194272082	chr3:194272082:C:T	4.93739e-06	-1.33471e-10	-0.743774
194272098	chr3:194272098:G:A	5.34115e-06	-1.33471e-10	-0.665171
194272219	chr3:194272219:G:A	6.52251e-07	-1.64207	-1.12587
194272225	chr3:194272225:G:A	2.8831e-06	-1.05883	-0.222918
194273519	chr3:194273519:G:C	1.90005e-06	-0.916942	-0.781787
194274711	chr3:194274711:G:A	1.40601e-06	-0.94473	-1.05513
194274982	chr3:194274982:G:T	5.04766e-06	-1.33471e-10	-0.721687
194275419	chr3:194275419:G:C	3.25335e-06	-1.61746	0.456531
194275561	chr3:194275561:A:G	3.95683e-06	-1.33471e-10	-0.965169
194276480	chr3:194276480:A:T	3.04532e-06	-1.33471e-10	-1.227
194276725	chr3:194276725:C:T	3.93202e-06	-1.33471e-10	-0.971458
194277228	chr3:194277228:T:C	4.0872e-06	-1.33471e-10	-0.932752
194278047	chr3:194278047:C:T	4.00837e-06	-1.33471e-10	-0.952228
194278571	chr3:194278571:T:C	3.03196e-06	-1.33471e-10	-1.2314
194278834	chr3:194278834:G:A	6.9719e-06	-1.33471e-10	-0.398724
194278841	chr3:194278841:C:T	2.73318e-06	-1.33515	-2.69129e-10
194279460	chr3:194279460:TC:T	4.82424e-06	-1.33471e-10	-0.766959
194279525	chr3:194279525:G:A	4.15574e-06	-1.33471e-10	-0.916122
194279620	chr3:194279620:GGTCA:G	3.79799e-06	-1.33471e-10	-1.00614
194280554	chr3:194280554:A:G	2.09176e-06	-1.30158	-0.301023
194280742	chr3:194280742:C:G	3.81903e-06	-1.33471e-10	-1.00062
194280861	chr3:194280861:A:C	3.35777e-06	-0.954678	-0.174658
194280952	chr3:194280952:G:A	3.64341e-06	-1.33471e-10	-1.04769
194281159	chr3:194281159:A:G	1.64339e-05	-1.33471e-10	0.458733
194281491	chr3:194281491:G:T	1.11084e-05	-1.33471e-10	0.0670881
194281604	chr3:194281604:A:G	4.0277e-06	-0.918437	-0.0289796
194281804	chr3:194281804:C:T	1.98771e-06	-1.65363	-2.69129e-10
194281822	chr3:194281822:C:T	8.54906e-06	-1.33471e-10	-0.194791
194281991	chr3:194281991:C:T	3.60136e-06	-1.33471e-10	-1.0593
194282409	chr3:194282409:A:G	3.03442e-06	-1.33471e-10	-1.23059
194282428	chr3:194282428:G:A	3.71417e-06	-1.33471e-10	-1.02846
194282570	chr3:194282570:A:G	2.51575e-06	-1.06345	-0.354596
194282577	chr3:194282577:C:T	3.07316e-06	-1.33471e-10	-1.21791
194282645	chr3:194282645:T:C	2.40721e-06	-1.0425	-0.419639
194282864	chr3:194282864:T:G	3.05151e-06	-1.33471e-10	-1.22498
194282931	chr3:194282931:G:A	5.00026e-06	-1.33471e-10	-0.731122
194283139	chr3:194283139:T:A	3.1564e-06	-1.33471e-10	-1.19118
194283163	chr3:194283163:C:T	4.99868e-06	-1.33471e-10	-0.731439
194283170	chr3:194283170:C:T	3.07465e-06	-1.33471e-10	-1.21742
194283190	chr3:194283190:C:T	8.01719e-07	-1.50689	-1.05472
194283201	chr3:194283201:AT:A	1.02171e-06	-1.11353	-1.20561
194283218	chr3:194283218:G:A	3.04577e-06	-1.33471e-10	-1.22686
194283485	chr3:194283485:A:G	7.1504e-06	-1.33471e-10	-0.373444
194283641	chr3:194283641:C:T	5.38993e-06	-0.656079	-2.69129e-10
194283712	chr3:194283712:G:A	4.14718e-06	-1.33471e-10	-0.918184
194283787	chr3:194283787:G:T	3.95496e-06	-1.33471e-10	-0.96564
194284360	chr3:194284360:A:C	3.68804e-06	-1.33471e-10	-1.03552
194284672	chr3:194284672:C:G	3.30055e-06	-0.825703	-0.320818
194284718	chr3:194284718:A:G	4.99455e-06	-1.33471e-10	-0.732264
194284724	chr3:194284724:A:G	3.12804e-06	-1.33471e-10	-1.20021
194285050	chr3:194285050:A:G	2.02447e-06	-1.6353	-2.69129e-10
194285126	chr3:194285126:A:G	3.59383e-06	-1.06139	-2.69129e-10
194285274	chr3:194285274:T:C	1.78431e-05	-1.33471e-10	0.541006
194285299	chr3:194285299:C:G	9.22189e-07	-1.27709	-1.14453
194285774	chr3:194285774:G:A	3.54483e-06	-1.33471e-10	-1.07512
194286369	chr3:194286369:A:G	4.5077e-06	-1.33471e-10	-0.834825
194286471	chr3:194286471:G:C	3.44563e-06	-1.33471e-10	-1.1035
194286613	chr3:194286613:T:C	1.96634e-06	-0.854368	-0.810071
194286899	chr3:194286899:A:T	3.11325e-06	-1.33471e-10	-1.20494
194286912	chr3:194286912:C:T	3.11489e-06	-1.33471e-10	-1.20442
194286938	chr3:194286938:G:A	3.26486e-06	-1.33471e-10	-1.15739
194287192	chr3:194287192:T:C	1.29501e-06	-1.04152	-1.04057
194287395	chr3:194287395:T:C	2.87654e-06	-0.942093	-0.341932
194287449	chr3:194287449:A:G	1.38622e-06	-0.78252	-1.23151
194287454	chr3:194287454:T:C	9.30515e-07	-1.43405	-0.97858
194287486	chr3:194287486:T:A	8.24841e-07	-1.48984	-1.04334
194287582	chr3:194287582:T:G	1.25995e-06	-1.33841	-0.771132
194287718	chr3:194287718:G:A	3.70548e-06	-1.33471e-10	-1.0308
194287924	chr3:194287924:A:G	6.78992e-06	-1.33471e-10	-0.425172
194289274	chr3:194289274:G:A	3.77773e-06	-0.385495	-0.625994
194289494	chr3:194289494:GA:G	3.07934e-06	-1.33471e-10	-1.2159
194289678	chr3:194289678:A:T	1.77776e-06	-0.732272	-1.03299
194289819	chr3:194289819:G:A	3.10257e-06	-1.33471e-10	-1.20838
194289836	chr3:194289836:CA:C	4.57818e-06	-1.33471e-10	-0.81931
194290105	chr3:194290105:G:A	1.05813e-05	-1.33471e-10	0.0184735
194290129	chr3:194290129:C:T	1.28831e-06	-1.07628	-1.01099
194290391	chr3:194290391:G:A	2.24137e-06	-0.76162	-0.771906
194290810	chr3:194290810:C:T	1.3457e-06	-0.813666	-1.23003
194290978	chr3:194290978:A:G	1.36777e-06	-1.04791	-0.979518
194291458	chr3:194291458:G:T	1.70102e-06	-1.11825	-0.691134
194291575	chr3:194291575:G:A	1.42223e-06	-1.34571	-0.642679
194291993	chr3:194291993:A:G	4.41058e-06	-1.33471e-10	-0.856605
194293038	chr3:194293038:G:A	3.31292e-06	-1.33471e-10	-1.14278
194293240	chr3:194293240:GGGTATTTTGAT:G	2.339e-06	-1.49089	-2.69129e-10
194293269	chr3:194293269:G:A	3.05933e-06	-1.33471e-10	-1.22242
194293651	chr3:194293651:G:A	4.06547e-06	-1.33471e-10	-0.938083
194294151	chr3:194294151:T:TTTTTCATTGACTGATCAGCATC	3.64384e-06	-1.33471e-10	-1.04757
194294241	chr3:194294241:C:T	3.09001e-06	-1.33471e-10	-1.21244
194294275	chr3:194294275:T:C	7.57802e-07	-1.41592	-1.20202
194294470	chr3:194294470:T:C	3.0833e-06	-1.33471e-10	-1.21461
194294494	chr3:194294494:C:G	5.84212e-07	-1.65072	-1.22739
194294725	chr3:194294725:C:T	3.18595e-06	-1.26803	0.0861702
194294970	chr3:194294970:C:T	3.76664e-06	-1.33471e-10	-1.01443
194295021	chr3:194295021:T:C	3.70635e-06	-1.33471e-10	-1.03056
194295052	chr3:194295052:G:A	3.87334e-06	-1.33471e-10	-0.986495
194295127	chr3:194295127:G:A	3.12754e-06	-1.27778	0.0774123
194295304	chr3:194295304:C:T	1.19928e-05	-1.33471e-10	0.143698
194295577	chr3:194295577:T:G	3.04414e-06	-1.33471e-10	-1.22739
194295710	chr3:194295710:C:T	3.14431e-06	-1.27068	0.0756633
194295791	chr3:194295791:T:C	7.19165e-06	0.0879539	-0.455645
194295898	chr3:194295898:C:T	9.32674e-07	-1.21194	-1.19837
194296078	chr3:194296078:G:A	4.68769e-06	-0.196513	-0.599158
194296086	chr3:194296086:C:A	9.56471e-07	-1.25174	-1.13337
194296536	chr3:194296536:C:T	2.07743e-06	-1.60948	-2.69129e-10
194296929	chr3:194296929:G:T	3.95542e-06	-0.965525	-2.69129e-10
194296930	chr3:194296930:C:T	3.57198e-06	-1.06749	-2.69129e-10
194297017	chr3:194297017:T:C	5.74611e-06	-1.33471e-10	-0.592089
194297083	chr3:194297083:A:G	7.09957e-07	-1.46325	-1.21991
194297833	chr3:194297833:A:G	4.03583e-06	-1.33471e-10	-0.9454
194297851	chr3:194297851:G:A	1.16181e-06	-1.27825	-0.912381
194298004	chr3:194298004:C:G	1.19605e-06	-1.25704	-0.904545
194298037	chr3:194298037:A:T	1.18854e-06	-1.13794	-1.02995
194298410	chr3:194298410:G:T	3.03146e-06	-1.33471e-10	-1.23157
194298610	chr3:194298610:C:T	4.28923e-06	-1.33471e-10	-0.884505
194298612	chr3:194298612:C:T	1.23396e-06	-1.57281	-0.557573
194298820	chr3:194298820:C:T	7.94175e-07	-1.45443	-1.11663
194298832	chr3:194298832:G:A	3.33228e-06	-1.33471e-10	-1.13696
194299066	chr3:194299066:T:C	4.22318e-06	-1.33471e-10	-0.900024
194299497	chr3:194299497:A:C	3.17596e-06	-1.33471e-10	-1.185
194300553	chr3:194300553:A:C	6.56026e-07	-1.63572	-1.12645
194300640	chr3:194300640:T:C	6.88891e-07	-1.65338	-1.05991
194300882	chr3:194300882:C:T	6.97571e-07	-1.48081	-1.21995
194300942	chr3:194300942:C:T	3.83177e-06	-1.24199	0.244707
194301701	chr3:194301701:C:T	6.43089e-07	-1.56495	-1.21714
194301735	chr3:194301735:G:A	2.39482e-06	-1.46731	-2.69129e-10
194301748	chr3:194301748:A:G	3.70404e-06	-1.33471e-10	-1.03119
194302032	chr3:194302032:A:G	3.91764e-06	-1.33471e-10	-0.975124
194302264	chr3:194302264:A:T	7.1727e-07	-1.65403	-1.01889
194302551	chr3:194302551:C:T	5.64792e-06	-1.33471e-10	-0.609324
194302642	chr3:194302642:A:G	7.747e-07	-1.37311	-1.22278
194302736	chr3:194302736:G:A	3.04147e-06	-1.33471e-10	-1.22827
194302810	chr3:194302810:G:A	3.39516e-06	-1.33471e-10	-1.11826
194302814	chr3:194302814:A:T	3.44987e-06	-1.33471e-10	-1.10227
194302839	chr3:194302839:G:A	3.19575e-06	-1.33471e-10	-1.17879
194302919	chr3:194302919:A:G	3.82683e-06	-1.33471e-10	-0.998576
194302930	chr3:194302930:T:C	3.87822e-06	-1.33471e-10	-0.985237
194302982	chr3:194302982:T:C	4.11607e-06	-1.33471e-10	-0.925713
194303180	chr3:194303180:T:C	8.514e-07	-1.31154	-1.18994
194303184	chr3:194303184:C:T	1.98728e-06	-1.65384	-2.69129e-10
194303361	chr3:194303361:G:T	1.19768e-06	-1.61052	-0.549697
194303365	chr3:194303365:C:G	3.7748e-06	-1.33471e-10	-1.01226
194303572	chr3:194303572:A:G	2.26304e-06	-0.831129	-0.692772
194303945	chr3:194303945:G:A	2.73169e-05	-1.33471e-10	0.966894
194304316	chr3:194304316:C:T	7.20821e-07	-1.65406	-1.01392
194304379	chr3:194304379:G:T	2.85283e-06	-1.2923	-2.69129e-10
194304405	chr3:194304405:A:G	6.5135e-06	-1.33471e-10	-0.466736
194304429	chr3:194304429:G:A	6.06147e-06	-1.33471e-10	-0.538659
194304738	chr3:194304738:T:C	1.32301e-06	-1.03249	-1.02821
194304972	chr3:194304972:T:C	6.2416e-07	-1.63161	-1.18035
194304999	chr3:194304999:T:G	1.24551e-06	-1.17522	-0.945845
194305327	chr3:194305327:G:T	2.52266e-06	-1.4153	-2.69129e-10
194305594	chr3:194305594:C:T	1.98674e-06	-1.65411	-2.69129e-10
194305595	chr3:194305595:G:A	5.98411e-06	-1.33471e-10	-0.551505
194305900	chr3:194305900:T:C	2.17869e-06	-0.966184	-0.595704
194306322	chr3:194306322:CAG:C	4.88546e-06	-1.33471e-10	-0.754348
194306461	chr3:194306461:G:A	3.18024e-06	-1.33471e-10	-1.18366
194306633	chr3:194306633:A:C	2.61618e-06	-1.3789	-2.69129e-10
194306635	chr3:194306635:G:A	6.30205e-06	-1.33471e-10	-0.499737
194306686	chr3:194306686:T:G	3.90762e-06	-1.33471e-10	-0.977683
194306703	chr3:194306703:C:T	3.14775e-06	-1.33471e-10	-1.19392
194306764	chr3:194306764:A:C	5.34849e-06	-1.33471e-10	-0.663798
194306937	chr3:194306937:G:A	4.86411e-06	-1.33471e-10	-0.758728
194306953	chr3:194306953:G:A	7.55988e-07	-1.6465	-0.973843
194306966	chr3:194306966:C:T	2.02679e-06	-1.63416	-2.69129e-10
194307259	chr3:194307259:G:A	6.96571e-07	-1.64287	-1.05933
194307546	chr3:194307546:A:AC	3.60165e-06	-1.33471e-10	-1.05922
194307726	chr3:194307726:A:G	3.22161e-06	-1.33471e-10	-1.17073
194308575	chr3:194308575:A:C	3.531e-06	-1.33471e-10	-1.07903
194308630	chr3:194308630:G:A	4.33433e-06	-1.33471e-10	-0.874045
194308708	chr3:194308708:C:T	5.16424e-06	-1.33471e-10	-0.698854
194309006	chr3:194309006:T:A	6.27971e-06	-1.33471e-10	-0.503288
194309008	chr3:194309008:C:T	6.3373e-06	-1.33471e-10	-0.494159
194309441	chr3:194309441:C:T	3.04578e-06	-1.33471e-10	-1.22686
194309524	chr3:194309524:T:C	2.06778e-06	-1.61414	-2.69129e-10
194309610	chr3:194309610:G:C	5.97314e-07	-1.64428	-1.21165
194309695	chr3:194309695:G:A	3.19959e-06	-1.33471e-10	-1.17759
194309779	chr3:194309779:A:G	5.85022e-07	-1.65328	-1.22344
194310091	chr3:194310091:G:A	3.10638e-06	-1.33471e-10	-1.20715
194310102	chr3:194310102:C:T	1.33468e-05	-1.33471e-10	0.250662
194310135	chr3:194310135:A:G	6.01303e-07	-1.63174	-1.21752
194310356	chr3:194310356:G:A	3.03222e-06	-1.33471e-10	-1.23132
194310432	chr3:194310432:G:A	3.61844e-06	-1.33471e-10	-1.05457
194310584	chr3:194310584:A:G	5.05347e-06	-1.33471e-10	-0.720537
194310858	chr3:194310858:A:G	8.08557e-07	-1.56402	-0.989092
194310921	chr3:194310921:GAATT:G	4.55117e-06	-1.33471e-10	-0.825226
194311339	chr3:194311339:T:C	2.00856e-06	-1.64319	-2.69129e-10
194311703	chr3:194311703:G:A	3.20292e-06	-1.33471e-10	-1.17655
194311728	chr3:194311728:G:A	3.03481e-06	-1.33471e-10	-1.23046
194311765	chr3:194311765:G:A	3.53012e-06	-1.33471e-10	-1.07928
194312096	chr3:194312096:G:A	7.3096e-06	-1.33471e-10	-0.351423
194312559	chr3:194312559:T:C	7.80149e-07	-1.50419	-1.08469
194312652	chr3:194312652:A:G	7.01186e-07	-1.61441	-1.08119
194312721	chr3:194312721:C:G	3.15766e-06	-1.33471e-10	-1.19078
194312745	chr3:194312745:T:TG	8.33745e-07	-1.44758	-1.07486
194312755	chr3:194312755:A:G	8.31798e-07	-1.46158	-1.0632
194312817	chr3:194312817:A:G	4.02583e-06	-1.33471e-10	-0.947882
194313092	chr3:194313092:G:A	4.40978e-06	-1.33471e-10	-0.856787
194313263	chr3:194313263:C:T	1.48459e-06	-0.744821	-1.20066
194313291	chr3:194313291:A:G	4.50664e-05	1.46752	-2.69129e-10
194313296	chr3:194313296:G:A	4.39893e-06	-1.33471e-10	-0.859251
194313374	chr3:194313374:CAAAAT:C	3.40777e-06	-1.33471e-10	-1.11455
194313412	chr3:194313412:C:T	3.26849e-06	-1.33471e-10	-1.15628
194313503	chr3:194313503:G:A	3.15535e-06	-1.33471e-10	-1.19151
194313645	chr3:194313645:C:G	4.94468e-05	1.56029	-2.69129e-10
194314126	chr3:194314126:A:G	3.23269e-06	-1.33471e-10	-1.1673
194314230	chr3:194314230:A:G	2.88947e-06	-0.667622	-0.611917
194314296	chr3:194314296:T:C	2.6548e-06	-0.989306	-0.374938
194314758	chr3:194314758:A:T	1.40702e-05	-1.33471e-10	0.303444
194314937	chr3:194314937:T:C	1.31763e-05	-1.33471e-10	0.237808
194315012	chr3:194315012:G:A	1.29e-06	-1.22379	-0.862185
194315032	chr3:194315032:TCTC:T	3.2642e-06	-1.33471e-10	-1.1576
194315214	chr3:194315214:T:C	3.10484e-06	-1.33471e-10	-1.20765
194315278	chr3:194315278:G:A	4.99561e-06	-1.33471e-10	-0.732053
194315523	chr3:194315523:G:A	8.46345e-06	-0.204855	-2.69129e-10
194315665	chr3:194315665:G:C	2.08379e-06	-1.60642	-2.69129e-10
194316065	chr3:194316065:C:G	4.31033e-06	-1.33471e-10	-0.879597
194316709	chr3:194316709:C:T	3.68027e-06	-1.64527	0.607638
194316744	chr3:194316744:C:T	3.24191e-06	-1.33471e-10	-1.16445
194316972	chr3:194316972:A:T	3.30519e-06	-1.33471e-10	-1.14512
194317073	chr3:194317073:T:G	3.03944e-06	-1.33471e-10	-1.22894
194317146	chr3:194317146:G:A	7.5006e-07	-1.46301	-1.1652
194317163	chr3:194317163:C:A	3.05831e-06	-1.33471e-10	-1.22275
194317187	chr3:194317187:G:A	3.21118e-06	-1.33471e-10	-1.17397
194317192	chr3:194317192:C:T	3.21108e-06	-1.33471e-10	-1.17401
194317248	chr3:194317248:AGGTGTCAGCCACTGGGCCTCCATGCTGAGATTC:A	7.37866e-06	-1.33471e-10	-0.342019
194317257	chr3:194317257:C:T	3.50225e-06	-1.33471e-10	-1.08721
194317271	chr3:194317271:T:C	4.45272e-06	-1.33471e-10	-0.847097
194317286	chr3:194317286:TCC:T	8.14365e-06	-1.33471e-10	-0.243373
194317448	chr3:194317448:C:T	1.50409e-06	-1.57359	-0.358828
194317476	chr3:194317476:G:T	3.21741e-06	-1.33471e-10	-1.17203
194317612	chr3:194317612:G:A	6.9953e-07	-1.54918	-1.14878
194317627	chr3:194317627:G:A	6.88988e-07	-1.54958	-1.16356
194317710	chr3:194317710:G:A	2.34936e-06	-1.48647	-2.69129e-10
194317726	chr3:194317726:G:C	6.58813e-07	-1.54875	-1.20918
194318001	chr3:194318001:C:T	7.45429e-07	-1.40699	-1.22741
194318266	chr3:194318266:A:G	3.1279e-06	-1.33471e-10	-1.20025
194318327	chr3:194318327:A:G	3.12973e-06	-1.33471e-10	-1.19967
194318678	chr3:194318678:T:A	3.06057e-06	-1.33471e-10	-1.22201
194318784	chr3:194318784:T:G	2.22077e-06	-1.54276	-2.69129e-10
194318943	chr3:194318943:G:A	1.39014e-06	-1.62077	-0.390433
194319048	chr3:194319048:ATGATTGCTACAC:A	3.31213e-06	-1.33471e-10	-1.14302
194319051	chr3:194319051:A:G	6.69706e-07	-1.5459	-1.19562
194319064	chr3:194319064:C:T	3.31402e-06	-1.33471e-10	-1.14245
194319111	chr3:194319111:G:A	1.43975e-06	-1.62094	-0.35521
194319393	chr3:194319393:T:C	6.9082e-07	-1.48558	-1.22491
194319443	chr3:194319443:T:C	3.22321e-06	-1.33471e-10	-1.17023
194319545	chr3:194319545:G:A	1.62328e-06	-1.60405	-0.252111
194319582	chr3:194319582:C:T	3.06057e-06	-1.33471e-10	-1.22201
194319597	chr3:194319597:A:G	4.73811e-06	-1.33471e-10	-0.784973
194319642	chr3:194319642:A:C	3.4724e-06	-1.33471e-10	-1.09577
194319753	chr3:194319753:C:T	7.29785e-07	-1.46308	-1.19254
194319966	chr3:194319966:G:A	3.11813e-06	-1.33471e-10	-1.20338
194320060	chr3:194320060:G:C	7.672e-07	-1.3901	-1.21552
194320624	chr3:194320624:T:TGCAA	1.36844e-06	-1.61925	-0.407689
194320630	chr3:194320630:C:CAAGT	5.91318e-06	-1.33471e-10	-0.563428
194320994	chr3:194320994:C:T	3.72993e-06	-1.33471e-10	-1.02422
194321216	chr3:194321216:C:T	1.36869e-06	-1.63928	-0.387484
194321252	chr3:194321252:A:G	1.34501e-06	-1.59101	-0.453198
194321352	chr3:194321352:T:C	2.90086e-06	-1.42353	0.147924
194321750	chr3:194321750:G:C	3.52716e-06	-1.33471e-10	-1.08012
194321842	chr3:194321842:G:C	5.33712e-06	-1.33471e-10	-0.665925
194322059	chr3:194322059:G:A	4.2193e-06	-1.33598	0.435041
194322074	chr3:194322074:C:G	6.71967e-06	-1.33471e-10	-0.435573
194322091	chr3:194322091:G:A	3.03392e-06	-1.33471e-10	-1.23076
194322407	chr3:194322407:C:T	3.46832e-06	-1.33471e-10	-1.09694
194322432	chr3:194322432:C:A	6.0589e-07	-1.61279	-1.22888
194322471	chr3:194322471:G:A	5.77316e-06	-1.33471e-10	-0.587392
194322478	chr3:194322478:C:T	3.53314e-06	-1.38121	0.302783
194322671	chr3:194322671:A:G	1.18974e-06	-1.48864	-0.67824
194322722	chr3:194322722:C:T	8.91784e-06	-1.33471e-10	-0.152558
194322776	chr3:194322776:A:T	3.20185e-06	-1.48069	0.303809
194322802	chr3:194322802:G:A	3.4157e-06	-1.44227	0.330039
194322811	chr3:194322811:T:C	3.96918e-06	-1.33471e-10	-0.962053
194322860	chr3:194322860:G:C	6.95217e-07	-1.54165	-1.16249
194322954	chr3:194322954:A:AG	1.65047e-06	-1.52645	-0.313106
194323562	chr3:194323562:C:A	3.92367e-06	-1.33471e-10	-0.973584
194323567	chr3:194323567:C:CA	3.27158e-06	-1.33471e-10	-1.15534
194324341	chr3:194324341:A:G	6.10144e-06	-1.33471e-10	-0.532086
194324474	chr3:194324474:G:C	3.65717e-06	-1.33471e-10	-1.04392
194324488	chr3:194324488:C:T	6.47742e-07	-1.61943	-1.15544
194324500	chr3:194324500:C:T	2.57922e-05	-1.33471e-10	0.909462
194325526	chr3:194325526:T:G	3.03132e-06	-1.33471e-10	-1.23161
194325546	chr3:194325546:C:G	6.13976e-06	-1.33471e-10	-0.525826
194325598	chr3:194325598:T:C	6.64559e-07	-1.5453	-1.20394
194326189	chr3:194326189:T:C	3.24593e-06	-1.33471e-10	-1.16321
194326307	chr3:194326307:C:T	1.5713e-06	-1.57311	-0.315597
194326413	chr3:194326413:G:C	1.18418e-05	1.31641	-1.18539
194326468	chr3:194326468:A:C	6.67913e-07	-1.64122	-1.10299
194328130	chr3:194328130:TCA:T	9.08117e-07	-1.54307	-0.893922
194328171	chr3:194328171:A:G	3.94259e-06	-1.33471e-10	-0.968775
194328543	chr3:194328543:C:T	1.55155e-06	-1.42536	-0.475992
194328711	chr3:194328711:C:T	3.39826e-06	-1.33471e-10	-1.11735
194328950	chr3:194328950:C:A	3.16184e-06	-1.33471e-10	-1.18946
194328991	chr3:194328991:T:C	9.34066e-07	-1.41165	-0.997173
194329003	chr3:194329003:T:G	1.80989e-06	-0.523931	-1.22341
194329020	chr3:194329020:A:G	2.01848e-06	-0.411809	-1.22646
194329143	chr3:194329143:G:C	3.25719e-06	-1.33471e-10	-1.15975
194329209	chr3:194329209:G:A	3.28538e-06	-1.33471e-10	-1.15113
194329265	chr3:194329265:G:A	4.30446e-06	-1.33471e-10	-0.88096
194329288	chr3:194329288:C:T	3.18297e-06	-1.1828	-2.69129e-10
194329326	chr3:194329326:A:G	3.03382e-06	-1.33471e-10	-1.23079
194329395	chr3:194329395:T:A	8.02996e-07	-1.35165	-1.20837
194329455	chr3:194329455:A:C	3.73068e-06	-1.33471e-10	-1.02402
194329501	chr3:194329501:C:G	3.42131e-06	-1.33471e-10	-1.11059
194329550	chr3:194329550:T:A	1.40656e-06	-1.65393	-0.345535
194329939	chr3:194329939:G:A	4.32654e-06	-1.33471e-10	-0.875844
194329984	chr3:194329984:G:A	3.10541e-06	-1.33471e-10	-1.20746
194330027	chr3:194330027:G:A	1.47947e-06	-1.63347	-0.315453
194330073	chr3:194330073:G:A	1.44604e-06	-1.63611	-0.335675
194330088	chr3:194330088:C:T	4.24541e-06	-1.33471e-10	-0.894773
194330096	chr3:194330096:C:T	1.49017e-06	-1.63511	-0.306614
194330157	chr3:194330157:C:T	9.14646e-07	-1.65072	-0.779115
194330162	chr3:194330162:T:C	1.47306e-06	-1.63716	-0.316114
194330220	chr3:194330220:C:T	5.91179e-07	-1.654	-1.21225
194330261	chr3:194330261:T:A	1.18033e-06	-1.64978	-0.525033
194330303	chr3:194330303:G:A	5.56035e-06	-1.33471e-10	-0.62495
194330388	chr3:194330388:G:A	1.42513e-06	-1.64266	-0.343686
194330437	chr3:194330437:C:T	3.11572e-06	-1.33471e-10	-1.20415
194330529	chr3:194330529:A:G	3.1108e-06	-1.33471e-10	-1.20573
194330691	chr3:194330691:C:T	1.09315e-06	-1.63972	-0.611828
194330696	chr3:194330696:T:C	3.97498e-06	-0.960592	-2.69129e-10
194331042	chr3:194331042:G:A	3.11046e-06	-1.33471e-10	-1.20584
194331083	chr3:194331083:T:C	3.12022e-06	-1.33471e-10	-1.20271
194331380	chr3:194331380:G:A	8.88861e-07	-1.63553	-0.822898
194331472	chr3:194331472:A:G	3.4543e-06	-1.33471e-10	-1.10099
194331474	chr3:194331474:A:G	4.8758e-06	-1.33471e-10	-0.756327
194331621	chr3:194331621:A:T	1.49022e-06	-1.64967	-0.292017
194331825	chr3:194331825:A:G	1.3423e-06	-1.64762	-0.398611
194331843	chr3:194331843:G:A	3.45568e-06	-1.33471e-10	-1.10059
194331948	chr3:194331948:A:T	3.47106e-06	-1.33471e-10	-1.09615
194331975	chr3:194331975:C:G	3.03398e-06	-1.33471e-10	-1.23073
194331976	chr3:194331976:A:T	4.81341e-06	-1.33471e-10	-0.769206
194331988	chr3:194331988:T:C	3.03522e-06	-1.33471e-10	-1.23033
194332077	chr3:194332077:C:T	3.17632e-06	-1.33471e-10	-1.18489
194332149	chr3:194332149:C:A	3.29672e-06	-1.33471e-10	-1.14768
194332151	chr3:194332151:C:T	3.18175e-06	-1.33471e-10	-1.18318
194332319	chr3:194332319:A:G	7.96241e-07	-1.62857	-0.9399
194332375	chr3:194332375:T:C	1.91788e-06	-1.57603	-0.11336
194332483	chr3:194332483:A:T	3.23271e-06	-1.33471e-10	-1.16729
194332513	chr3:194332513:C:T	3.6535e-06	-1.33471e-10	-1.04493
194333017	chr3:194333017:T:C	4.16705e-06	-1.33471e-10	-0.913403
194333550	chr3:194333550:C:T	7.93876e-07	-1.58358	-0.987861
194333858	chr3:194333858:C:T	1.11049e-05	-1.33471e-10	0.066776
194333862	chr3:194333862:C:T	3.19624e-06	-1.33471e-10	-1.17864
194333976	chr3:194333976:A:T	8.01188e-06	-1.33471e-10	-0.259686
194334059	chr3:194334059:A:G	3.48004e-06	-1.33471e-10	-1.09357
194334294	chr3:194334294:A:G	2.29215e-06	-1.51112	-2.69129e-10
194334549	chr3:194334549:A:T	3.17474e-05	-1.33471e-10	1.1172
194334759	chr3:194334759:C:T	3.85857e-06	-1.33471e-10	-0.990316
194335095	chr3:194335095:A:C	5.15712e-06	-1.33471e-10	-0.700234
194335305	chr3:194335305:A:G	3.19901e-06	-1.33471e-10	-1.17777
194335342	chr3:194335342:A:G	2.48672e-06	-1.41954	-0.0101091
194335408	chr3:194335408:G:A	6.03358e-07	-1.62645	-1.21941
194335654	chr3:194335654:G:T	6.08901e-07	-1.61486	-1.22185
194336072	chr3:194336072:G:A	6.02228e-07	-1.63576	-1.21197
194336079	chr3:194336079:G:A	6.61458e-06	-1.33471e-10	-0.451336
194336207	chr3:194336207:T:C	2.18664e-06	-1.55825	-2.69129e-10
194336439	chr3:194336439:C:T	1.14274e-06	-1.01802	-1.18916
194336478	chr3:194336478:G:C	8.61011e-06	-1.33471e-10	-0.187675
194336907	chr3:194336907:G:A	2.61332e-06	-1.40575	0.0257583
194336943	chr3:194336943:G:A	3.13641e-06	-1.33471e-10	-1.19753
194337597	chr3:194337597:C:T	2.02358e-06	-0.623353	-1.01239
194337620	chr3:194337620:A:G	1.74511e-06	-0.925179	-0.858615
194337666	chr3:194337666:G:GC	1.952e-06	-0.655488	-1.01627
194337741	chr3:194337741:T:C	1.9428e-06	-0.65922	-1.01726
194337881	chr3:194337881:G:A	1.77784e-06	-0.703828	-1.06138
194337888	chr3:194337888:G:C	1.77007e-06	-0.698324	-1.07127
194337927	chr3:194337927:C:A	7.69433e-07	-1.37129	-1.23142
194338084	chr3:194338084:T:A	7.52907e-07	-1.43678	-1.18764
194338085	chr3:194338085:T:C	1.65405e-06	-0.866459	-0.970927
194338147	chr3:194338147:C:G	2.14059e-06	-1.57953	-2.69129e-10
194338199	chr3:194338199:C:G	2.20005e-06	-0.454338	-1.09779
194338280	chr3:194338280:C:A	6.684e-07	-1.52092	-1.22256
194338285	chr3:194338285:T:C	6.64763e-07	-1.52612	-1.22282
194338324	chr3:194338324:C:A	3.65099e-06	-1.33471e-10	-1.04561
194338332	chr3:194338332:C:T	6.82036e-07	-1.50281	-1.22048
194338458	chr3:194338458:A:G	6.70783e-07	-1.5084	-1.23152
194338484	chr3:194338484:C:T	3.95083e-05	-1.33471e-10	1.3359
194338523	chr3:194338523:G:A	3.72213e-06	-1.33471e-10	-1.02632
194338633	chr3:194338633:A:T	6.7597e-07	-1.50283	-1.22939
194338696	chr3:194338696:A:G	1.52142e-06	-1.49728	-0.423687
194338720	chr3:194338720:C:T	8.86793e-06	-1.33471e-10	-0.158171
194338739	chr3:194338739:C:T	1.52152e-05	0.381681	-2.69129e-10
194338744	chr3:194338744:C:T	3.47675e-06	-1.33471e-10	-1.09451
194338790	chr3:194338790:T:C	6.68023e-07	-1.54992	-1.19413
194338813	chr3:194338813:G:A	6.17222e-07	-1.61503	-1.20811
194338877	chr3:194338877:C:T	6.48457e-07	-1.58893	-1.18484
194338914	chr3:194338914:A:C	2.92792e-06	-1.64996	0.383644
194338942	chr3:194338942:G:T	3.04418e-06	-1.33471e-10	-1.22738
194338971	chr3:194338971:A:G	1.02812e-05	-1.33471e-10	-0.0102965
194339205	chr3:194339205:C:T	7.7377e-07	-1.37161	-1.22548
194339231	chr3:194339231:G:A	7.64398e-07	-1.42264	-1.18664
194339279	chr3:194339279:T:C	8.30558e-07	-1.29533	-1.23094
194339321	chr3:194339321:G:A	3.39599e-06	-1.33471e-10	-1.11802
194339351	chr3:194339351:C:T	1.52099e-06	-0.696756	-1.22449
194339565	chr3:194339565:G:A	6.09134e-07	-1.63917	-1.19715
194339977	chr3:194339977:G:A	1.73793e-06	-1.47087	-0.317048
194340024	chr3:194340024:T:C	4.534e-06	-1.33471e-10	-0.829008
194340087	chr3:194340087:C:T	2.72598e-06	-1.25038	-0.0874072
194340314	chr3:194340314:G:A	1.31196e-06	-1.42817	-0.64092
194340701	chr3:194340701:A:C	1.45262e-06	-1.63184	-0.335408
194340745	chr3:194340745:G:A	3.0375e-06	-1.33471e-10	-1.22958
194340832	chr3:194340832:G:A	1.13115e-06	-1.45087	-0.766511
194341090	chr3:194341090:A:G	5.20494e-06	-1.33471e-10	-0.691003
194341178	chr3:194341178:G:A	6.55998e-07	-1.5448	-1.21741
194341790	chr3:194341790:C:T	9.14858e-07	-1.20165	-1.22795
194341836	chr3:194341836:C:T	1.56338e-06	-0.710253	-1.18351
194342437	chr3:194342437:C:T	3.32209e-05	-1.33471e-10	1.16257
194342571	chr3:194342571:T:C	7.81697e-07	-1.42086	-1.16604
194342882	chr3:194342882:G:A	9.08513e-07	-1.21852	-1.21803
194343069	chr3:194343069:T:A	3.99513e-06	-1.09329	0.137751
194343346	chr3:194343346:G:T	3.73173e-06	-1.19595	0.172209
194343569	chr3:194343569:C:A	1.66395e-06	-1.52649	-0.304925
194343614	chr3:194343614:C:G	9.80852e-07	-1.238	-1.12195
194343649	chr3:194343649:G:T	3.43536e-06	-1.33471e-10	-1.10649
194343673	chr3:194343673:T:A	4.07368e-06	-1.33471e-10	-0.936066
194343879	chr3:194343879:A:G	3.18017e-06	-1.33471e-10	-1.18368
194343888	chr3:194343888:T:C	4.28299e-06	-1.05355	0.167589
194343894	chr3:194343894:A:G	3.03848e-06	-1.33471e-10	-1.22925
194344074	chr3:194344074:T:C	3.3783e-06	-1.33471e-10	-1.12324
194344288	chr3:194344288:C:T	2.80096e-06	-0.386856	-0.923792
194344805	chr3:194344805:A:G	4.56434e-06	-1.33471e-10	-0.822339
194344911	chr3:194344911:A:G	6.70534e-07	-1.53085	-1.20944
194344985	chr3:194344985:G:T	3.05266e-06	-1.33471e-10	-1.2246
194345023	chr3:194345023:A:G	8.36887e-07	-1.35431	-1.16436
194345041	chr3:194345041:A:G	8.26926e-07	-1.62021	-0.910446
194345128	chr3:194345128:A:G	8.007e-07	-1.37142	-1.19146
194345390	chr3:194345390:G:A	9.19137e-07	-1.38218	-1.04275
194345490	chr3:194345490:C:T	6.4665e-07	-1.54639	-1.23017
194345630	chr3:194345630:G:A	6.42064e-07	-1.55561	-1.22807
194345744	chr3:194345744:C:T	8.63679e-07	-1.26281	-1.22436
194345768	chr3:194345768:G:A	6.39992e-06	-1.33471e-10	-0.484326
194345809	chr3:194345809:T:C	6.78533e-07	-1.49964	-1.2288
194345819	chr3:194345819:C:T	3.77755e-06	-1.33471e-10	-1.01154
194345918	chr3:194345918:G:T	1.32714e-06	-1.07427	-0.983312
194345983	chr3:194345983:A:G	7.30988e-07	-1.49166	-1.16231
194346011	chr3:194346011:T:C	7.14334e-07	-1.44828	-1.22873
194346168	chr3:194346168:G:T	5.57665e-06	-1.33471e-10	-0.622024
194346293	chr3:194346293:A:G	1.3677e-06	-1.55957	-0.467904
194346335	chr3:194346335:C:T	3.60533e-06	-1.33471e-10	-1.0582
194346497	chr3:194346497:G:A	3.56363e-06	-1.33471e-10	-1.06983
194346506	chr3:194346506:T:C	5.89735e-07	-1.63875	-1.22995
194346648	chr3:194346648:C:A	8.66008e-07	-1.31775	-1.16672
194346675	chr3:194346675:T:C	6.17541e-06	-1.33471e-10	-0.520036
194346677	chr3:194346677:A:G	8.79408e-07	-1.24391	-1.22521
194347037	chr3:194347037:T:C	1.22044e-06	-1.27943	-0.861966
194347150	chr3:194347150:T:A	1.00023e-06	-1.24653	-1.09385
194347186	chr3:194347186:CT:C	3.04708e-06	-1.33471e-10	-1.22643
194347195	chr3:194347195:TG:T	1.4372e-06	-0.831987	-1.14593
194347263	chr3:194347263:C:A	9.64945e-07	-1.20706	-1.16923
194347409	chr3:194347409:G:A	6.09011e-07	-1.61791	-1.21862
194347506	chr3:194347506:T:C	9.56627e-07	-1.2344	-1.15055
194347565	chr3:194347565:T:G	2.54266e-06	-0.601093	-0.806309
194348392	chr3:194348392:A:T	7.10121e-07	-1.48083	-1.2021
194348413	chr3:194348413:T:C	7.54376e-07	-1.44502	-1.17745
194348441	chr3:194348441:G:A	3.0329e-06	-1.33471e-10	-1.23109
194348866	chr3:194348866:G:A	2.86483e-06	-0.18403	-1.10407
194349131	chr3:194349131:C:T	1.7217e-06	-1.64609	-0.151212
194349229	chr3:194349229:T:C	1.09096e-06	-1.27212	-0.981433
194349244	chr3:194349244:C:T	8.72848e-07	-1.27557	-1.20103
194349292	chr3:194349292:C:T	9.94678e-05	-1.33471e-10	2.25922
194349379	chr3:194349379:A:G	8.56378e-07	-1.29339	-1.20226
194349729	chr3:194349729:T:G	3.45979e-06	-1.33471e-10	-1.0994
194349932	chr3:194349932:G:A	3.30772e-06	-1.33471e-10	-1.14435
194350092	chr3:194350092:G:A	2.70328e-06	-0.488918	-0.857226
194350263	chr3:194350263:A:G	3.71671e-06	-0.0479088	-0.979865
194350303	chr3:194350303:A:AG	3.03161e-06	-0.350486	-0.881032
194350307	chr3:194350307:ATG:A	1.4372e-06	-1.3182	-0.659714
194350428	chr3:194350428:C:T	3.19083e-06	-1.33471e-10	-1.18033
194350503	chr3:194350503:C:T	1.81252e-06	-1.44631	-0.299586
194350609	chr3:194350609:T:A	1.15849e-05	0.592952	-0.483862
194350675	chr3:194350675:G:C	3.11515e-06	-1.33471e-10	-1.20434
194350727	chr3:194350727:G:T	3.03437e-06	-1.33471e-10	-1.23061
194350849	chr3:194350849:ATAAT:A	9.05898e-06	-1.33471e-10	-0.136856
194350870	chr3:194350870:TA:T	6.14848e-06	-1.33471e-10	-0.524407
194350871	chr3:194350871:A:G	3.97862e-06	-1.33471e-10	-0.959678
194351222	chr3:194351222:C:G	2.0165e-06	-0.763303	-0.875944
194351756	chr3:194351756:T:C	9.42372e-07	-1.48591	-0.914058
194352158	chr3:194352158:T:C	3.19532e-06	-0.807309	-0.371614
194352266	chr3:194352266:G:A	1.88507e-06	-1.52498	-0.181665
194352497	chr3:194352497:G:T	3.58255e-06	-1.33471e-10	-1.06454
194352610	chr3:194352610:GAGTGGGTGTGTGTA:G	3.34406e-06	-1.33471e-10	-1.13343
194352649	chr3:194352649:A:G	7.78114e-06	-1.33471e-10	-0.288909
194352719	chr3:194352719:TAA:T	4.33638e-06	-1.33471e-10	-0.873572
194352933	chr3:194352933:A:G	1.04688e-06	-1.27623	-1.01857
194353023	chr3:194353023:A:G	6.58594e-06	-1.33471e-10	-0.455674
194353234	chr3:194353234:G:A	3.04797e-06	-1.33471e-10	-1.22614
194353318	chr3:194353318:G:A	3.56918e-06	-1.33471e-10	-1.06828
194353378	chr3:194353378:T:C	2.22069e-06	-0.588939	-0.953852
194353469	chr3:194353469:T:C	9.13474e-07	-1.49562	-0.935495
194353750	chr3:194353750:G:A	1.76025e-06	-0.55187	-1.22329
194353758	chr3:194353758:G:A	1.42585e-05	-1.33471e-10	0.316744
194353909	chr3:194353909:A:G	2.09441e-06	-0.819964	-0.781376
194354252	chr3:194354252:T:C	8.27195e-06	-1.33471e-10	-0.227742
194354262	chr3:194354262:TG:T	8.13865e-06	-1.33471e-10	-0.243988
194354522	chr3:194354522:C:T	8.17493e-06	-1.33471e-10	-0.239539
194354684	chr3:194354684:T:A	6.75447e-06	-1.33471e-10	-0.430407
194354908	chr3:194354908:T:C	1.99834e-06	-0.829074	-0.819223
194354960	chr3:194354960:A:C	3.10505e-06	-1.33471e-10	-1.20758
194355208	chr3:194355208:C:A	5.34518e-06	-1.33471e-10	-0.664416
194355277	chr3:194355277:G:A	9.03465e-07	-1.52201	-0.920119
194355398	chr3:194355398:T:A	3.19261e-06	-1.33471e-10	-1.17977
194355482	chr3:194355482:C:T	8.55909e-07	-1.54161	-0.954598
194355515	chr3:194355515:C:T	1.64438e-05	-1.33471e-10	0.459335
194355532	chr3:194355532:G:A	3.24899e-06	-1.33471e-10	-1.16227
194355573	chr3:194355573:G:T	6.64782e-06	-1.33471e-10	-0.446322
194355598	chr3:194355598:G:C	6.09519e-06	-1.33471e-10	-0.533111
194355712	chr3:194355712:C:T	6.06009e-06	-1.33471e-10	-0.538887
194356028	chr3:194356028:C:T	5.44023e-06	-1.33471e-10	-0.646791
194356368	chr3:194356368:C:T	3.78445e-06	-1.33471e-10	-1.00971
194356424	chr3:194356424:T:A	3.79144e-06	-1.33471e-10	-1.00786
194356527	chr3:194356527:G:A	3.038e-06	-1.33471e-10	-1.22941
194356640	chr3:194356640:T:C	9.45427e-07	-1.50956	-0.887166
194356645	chr3:194356645:T:C	7.21521e-07	-1.54699	-1.12002
194356676	chr3:194356676:GGCTGGAGAGGAAGGT:G	3.08052e-06	-1.33471e-10	-1.21551
194356729	chr3:194356729:G:A	7.30141e-07	-1.53511	-1.12002
194356764	chr3:194356764:T:G	7.35512e-07	-1.53886	-1.10894
194356888	chr3:194356888:C:T	7.16321e-07	-1.56261	-1.11163
194357026	chr3:194357026:G:A	3.74621e-06	-1.33471e-10	-1.01987
194357066	chr3:194357066:C:T	3.08052e-06	-1.33471e-10	-1.21551
194357144	chr3:194357144:G:T	7.30009e-07	-1.53121	-1.1241
194357183	chr3:194357183:A:C	7.35251e-07	-1.52693	-1.12122
194357225	chr3:194357225:G:T	3.12865e-06	-1.33471e-10	-1.20001
194357646	chr3:194357646:A:G	6.1208e-06	-1.33471e-10	-0.528918
194357721	chr3:194357721:TGTAA:T	3.14545e-06	-1.33471e-10	-1.19466
194358007	chr3:194358007:C:G	3.09525e-06	-1.33471e-10	-1.21074
194358175	chr3:194358175:C:T	4.52151e-06	-1.33471e-10	-0.831766
194358221	chr3:194358221:T:C	3.72661e-06	-1.33471e-10	-1.02511
194358258	chr3:194358258:T:C	6.52768e-07	-1.54972	-1.21742
194358389	chr3:194358389:C:A	4.52195e-06	-1.33471e-10	-0.831669
194358667	chr3:194358667:TC:T	2.08962e-06	-1.60363	-2.69129e-10
194358675	chr3:194358675:T:C	3.65436e-06	-1.33471e-10	-1.04469
194358709	chr3:194358709:C:T	7.09264e-07	-1.58608	-1.09806
194358874	chr3:194358874:A:G	9.75959e-07	-1.51886	-0.846087
194359117	chr3:194359117:C:T	4.56048e-06	-1.33471e-10	-0.823184
194359164	chr3:194359164:G:A	3.35872e-06	-1.33471e-10	-1.12905
194359182	chr3:194359182:G:A	1.03404e-06	-1.49581	-0.811332
194359607	chr3:194359607:G:A	7.28298e-07	-1.43	-1.22766
194359883	chr3:194359883:G:A	3.09323e-06	-1.33471e-10	-1.21139
194359919	chr3:194359919:G:A	7.85658e-07	-1.3695	-1.21234
194359930	chr3:194359930:G:A	1.59687e-05	-1.33471e-10	0.43002
194360030	chr3:194360030:G:A	3.11853e-06	-1.33471e-10	-1.20325
194360187	chr3:194360187:G:A	6.7983e-07	-1.5005	-1.22602
194360254	chr3:194360254:C:T	1.18945e-06	-1.39539	-0.771735
194360360	chr3:194360360:C:T	8.01779e-07	-1.35692	-1.20462
194360450	chr3:194360450:G:A	6.6895e-07	-1.51372	-1.22894
194360522	chr3:194360522:T:G	3.05365e-06	-1.33471e-10	-1.22427
194360663	chr3:194360663:G:A	6.74203e-07	-1.50456	-1.23027
194360906	chr3:194360906:T:C	7.91603e-07	-1.36737	-1.20693
194361171	chr3:194361171:A:G	7.96719e-07	-1.35653	-1.21134
194361226	chr3:194361226:C:T	6.55518e-07	-1.53365	-1.22929
194361369	chr3:194361369:C:T	2.46681e-06	-1.43768	-2.69129e-10
194361384	chr3:194361384:C:T	8.12247e-07	-1.3372	-1.21137
194361405	chr3:194361405:C:T	8.62172e-07	-1.27408	-1.21483
194361432	chr3:194361432:TC:T	6.56166e-07	-1.53051	-1.23144
194361444	chr3:194361444:C:G	1.59687e-05	-1.33471e-10	0.43002
194361558	chr3:194361558:A:G	8.35042e-07	-1.32263	-1.19826
194361570	chr3:194361570:A:C	4.52195e-06	-1.33471e-10	-0.831669
194361571	chr3:194361571:G:A	7.89089e-07	-1.36473	-1.21276
194361825	chr3:194361825:T:C	1.75949e-06	-1.64961	-0.125974
194362109	chr3:194362109:G:A	4.04144e-06	-1.33471e-10	-0.94401
194362191	chr3:194362191:C:T	3.82799e-06	-1.33471e-10	-0.998271
194362287	chr3:194362287:A:G	8.12169e-07	-1.32972	-1.21894
194362293	chr3:194362293:G:A	4.99844e-06	-1.33471e-10	-0.731486
194362299	chr3:194362299:T:C	9.34201e-07	-1.21974	-1.18894
194362391	chr3:194362391:C:T	1.26319e-05	-1.33471e-10	0.195612
194362424	chr3:194362424:G:A	8.4479e-07	-1.31924	-1.19004
194362426	chr3:194362426:G:A	9.53565e-07	-1.18555	-1.20261
194362452	chr3:194362452:C:T	9.10287e-07	-1.38326	-1.05135
194362533	chr3:194362533:T:G	3.73233e-06	-1.02358	-2.69129e-10
194362559	chr3:194362559:G:A	3.21357e-06	-1.33471e-10	-1.17323
194362585	chr3:194362585:G:A	7.59537e-07	-1.57706	-1.0386
194362708	chr3:194362708:G:A	1.03075e-06	-1.51161	-0.798713
194362855	chr3:194362855:G:A	7.9473e-07	-1.34146	-1.2289
194363013	chr3:194363013:C:G	3.17755e-06	-1.33471e-10	-1.1845
194363020	chr3:194363020:C:T	7.52254e-07	-1.42818	-1.19711
194363199	chr3:194363199:A:G	3.13529e-06	-1.33471e-10	-1.19789
194363272	chr3:194363272:T:C	9.48047e-07	-1.37151	-1.02245
194363333	chr3:194363333:A:T	3.03235e-06	-1.33471e-10	-1.23127
194363424	chr3:194363424:T:A	1.08358e-06	-1.32052	-0.939822
194363494	chr3:194363494:AC:A	3.90421e-06	-1.33471e-10	-0.978557
194363520	chr3:194363520:C:A	7.98324e-06	-0.263268	-2.69129e-10
194364135	chr3:194364135:T:C	9.69039e-07	-1.34253	-1.02954
194364189	chr3:194364189:C:A	3.35903e-06	-1.33471e-10	-1.12896
194364423	chr3:194364423:A:G	1.04884e-06	-1.24818	-1.04475
194364447	chr3:194364447:C:T	3.07047e-06	-1.33471e-10	-1.21878
194364494	chr3:194364494:G:A	2.00176e-06	-1.58575	-0.0608368
194364495	chr3:194364495:C:T	3.04447e-06	-1.33471e-10	-1.22729
194364574	chr3:194364574:G:C	1.78822e-06	-1.33262	-0.426773
194364615	chr3:194364615:C:T	3.39042e-06	-1.33471e-10	-1.11966
194364872	chr3:194364872:T:G	1.34274e-06	-0.891545	-1.15436
194364909	chr3:194364909:G:A	3.20326e-06	-1.33471e-10	-1.17644
194365186	chr3:194365186:T:C	1.28621e-06	-0.919222	-1.16969
194365354	chr3:194365354:G:A	1.85467e-06	-0.691417	-1.03149
194365439	chr3:194365439:C:T	2.08354e-06	-1.61129	0.00474719
194365559	chr3:194365559:A:T	1.61544e-05	-1.33471e-10	0.441582
194365597	chr3:194365597:T:G	1.53715e-05	-1.33471e-10	0.391903
194365764	chr3:194365764:C:T	2.23907e-06	-1.59141	0.0568551
194365833	chr3:194365833:C:T	2.16263e-06	-1.60151	0.0322196
194365850	chr3:194365850:C:T	3.03137e-06	-1.33471e-10	-1.2316
194365964	chr3:194365964:C:G	1.03749e-06	-1.16299	-1.14082
194366087	chr3:194366087:C:T	1.75892e-05	-1.33471e-10	0.526675
194366129	chr3:194366129:G:A	3.06281e-06	-1.33471e-10	-1.22128
194366160	chr3:194366160:G:A	3.03535e-06	-1.33471e-10	-1.23028
194366358	chr3:194366358:C:T	2.00257e-06	-1.64206	-0.00412437
194366403	chr3:194366403:C:T	1.24281e-05	-1.33471e-10	0.179349
194366431	chr3:194366431:G:A	2.47046e-06	-1.58115	0.144941
194366577	chr3:194366577:G:A	3.53111e-06	-1.33471e-10	-1.079
194366667	chr3:194366667:C:T	1.15398e-06	-1.62532	-0.572074
194366750	chr3:194366750:A:C	3.03329e-06	-1.33471e-10	-1.23096
194366841	chr3:194366841:A:AG	6.9365e-07	-1.59034	-1.11606
194366868	chr3:194366868:G:A	5.07568e-06	-1.33471e-10	-0.716151
194367034	chr3:194367034:C:T	1.04119e-06	-1.63293	-0.667319
194367198	chr3:194367198:T:G	1.18226e-06	-1.63725	-0.535928
194367225	chr3:194367225:T:G	1.01774e-06	-1.29977	-1.02325
194367280	chr3:194367280:G:T	1.17801e-06	-1.63453	-0.542253
194367456	chr3:194367456:G:A	1.00031e-06	-1.64228	-0.698016
194367468	chr3:194367468:G:A	5.08085e-06	-1.33471e-10	-0.715133
194367504	chr3:194367504:C:T	2.30673e-06	-1.44564	-0.05914
194367575	chr3:194367575:A:G	8.79521e-07	-1.29052	-1.17847
194367697	chr3:194367697:C:T	3.03528e-06	-1.33471e-10	-1.23031
194367729	chr3:194367729:C:G	8.93512e-07	-1.28509	-1.16812
194367770	chr3:194367770:G:C	9.42563e-07	-1.30644	-1.09332
194367804	chr3:194367804:A:G	1.09817e-06	-1.64445	-0.602516
194367810	chr3:194367810:C:T	4.09082e-06	-1.33471e-10	-0.931867
194368144	chr3:194368144:A:C	8.81566e-07	-1.29736	-1.16931
194368155	chr3:194368155:C:G	8.19529e-07	-1.30922	-1.23041
194368182	chr3:194368182:C:T	2.19483e-06	-1.28962	-0.264894
194368411	chr3:194368411:A:T	1.04766e-06	-1.06243	-1.23163
194368447	chr3:194368447:C:T	3.30149e-06	-1.33471e-10	-1.14624
194368529	chr3:194368529:C:A	1.07325e-06	-1.03995	-1.22996
194368588	chr3:194368588:G:C	5.87957e-07	-1.64149	-1.23022
194368613	chr3:194368613:G:A	1.31692e-06	-1.2912	-0.774117
194368673	chr3:194368673:T:C	9.76859e-07	-1.14418	-1.21985
194368820	chr3:194368820:T:C	5.82402e-07	-1.6537	-1.2275
194368880	chr3:194368880:A:G	8.79086e-06	-1.33471e-10	-0.166899
194369149	chr3:194369149:C:T	4.89885e-06	-1.33471e-10	-0.751612
194369221	chr3:194369221:C:T	1.74317e-06	-1.48275	-0.302158
194369234	chr3:194369234:A:G	3.08864e-06	-1.21288	-2.69129e-10
194369287	chr3:194369287:G:A	1.08011e-06	-1.59177	-0.671787
194369650	chr3:194369650:T:C	6.10065e-07	-1.60317	-1.23163
194370029	chr3:194370029:T:C	9.65074e-06	-1.33471e-10	-0.0735773
194370052	chr3:194370052:G:A	3.20904e-06	-1.33471e-10	-1.17464
194370446	chr3:194370446:C:CA	3.11659e-06	-1.33471e-10	-1.20387
194370618	chr3:194370618:G:A	1.63675e-06	-1.1499	-0.698005
194370709	chr3:194370709:G:C	3.12149e-06	-1.33471e-10	-1.2023
194371060	chr3:194371060:C:T	5.7698e-06	0.265643	-0.853617
194371221	chr3:194371221:T:C	3.48942e-06	-1.33471e-10	-1.09088
194371355	chr3:194371355:C:T	3.37305e-06	-1.33471e-10	-1.12479
194371358	chr3:194371358:GTCTCATGAT:G	3.44396e-06	-1.33471e-10	-1.10399
194371365	chr3:194371365:G:A	7.63915e-06	-1.33471e-10	-0.307325
194371379	chr3:194371379:A:G	3.44556e-06	-1.33471e-10	-1.10353
194371521	chr3:194371521:C:T	3.50733e-06	-1.33471e-10	-1.08576
194371687	chr3:194371687:C:T	6.43186e-06	0.633884	-1.11323
194371688	chr3:194371688:G:A	7.80698e-07	-1.37486	-1.21332
194372037	chr3:194372037:T:C	4.92488e-06	0.350848	-1.09716
194372057	chr3:194372057:A:G	1.92517e-05	1.15324	-0.536254
194372134	chr3:194372134:G:A	8.16984e-07	-1.3115	-1.23125
194372145	chr3:194372145:G:A	1.98673e-06	-1.65412	-2.69129e-10
194372400	chr3:194372400:G:A	7.28372e-07	-1.42727	-1.23029
194372415	chr3:194372415:C:T	1.41299e-05	0.993892	-0.686212
194372538	chr3:194372538:G:C	3.56828e-06	-1.33471e-10	-1.06853
194372726	chr3:194372726:T:C	3.50669e-06	-1.33471e-10	-1.08594
194372735	chr3:194372735:A:C	4.4213e-06	-1.33471e-10	-0.854179
194372746	chr3:194372746:G:A	3.03527e-06	-1.33471e-10	-1.23031
194372783	chr3:194372783:T:C	3.37768e-06	-1.33471e-10	-1.12342
194373243	chr3:194373243:A:G	9.79044e-06	-1.33471e-10	-0.0592058
194373285	chr3:194373285:C:T	3.81418e-06	-1.33471e-10	-1.00189
194373313	chr3:194373313:A:T	1.98798e-06	-1.65349	-2.69129e-10
194373435	chr3:194373435:C:T	1.22815e-05	-1.33471e-10	0.167482
194373460	chr3:194373460:C:T	1.42774e-05	-1.33471e-10	0.318064
194373466	chr3:194373466:T:C	5.46917e-06	-1.33471e-10	-0.641486
194373600	chr3:194373600:C:T	1.03223e-05	-1.33471e-10	-0.00630843
194373603	chr3:194373603:A:G	3.22527e-06	-1.33471e-10	-1.16959
194373746	chr3:194373746:C:T	3.13211e-06	-1.33471e-10	-1.19891
194373820	chr3:194373820:A:G	3.19374e-06	-1.33471e-10	-1.17942
194373853	chr3:194373853:T:C	5.94514e-06	-1.15678	0.598738
194373971	chr3:194373971:G:A	1.69091e-06	-1.34211	-0.47324
194373991	chr3:194373991:T:A	1.85024e-06	-1.34261	-0.382689
194374001	chr3:194374001:C:T	1.92494e-06	-1.31935	-0.36637
194374068	chr3:194374068:C:T	3.47152e-06	-1.33471e-10	-1.09602
194374072	chr3:194374072:T:C	4.473e-06	-1.33471e-10	-0.842553
194374095	chr3:194374095:G:T	2.28313e-06	-0.87696	-0.638103
194374200	chr3:194374200:T:C	2.10365e-06	-1.33515	-0.261789
194374433	chr3:194374433:G:A	2.34842e-06	-0.425324	-1.06154
194374530	chr3:194374530:G:A	3.00692e-06	-1.22391	-0.0157819
194374553	chr3:194374553:G:A	3.12578e-06	-1.33471e-10	-1.20093
194374560	chr3:194374560:A:C	2.99269e-06	-1.21869	-0.0257464
194374585	chr3:194374585:C:G	4.02947e-06	-1.19838	0.251406
194374608	chr3:194374608:A:C	2.80483e-06	-1.1539	-0.155369
194374653	chr3:194374653:G:A	3.30784e-06	-1.33471e-10	-1.14431
194375218	chr3:194375218:T:C	2.89433e-06	-1.48462	0.206762
194375260	chr3:194375260:G:T	3.0418e-06	-1.33471e-10	-1.22816
194375386	chr3:194375386:G:A	4.93505e-06	-1.33471e-10	-0.744249
194375726	chr3:194375726:C:A	3.21505e-06	-1.33471e-10	-1.17277
194376058	chr3:194376058:C:T	1.41827e-05	1.30039	-0.988983
194376127	chr3:194376127:C:T	9.83539e-06	0.779245	-0.83387
194376194	chr3:194376194:A:G	8.48716e-07	-1.51026	-0.994382
194376297	chr3:194376297:A:G	4.73327e-06	-1.33471e-10	-0.785996
194376364	chr3:194376364:A:G	3.11226e-06	-1.33471e-10	-1.20526
194376567	chr3:194376567:T:C	1.46911e-05	1.02937	-0.682744
194376656	chr3:194376656:T:C	3.09945e-06	-1.33471e-10	-1.20939
194376717	chr3:194376717:G:A	3.17482e-06	-1.33471e-10	-1.18536
194376856	chr3:194376856:C:T	1.35434e-05	1.22451	-0.959226
194377062	chr3:194377062:A:G	3.19728e-06	-1.25864	0.0803262
194377312	chr3:194377312:C:T	3.13756e-06	-1.3019	0.104735
194377459	chr3:194377459:G:A	3.04278e-06	-1.33471e-10	-1.22784
194377579	chr3:194377579:C:CT	5.84626e-07	-1.64591	-1.23149
194377722	chr3:194377722:G:A	2.74362e-06	-1.33133	-2.69129e-10
194378110	chr3:194378110:G:A	2.86651e-06	-1.28752	-2.69129e-10
194378152	chr3:194378152:G:A	3.07237e-06	-1.33471e-10	-1.21816
194378184	chr3:194378184:A:G	5.87202e-07	-1.64137	-1.23162
194378215	chr3:194378215:C:T	5.85462e-07	-1.64528	-1.23068
194378257	chr3:194378257:AT:A	3.40244e-06	-1.22869	0.112575
194378311	chr3:194378311:G:A	1.03514e-06	-1.44007	-0.866002
194378579	chr3:194378579:G:A	5.91606e-07	-1.64089	-1.22464
194378587	chr3:194378587:C:T	5.92125e-07	-1.64132	-1.22333
194378609	chr3:194378609:G:A	5.89703e-07	-1.64214	-1.2266
194378612	chr3:194378612:C:T	5.89582e-07	-1.64188	-1.22707
194378640	chr3:194378640:C:A	1.86433e-05	1.19305	-0.608175
194378643	chr3:194378643:C:T	3.06378e-06	-1.33471e-10	-1.22096
194378715	chr3:194378715:T:C	2.16081e-05	1.69082	-0.95836
194378772	chr3:194378772:G:C	3.08993e-06	-1.33471e-10	-1.21246
194379217	chr3:194379217:G:A	2.19904e-06	-1.55259	-2.69129e-10
194379239	chr3:194379239:C:A	3.21392e-06	-1.33471e-10	-1.17312
194379350	chr3:194379350:G:A	3.16782e-06	-1.33471e-10	-1.18757
194379447	chr3:194379447:G:A	3.03459e-06	-1.33471e-10	-1.23054
194379475	chr3:194379475:A:C	3.08049e-06	-1.33471e-10	-1.21552
194379492	chr3:194379492:C:T	7.25292e-07	-1.65248	-1.00932
194379991	chr3:194379991:C:T	3.20609e-06	-1.33471e-10	-1.17556
194380017	chr3:194380017:T:A	3.41949e-06	-1.11112	-2.69129e-10
194380191	chr3:194380191:G:A	3.05514e-05	2.00531	-0.926514
194380288	chr3:194380288:C:G	4.73464e-05	2.39752	-0.88064
194380321	chr3:194380321:C:T	3.04559e-06	-1.33471e-10	-1.22692
194380422	chr3:194380422:T:C	9.91639e-07	-1.33138	-1.01763
194380787	chr3:194380787:G:T	6.94349e-07	-1.65398	-1.05142
194380833	chr3:194380833:G:A	3.14238e-06	-1.33471e-10	-1.19563
194380868	chr3:194380868:A:G	3.85141e-05	2.49998	-1.18957
194380890	chr3:194380890:ACTCGTTCAT:A	4.69237e-06	-0.794674	-2.69129e-10
194380894	chr3:194380894:G:A	2.59666e-06	-1.38639	-2.69129e-10
194380933	chr3:194380933:G:A	3.49727e-06	-1.33471e-10	-1.08863
194380936	chr3:194380936:G:C	6.04094e-07	-1.65242	-1.19221
194381047	chr3:194381047:T:C	3.61036e-05	2.21486	-0.969083
194381071	chr3:194381071:C:G	5.05503e-06	-1.33471e-10	-0.720227
194381190	chr3:194381190:G:C	3.89162e-05	2.30128	-0.980482
194381209	chr3:194381209:C:T	3.4374e-06	-1.33471e-10	-1.1059
194381242	chr3:194381242:T:C	5.19527e-05	2.69913	-1.08941
194381379	chr3:194381379:C:T	3.25776e-06	-1.33471e-10	-1.15957
194381621	chr3:194381621:G:A	9.90502e-06	1.16086	-1.20843
194381654	chr3:194381654:C:T	1.76077e-05	0.920114	-0.392388
194381759	chr3:194381759:G:A	3.26984e-06	-1.33471e-10	-1.15587
194381794	chr3:194381794:TC:T	3.27073e-06	-1.33471e-10	-1.1556
194381869	chr3:194381869:C:T	3.29853e-06	-1.33471e-10	-1.14714
194381885	chr3:194381885:G:A	3.24372e-06	-1.33471e-10	-1.16389
194381900	chr3:194381900:A:G	8.53783e-05	1.9756	0.130876
194381906	chr3:194381906:T:C	3.27699e-05	0.98289	0.166009
194381929	chr3:194381929:G:A	5.68056e-06	-1.33471e-10	-0.603562
194382408	chr3:194382408:C:T	5.30379e-06	-1.33471e-10	-0.672189
194382576	chr3:194382576:G:A	1.13449e-05	1.30206	-1.2139
194382635	chr3:194382635:G:A	3.16368e-06	-1.33471e-10	-1.18888
194383144	chr3:194383144:G:A	4.35938e-06	-1.33471e-10	-0.868282
194383408	chr3:194383408:G:A	5.23563e-05	-1.33471e-10	1.61746
194383409	chr3:194383409:T:C	3.04646e-06	-1.33471e-10	-1.22663
194383442	chr3:194383442:G:A	3.1791e-06	-1.33471e-10	-1.18401
194383493	chr3:194383493:A:C	2.68366e-05	1.06796	-0.118809
194383515	chr3:194383515:C:T	3.22081e-06	-1.33471e-10	-1.17098
194383641	chr3:194383641:G:T	7.31999e-06	-1.33471e-10	-0.350003
194383890	chr3:194383890:A:G	8.07924e-06	0.428765	-0.680079
194384176	chr3:194384176:G:A	6.87853e-05	-1.33471e-10	1.89038
194384336	chr3:194384336:G:C	7.60457e-05	-1.33471e-10	1.99072
194384621	chr3:194384621:G:A	2.99292e-05	1.40036	-0.342142
194384708	chr3:194384708:G:A	1.12627e-05	1.24377	-1.16289
194384847	chr3:194384847:C:T	1.21181e-05	0.859209	-0.705118
194384928	chr3:194384928:G:A	2.7625e-05	1.64635	-0.668246
194384977	chr3:194384977:A:G	4.44345e-05	1.92046	-0.467056
194385078	chr3:194385078:A:G	3.2762e-06	-1.33471e-10	-1.15393
194385242	chr3:194385242:T:C	6.45847e-05	2.18279	-0.355425
194385273	chr3:194385273:C:T	3.03425e-06	-1.33471e-10	-1.23065
194385378	chr3:194385378:T:C	1.2536e-05	1.41418	-1.22618
194385470	chr3:194385470:C:T	3.9633e-06	-1.33471e-10	-0.963534
194385862	chr3:194385862:C:T	3.34561e-06	-1.33471e-10	-1.13296
194385929	chr3:194385929:T:C	1.66557e-05	1.5952	-1.12306
194385946	chr3:194385946:G:T	1.33758e-06	-1.03102	-1.01873
194385990	chr3:194385990:G:A	1.3454e-06	-1.28986	-0.754058
194386132	chr3:194386132:G:A	1.23957e-06	-1.0094	-1.11644
194386286	chr3:194386286:C:T	3.1705e-06	-1.33471e-10	-1.18672
194386388	chr3:194386388:G:A	1.2838e-05	-1.33471e-10	0.2118
194386428	chr3:194386428:C:T	3.59598e-06	-1.33471e-10	-1.06079
194386558	chr3:194386558:G:A	2.72566e-06	-1.14374	-0.19416
194386679	chr3:194386679:A:G	4.45435e-06	-1.33471e-10	-0.84673
194386843	chr3:194386843:G:A	8.0485e-06	-1.33471e-10	-0.255126
194386858	chr3:194386858:C:G	3.17767e-06	-1.33471e-10	-1.18447
194386894	chr3:194386894:C:T	1.84269e-06	-1.51806	-0.211328
194387122	chr3:194387122:T:TA	9.25751e-06	1.11615	-1.23133
194387171	chr3:194387171:C:T	3.32973e-06	-1.33471e-10	-1.13772
194387404	chr3:194387404:G:A	2.04199e-06	-1.52281	-0.103883
194387463	chr3:194387463:C:T	3.31285e-06	-1.33471e-10	-1.1428
194387543	chr3:194387543:G:C	3.16764e-06	-1.33471e-10	-1.18762
194387916	chr3:194387916:C:T	2.05747e-05	1.87387	-1.19042
194388029	chr3:194388029:T:G	1.67797e-06	-1.43517	-0.387863
194388054	chr3:194388054:G:A	1.50104e-06	-1.42403	-0.510424
194388223	chr3:194388223:G:C	1.1765e-06	-1.55764	-0.620428
194388533	chr3:194388533:G:A	1.95314e-06	-1.3936	-0.277574
194388695	chr3:194388695:A:G	1.8618e-06	-1.4461	-0.272973
194388941	chr3:194388941:G:A	3.07515e-06	-1.33471e-10	-1.21726
194389009	chr3:194389009:C:T	3.83774e-06	-1.33471e-10	-0.995728
194389096	chr3:194389096:G:A	5.08674e-06	0.473712	-1.18769
194389111	chr3:194389111:A:G	1.57545e-05	1.57452	-1.15801
194389116	chr3:194389116:C:G	3.93908e-06	-1.33471e-10	-0.969666
194389276	chr3:194389276:C:T	1.68338e-06	-1.44971	-0.3701
194389459	chr3:194389459:C:T	1.09938e-05	0.603758	-0.547038
194389681	chr3:194389681:A:G	1.13427e-05	0.643652	-0.555692
194389705	chr3:194389705:C:T	1.1214e-05	0.609409	-0.532856
194389793	chr3:194389793:A:C	1.16604e-05	0.596689	-0.4811
194390155	chr3:194390155:T:G	1.0944e-05	0.599496	-0.547318
194390194	chr3:194390194:T:C	1.12731e-05	0.571912	-0.490104
194390221	chr3:194390221:T:C	1.06652e-05	0.536538	-0.510162
194390319	chr3:194390319:A:G	3.03585e-06	-1.33471e-10	-1.23012
194390600	chr3:194390600:C:A	3.19535e-06	-1.33471e-10	-1.17891
194390731	chr3:194390731:G:C	6.15674e-07	-1.62503	-1.20062
194390802	chr3:194390802:G:A	7.04766e-06	-1.33471e-10	-0.387916
194390893	chr3:194390893:T:C	6.90128e-07	-1.62075	-1.09074
194391500	chr3:194391500:G:A	9.96411e-06	1.03146	-1.07308
194391520	chr3:194391520:T:C	2.09402e-05	1.78849	-1.08743
194391622	chr3:194391622:A:G	3.87525e-06	-1.33471e-10	-0.986001
194391706	chr3:194391706:G:A	1.55102e-05	1.44629	-1.0454
194391850	chr3:194391850:A:G	5.0094e-06	-1.33471e-10	-0.729296
194392070	chr3:194392070:TTTA:T	5.95808e-06	-1.33471e-10	-0.555863
194392113	chr3:194392113:G:A	4.3326e-06	-1.33471e-10	-0.874445
194392142	chr3:194392142:C:A	1.9424e-05	1.06962	-0.443725
194392291	chr3:194392291:T:C	1.28817e-05	1.26921	-1.05402
194392347	chr3:194392347:A:G	6.40275e-07	-1.641	-1.14546
194392771	chr3:194392771:C:G	4.38413e-06	-1.54254	0.679916
194392796	chr3:194392796:G:A	4.26063e-06	-1.33471e-10	-0.891196
194392900	chr3:194392900:A:G	3.36488e-06	-1.33471e-10	-1.12722
194392963	chr3:194392963:A:G	3.66963e-06	-1.33471e-10	-1.04052
194392986	chr3:194392986:T:C	3.64147e-06	-1.33471e-10	-1.04823
194393345	chr3:194393345:A:T	1.00631e-05	-1.33471e-10	-0.0317364
194393363	chr3:194393363:T:C	7.89564e-07	-1.44068	-1.13621
194393600	chr3:194393600:G:A	4.03166e-06	-1.33471e-10	-0.946434
194393620	chr3:194393620:AG:A	4.0397e-06	-1.33471e-10	-0.944441
194393657	chr3:194393657:T:C	4.06679e-06	-1.33471e-10	-0.937758
194393841	chr3:194393841:T:C	4.06402e-06	-1.33471e-10	-0.938439
194393938	chr3:194393938:G:A	4.89746e-06	-1.33471e-10	-0.751896
194394203	chr3:194394203:T:C	4.01159e-06	-1.33471e-10	-0.951423
194394345	chr3:194394345:G:A	3.03517e-06	-1.33471e-10	-1.23035
194394369	chr3:194394369:A:G	4.41316e-06	-1.59696	0.74094
194394389	chr3:194394389:T:C	6.37025e-07	-1.63787	-1.15369
194394402	chr3:194394402:C:T	5.34322e-05	-1.33471e-10	1.6378
194394448	chr3:194394448:T:C	6.21011e-06	-1.53001	1.01558
194394519	chr3:194394519:A:G	6.42621e-06	-1.55643	1.07621
194394733	chr3:194394733:C:T	3.05082e-06	-1.33471e-10	-1.2252
194394783	chr3:194394783:C:T	0.000105092	-1.33471e-10	2.31422
194394825	chr3:194394825:C:A	3.46714e-06	-1.33471e-10	-1.09728
194394838	chr3:194394838:T:C	7.06216e-06	-1.54593	1.16007
194394852	chr3:194394852:T:C	6.37514e-06	-1.52603	1.03783
194394917	chr3:194394917:C:A	6.7254e-06	-1.50784	1.07311
194395048	chr3:194395048:C:T	6.61027e-06	-1.54433	1.09234
194395058	chr3:194395058:G:A	6.6256e-05	-1.33471e-10	1.85291
194395111	chr3:194395111:C:T	6.31033e-07	-1.6328	-1.16821
194395790	chr3:194395790:C:T	6.89545e-07	-1.56968	-1.14266
194395928	chr3:194395928:G:A	5.61291e-06	-1.33471e-10	-0.615543
194396225	chr3:194396225:C:T	6.41032e-07	-1.65183	-1.13346
194396262	chr3:194396262:A:G	6.39429e-07	-1.62825	-1.15954
194396266	chr3:194396266:C:A	6.37761e-07	-1.62817	-1.16224
194396391	chr3:194396391:C:G	6.80145e-07	-1.6357	-1.09036
194396413	chr3:194396413:T:C	6.0166e-07	-1.62878	-1.2199
194396726	chr3:194396726:A:G	2.86724e-05	-1.33471e-10	1.01532
194396994	chr3:194396994:C:T	3.04167e-06	-1.33471e-10	-1.2282
194397182	chr3:194397182:C:G	4.55496e-05	-1.33471e-10	1.47819
194397214	chr3:194397214:C:G	3.83906e-06	-1.33471e-10	-0.995385
194397434	chr3:194397434:C:T	3.03657e-06	-1.33471e-10	-1.22988
194397836	chr3:194397836:C:T	6.15232e-06	-0.523783	-2.69129e-10
194398012	chr3:194398012:G:C	3.0316e-06	-1.33471e-10	-1.23152
194398145	chr3:194398145:T:C	4.54094e-06	-0.827479	-2.69129e-10
194398317	chr3:194398317:CA:C	6.1726e-07	-1.63319	-1.18988
194398379	chr3:194398379:C:T	7.3584e-07	-1.61782	-1.02953
194398439	chr3:194398439:A:G	6.13364e-07	-1.65408	-1.17533
194398518	chr3:194398518:CAG:C	1.2157e-05	-1.33471e-10	0.157297
194398854	chr3:194398854:G:A	8.4356e-06	0.952594	-1.16075
194399450	chr3:194399450:T:C	6.56018e-05	-1.33471e-10	1.84299
194400079	chr3:194400079:T:C	5.18727e-06	-1.33471e-10	-0.694404
194400103	chr3:194400103:G:A	3.2513e-06	-1.33471e-10	-1.16156
194400269	chr3:194400269:A:G	5.62322e-06	0.473764	-1.08747
194400283	chr3:194400283:T:C	1.97262e-06	-0.432452	-1.2288
194401264	chr3:194401264:C:T	2.3042e-05	-1.33471e-10	0.796705
194401440	chr3:194401440:G:C	2.51274e-05	-1.33471e-10	0.883348
194401478	chr3:194401478:G:A	6.75374e-07	-1.65392	-1.07918
194401811	chr3:194401811:G:T	2.45403e-06	-0.321305	-1.12158
194401822	chr3:194401822:A:G	2.51344e-05	-1.33471e-10	0.883625
194402059	chr3:194402059:T:A	6.69532e-07	-1.52445	-1.21734
194402123	chr3:194402123:G:A	7.54106e-07	-1.5803	-1.04253
194402273	chr3:194402273:C:T	7.54455e-06	-0.319787	-2.69129e-10
194402555	chr3:194402555:T:A	4.16928e-06	-1.33471e-10	-0.912868
194402558	chr3:194402558:A:T	2.28742e-06	-1.15106	-0.362126
194403692	chr3:194403692:A:G	9.4844e-06	0.535204	-0.626168
194404741	chr3:194404741:T:G	3.69612e-06	-1.33471e-10	-1.03333
194404795	chr3:194404795:C:T	2.47521e-06	-0.583223	-0.851063
194405100	chr3:194405100:G:C	3.66391e-05	-1.33471e-10	1.2605
194405493	chr3:194405493:A:G	6.96036e-05	-1.33471e-10	1.90221
194406556	chr3:194406556:T:C	3.09208e-06	-1.33471e-10	-1.21177
194406888	chr3:194406888:C:T	7.26769e-07	-1.51496	-1.1448
194407386	chr3:194407386:T:C	2.01466e-06	-1.64016	-2.69129e-10
194407421	chr3:194407421:A:G	3.03974e-06	-1.33471e-10	-1.22884
194407737	chr3:194407737:C:T	4.70459e-05	-1.33471e-10	1.51051
194407756	chr3:194407756:A:G	2.67272e-05	-1.33471e-10	0.945071
194407767	chr3:194407767:T:C	7.04984e-07	-1.5667	-1.12349
194407829	chr3:194407829:A:T	3.82729e-06	-0.998455	-2.69129e-10
194407900	chr3:194407900:G:A	6.79636e-05	-1.33471e-10	1.87836
194408106	chr3:194408106:G:A	2.7686e-05	-1.33471e-10	0.980316
194408157	chr3:194408157:C:T	9.97956e-06	1.13946	-1.17953
194408165	chr3:194408165:A:G	3.78703e-06	-1.33471e-10	-1.00903
194408262	chr3:194408262:T:C	1.03387e-05	0.476278	-0.480993
194408653	chr3:194408653:A:T	3.1132e-06	-1.33471e-10	-1.20496
194408777	chr3:194408777:GGTTT:G	3.08368e-06	-1.33471e-10	-1.21449
194408996	chr3:194408996:C:T	7.3618e-05	-1.33471e-10	1.95828
194409124	chr3:194409124:A:G	3.03411e-06	-1.33471e-10	-1.23069
194409548	chr3:194409548:G:A	8.24876e-07	-1.42102	-1.11211
194409655	chr3:194409655:T:G	2.89539e-05	-1.33471e-10	1.02509
194409996	chr3:194409996:A:G	2.34273e-06	-0.931403	-0.55789
194410060	chr3:194410060:A:G	2.37304e-06	-0.881953	-0.594487
194410697	chr3:194410697:C:A	2.21723e-05	-1.33471e-10	0.75823
194410961	chr3:194410961:TG:T	3.24025e-06	-1.33471e-10	-1.16496
194411222	chr3:194411222:G:T	3.14293e-06	-1.33471e-10	-1.19546
194411627	chr3:194411627:C:G	4.72156e-05	-1.33471e-10	1.51411
194412668	chr3:194412668:C:A	1.17836e-05	0.126096	-2.69129e-10
194412739	chr3:194412739:G:T	4.62898e-06	-1.33471e-10	-0.808276
194413379	chr3:194413379:C:T	1.22249e-05	0.500136	-0.337276
194413404	chr3:194413404:T:A	4.72041e-06	-1.33471e-10	-0.788717
194414266	chr3:194414266:T:C	1.16382e-05	0.555745	-0.442063
194414741	chr3:194414741:T:C	1.9882e-06	-0.435565	-1.21782
194414921	chr3:194414921:T:C	7.55232e-07	-1.54455	-1.07679
194415326	chr3:194415326:G:A	3.12668e-06	-1.33471e-10	-1.20064
194415640	chr3:194415640:A:G	0.000442895	3.75272	-2.69129e-10
194416047	chr3:194416047:A:G	2.78959e-05	-1.33471e-10	0.98787
194416866	chr3:194416866:C:T	5.14564e-06	-1.33471e-10	-0.702462
194417316	chr3:194417316:G:A	3.9841e-06	-0.958301	-2.69129e-10
194417542	chr3:194417542:G:A	7.32602e-06	0.875789	-1.22497
194417705	chr3:194417705:G:A	5.78307e-06	-1.33471e-10	-0.585677
194417778	chr3:194417778:C:A	2.14767e-06	-0.900363	-0.675866
194418039	chr3:194418039:G:C	7.61746e-07	-1.46233	-1.15043
194418176	chr3:194418176:C:T	1.93573e-06	-0.46797	-1.21216
194418333	chr3:194418333:G:GT	5.11788e-06	-1.33471e-10	-0.707871
194418384	chr3:194418384:G:A	1.76393e-06	-0.546892	-1.22617
194418473	chr3:194418473:T:C	2.20542e-06	-0.906882	-0.642812
194418708	chr3:194418708:A:G	1.62301e-06	-0.654816	-1.20151
194419139	chr3:194419139:G:A	5.32875e-06	-1.33471e-10	-0.667495
194419568	chr3:194419568:A:G	5.71881e-05	-1.33471e-10	1.70573
194420131	chr3:194420131:A:G	4.36906e-06	-1.33471e-10	-0.866064
194420149	chr3:194420149:A:G	5.06653e-06	-1.33471e-10	-0.717955
194421809	chr3:194421809:G:A	3.11622e-06	-1.33471e-10	-1.20399
194422766	chr3:194422766:C:A	1.38315e-05	0.286336	-2.69129e-10
194422831	chr3:194422831:C:T	7.1465e-06	-1.33471e-10	-0.373989
194423674	chr3:194423674:A:T	4.20541e-06	-1.33471e-10	-0.904239
194424106	chr3:194424106:G:A	2.44874e-06	-0.368546	-1.07649
194424143	chr3:194424143:C:T	3.45179e-06	-0.271554	-0.830164
194424649	chr3:194424649:A:G	3.41445e-06	0.0147338	-1.12733
194424828	chr3:194424828:A:G	3.17308e-06	-1.33471e-10	-1.18591
194425081	chr3:194425081:A:G	8.27138e-07	-1.47118	-1.05922
194425117	chr3:194425117:C:T	3.03154e-06	-1.33471e-10	-1.23154
194425945	chr3:194425945:T:C	4.20997e-06	-1.33471e-10	-0.903157
194426218	chr3:194426218:G:A	3.35615e-06	-1.33471e-10	-1.12982
194426259	chr3:194426259:TA:T	4.26703e-06	-1.33471e-10	-0.889694
194426382	chr3:194426382:A:G	2.06172e-06	-1.61707	-2.69129e-10
194426821	chr3:194426821:C:T	2.12764e-06	-0.410675	-1.17492
194427274	chr3:194427274:G:A	2.82931e-06	-0.815899	-0.48468
194427442	chr3:194427442:C:T	3.22141e-06	-1.33471e-10	-1.17079
194427809	chr3:194427809:C:T	7.70041e-07	-1.53949	-1.06243
194427950	chr3:194427950:C:G	3.89806e-06	0.103197	-1.08333
194428652	chr3:194428652:G:A	6.92713e-07	-1.64071	-1.06704
194428952	chr3:194428952:T:G	2.31317e-05	-1.33471e-10	0.800592
194428971	chr3:194428971:G:A	5.17891e-06	-0.18443	-0.511587
194429461	chr3:194429461:C:T	5.94009e-06	-1.33471e-10	-0.558888
194429651	chr3:194429651:AT:A	3.56544e-06	-1.33471e-10	-1.06933
194430472	chr3:194430472:G:A	1.90351e-05	-1.33471e-10	0.605675
194430606	chr3:194430606:T:C	3.16067e-06	-1.33471e-10	-1.18983
194430698	chr3:194430698:A:G	2.02921e-06	-0.755029	-0.877936
194430738	chr3:194430738:C:A	3.27491e-06	-0.212889	-0.941431
194431593	chr3:194431593:T:C	1.32183e-06	-1.43751	-0.624077
194431944	chr3:194431944:G:A	4.10129e-06	-1.33471e-10	-0.929311
194432013	chr3:194432013:T:C	8.02517e-06	-1.33471e-10	-0.258029
194432044	chr3:194432044:C:G	1.2711e-06	-1.42762	-0.673111
194432364	chr3:194432364:C:T	3.14839e-06	-0.14979	-1.04393
194432630	chr3:194432630:A:C	4.21125e-06	-1.33471e-10	-0.902852
194432658	chr3:194432658:G:T	1.284e-05	-1.33471e-10	0.211955
194432691	chr3:194432691:C:T	3.72131e-06	-1.33471e-10	-1.02654
194433203	chr3:194433203:T:TA	2.5061e-06	-0.30953	-1.11235
194433345	chr3:194433345:G:A	6.71908e-07	-1.63999	-1.09825
194433424	chr3:194433424:T:C	6.99523e-07	-1.63062	-1.06735
194433997	chr3:194433997:G:C	1.19427e-05	-1.33471e-10	0.139508
194434624	chr3:194434624:A:G	1.71081e-06	-0.576698	-1.22695
194434742	chr3:194434742:C:A	3.11702e-06	-1.33471e-10	-1.20373
194434746	chr3:194434746:G:A	8.12625e-07	-1.45223	-1.09587
194434914	chr3:194434914:C:T	3.0369e-06	-1.33471e-10	-1.22977
194435049	chr3:194435049:AAT:A	3.84808e-06	-1.33471e-10	-0.993038
194435185	chr3:194435185:T:C	3.34443e-06	-1.33471e-10	-1.13331
194435201	chr3:194435201:G:A	1.91812e-06	-1.64815	-0.0411133
194435209	chr3:194435209:C:T	7.47538e-07	-1.39996	-1.23162
194435339	chr3:194435339:A:T	8.56294e-07	-1.26538	-1.23038
194435685	chr3:194435685:G:A	2.7231e-06	-1.33884	-2.69129e-10
194435902	chr3:194435902:G:A	9.01112e-07	-1.4919	-0.952837
194436339	chr3:194436339:A:G	1.86505e-05	-1.33471e-10	0.585263
194436652	chr3:194436652:G:T	2.59427e-06	-1.38731	-2.69129e-10
194436734	chr3:194436734:G:A	1.08039e-05	-1.33471e-10	0.0392926
194437062	chr3:194437062:G:A	2.60933e-06	-1.38152	-2.69129e-10
194437281	chr3:194437281:A:T	6.72912e-07	-1.63733	-1.09942
194437837	chr3:194437837:A:G	6.75981e-07	-1.50059	-1.23162
194438390	chr3:194438390:C:T	4.072e-06	-1.33471e-10	-0.936477
194439197	chr3:194439197:A:G	6.55023e-07	-1.63493	-1.12876
194440122	chr3:194440122:A:G	5.82549e-06	-1.33471e-10	-0.578369
194440595	chr3:194440595:T:C	2.04797e-05	-1.33471e-10	0.678822
194440765	chr3:194440765:G:A	3.34685e-06	-1.33471e-10	-1.13259
194440935	chr3:194440935:A:G	7.76151e-07	-1.64862	-0.945403
194441021	chr3:194441021:C:T	6.81829e-07	-1.49661	-1.22697
194441682	chr3:194441682:G:A	1.33698e-06	-1.37967	-0.670532
194443126	chr3:194443126:C:T	2.06012e-06	-0.568951	-1.0489
194443153	chr3:194443153:A:G	2.4426e-06	-0.215931	-1.23162
194443263	chr3:194443263:G:C	1.66747e-05	-1.33471e-10	0.473281
194443658	chr3:194443658:T:C	4.54921e-06	-1.33471e-10	-0.825658
194443963	chr3:194443963:T:C	2.09401e-05	-1.33471e-10	0.701056
194443980	chr3:194443980:T:C	1.14782e-06	-1.13125	-1.07149
194443995	chr3:194443995:GA:G	2.0953e-06	-0.528772	-1.07214
194444001	chr3:194444001:T:C	7.19516e-07	-1.62266	-1.04713
194444257	chr3:194444257:A:C	0.00033911	1.7157	1.77001
194444375	chr3:194444375:T:A	3.03689e-06	-1.33471e-10	-1.22978
194444436	chr3:194444436:C:A	3.63739e-06	-1.49902	0.449679
194445553	chr3:194445553:A:T	1.9898e-05	-1.33471e-10	0.650007
194445806	chr3:194445806:T:G	2.54516e-06	-1.40642	-2.69129e-10
194446096	chr3:194446096:T:C	2.20989e-06	-0.64625	-0.901419
194446133	chr3:194446133:C:A	3.12679e-06	-1.33471e-10	-1.20061
194446227	chr3:194446227:C:T	5.11839e-06	-0.707773	-2.69129e-10
194446457	chr3:194446457:C:T	5.17299e-06	-1.33471e-10	-0.69716
194446499	chr3:194446499:C:T	7.42395e-07	-1.63247	-1.00601
194446726	chr3:194446726:T:C	5.89493e-06	-0.199465	-0.367054
194447771	chr3:194447771:G:C	2.72507e-06	-0.253308	-1.08481
194448947	chr3:194448947:T:C	5.37364e-06	-1.33471e-10	-0.659107
194449197	chr3:194449197:C:T	1.94719e-06	-0.542206	-1.13202
194449269	chr3:194449269:G:A	7.24672e-07	-1.43332	-1.22933
194449454	chr3:194449454:T:C	2.45397e-06	-0.418318	-1.02458
194449507	chr3:194449507:G:A	1.92984e-06	-0.693871	-0.989301
194450060	chr3:194450060:T:C	3.08924e-06	-1.33471e-10	-1.21269
194450558	chr3:194450558:G:A	2.34515e-06	-1.48826	-2.69129e-10
194450873	chr3:194450873:T:A	7.53205e-06	-1.33471e-10	-0.321444
194451424	chr3:194451424:C:T	5.17152e-06	0.514939	-1.21238
194451496	chr3:194451496:A:C	2.7921e-06	-0.11847	-1.19535
194451541	chr3:194451541:C:T	3.07738e-06	-1.33471e-10	-1.21653
194452224	chr3:194452224:T:C	2.32313e-06	-0.360302	-1.13739
194452594	chr3:194452594:T:C	2.04495e-06	-0.506845	-1.1184
194452754	chr3:194452754:A:G	1.41399e-06	-0.950933	-1.04327
194453005	chr3:194453005:T:C	4.08333e-06	-1.33471e-10	-0.933699
194453356	chr3:194453356:G:A	3.21261e-06	-1.33471e-10	-1.17353
194453379	chr3:194453379:G:A	3.09149e-06	-1.33471e-10	-1.21196
194453491	chr3:194453491:C:T	2.54895e-05	0.897653	-2.69129e-10
194453576	chr3:194453576:G:A	1.61596e-05	-1.33471e-10	0.441905
194454065	chr3:194454065:A:G	1.58689e-06	-1.07251	-0.806328
194454296	chr3:194454296:T:C	3.1007e-06	-1.33471e-10	-1.20898
194454550	chr3:194454550:T:C	1.84468e-06	-0.49933	-1.22898
194454685	chr3:194454685:T:C	5.49835e-06	-1.33471e-10	-0.636164
194454698	chr3:194454698:A:G	4.93233e-06	-1.33471e-10	-0.744801
194454785	chr3:194454785:C:T	5.0349e-06	-1.33471e-10	-0.724218
194454849	chr3:194454849:A:C	4.60837e-06	-1.33471e-10	-0.812737
194454869	chr3:194454869:T:C	3.93926e-06	-1.33471e-10	-0.969618
194455263	chr3:194455263:C:T	4.59187e-06	-0.162233	-0.654091
194455454	chr3:194455454:G:T	5.6754e-06	-1.33471e-10	-0.60447
194455983	chr3:194455983:C:A	5.13299e-06	0.0548312	-0.759755
194456019	chr3:194456019:G:A	4.08892e-06	-1.33471e-10	-0.93233
194456593	chr3:194456593:C:T	1.2599e-05	0.830704	-0.637699
194456800	chr3:194456800:T:C	2.83359e-06	-1.29907	-2.69129e-10
194457295	chr3:194457295:C:T	4.95948e-06	-1.33471e-10	-0.739311
194457564	chr3:194457564:T:C	1.05701e-05	-1.33471e-10	0.0174132
194458253	chr3:194458253:G:C	6.57042e-06	-1.33471e-10	-0.458035
194458284	chr3:194458284:T:C	4.94881e-06	-0.741464	-2.69129e-10
194458404	chr3:194458404:T:A	2.37539e-06	-1.37627	-0.0991753
194458478	chr3:194458478:C:T	1.14109e-06	-1.54094	-0.66769
194458952	chr3:194458952:A:C	4.40281e-06	-1.33471e-10	-0.858368
194459284	chr3:194459284:G:A	3.11725e-06	-1.33471e-10	-1.20366
194459561	chr3:194459561:G:A	7.89937e-07	-1.34737	-1.22904
194459918	chr3:194459918:A:G	2.7112e-06	-1.34322	-2.69129e-10
194459982	chr3:194459982:G:A	2.74739e-06	-1.32996	-2.69129e-10
194460489	chr3:194460489:T:C	1.34184e-06	-1.40209	-0.644482
194460596	chr3:194460596:T:C	5.92885e-06	-1.33471e-10	-0.560782
194461044	chr3:194461044:T:C	2.57876e-06	-1.3933	-2.69129e-10
194461100	chr3:194461100:T:C	5.92471e-06	-1.33471e-10	-0.561481
194461366	chr3:194461366:C:T	1.7616e-06	-0.547101	-1.22729
194461454	chr3:194461454:T:C	3.05153e-06	-1.33471e-10	-1.22497
194461569	chr3:194461569:G:C	2.6132e-06	-1.38004	-2.69129e-10
194462108	chr3:194462108:C:T	1.09743e-06	-1.52494	-0.722698
194462480	chr3:194462480:C:A	3.42992e-06	-1.33471e-10	-1.10807
194462577	chr3:194462577:A:T	1.89095e-06	-0.942601	-0.760933
194462581	chr3:194462581:G:A	3.48932e-06	-1.33471e-10	-1.0909
194463207	chr3:194463207:C:G	2.10443e-06	-0.799254	-0.797311
194463254	chr3:194463254:G:C	3.83846e-06	-1.33471e-10	-0.99554
194463415	chr3:194463415:A:G	3.06846e-06	-1.33471e-10	-1.21944
194463516	chr3:194463516:G:C	3.88527e-06	-1.33471e-10	-0.98342
194463663	chr3:194463663:A:G	7.80264e-07	-1.60769	-0.981049
194463826	chr3:194463826:G:A	3.07965e-06	-1.33471e-10	-1.21579
194464455	chr3:194464455:A:G	4.99722e-06	-1.33471e-10	-0.731731
194464559	chr3:194464559:T:G	1.11792e-06	-1.53594	-0.69321
194464910	chr3:194464910:T:C	2.51826e-06	-0.219287	-1.19776
194464984	chr3:194464984:GGGAAGGA:G	6.64144e-07	-1.53138	-1.21849
194465001	chr3:194465001:A:T	4.56659e-06	-1.33471e-10	-0.821845
194465175	chr3:194465175:C:T	1.03903e-05	-1.33471e-10	0.000263114
194465297	chr3:194465297:C:T	6.64775e-07	-1.52313	-1.22579
194465889	chr3:194465889:G:A	6.39747e-07	-1.6414	-1.14589
194465905	chr3:194465905:C:G	6.62039e-07	-1.52845	-1.22459
194466143	chr3:194466143:C:G	3.03445e-06	-1.33471e-10	-1.23058
194466312	chr3:194466312:T:C	3.10551e-06	-1.33471e-10	-1.20743
194467159	chr3:194467159:T:C	1.65725e-06	-0.980937	-0.854515
194467463	chr3:194467463:C:T	1.23703e-06	-1.44938	-0.678517
194467528	chr3:194467528:T:G	2.62654e-06	-1.37494	-2.69129e-10
194467556	chr3:194467556:CAATT:C	4.38683e-06	-1.33471e-10	-0.862005
194467656	chr3:194467656:C:G	6.75069e-06	-1.33471e-10	-0.430966
194467754	chr3:194467754:T:TA	5.59532e-06	-1.33471e-10	-0.618681
194467958	chr3:194467958:T:C	2.79737e-06	-1.31193	-2.69129e-10
194468003	chr3:194468003:C:T	1.72721e-06	-0.96262	-0.831482
194468065	chr3:194468065:AT:A	8.8344e-07	-1.60511	-0.859436
194468102	chr3:194468102:C:T	6.1686e-07	-1.61806	-1.20566
194468949	chr3:194468949:C:T	2.95077e-06	-1.25855	-2.69129e-10
194469324	chr3:194469324:G:T	7.19802e-07	-1.593	-1.07639
194469404	chr3:194469404:T:A	1.83899e-06	-0.944296	-0.7871
194469697	chr3:194469697:T:G	2.47539e-06	-0.274385	-1.15983
194469740	chr3:194469740:C:T	3.07969e-06	-1.33471e-10	-1.21578
194469916	chr3:194469916:T:C	6.46307e-06	-1.33471e-10	-0.474507
194469999	chr3:194469999:A:C	2.82696e-06	-1.30141	-2.69129e-10
194470492	chr3:194470492:G:A	6.8868e-05	1.89158	-2.69129e-10
194470739	chr3:194470739:G:T	7.1091e-07	-1.45029	-1.23153
194470926	chr3:194470926:C:A	3.50183e-06	-1.33471e-10	-1.08733
194471015	chr3:194471015:C:T	1.53303e-06	-1.56979	-0.343578
194471153	chr3:194471153:T:A	8.66006e-06	-1.33471e-10	-0.181891
194471216	chr3:194471216:C:T	9.38738e-06	-1.33471e-10	-0.101246
194471508	chr3:194471508:C:G	1.76022e-06	-0.941797	-0.833376
194471519	chr3:194471519:A:T	9.26588e-06	-1.33471e-10	-0.114273
194471581	chr3:194471581:T:C	1.55196e-06	-1.3968	-0.504296
194471633	chr3:194471633:C:T	4.34104e-06	-1.33471e-10	-0.872499
194471785	chr3:194471785:AAG:A	1.89371e-06	-0.857183	-0.844889
194471809	chr3:194471809:TG:T	2.7384e-06	-1.33324	-2.69129e-10
194471813	chr3:194471813:T:C	2.74207e-06	-1.3319	-2.69129e-10
194471895	chr3:194471895:CA:C	1.88574e-06	-0.849178	-0.857113
194472637	chr3:194472637:C:T	3.08672e-06	-1.33471e-10	-1.2135
194472752	chr3:194472752:A:G	2.32536e-06	-0.285286	-1.21145
194472764	chr3:194472764:T:C	7.24385e-07	-1.458	-1.20505
194472900	chr3:194472900:A:T	6.32422e-07	-1.65007	-1.14874
194472917	chr3:194472917:A:G	3.09242e-06	-1.33471e-10	-1.21166
194472921	chr3:194472921:G:A	3.03358e-06	-1.33471e-10	-1.23087
194473367	chr3:194473367:A:G	2.13386e-06	-0.36923	-1.21345
194473384	chr3:194473384:A:G	2.56537e-06	-0.182774	-1.21573
194473466	chr3:194473466:T:C	3.43923e-06	-0.331243	-0.774122
194473604	chr3:194473604:C:T	6.16272e-07	-1.6231	-1.20158
194473832	chr3:194473832:T:C	1.50634e-06	-0.70657	-1.22436
194473913	chr3:194473913:A:G	4.79143e-06	-1.33471e-10	-0.773783
194474354	chr3:194474354:C:T	1.77887e-06	-0.948032	-0.816601
194474813	chr3:194474813:C:T	1.78456e-05	-1.33471e-10	0.541144
194474979	chr3:194474979:T:A	6.41632e-07	-1.62588	-1.15847
194475011	chr3:194475011:AG:A	2.30915e-05	0.798853	-2.69129e-10
194475396	chr3:194475396:G:C	6.42397e-07	-1.6367	-1.14646
194475538	chr3:194475538:G:A	1.9719e-06	-0.848699	-0.812914
194475549	chr3:194475549:G:A	9.88397e-07	-1.64996	-0.70232
194475609	chr3:194475609:A:G	6.75438e-06	-1.33471e-10	-0.430421
194476074	chr3:194476074:G:C	2.57071e-06	-1.39643	-2.69129e-10
194476419	chr3:194476419:A:C	2.63556e-06	-0.648232	-0.723286
194476910	chr3:194476910:A:G	1.39639e-05	-1.33471e-10	0.295862
194477847	chr3:194477847:G:T	3.18987e-06	-1.18063	-2.69129e-10
194477940	chr3:194477940:A:C	3.61137e-06	-1.33471e-10	-1.05652
194478054	chr3:194478054:G:C	4.20441e-06	-1.33471e-10	-0.904477
194478497	chr3:194478497:C:A	3.06737e-06	-1.33471e-10	-1.21979
194478746	chr3:194478746:T:C	1.50688e-06	-1.42686	-0.503707
194478988	chr3:194478988:T:C	5.72483e-06	-1.33471e-10	-0.595799
194479046	chr3:194479046:C:T	1.75034e-05	-1.33471e-10	0.521781
194479085	chr3:194479085:T:G	2.07306e-06	-0.459936	-1.15165
194480095	chr3:194480095:A:G	1.98965e-06	-1.65412	0.00146578
194480142	chr3:194480142:C:T	1.28023e-06	-1.39224	-0.701326
194480181	chr3:194480181:C:T	2.13249e-06	-1.65409	0.0707663
194480184	chr3:194480184:C:T	7.66585e-07	-1.52483	-1.0816
194480239	chr3:194480239:C:A	3.0624e-06	-1.33471e-10	-1.22141
194480329	chr3:194480329:G:A	7.12826e-06	-1.33471e-10	-0.376544
194480435	chr3:194480435:CA:C	6.8476e-07	-1.63921	-1.08009
194480439	chr3:194480439:G:A	3.51875e-06	-1.33471e-10	-1.08251
194480506	chr3:194480506:T:G	7.12979e-06	-1.33471e-10	-0.376329
194480670	chr3:194480670:T:C	3.83102e-06	-0.997481	-2.69129e-10
194480982	chr3:194480982:G:C	7.59471e-07	-1.38568	-1.23006
194481284	chr3:194481284:G:A	7.43702e-06	-1.33471e-10	-0.334141
194481425	chr3:194481425:A:G	8.20183e-07	-1.37845	-1.16039
194481643	chr3:194481643:C:T	6.18474e-06	-1.33471e-10	-0.518527
194482043	chr3:194482043:A:G	1.15794e-06	-1.12412	-1.06985
194482131	chr3:194482131:G:A	5.60934e-06	-1.33471e-10	-0.616178
194482172	chr3:194482172:A:AAAAT	3.42204e-06	-1.33471e-10	-1.11038
194483054	chr3:194483054:C:T	1.72133e-06	-0.570627	-1.22689
194483500	chr3:194483500:G:A	5.15279e-06	-1.33471e-10	-0.701073
194483515	chr3:194483515:A:C	2.45298e-06	-0.742947	-0.700362
194483521	chr3:194483521:T:G	1.40106e-06	-1.4348	-0.568577
194483547	chr3:194483547:G:A	6.79929e-07	-1.56144	-1.16494
194483635	chr3:194483635:A:G	7.14376e-05	-1.33471e-10	1.92821
194483640	chr3:194483640:C:T	3.04272e-06	-1.33471e-10	-1.22786
194483808	chr3:194483808:T:A	2.26033e-06	-1.64214	0.117041
194483875	chr3:194483875:G:A	8.99424e-07	-1.64862	-0.797996
194484372	chr3:194484372:A:C	1.3636e-05	-1.33471e-10	0.2721
194484500	chr3:194484500:G:A	2.69223e-06	-1.54968	0.199438
194484627	chr3:194484627:T:C	5.34669e-06	-1.33471e-10	-0.664134
194485132	chr3:194485132:T:C	6.83604e-07	-1.61975	-1.10124
194485381	chr3:194485381:A:C	1.47505e-06	-1.55958	-0.392339
194485665	chr3:194485665:T:C	2.89443e-06	-1.27782	-2.69129e-10
194485876	chr3:194485876:C:T	8.0889e-07	-1.55761	-0.995092
194486026	chr3:194486026:C:T	2.10632e-06	-1.59567	-2.69129e-10
194486258	chr3:194486258:C:G	6.41818e-07	-1.64381	-1.14025
194486305	chr3:194486305:A:C	7.49433e-07	-1.64184	-0.987212
194486308	chr3:194486308:C:G	7.62577e-07	-1.64469	-0.966971
194486323	chr3:194486323:A:T	3.56808e-06	-1.4562	0.387614
194486554	chr3:194486554:C:A	5.9568e-07	-1.65289	-1.20577
194486618	chr3:194486618:G:T	2.42361e-06	-1.45535	-2.69129e-10
194487093	chr3:194487093:G:T	3.06649e-06	-1.33471e-10	-1.22008
194487129	chr3:194487129:T:C	5.01141e-06	-1.33471e-10	-0.728895
194487259	chr3:194487259:A:G	3.44242e-06	-1.28365	0.179211
194488047	chr3:194488047:C:G	3.63083e-06	-1.33471e-10	-1.05115
194488239	chr3:194488239:AT:A	2.02144e-06	-1.44405	-0.192749
194488279	chr3:194488279:A:G	2.82543e-06	-1.48018	0.178224
194488378	chr3:194488378:C:T	2.74504e-06	-1.47552	0.144706
194488433	chr3:194488433:C:T	5.93097e-07	-1.63604	-1.22697
194488579	chr3:194488579:C:G	3.16156e-06	-1.33471e-10	-1.18955
194488710	chr3:194488710:T:A	5.63131e-06	-1.33471e-10	-0.61227
194488723	chr3:194488723:G:A	5.47404e-06	-1.33471e-10	-0.640595
194488936	chr3:194488936:G:C	2.16988e-06	-1.56594	-2.69129e-10
194489247	chr3:194489247:C:A	3.27238e-06	-1.33471e-10	-1.15509
194489593	chr3:194489593:A:C	2.04165e-06	-1.62685	-2.69129e-10
194489677	chr3:194489677:A:G	5.24026e-06	-1.33471e-10	-0.68424
194489740	chr3:194489740:A:G	5.0876e-06	-1.33471e-10	-0.713805
194490033	chr3:194490033:T:C	3.13434e-06	0.0280006	-1.22619
194490190	chr3:194490190:A:G	2.95921e-06	-1.4101	0.154411
194490515	chr3:194490515:G:A	1.78988e-05	-1.33471e-10	0.544124
194490872	chr3:194490872:A:G	8.56614e-06	-1.19337	1.00058
194490991	chr3:194490991:T:A	1.63148e-06	-1.52315	-0.327975
194491017	chr3:194491017:G:A	9.21871e-06	-1.33471e-10	-0.119377
194492244	chr3:194492244:C:T	5.07942e-06	-1.33471e-10	-0.715416
194492489	chr3:194492489:C:T	5.73984e-06	-0.593181	-2.69129e-10
194492593	chr3:194492593:T:C	1.5443e-05	-1.33471e-10	0.396542
194492648	chr3:194492648:G:T	1.98673e-06	-1.65412	-2.69129e-10
194492731	chr3:194492731:C:T	1.08148e-05	-1.33471e-10	0.0402995
194492803	chr3:194492803:T:G	7.22548e-07	-1.46823	-1.19735
194492977	chr3:194492977:C:T	1.51737e-05	-1.33471e-10	0.37895
194492989	chr3:194492989:G:A	5.37632e-06	-1.33471e-10	-0.658607
194493571	chr3:194493571:C:T	1.98938e-06	-1.65279	-2.69129e-10
194493637	chr3:194493637:C:CA	8.31684e-06	-1.33471e-10	-0.22233
194493807	chr3:194493807:C:T	3.95828e-06	-1.33471e-10	-0.964802
194494215	chr3:194494215:G:A	7.33494e-07	-1.42925	-1.22129
194494752	chr3:194494752:G:A	8.19785e-06	-1.33471e-10	-0.23674
194495394	chr3:194495394:T:C	5.4839e-06	-1.33471e-10	-0.638795
194495497	chr3:194495497:A:G	3.12139e-06	-0.250153	-0.95218
194495510	chr3:194495510:G:A	4.55024e-06	-1.33471e-10	-0.825433
194495692	chr3:194495692:G:A	3.08617e-06	-1.33471e-10	-1.21368
194495952	chr3:194495952:C:T	2.44503e-06	-0.368132	-1.07842
194496091	chr3:194496091:T:C	1.0112e-06	-1.14918	-1.1803
194497280	chr3:194497280:C:T	3.47233e-06	-0.0792888	-1.0165
194497532	chr3:194497532:C:T	5.38737e-06	-1.33471e-10	-0.656554
194497714	chr3:194497714:C:T	2.98012e-06	-0.161266	-1.08738
194497918	chr3:194497918:A:T	3.03181e-06	-1.33471e-10	-1.23145
194498003	chr3:194498003:T:C	5.83805e-06	-1.26164	0.685426
194498203	chr3:194498203:ATCT:A	4.36803e-06	-1.33471e-10	-0.866299
194498264	chr3:194498264:G:A	3.44985e-06	-1.33471e-10	-1.10228
194498412	chr3:194498412:T:A	2.81175e-06	-0.18612	-1.12068
194498630	chr3:194498630:A:G	3.1067e-06	-1.33471e-10	-1.20705
194498684	chr3:194498684:A:G	6.5582e-06	-1.33471e-10	-0.459896
194498813	chr3:194498813:G:A	3.85736e-06	-1.33471e-10	-0.990628
194498827	chr3:194498827:A:T	3.74609e-06	0.18166	-1.20156
194498837	chr3:194498837:G:A	1.04273e-06	-1.06731	-1.23146
194498971	chr3:194498971:A:G	4.0108e-06	-1.33471e-10	-0.951621
194499003	chr3:194499003:G:A	2.8415e-06	-0.253922	-1.04236
194499184	chr3:194499184:A:G	1.28115e-06	-1.11981	-0.973046
194499337	chr3:194499337:T:C	1.38114e-05	-1.33471e-10	0.28488
194499506	chr3:194499506:GA:G	3.05874e-06	-0.125804	-1.09681
194499729	chr3:194499729:T:C	1.29386e-06	-1.21864	-0.864339
194499732	chr3:194499732:C:T	2.94187e-06	-0.234772	-1.0268
194499734	chr3:194499734:A:C	3.24183e-06	-0.0825017	-1.08197
194500131	chr3:194500131:G:A	2.79529e-06	-0.184557	-1.12812
194500316	chr3:194500316:C:T	1.54518e-06	-0.733777	-1.1717
194500893	chr3:194500893:G:A	1.34706e-05	1.16448	-0.904589
194501280	chr3:194501280:T:C	1.89165e-06	-0.594595	-1.10857
194501449	chr3:194501449:A:G	2.2454e-06	-0.304503	-1.22722
194501492	chr3:194501492:A:G	2.66878e-06	-1.35899	-2.69129e-10
194501581	chr3:194501581:A:C	5.99755e-07	-1.62353	-1.22832
194501891	chr3:194501891:C:T	3.31788e-06	-1.33471e-10	-1.14129
194502853	chr3:194502853:C:T	2.432e-06	-0.227976	-1.22392
194503236	chr3:194503236:T:G	4.13732e-06	-1.33471e-10	-0.920563
194503364	chr3:194503364:C:G	3.9196e-06	-1.33471e-10	-0.974622
194503589	chr3:194503589:A:C	3.24868e-06	-1.33471e-10	-1.16236
194503668	chr3:194503668:C:T	1.35637e-05	-1.33471e-10	0.266785
194503800	chr3:194503800:A:G	2.09692e-06	-1.60014	-2.69129e-10
194503939	chr3:194503939:A:G	3.49996e-06	-1.33471e-10	-1.08786
194503977	chr3:194503977:G:T	4.34449e-06	0.0317329	-0.903436
194504034	chr3:194504034:C:T	3.43104e-05	1.65636	-0.461525
194504318	chr3:194504318:G:A	2.95465e-06	-0.146296	-1.11093
194504352	chr3:194504352:A:G	1.72061e-06	-1.11334	-0.68459
194504525	chr3:194504525:G:A	6.73455e-07	-1.55374	-1.18221
194504955	chr3:194504955:G:A	4.91722e-06	-1.33471e-10	-0.747868
194504977	chr3:194504977:C:T	3.03456e-06	-1.33471e-10	-1.23054
194505047	chr3:194505047:T:C	3.03853e-06	-1.33471e-10	-1.22924
194505142	chr3:194505142:G:A	9.70709e-07	-1.54731	-0.823031
194505179	chr3:194505179:G:A	1.04438e-06	-1.06847	-1.22872
194505253	chr3:194505253:CAA:C	1.11074e-06	-1.00587	-1.22972
194505336	chr3:194505336:G:A	1.07777e-06	-1.03614	-1.22958
194505602	chr3:194505602:T:C	1.25056e-05	-1.33471e-10	0.185563
194505757	chr3:194505757:C:A	1.05719e-06	-1.0545	-1.2305
194505796	chr3:194505796:T:C	1.19128e-06	-0.935425	-1.23016
194505904	chr3:194505904:A:T	1.32499e-06	-0.933534	-1.12567
194505923	chr3:194505923:C:A	3.04774e-06	-1.33471e-10	-1.22621
194505925	chr3:194505925:C:A	1.12555e-06	-0.990867	-1.23148
194506080	chr3:194506080:C:T	3.2411e-06	-1.1647	-2.69129e-10
194506148	chr3:194506148:G:A	3.03345e-06	-1.33471e-10	-1.23091
194506164	chr3:194506164:A:G	9.0403e-07	-1.2225	-1.21901
194506799	chr3:194506799:A:G	2.59666e-06	-0.666571	-0.719813
194506804	chr3:194506804:A:G	2.5981e-06	-0.663721	-0.722112
194506805	chr3:194506805:A:G	2.47953e-06	-0.710488	-0.722055
194506926	chr3:194506926:C:T	1.02045e-05	-1.33471e-10	-0.017782
194507140	chr3:194507140:A:G	1.06698e-06	-1.28298	-0.992799
194507143	chr3:194507143:G:A	1.98725e-06	-1.65386	-2.69129e-10
194507146	chr3:194507146:C:A	7.64359e-07	-1.61774	-0.99159
194507151	chr3:194507151:T:C	9.50356e-07	-1.18693	-1.2046
194507272	chr3:194507272:A:T	1.12152e-06	-1.16717	-1.05876
194507580	chr3:194507580:C:T	1.08726e-05	1.04321	-0.997577
194507835	chr3:194507835:A:G	7.29269e-07	-1.46605	-1.19028
194507895	chr3:194507895:C:T	5.07422e-06	0.502556	-1.219
194507936	chr3:194507936:G:A	2.14353e-06	-1.57816	-2.69129e-10
194507970	chr3:194507970:G:T	2.55581e-06	-0.32326	-1.07898
194508217	chr3:194508217:C:A	3.06479e-06	-1.33471e-10	-1.22063
194508285	chr3:194508285:G:A	2.27053e-05	-1.46103	2.24302
194508376	chr3:194508376:C:T	6.66815e-06	-0.815848	0.372579
194508430	chr3:194508430:A:G	1.66243e-06	-1.012	-0.820325
194508456	chr3:194508456:A:G	1.64909e-06	-1.01041	-0.829975
194508575	chr3:194508575:T:G	1.01471e-06	-1.36693	-0.959074
194508863	chr3:194508863:AC:A	4.33477e-06	-1.33471e-10	-0.873943
194509018	chr3:194509018:T:C	3.1248e-06	-1.33471e-10	-1.20124
194509073	chr3:194509073:G:GT	1.01599e-06	-1.10646	-1.21829
194509081	chr3:194509081:C:A	3.06477e-06	-1.33471e-10	-1.22064
194509290	chr3:194509290:G:GT	1.43966e-05	-1.33471e-10	0.326381
194509683	chr3:194509683:C:T	3.03135e-06	-1.33471e-10	-1.2316
194509726	chr3:194509726:A:G	1.44549e-06	-1.15861	-0.81356
194509727	chr3:194509727:G:T	3.57491e-06	-1.33471e-10	-1.06667
194509905	chr3:194509905:C:G	4.07705e-06	-1.33471e-10	-0.935238
194509947	chr3:194509947:G:A	4.64505e-06	-1.33471e-10	-0.804809
194510166	chr3:194510166:A:G	3.37657e-06	-1.12375	-2.69129e-10
194510196	chr3:194510196:A:G	1.99865e-06	-1.64814	-2.69129e-10
194510263	chr3:194510263:A:T	8.19646e-06	-1.33471e-10	-0.236909
194510401	chr3:194510401:G:A	3.50017e-06	-1.33471e-10	-1.0878
194510573	chr3:194510573:C:T	4.39511e-06	-1.33471e-10	-0.86012
194510728	chr3:194510728:A:G	5.90918e-07	-1.64242	-1.22427
194510969	chr3:194510969:G:A	6.93889e-07	-1.57188	-1.13418
194510971	chr3:194510971:G:C	3.98505e-06	-1.33471e-10	-0.958063
194511455	chr3:194511455:C:T	4.92741e-06	-0.745799	-2.69129e-10
194511497	chr3:194511497:C:T	8.98298e-06	-1.33471e-10	-0.14528
194511686	chr3:194511686:C:A	8.85343e-06	-1.33471e-10	-0.159806
194511892	chr3:194511892:G:A	5.83513e-07	-1.65244	-1.22686
194512512	chr3:194512512:C:A	3.59465e-06	-1.33471e-10	-1.06116
194512546	chr3:194512546:A:G	6.33408e-07	-1.57855	-1.2187
194512573	chr3:194512573:G:A	3.55393e-06	-1.33471e-10	-1.07256
194512591	chr3:194512591:A:C	2.01586e-06	-1.63957	-2.69129e-10
194512709	chr3:194512709:G:A	6.4567e-06	-0.475493	-2.69129e-10
194512771	chr3:194512771:A:G	8.26437e-07	-1.5721	-0.959141
194512809	chr3:194512809:G:A	1.5918e-06	-1.54014	-0.335599
194512832	chr3:194512832:A:T	3.09646e-06	-1.33471e-10	-1.21035
194513121	chr3:194513121:G:GA	8.85343e-06	-1.33471e-10	-0.159806
194513233	chr3:194513233:G:A	2.05384e-06	-1.6209	-2.69129e-10
194513273	chr3:194513273:A:C	5.04963e-05	2.14658	-0.56529
194513361	chr3:194513361:T:C	3.09103e-06	-1.33471e-10	-1.21211
194513431	chr3:194513431:T:C	6.28331e-07	-1.62296	-1.18234
194513770	chr3:194513770:A:G	9.37323e-07	-1.32954	-1.0758
194513884	chr3:194513884:TTTC:T	3.03177e-06	-1.33471e-10	-1.23147
194514089	chr3:194514089:G:A	6.79184e-07	-1.50961	-1.21787
194514709	chr3:194514709:G:A	1.72355e-06	-0.571731	-1.22449
194514801	chr3:194514801:T:C	8.66601e-07	-1.49481	-0.988984
194514897	chr3:194514897:C:T	2.6809e-06	-0.183173	-1.17129
194514918	chr3:194514918:T:C	5.59174e-06	-1.33471e-10	-0.619322
194514949	chr3:194514949:C:T	5.96476e-06	-1.33471e-10	-0.554743
194515101	chr3:194515101:TA:T	7.66476e-07	-1.40769	-1.19887
194515103	chr3:194515103:TTA:T	7.92041e-07	-1.38412	-1.18963
194515151	chr3:194515151:G:A	3.18595e-06	-1.33471e-10	-1.18186
194515213	chr3:194515213:C:T	1.95814e-06	-0.496109	-1.17251
194515332	chr3:194515332:T:C	1.28417e-06	-1.25671	-0.833786
194515377	chr3:194515377:A:C	9.85195e-07	-1.13124	-1.22429
194515422	chr3:194515422:G:A	4.00225e-05	-1.33471e-10	1.34883
194515606	chr3:194515606:T:A	1.17054e-06	-1.0964	-1.08674
194515999	chr3:194515999:G:A	1.01403e-05	-1.33471e-10	-0.0240942
194516105	chr3:194516105:T:C	3.35298e-06	-1.33471e-10	-1.13076
194516296	chr3:194516296:T:C	1.22327e-06	-1.15059	-0.988488
194516454	chr3:194516454:A:G	1.25633e-05	-1.64555	1.83571
194516624	chr3:194516624:G:A	8.25883e-07	-1.31468	-1.21723
194517169	chr3:194517169:T:C	5.17545e-06	-1.33471e-10	-0.696686
194517340	chr3:194517340:C:T	3.17887e-06	-0.257799	-0.926287
194517595	chr3:194517595:C:T	9.45159e-06	-1.33471e-10	-0.0944286
194517606	chr3:194517606:G:A	2.63213e-06	-0.788847	-0.583971
194517661	chr3:194517661:C:T	9.47153e-07	-1.23276	-1.16214
194518160	chr3:194518160:T:C	6.57715e-06	0.278212	-0.735222
194518423	chr3:194518423:A:G	8.97092e-07	-1.22223	-1.22697
194518755	chr3:194518755:G:A	3.20523e-06	-1.33471e-10	-1.17583
194518858	chr3:194518858:T:C	5.66938e-06	-0.394666	-0.210866
194519061	chr3:194519061:C:T	7.23442e-06	-1.33471e-10	-0.361762
194519130	chr3:194519130:C:T	2.2258e-06	-1.07892	-0.461577
194519185	chr3:194519185:G:A	9.74407e-06	0.365559	-0.429511
194519194	chr3:194519194:G:A	2.03282e-06	-1.63849	0.00729888
194519230	chr3:194519230:T:C	3.74844e-06	-1.33471e-10	-1.01927
194519412	chr3:194519412:A:G	3.3498e-06	-1.33471e-10	-1.13171
194519519	chr3:194519519:G:A	2.3013e-06	-1.14409	-0.363052
194519705	chr3:194519705:T:C	6.0496e-06	-0.484934	-0.0556864
194519744	chr3:194519744:A:T	2.29226e-06	-1.14143	-0.36964
194519838	chr3:194519838:A:T	6.55583e-06	-0.424973	-0.035284
194519926	chr3:194519926:C:T	3.91012e-06	-1.33471e-10	-0.977044
194519978	chr3:194519978:T:C	2.17946e-05	-1.33471e-10	0.741051
194520072	chr3:194520072:C:T	3.06302e-06	-1.33471e-10	-1.22121
194520164	chr3:194520164:C:A	3.09207e-06	-1.33471e-10	-1.21177
194520294	chr3:194520294:G:A	8.18259e-06	-0.238604	-2.69129e-10
194520531	chr3:194520531:T:C	2.31801e-05	-1.33471e-10	0.802682
194520599	chr3:194520599:G:A	3.76357e-06	-1.33471e-10	-1.01524
194521029	chr3:194521029:G:T	2.07521e-06	-1.17713	-0.433421
194521261	chr3:194521261:A:C	6.67022e-07	-1.59002	-1.15552
194521263	chr3:194521263:A:G	3.03583e-06	-1.33471e-10	-1.23013
194521403	chr3:194521403:A:G	7.42513e-07	-1.4656	-1.17273
194521428	chr3:194521428:T:C	4.17536e-06	-1.33471e-10	-0.911411
194521513	chr3:194521513:G:A	7.38609e-06	-1.33471e-10	-0.341013
194521612	chr3:194521612:T:C	3.18879e-06	-1.33471e-10	-1.18097
194521763	chr3:194521763:G:C	1.70833e-06	-1.07919	-0.725907
194521920	chr3:194521920:C:A	3.13814e-06	-1.33471e-10	-1.19698
194521925	chr3:194521925:C:T	1.73778e-06	-1.05179	-0.736219
194522284	chr3:194522284:C:A	3.0703e-06	-1.33471e-10	-1.21884
194522395	chr3:194522395:A:C	8.4579e-06	-1.33471e-10	-0.205511
194522438	chr3:194522438:A:G	3.28487e-06	-1.33471e-10	-1.15128
194522489	chr3:194522489:G:A	9.74502e-06	-0.0638557	-2.69129e-10
194522542	chr3:194522542:G:T	1.06481e-05	0.0247668	-2.69129e-10
194522584	chr3:194522584:C:T	9.80014e-06	-0.0582152	-2.69129e-10
194522589	chr3:194522589:T:C	1.02311e-05	-0.0151765	-2.69129e-10
194522621	chr3:194522621:G:A	3.09229e-06	-1.33471e-10	-1.2117
194522650	chr3:194522650:A:G	9.38423e-06	-0.101581	-2.69129e-10
194523262	chr3:194523262:A:G	2.77632e-06	-1.31948	-2.69129e-10
194523274	chr3:194523274:C:T	7.54633e-06	-1.33471e-10	-0.319551
194523325	chr3:194523325:T:C	3.22251e-06	-1.33471e-10	-1.17045
194523368	chr3:194523368:T:C	1.08026e-05	-1.33471e-10	0.0391712
194523467	chr3:194523467:C:T	5.00002e-06	-1.33471e-10	-0.73117
194523547	chr3:194523547:G:A	8.66357e-07	-1.6489	-0.835175
194523595	chr3:194523595:G:C	4.1723e-06	-0.791664	-0.120481
194523930	chr3:194523930:G:A	3.08949e-06	-1.33471e-10	-1.21261
194524280	chr3:194524280:C:G	1.01583e-05	-1.33471e-10	-0.0223199
194524436	chr3:194524436:T:TC	1.16611e-06	-1.18916	-0.997781
194524510	chr3:194524510:A:C	3.391e-06	-1.33471e-10	-1.11949
194524587	chr3:194524587:T:C	7.2689e-05	2.12508	-0.179504
194524914	chr3:194524914:G:A	1.00939e-06	-1.41894	-0.912323
194524945	chr3:194524945:TG:T	3.59813e-06	-1.33471e-10	-1.0602
194525065	chr3:194525065:A:G	0.000550329	4.65299	-0.683084
194525082	chr3:194525082:T:G	8.52664e-07	-1.32909	-1.17091
194525114	chr3:194525114:T:C	9.32121e-07	-1.23106	-1.17984
194525178	chr3:194525178:A:T	4.41242e-06	-1.33471e-10	-0.856188
194525202	chr3:194525202:G:T	9.96172e-07	-1.12083	-1.22361
194525538	chr3:194525538:G:A	3.18196e-06	-1.33471e-10	-1.18311
194525712	chr3:194525712:G:A	7.82967e-06	-1.33471e-10	-0.282691
194525730	chr3:194525730:A:G	0.000504425	4.55728	-0.674475
194525864	chr3:194525864:C:T	5.95266e-06	-0.556773	-2.69129e-10
194525880	chr3:194525880:C:T	7.08528e-05	1.91999	-2.69129e-10
194526021	chr3:194526021:G:C	1.16761e-06	-1.62619	-0.559463
194526081	chr3:194526081:C:T	1.17789e-06	-1.64765	-0.529235
194526122	chr3:194526122:G:A	7.29601e-06	-1.33471e-10	-0.353285
194526161	chr3:194526161:T:C	2.01029e-06	-1.64233	-2.69129e-10
194526187	chr3:194526187:C:G	4.56826e-06	-1.33471e-10	-0.821479
194526224	chr3:194526224:T:C	7.33396e-06	-1.33471e-10	-0.348096
194526390	chr3:194526390:CTCTGGAAGGCTAGGATCATATTGCGCATCATTGTATCTTCTTTG:C	1.35579e-06	-1.6432	-0.393024
194526452	chr3:194526452:G:A	2.00025e-06	-1.64734	-2.69129e-10
194526634	chr3:194526634:A:G	1.14103e-06	-1.64505	-0.563625
194526751	chr3:194526751:A:G	4.17041e-06	-1.33471e-10	-0.912598
194526899	chr3:194526899:T:C	1.09242e-06	-1.61931	-0.63291
194527307	chr3:194527307:C:A	1.0615e-06	-1.63724	-0.643693
194527336	chr3:194527336:G:A	3.65428e-06	-1.33471e-10	-1.04471
194527452	chr3:194527452:CAAAG:C	1.46727e-06	-0.832706	-1.1245
194527539	chr3:194527539:C:T	4.83018e-06	-1.33471e-10	-0.765728
194527706	chr3:194527706:G:A	7.90562e-06	-1.33471e-10	-0.273038
194527721	chr3:194527721:C:T	1.07037e-06	-1.63495	-0.637654
194527752	chr3:194527752:G:A	3.25908e-06	-1.33471e-10	-1.15917
194527773	chr3:194527773:A:C	8.53235e-06	0.331288	-0.528035
194528734	chr3:194528734:G:A	5.83713e-07	-1.64943	-1.22953
194528825	chr3:194528825:C:T	2.01504e-06	-1.63997	-2.69129e-10
194528834	chr3:194528834:T:G	5.16755e-06	-1.33471e-10	-0.698213
194528909	chr3:194528909:G:A	1.01626e-06	-1.6407	-0.683782
194528951	chr3:194528951:T:C	3.13307e-06	-1.33471e-10	-1.1986
194529235	chr3:194529235:T:A	8.14601e-07	-1.6532	-0.892469
194529335	chr3:194529335:G:A	2.32408e-06	-1.43727	-0.0600181
194529547	chr3:194529547:A:T	1.00104e-06	-1.63741	-0.702167
194529715	chr3:194529715:G:C	7.94257e-06	-0.268375	-2.69129e-10
194529879	chr3:194529879:T:C	1.06367e-06	-1.634	-0.644885
194529972	chr3:194529972:A:T	3.05029e-06	-1.33471e-10	-1.22538
194530206	chr3:194530206:A:G	1.02335e-06	-1.63958	-0.67795
194530293	chr3:194530293:T:C	0.000438367	3.43024	0.312209
194530617	chr3:194530617:T:C	2.05376e-06	-1.62094	-2.69129e-10
194530809	chr3:194530809:T:TATAGTAAAGTATATAGTAA	3.45551e-06	-1.33471e-10	-1.10064
194530810	chr3:194530810:C:CATA	3.45499e-06	-1.33471e-10	-1.10079
194530899	chr3:194530899:G:A	3.48886e-06	0.0592147	-1.15025
194531023	chr3:194531023:A:G	3.66258e-06	-1.33471e-10	-1.04244
194531084	chr3:194531084:A:T	3.52452e-06	-1.33471e-10	-1.08087
194531092	chr3:194531092:G:T	2.01172e-06	-1.64162	-2.69129e-10
194531155	chr3:194531155:A:G	3.50967e-06	-1.33471e-10	-1.08509
194531235	chr3:194531235:G:T	7.07123e-07	-1.60273	-1.08443
194531395	chr3:194531395:G:A	4.3276e-06	-1.37801	0.50241
194531434	chr3:194531434:G:A	1.04902e-06	-1.15493	-1.13782
194531467	chr3:194531467:G:A	6.75891e-07	-1.55464	-1.1777
194531482	chr3:194531482:C:T	1.14066e-06	-1.11974	-1.08926
194531575	chr3:194531575:C:T	1.05762e-06	-1.15507	-1.12952
194531639	chr3:194531639:G:A	7.02621e-06	-1.33471e-10	-0.390965
194531845	chr3:194531845:G:A	0.00105699	5.34262	-0.720044
194531891	chr3:194531891:G:A	0.000706034	4.93827	-0.719222
194531946	chr3:194531946:G:A	0.000752458	4.85771	-0.574977
194531961	chr3:194531961:T:TA	2.5643e-05	-1.33471e-10	0.903658
194532008	chr3:194532008:T:C	1.10488e-06	-1.02194	-1.21894
194532041	chr3:194532041:T:A	8.22097e-07	-1.50661	-1.0299
194532337	chr3:194532337:G:A	3.0315e-06	-1.33471e-10	-1.23155
194532539	chr3:194532539:C:T	0.000758373	4.95816	-0.6676
194532712	chr3:194532712:G:A	0.000839476	4.92611	-0.533946
194532764	chr3:194532764:G:A	9.30665e-07	-1.63753	-0.774938
194533102	chr3:194533102:CCCCCTGTTCCCTAGAGGTTGAG:C	6.07727e-07	-1.60903	-1.22961
194533236	chr3:194533236:C:T	8.26586e-07	-1.48843	-1.04264
194533360	chr3:194533360:T:G	1.15042e-05	-1.33471e-10	0.102101
194533918	chr3:194533918:G:A	0.000807181	5.02579	-0.672853
194533980	chr3:194533980:G:A	1.07272e-05	-1.33471e-10	0.0321745
194534059	chr3:194534059:C:G	1.05937e-06	-1.63311	-0.649832
194534327	chr3:194534327:G:A	3.04582e-06	-1.33471e-10	-1.22684
194534393	chr3:194534393:G:A	0.000737577	4.97593	-0.713172
194534449	chr3:194534449:C:G	3.03435e-06	-1.33471e-10	-1.23061
194534574	chr3:194534574:C:T	3.15306e-06	-1.33471e-10	-1.19224
194534583	chr3:194534583:C:A	0.000768417	4.9697	-0.665976
194534791	chr3:194534791:C:T	0.000791259	5.01435	-0.681337
194534853	chr3:194534853:C:T	0.000859862	5.08561	-0.66945
194534875	chr3:194534875:G:A	1.55794e-06	-1.4431	-0.454149
194534879	chr3:194534879:G:A	0.000692181	4.91058	-0.711343
194534912	chr3:194534912:T:C	3.24682e-06	-1.33471e-10	-1.16294
194534922	chr3:194534922:TA:T	0.000795735	5.00708	-0.668421
194535198	chr3:194535198:C:T	0.000839762	5.08444	-0.69193
194535307	chr3:194535307:A:G	1.27129e-06	-0.965433	-1.13515
194535324	chr3:194535324:G:C	1.64423e-06	-1.34872	-0.494615
194535352	chr3:194535352:C:T	0.000713382	4.90194	-0.672536
194535361	chr3:194535361:G:A	0.000674339	4.848	-0.674873
194535574	chr3:194535574:A:G	0.00083545	5.05883	-0.671472
194535603	chr3:194535603:G:A	3.04679e-06	-1.33471e-10	-1.22652
194535605	chr3:194535605:G:A	3.82556e-06	-1.33471e-10	-0.998908
194535679	chr3:194535679:C:T	0.000804358	5.01374	-0.664311
194535784	chr3:194535784:C:G	8.02883e-07	-1.51377	-1.04639
194535866	chr3:194535866:A:G	3.04882e-06	-1.33471e-10	-1.22586
194536230	chr3:194536230:C:A	0.000761918	4.96424	-0.669014
194536307	chr3:194536307:G:A	0.000218138	3.8308	-0.786285
194536422	chr3:194536422:A:G	3.45885e-06	-1.33471e-10	-1.09968
194536454	chr3:194536454:T:A	8.71838e-06	-1.33471e-10	-0.175178
194536813	chr3:194536813:C:T	0.000807455	5.12566	-0.772382
194537260	chr3:194537260:G:C	3.76322e-06	-1.33471e-10	-1.01534
194537969	chr3:194537969:GT:G	3.74875e-06	-1.33471e-10	-1.01919
194538058	chr3:194538058:G:T	6.90618e-06	-1.33471e-10	-0.408195
194538060	chr3:194538060:G:A	0.000376899	3.47456	0.116803
194538266	chr3:194538266:G:A	9.03765e-07	-1.3953	-1.0465
194538371	chr3:194538371:T:C	6.75664e-06	0.778635	-1.20872
194538499	chr3:194538499:T:C	2.28356e-05	1.31614	-0.528427
194538510	chr3:194538510:T:C	7.37238e-06	0.262004	-0.604875
194538918	chr3:194538918:C:G	0.000174748	3.98594	-1.1632
194538961	chr3:194538961:G:A	7.69893e-07	-1.53045	-1.07167
194539164	chr3:194539164:G:C	9.16022e-06	0.709999	-0.83574
194539240	chr3:194539240:G:C	5.46397e-06	-1.33471e-10	-0.642436
194539253	chr3:194539253:G:A	3.74336e-06	-1.33471e-10	-1.02063
194539414	chr3:194539414:C:T	3.14872e-06	-1.33471e-10	-1.19361
194539481	chr3:194539481:T:C	5.62894e-06	-1.33471e-10	-0.612691
194539531	chr3:194539531:A:C	3.03737e-06	-1.33471e-10	-1.22962
194539603	chr3:194539603:T:C	4.02424e-06	0.231464	-1.17974
194539756	chr3:194539756:G:A	3.85168e-06	-1.33471e-10	-0.992102
194539834	chr3:194539834:A:G	3.79153e-06	-1.33471e-10	-1.00784
194539863	chr3:194539863:G:A	3.12751e-06	-1.33471e-10	-1.20038
194539892	chr3:194539892:A:G	0.00102211	5.34494	-0.755934
194539944	chr3:194539944:T:C	4.50963e-06	0.335394	-1.16979
194540275	chr3:194540275:C:G	3.70681e-06	-1.33471e-10	-1.03044
194540535	chr3:194540535:C:G	8.78383e-06	-1.33471e-10	-0.167699
194540677	chr3:194540677:T:G	3.12061e-06	-1.33471e-10	-1.20258
194541069	chr3:194541069:T:C	3.52379e-06	-1.33471e-10	-1.08108
194541438	chr3:194541438:G:A	7.96293e-07	-1.48263	-1.08577
194541469	chr3:194541469:C:T	0.000908735	5.03931	-0.56787
194541678	chr3:194541678:G:A	3.07978e-06	-1.33471e-10	-1.21575
194541856	chr3:194541856:A:G	5.49874e-06	-1.33471e-10	-0.636092
194542108	chr3:194542108:A:G	2.45276e-06	-1.60313	0.159729
194542237	chr3:194542237:T:C	4.65797e-06	-1.33471e-10	-0.802032
194542253	chr3:194542253:A:C	3.11774e-06	-1.33471e-10	-1.20351
194542584	chr3:194542584:T:A	0.000809869	4.92443	-0.568168
194542608	chr3:194542608:G:A	3.27036e-06	-1.33471e-10	-1.15571
194542660	chr3:194542660:G:A	8.03397e-07	-1.64998	-0.909536
194542842	chr3:194542842:G:A	6.09342e-06	-1.33471e-10	-0.533403
194543008	chr3:194543008:C:T	2.69007e-06	-0.265947	-1.0851
194543640	chr3:194543640:G:A	4.49153e-06	-1.33471e-10	-0.838418
194543687	chr3:194543687:C:T	5.91405e-07	-1.65192	-1.21395
194543786	chr3:194543786:G:A	2.02678e-06	-1.63416	-2.69129e-10
194543853	chr3:194543853:C:T	4.75348e-06	-1.63819	0.85645
194544189	chr3:194544189:C:T	3.08153e-06	-1.33471e-10	-1.21519
194544190	chr3:194544190:G:A	3.06509e-06	-1.33471e-10	-1.22053
194544205	chr3:194544205:G:C	3.04886e-06	-1.33471e-10	-1.22585
194544399	chr3:194544399:C:T	3.25329e-06	-1.33471e-10	-1.16095
194544688	chr3:194544688:C:T	3.52327e-06	-1.33471e-10	-1.08122
194544757	chr3:194544757:G:A	6.31949e-06	-0.653848	0.156874
194544758	chr3:194544758:G:T	6.61548e-07	-1.55079	-1.203
194544867	chr3:194544867:G:A	2.16844e-06	-1.26283	-0.303769
194544921	chr3:194544921:C:A	3.57296e-06	-1.33471e-10	-1.06722
194544930	chr3:194544930:C:T	1.43426e-06	-1.37648	-0.603485
194545119	chr3:194545119:A:C	3.41576e-06	-1.33471e-10	-1.11221
194545242	chr3:194545242:T:C	1.53838e-06	-1.39025	-0.519635
194545448	chr3:194545448:G:A	2.64519e-05	-1.27227	2.20698
194545529	chr3:194545529:C:T	1.77194e-05	1.27901	-0.744966
194546046	chr3:194546046:G:T	7.52094e-07	-1.6051	-1.0204
194546086	chr3:194546086:T:C	3.5829e-06	-1.33471e-10	-1.06444
194546095	chr3:194546095:A:G	9.50637e-07	-1.57426	-0.816979
194546115	chr3:194546115:G:A	1.64749e-06	-1.62015	-0.221204
194546152	chr3:194546152:C:T	3.62739e-06	-1.33471e-10	-1.0521
194546246	chr3:194546246:G:A	1.20077e-05	-1.5925	1.73743
194546330	chr3:194546330:G:C	2.91407e-06	-1.23973	-0.0313261
194546454	chr3:194546454:C:T	4.23031e-06	-0.55275	-0.345587
194546470	chr3:194546470:C:G	6.57328e-07	-1.52902	-1.23116
194546622	chr3:194546622:A:G	4.2629e-06	-0.558551	-0.332112
194546729	chr3:194546729:G:C	6.59832e-07	-1.53506	-1.22132
194546922	chr3:194546922:G:T	6.35856e-06	-0.709997	0.219187
194546939	chr3:194546939:T:C	6.58191e-07	-1.55436	-1.20452
194546996	chr3:194546996:A:G	3.40321e-06	-1.33471e-10	-1.11589
194547014	chr3:194547014:T:C	2.60717e-06	-0.659833	-0.722512
194547061	chr3:194547061:C:T	3.14364e-06	-1.17634	-0.0188865
194547187	chr3:194547187:G:A	4.30143e-06	-1.33471e-10	-0.881665
194547203	chr3:194547203:T:C	4.12938e-06	-1.33471e-10	-0.922484
194547306	chr3:194547306:T:C	3.64423e-06	-1.33471e-10	-1.04747
194547505	chr3:194547505:C:T	2.0797e-05	-1.24578	1.93997
194547567	chr3:194547567:T:G	1.82498e-06	-1.61122	-0.127822
194547577	chr3:194547577:T:C	4.07887e-06	-1.38374	0.448951
194548178	chr3:194548178:C:T	1.48841e-06	-0.714364	-1.22854
194548186	chr3:194548186:G:C	1.5126e-06	-0.698614	-1.22816
194548272	chr3:194548272:T:C	1.06951e-05	1.06679	-1.03762
194548273	chr3:194548273:A:G	3.46355e-06	-1.33471e-10	-1.09832
194548462	chr3:194548462:A:G	1.20473e-06	-1.52819	-0.626169
194548548	chr3:194548548:T:G	3.1855e-06	-1.33471e-10	-1.182
194548585	chr3:194548585:A:G	1.30244e-05	-1.33471e-10	0.22621
194548732	chr3:194548732:G:A	1.48406e-05	0.356754	-2.69129e-10
194548811	chr3:194548811:C:T	7.88143e-06	-1.33471e-10	-0.276102
194548842	chr3:194548842:T:C	3.03145e-06	-1.33471e-10	-1.23157
194549246	chr3:194549246:G:A	3.09113e-06	-1.33471e-10	-1.21207
194549257	chr3:194549257:C:T	3.16732e-06	-1.33471e-10	-1.18773
194549272	chr3:194549272:C:A	3.62879e-06	-1.33471e-10	-1.05171
194549335	chr3:194549335:A:G	3.04466e-06	-1.33471e-10	-1.22722
194549365	chr3:194549365:T:A	1.63304e-06	-0.619207	-1.23096
194549872	chr3:194549872:A:T	3.03872e-06	-1.33471e-10	-1.22918
194550048	chr3:194550048:C:A	3.92987e-06	-0.241483	-0.730523
194550246	chr3:194550246:A:T	2.61204e-06	-1.38048	-2.69129e-10
194550841	chr3:194550841:G:A	3.45205e-06	-1.33471e-10	-1.10164
194550874	chr3:194550874:A:G	6.46392e-07	-1.54609	-1.23087
194551138	chr3:194551138:A:G	4.87745e-06	-1.33471e-10	-0.755989
194551188	chr3:194551188:T:C	3.45726e-06	-1.33471e-10	-1.10014
194551499	chr3:194551499:G:A	4.29068e-06	-1.33471e-10	-0.884166
194551693	chr3:194551693:A:T	5.72901e-06	-1.33471e-10	-0.59507
194551711	chr3:194551711:T:C	6.15929e-06	-1.33471e-10	-0.52265
194551898	chr3:194551898:T:C	4.48592e-06	-0.181382	-0.658288
194552108	chr3:194552108:TA:T	1.79808e-06	-1.33004	-0.42385
194552416	chr3:194552416:G:A	0.00515098	7.41102	-1.20469
194552538	chr3:194552538:G:C	2.05444e-06	-0.390609	-1.23
194552547	chr3:194552547:C:T	1.01787e-06	-1.17714	-1.14576
194552602	chr3:194552602:C:G	6.42852e-06	-1.33471e-10	-0.479867
194552769	chr3:194552769:A:C	3.44982e-06	-1.33471e-10	-1.10229
194552847	chr3:194552847:AC:A	0.00216531	6.56872	-1.22902
194553127	chr3:194553127:GGAGGCAGAGGTTGCAGT:G	4.08254e-06	-1.33471e-10	-0.933891
194553266	chr3:194553266:T:G	3.39921e-06	-1.33471e-10	-1.11707
194553305	chr3:194553305:G:A	1.53174e-06	-0.729173	-1.18504
194553507	chr3:194553507:G:A	0.00474073	6.00572	0.117611
194553583	chr3:194553583:G:A	1.54241e-06	-0.723201	-1.18406
194553603	chr3:194553603:G:A	4.11175e-06	-1.33471e-10	-0.926764
194554706	chr3:194554706:G:A	9.07241e-06	1.08831	-1.22368
194554746	chr3:194554746:A:G	1.83637e-06	-1.61902	-0.113796
194554763	chr3:194554763:A:C	2.28794e-06	-0.569245	-0.943715
194554780	chr3:194554780:A:T	1.96717e-06	-1.27039	-0.39363
194554822	chr3:194554822:T:C	5.2502e-06	-1.33471e-10	-0.682345
194555120	chr3:194555120:C:T	4.01446e-06	-1.33471e-10	-0.950709
194555239	chr3:194555239:T:C	2.31398e-05	-1.53245	2.33339
194555343	chr3:194555343:T:C	3.01976e-06	-0.523805	-0.711629
194555367	chr3:194555367:T:C	3.05765e-06	-1.33471e-10	-1.22296
194555413	chr3:194555413:G:A	1.98974e-05	-1.40701	2.05698
194556146	chr3:194556146:C:G	4.25737e-06	-1.33471e-10	-0.891961
194556290	chr3:194556290:C:G	3.06094e-06	-1.33471e-10	-1.22189
194556671	chr3:194556671:T:C	1.51156e-05	-1.33471e-10	0.375113
194556710	chr3:194556710:G:A	4.11603e-06	-1.33471e-10	-0.925722
194556850	chr3:194556850:C:G	3.85121e-06	-1.33471e-10	-0.992225
194556865	chr3:194556865:C:G	0.000112263	-1.33471e-10	2.38024
194556868	chr3:194556868:T:G	3.03909e-06	-1.33471e-10	-1.22905
194556979	chr3:194556979:T:G	3.03592e-06	-1.33471e-10	-1.2301
194557075	chr3:194557075:T:C	3.18844e-06	-1.33471e-10	-1.18108
194557141	chr3:194557141:TA:T	7.48424e-06	-1.35345	1.02563
194557145	chr3:194557145:T:A	3.03563e-06	-1.33471e-10	-1.23019
194557473	chr3:194557473:G:A	0.0436698	9.45058	-1.10678
194557486	chr3:194557486:C:T	3.1611e-06	-1.33471e-10	-1.18969
194557651	chr3:194557651:T:C	6.64729e-06	-1.33471e-10	-0.446402
194557812	chr3:194557812:T:C	1.65937e-05	-1.33471e-10	0.468411
194557908	chr3:194557908:G:GC	0.00116316	5.6568	-0.938522
194557997	chr3:194557997:C:G	1.386e-05	-1.33471e-10	0.288398
194558153	chr3:194558153:G:A	3.85338e-06	-1.33471e-10	-0.99166
194558259	chr3:194558259:G:A	1.39092e-05	-1.33471e-10	0.291942
194558552	chr3:194558552:G:A	3.94688e-06	-1.33471e-10	-0.967686
194558874	chr3:194558874:G:A	4.7902e-06	-1.33471e-10	-0.774039
194559805	chr3:194559805:C:T	5.38733e-05	1.64602	-2.69129e-10
194559856	chr3:194559856:G:A	0.000214935	2.77118	0.258547
194560164	chr3:194560164:G:A	4.18403e-06	-1.33471e-10	-0.909336
194560686	chr3:194560686:C:T	3.79664e-06	-1.33471e-10	-1.0065
194560713	chr3:194560713:C:T	3.78147e-06	-1.33471e-10	-1.0105
194561132	chr3:194561132:C:T	3.7853e-06	-1.33471e-10	-1.00949
194561258	chr3:194561258:TATC:T	4.83575e-06	-1.33471e-10	-0.764575
194561317	chr3:194561317:G:A	4.2496e-06	-1.33471e-10	-0.893787
194561874	chr3:194561874:T:C	1.58413e-05	-1.33471e-10	0.422007
194562044	chr3:194562044:C:A	1.59667e-05	-1.33471e-10	0.429891
194562072	chr3:194562072:A:T	7.4021e-07	-1.45882	-1.18261
194562308	chr3:194562308:G:A	3.07834e-06	-1.33471e-10	-1.21622
194562351	chr3:194562351:C:T	2.15134e-06	-1.57452	-2.69129e-10
194562432	chr3:194562432:G:T	2.02349e-06	-0.405023	-1.23076
194562507	chr3:194562507:C:T	4.17579e-06	-1.33471e-10	-0.911307
194562532	chr3:194562532:G:C	4.00024e-06	-1.33471e-10	-0.954257
194562550	chr3:194562550:C:T	0.00295265	6.16554	-0.51569
194562571	chr3:194562571:A:C	0.00742782	5.7984	0.773971
194562871	chr3:194562871:C:T	0.00381123	5.59709	0.308001
194562885	chr3:194562885:A:T	3.04124e-06	-1.33471e-10	-1.22835
194563094	chr3:194563094:C:A	3.25975e-06	-1.33471e-10	-1.15896
194563592	chr3:194563592:C:T	6.05407e-06	-1.33471e-10	-0.539882
194564154	chr3:194564154:G:A	5.70077e-06	-1.33471e-10	-0.60001
194564202	chr3:194564202:A:G	2.1423e-05	1.14527	-0.421413
194564602	chr3:194564602:A:T	0.00353015	5.35143	0.477054
194564784	chr3:194564784:T:A	1.935e-06	-0.918324	-0.762183
194564858	chr3:194564858:G:A	4.26047e-06	-1.33471e-10	-0.891232
194564918	chr3:194564918:C:T	3.82274e-06	-1.33471e-10	-0.999644
194564944	chr3:194564944:T:C	1.97379e-05	1.11954	-0.477607
194565003	chr3:194565003:T:A	0.00276434	5.15598	0.42797
194565249	chr3:194565249:A:T	3.53309e-06	0.101283	-1.17972
194565449	chr3:194565449:G:A	1.74272e-06	-1.40578	-0.379382
194565709	chr3:194565709:C:T	5.53788e-06	-1.33471e-10	-0.629
194566061	chr3:194566061:A:G	4.68697e-06	-1.33471e-10	-0.795826
194566091	chr3:194566091:C:A	4.62852e-06	-1.33471e-10	-0.808374
194566153	chr3:194566153:C:A	1.63294e-05	-1.33471e-10	0.452357
194566181	chr3:194566181:C:T	4.30936e-06	-1.33471e-10	-0.879821
194566486	chr3:194566486:T:C	1.19552e-06	-1.45272	-0.709306
194566691	chr3:194566691:G:T	3.27827e-06	-1.33471e-10	-1.1533
194567022	chr3:194567022:C:T	7.25553e-06	0.69872	-1.05757
194567034	chr3:194567034:C:T	7.41002e-06	0.725456	-1.06323
194567141	chr3:194567141:G:C	3.92826e-06	-1.33471e-10	-0.972416
194567170	chr3:194567170:T:C	0.00467501	5.25044	0.858934
194567466	chr3:194567466:T:C	7.60394e-06	0.727122	-1.03907
194567539	chr3:194567539:A:G	1.55851e-06	-1.49867	-0.398208
194567761	chr3:194567761:T:C	5.6578e-06	-0.607577	-2.69129e-10
194567796	chr3:194567796:TTTTATTTTCAGAAATCTCAGTCCTGTAACCACAGG:T	6.32634e-06	0.611288	-1.10718
194567995	chr3:194567995:T:A	8.48111e-07	-1.33693	-1.16842
194568252	chr3:194568252:C:T	5.81229e-06	-1.33471e-10	-0.580636
194568562	chr3:194568562:A:G	1.87879e-05	1.35562	-0.763018
194568569	chr3:194568569:T:C	4.59967e-06	-1.33471e-10	-0.814628
194568598	chr3:194568598:T:C	0.00259787	5.42213	0.0997048
194568647	chr3:194568647:A:T	4.13318e-06	-1.33471e-10	-0.921564
194568850	chr3:194568850:C:T	0.00260388	5.37638	0.147764
194568985	chr3:194568985:C:A	0.000250656	2.71724	0.466225
194569095	chr3:194569095:G:T	4.44023e-05	2.1175	-0.664823
194569148	chr3:194569148:C:T	3.32828e-06	-1.33471e-10	-1.13816
194569239	chr3:194569239:T:C	1.06998e-05	-1.33471e-10	0.0296167
194569401	chr3:194569401:C:G	6.12887e-07	-1.63436	-1.19583
194570050	chr3:194570050:C:T	1.07911e-06	-1.59498	-0.669498
194570310	chr3:194570310:C:T	5.52956e-06	-1.33471e-10	-0.630503
194570739	chr3:194570739:A:G	3.40956e-06	-1.33471e-10	-1.11403
194571076	chr3:194571076:T:C	9.47735e-06	0.672463	-0.764169
194571368	chr3:194571368:C:G	3.20807e-06	-1.33471e-10	-1.17494
194571394	chr3:194571394:T:C	3.22915e-06	-1.33471e-10	-1.16839
194571484	chr3:194571484:A:G	3.65344e-05	-1.33471e-10	1.25764
194571978	chr3:194571978:GA:G	3.97594e-06	-1.33471e-10	-0.96035
194572028	chr3:194572028:T:C	6.14001e-06	0.583555	-1.10934
194572354	chr3:194572354:C:T	6.38584e-07	-1.65161	-1.1375
194573148	chr3:194573148:T:C	6.07829e-07	-1.61143	-1.22704
194573540	chr3:194573540:C:T	3.04716e-06	-1.33471e-10	-1.2264
194573696	chr3:194573696:T:A	5.82678e-07	-1.6531	-1.22764
194573780	chr3:194573780:C:G	0.0106061	8.16011	-1.23153
194574022	chr3:194574022:A:G	9.01409e-07	-1.60823	-0.836175
194574366	chr3:194574366:C:T	4.71204e-06	-1.33471e-10	-0.790491
194574490	chr3:194574490:C:T	1.32665e-06	-1.32591	-0.732044
194574700	chr3:194574700:C:T	0.179506	10.7795	-1.02212
194574866	chr3:194574866:A:C	3.44441e-06	-1.33471e-10	-1.10386
194574967	chr3:194574967:T:G	3.20424e-06	-1.33471e-10	-1.17614
194575167	chr3:194575167:C:A	6.16204e-06	-1.33471e-10	-0.522203
194575223	chr3:194575223:T:C	1.17111e-06	-1.31553	-0.867128
194575263	chr3:194575263:A:C	5.60509e-06	-1.33471e-10	-0.616937
194575362	chr3:194575362:C:T	0.267131	10.9723	-0.817401
194575381	chr3:194575381:G:A	3.55415e-06	-1.07249	-2.69129e-10
194575527	chr3:194575527:C:T	3.44831e-06	-1.33471e-10	-1.10273
194575629	chr3:194575629:G:A	3.05508e-06	-1.33471e-10	-1.22381
194575959	chr3:194575959:A:G	1.48293e-06	-0.995937	-0.950652
194576100	chr3:194576100:C:T	3.48937e-06	-1.33471e-10	-1.09089
194576752	chr3:194576752:G:T	0.183712	10.802	-1.02152
194576872	chr3:194576872:T:C	1.64891e-06	-0.613162	-1.22734
194576912	chr3:194576912:G:A	3.61613e-06	-1.33471e-10	-1.05521
194577322	chr3:194577322:G:A	3.04038e-06	-1.33471e-10	-1.22863
194577530	chr3:194577530:T:G	3.12842e-06	-1.33471e-10	-1.20009
194577759	chr3:194577759:T:C	7.5651e-06	-1.33471e-10	-0.317067
194577896	chr3:194577896:T:C	3.72277e-06	-1.33471e-10	-1.02614
194578016	chr3:194578016:C:T	3.03171e-06	-1.33471e-10	-1.23149
194578037	chr3:194578037:T:C	5.68683e-06	-1.33471e-10	-0.602459
194578289	chr3:194578289:G:A	1.06305e-05	-1.33471e-10	0.0231128
194578529	chr3:194578529:C:G	2.05234e-06	-0.497726	-1.12391
194578595	chr3:194578595:C:G	3.03317e-06	-1.33471e-10	-1.231
194578850	chr3:194578850:G:C	8.19885e-06	-1.33471e-10	-0.236618
194578914	chr3:194578914:A:T	7.28769e-07	-1.42834	-1.22867
194579116	chr3:194579116:T:A	5.44652e-06	-1.33471e-10	-0.645634
194579349	chr3:194579349:A:G	3.61165e-06	-1.33471e-10	-1.05645
194579967	chr3:194579967:C:T	0.20883	11.0794	-1.17078
194580033	chr3:194580033:T:C	2.9443e-06	-0.547351	-0.713391
194580043	chr3:194580043:CT:C	9.70923e-07	-1.3328	-1.03732
194580401	chr3:194580401:G:A	2.45302e-06	-0.253483	-1.18981
194580430	chr3:194580430:C:T	4.96562e-06	-1.33471e-10	-0.738074
194580566	chr3:194580566:AG:A	3.7888e-06	-1.33471e-10	-1.00856
194580691	chr3:194580691:AG:A	1.26277e-06	-0.906967	-1.20034
194580714	chr3:194580714:G:A	5.1599e-06	-0.699694	-2.69129e-10
194580742	chr3:194580742:TCA:T	3.18868e-06	-1.33471e-10	-1.181
194580767	chr3:194580767:C:T	1.99985e-06	-1.64754	-2.69129e-10
194580770	chr3:194580770:G:C	3.47369e-06	-1.33471e-10	-1.09539
194580781	chr3:194580781:T:G	5.76693e-06	-1.33471e-10	-0.588472
194581166	chr3:194581166:G:A	3.55942e-06	-1.33471e-10	-1.07101
194581315	chr3:194581315:T:C	1.21586e-06	-0.920015	-1.22514
194581640	chr3:194581640:G:A	1.58369e-05	1.54528	-1.12354
194581823	chr3:194581823:A:G	3.28588e-06	-1.33471e-10	-1.15098
194581847	chr3:194581847:C:T	5.95173e-06	-1.33471e-10	-0.556929
194582165	chr3:194582165:A:G	3.62314e-06	-1.33471e-10	-1.05327
194582530	chr3:194582530:T:C	4.66867e-06	-1.33471e-10	-0.799738
194582625	chr3:194582625:G:C	4.20807e-06	-1.33471e-10	-0.903608
194582791	chr3:194582791:T:TGA	5.02577e-06	-0.726033	-2.69129e-10
194582794	chr3:194582794:C:T	3.28779e-06	-1.33471e-10	-1.1504
194583028	chr3:194583028:C:T	8.37486e-06	-1.33471e-10	-0.215378
194583118	chr3:194583118:C:T	1.18552e-06	-1.48389	-0.686537
194583185	chr3:194583185:C:T	1.52607e-05	-1.33471e-10	0.384669
194583215	chr3:194583215:G:A	1.11635e-06	-1.0321	-1.19845
194583519	chr3:194583519:G:C	1.53844e-05	1.48026	-1.08752
194583569	chr3:194583569:G:A	3.56215e-06	-1.33471e-10	-1.07025
194583893	chr3:194583893:CT:C	9.36707e-05	3.3713	-1.17213
194584024	chr3:194584024:G:A	1.30401e-05	1.32079	-1.09338
194584037	chr3:194584037:T:G	3.56018e-06	-1.33471e-10	-1.0708
194584422	chr3:194584422:T:C	3.14229e-06	-1.33471e-10	-1.19566
194584699	chr3:194584699:T:A	3.15996e-06	-1.19005	-2.69129e-10
194585852	chr3:194585852:T:A	1.99067e-06	-1.65214	-2.69129e-10
194585897	chr3:194585897:A:C	4.06283e-06	-1.33471e-10	-0.938731
194586663	chr3:194586663:C:CA	1.10499e-06	-1.0458	-1.19498
194586930	chr3:194586930:C:T	0.00370256	6.9614	-1.08523
194587468	chr3:194587468:C:T	9.88352e-06	-1.33471e-10	-0.0497432
194587546	chr3:194587546:C:T	3.65412e-06	-1.33471e-10	-1.04476
194587632	chr3:194587632:G:T	3.15705e-06	-1.33471e-10	-1.19097
194587764	chr3:194587764:G:C	9.9345e-06	-1.33471e-10	-0.0445979
194587890	chr3:194587890:G:A	1.93218e-06	-0.489507	-1.19246
194587929	chr3:194587929:A:G	1.45322e-06	-0.969032	-0.997796
194588036	chr3:194588036:T:C	2.75489e-06	-0.173224	-1.15401
194588050	chr3:194588050:C:T	6.65181e-07	-1.51924	-1.22906
194588205	chr3:194588205:C:T	0.00388324	7.13302	-1.20921
194588226	chr3:194588226:T:C	1.18969e-06	-0.946898	-1.22002
194588227	chr3:194588227:G:A	1.19644e-06	-0.942566	-1.21869
194588241	chr3:194588241:G:A	0.00400486	7.16355	-1.2089
194588245	chr3:194588245:G:A	8.17848e-06	-1.33471e-10	-0.239106
194588251	chr3:194588251:G:C	2.75601e-05	2.15543	-1.17967
194588254	chr3:194588254:A:G	2.72995e-05	2.14567	-1.17942
194588283	chr3:194588283:G:A	5.96018e-07	-1.64467	-1.21343
194588285	chr3:194588285:T:TG	1.18495e-06	-0.951283	-1.21963
194588420	chr3:194588420:A:T	8.02924e-07	-1.37863	-1.18147
194588718	chr3:194588718:A:G	7.21732e-07	-1.50507	-1.16165
194588799	chr3:194588799:G:A	7.72772e-07	-1.44725	-1.15113
194588807	chr3:194588807:A:C	7.66617e-07	-1.63314	-0.97324
194589146	chr3:194589146:T:C	3.14215e-06	-1.33471e-10	-1.1957
194589198	chr3:194589198:C:G	1.6706e-06	-0.639144	-1.18829
194589234	chr3:194589234:A:C	2.73126e-06	-0.549078	-0.786769
194589411	chr3:194589411:C:T	3.05766e-06	-1.33471e-10	-1.22296
194589630	chr3:194589630:G:A	1.4539e-06	-0.831371	-1.13499
194589633	chr3:194589633:T:C	6.58626e-07	-1.54077	-1.21745
194589867	chr3:194589867:T:C	4.22308e-06	-0.900046	-2.69129e-10
194590002	chr3:194590002:C:A	1.37434e-06	-1.59838	-0.424258
194590933	chr3:194590933:C:T	9.50661e-07	-1.64789	-0.743319
194591122	chr3:194591122:A:G	1.48152e-06	-1.62267	-0.32487
194591139	chr3:194591139:A:G	1.67653e-06	-0.607434	-1.21645
194591367	chr3:194591367:G:A	6.77221e-07	-1.59239	-1.13798
194591381	chr3:194591381:C:T	3.21133e-06	-1.33471e-10	-1.17393
194591410	chr3:194591410:T:C	4.74747e-06	-0.287283	-0.495717
194591466	chr3:194591466:C:T	3.07394e-06	-1.33471e-10	-1.21765
194591736	chr3:194591736:GC:G	8.94939e-07	-1.414	-1.03761
194591886	chr3:194591886:T:C	3.1671e-06	-1.33471e-10	-1.18779
194592147	chr3:194592147:G:A	3.40817e-06	-1.33471e-10	-1.11444
194592166	chr3:194592166:C:T	1.49377e-05	-1.33471e-10	0.363273
194592175	chr3:194592175:A:G	3.17209e-06	-1.33471e-10	-1.18622
194592229	chr3:194592229:A:C	5.89254e-07	-1.65155	-1.21796
194592331	chr3:194592331:T:C	5.95922e-07	-1.65404	-1.20422
194592455	chr3:194592455:C:T	3.26043e-06	-1.33471e-10	-1.15875
194592903	chr3:194592903:G:A	9.78173e-07	-1.14457	-1.21811
194592931	chr3:194592931:G:A	3.26083e-06	-1.33471e-10	-1.15863
194592980	chr3:194592980:G:A	6.41552e-06	-1.33471e-10	-0.481891
194592993	chr3:194592993:AGC:A	3.25808e-06	-1.33471e-10	-1.15947
194593124	chr3:194593124:A:G	3.20883e-06	-1.33471e-10	-1.1747
194593286	chr3:194593286:T:C	3.75052e-06	-1.33471e-10	-1.01872
194593627	chr3:194593627:T:C	3.30296e-06	-1.33471e-10	-1.14579
194593750	chr3:194593750:G:A	9.80817e-07	-1.35244	-1.00754
194593763	chr3:194593763:T:G	9.9265e-07	-1.57325	-0.774736
194593860	chr3:194593860:T:G	2.29133e-06	-0.301518	-1.20996
194593999	chr3:194593999:G:A	1.08724e-06	-1.08684	-1.17013
194594012	chr3:194594012:A:G	1.29526e-06	-0.854505	-1.2274
194594084	chr3:194594084:T:C	3.96832e-06	-0.68017	-0.282098
194594226	chr3:194594226:C:T	6.90219e-06	-1.33471e-10	-0.408773
194594249	chr3:194594249:T:C	2.21754e-06	-0.36156	-1.18265
194594255	chr3:194594255:C:T	3.25994e-06	-1.33471e-10	-1.1589
194594436	chr3:194594436:T:C	1.25353e-06	-0.907975	-1.20667
194594455	chr3:194594455:T:G	3.07123e-06	-1.33471e-10	-1.21853
194594488	chr3:194594488:T:C	4.0591e-06	-1.33471e-10	-0.93965
194594502	chr3:194594502:T:C	6.14755e-07	-1.63669	-1.19045
194594587	chr3:194594587:T:A	3.11419e-06	-1.33471e-10	-1.20464
194594592	chr3:194594592:C:T	3.11232e-06	-1.33471e-10	-1.20524
194594795	chr3:194594795:C:T	7.87641e-05	2.02585	-2.69129e-10
194594820	chr3:194594820:T:C	7.74962e-06	-0.292968	-2.69129e-10
194594838	chr3:194594838:A:C	2.45537e-06	-0.461385	-0.980949
194594892	chr3:194594892:G:A	3.46557e-06	-1.33471e-10	-1.09774
194595138	chr3:194595138:G:A	5.29689e-05	1.62909	-2.69129e-10
194595560	chr3:194595560:G:A	3.85965e-06	-1.33471e-10	-0.990036
194595565	chr3:194595565:C:G	2.29591e-06	-0.280771	-1.22871
194595604	chr3:194595604:C:T	2.33861e-06	-0.26586	-1.22519
194595712	chr3:194595712:G:A	1.29007e-06	-1.5873	-0.498609
194595819	chr3:194595819:A:G	2.47236e-06	-0.210243	-1.22519
194595871	chr3:194595871:C:T	3.60213e-06	-1.33471e-10	-1.05909
194595900	chr3:194595900:C:T	1.22505e-06	-1.6112	-0.526426
194595914	chr3:194595914:C:T	1.43425e-06	-1.42566	-0.554312
194596097	chr3:194596097:C:T	2.57828e-06	-0.167701	-1.22579
194596166	chr3:194596166:C:T	2.74755e-06	-0.0991239	-1.23078
194596264	chr3:194596264:G:A	1.29644e-06	-1.57899	-0.502001
194596281	chr3:194596281:A:G	1.86173e-06	-0.625366	-1.09374
194596341	chr3:194596341:G:A	1.02071e-05	1.19833	-1.21585
194596397	chr3:194596397:C:T	6.62217e-07	-1.62131	-1.13147
194596651	chr3:194596651:C:T	3.58377e-06	-1.33471e-10	-1.0642
194596758	chr3:194596758:G:A	1.44851e-06	-1.44513	-0.524948
194596934	chr3:194596934:T:C	9.6522e-07	-1.41465	-0.961364
194597003	chr3:194597003:G:A	2.62247e-06	-0.150708	-1.22579
194597041	chr3:194597041:A:G	1.27662e-06	-1.58772	-0.508673
194597448	chr3:194597448:C:G	1.45692e-06	-1.62365	-0.340636
194597467	chr3:194597467:T:C	3.89449e-06	-1.33471e-10	-0.981049
194597599	chr3:194597599:G:A	3.5531e-06	-1.33471e-10	-1.07279
194597705	chr3:194597705:T:C	1.30073e-06	-1.58714	-0.490546
194597720	chr3:194597720:C:T	1.40998e-06	-1.58569	-0.411349
194597743	chr3:194597743:G:A	1.37551e-06	-1.58197	-0.439814
194597964	chr3:194597964:T:C	1.19992e-06	-1.60936	-0.549003
194598020	chr3:194598020:G:A	3.72411e-06	-1.33471e-10	-1.02578
194598100	chr3:194598100:T:A	1.56004e-06	-1.4038	-0.492106
194598198	chr3:194598198:C:G	2.24669e-06	-1.53116	-2.69129e-10
194598199	chr3:194598199:A:AAC	2.28462e-06	-1.51441	-2.69129e-10
194598206	chr3:194598206:T:G	3.75257e-06	-1.33471e-10	-1.01817
194598276	chr3:194598276:A:T	3.44496e-06	-1.33471e-10	-1.1037
194598391	chr3:194598391:T:C	1.58205e-06	-1.37583	-0.506063
194598412	chr3:194598412:G:A	3.10885e-06	-1.33471e-10	-1.20636
194598436	chr3:194598436:TA:T	1.52671e-06	-1.37077	-0.546724
194598584	chr3:194598584:G:A	1.53644e-06	-1.41496	-0.496182
194598589	chr3:194598589:G:A	1.53637e-06	-1.41491	-0.496275
194598591	chr3:194598591:G:A	1.52811e-06	-1.4203	-0.496277
194598604	chr3:194598604:A:G	1.52158e-06	-1.41429	-0.506572
194598629	chr3:194598629:G:A	1.55795e-06	-1.40201	-0.49523
194598679	chr3:194598679:G:A	2.14853e-06	-0.58876	-0.987066
194598730	chr3:194598730:C:T	3.0384e-06	-1.33471e-10	-1.22928
194598739	chr3:194598739:C:T	1.47541e-06	-1.44496	-0.506715
194598761	chr3:194598761:C:T	7.45305e-07	-1.40305	-1.23153
194598818	chr3:194598818:G:A	1.5638e-06	-1.41112	-0.482375
194598863	chr3:194598863:A:G	3.69138e-06	-1.33471e-10	-1.03461
194598965	chr3:194598965:C:A	1.7312e-06	-1.39548	-0.396318
194598997	chr3:194598997:G:A	7.88273e-06	0.770946	-1.04688
194599058	chr3:194599058:G:A	1.71717e-06	-1.39608	-0.403852
194599064	chr3:194599064:G:C	1.73119e-06	-1.38179	-0.410017
194599153	chr3:194599153:C:T	7.26536e-07	-1.51156	-1.14851
194599189	chr3:194599189:C:T	3.193e-06	-1.33471e-10	-1.17965
194599340	chr3:194599340:T:C	7.65442e-07	-1.45466	-1.15325
194599407	chr3:194599407:C:T	9.15383e-06	0.52817	-0.654609
194599809	chr3:194599809:G:C	1.13683e-06	-1.39717	-0.815196
194599866	chr3:194599866:TCTC:T	2.14646e-06	-0.489288	-1.0875
194599920	chr3:194599920:C:T	3.04251e-06	-1.33471e-10	-1.22793
194600199	chr3:194600199:T:C	3.08219e-06	-0.684184	-0.530788
194600324	chr3:194600324:T:C	6.62517e-06	0.646579	-1.09631
194600353	chr3:194600353:G:C	4.6572e-06	0.295604	-1.0978
194600374	chr3:194600374:C:T	1.20122e-06	-1.37465	-0.782617
194600486	chr3:194600486:C:T	3.52524e-06	-1.33471e-10	-1.08066
194600528	chr3:194600528:C:T	3.83399e-06	-1.33471e-10	-0.996705
194600576	chr3:194600576:A:G	1.10386e-06	-1.40672	-0.835086
194600608	chr3:194600608:A:G	3.17747e-06	-0.728081	-0.456445
194600682	chr3:194600682:C:T	1.38189e-06	-1.44821	-0.568951
194600802	chr3:194600802:G:C	3.73142e-06	-1.33471e-10	-1.02382
194600818	chr3:194600818:A:G	1.00564e-06	-1.38408	-0.950912
194600823	chr3:194600823:A:T	3.4543e-06	-0.0108294	-1.09016
194600909	chr3:194600909:T:C	1.1781e-06	-1.64275	-0.533953
194601237	chr3:194601237:C:T	1.25221e-06	-1.3741	-0.741601
194601322	chr3:194601322:G:A	7.05366e-07	-1.45971	-1.22994
194601340	chr3:194601340:C:T	9.70025e-07	-1.26386	-1.10718
194601390	chr3:194601390:C:T	3.05525e-06	-1.33471e-10	-1.22375
194601489	chr3:194601489:A:G	3.62457e-06	0.0429778	-1.09585
194601582	chr3:194601582:C:T	3.56248e-06	-1.33471e-10	-1.07016
194601678	chr3:194601678:C:G	3.25435e-06	-1.33471e-10	-1.16062
194601739	chr3:194601739:T:C	2.41397e-06	-0.323786	-1.13555
194601762	chr3:194601762:T:C	3.26553e-06	-1.33471e-10	-1.15719
194601775	chr3:194601775:A:G	3.09102e-06	-1.33471e-10	-1.21211
194601922	chr3:194601922:C:G	3.53483e-06	-1.33471e-10	-1.07795
194602270	chr3:194602270:T:C	2.47425e-06	-0.2203	-1.21438
194602466	chr3:194602466:G:A	3.18469e-06	-1.33471e-10	-1.18226
194602470	chr3:194602470:T:C	2.64448e-06	-0.362003	-1.00613
194602526	chr3:194602526:C:T	3.57372e-06	0.0760739	-1.14308
194602578	chr3:194602578:G:A	1.12585e-05	0.0805136	-2.69129e-10
194602891	chr3:194602891:T:G	2.84178e-06	-0.453337	-0.842843
194602894	chr3:194602894:T:G	1.24925e-06	-1.62537	-0.492696
194602945	chr3:194602945:C:T	3.19187e-06	-1.33471e-10	-1.18
194603211	chr3:194603211:G:C	2.21951e-06	-0.564066	-0.97926
194603466	chr3:194603466:T:C	2.84689e-06	-0.0930041	-1.20138
194603473	chr3:194603473:CTG:C	7.80717e-06	-1.33471e-10	-0.28557
194603572	chr3:194603572:G:A	2.94048e-06	-0.225636	-1.0364
194603628	chr3:194603628:T:C	9.4556e-07	-1.41998	-0.976609
194603741	chr3:194603741:T:G	2.83047e-06	-0.249217	-1.05095
194603763	chr3:194603763:G:A	2.79924e-06	-0.265274	-1.04599
194603877	chr3:194603877:G:A	2.30527e-06	-0.416026	-1.08939
194604002	chr3:194604002:C:T	2.85445e-06	-0.233224	-1.05851
194604073	chr3:194604073:C:G	3.96697e-06	0.128066	-1.09068
194604108	chr3:194604108:G:C	2.88614e-06	-0.233097	-1.0476
194604210	chr3:194604210:A:G	2.55421e-06	-0.65151	-0.751356
194604253	chr3:194604253:C:A	2.4134e-06	-0.557907	-0.90167
194604277	chr3:194604277:A:G	6.25138e-07	-1.62977	-1.18062
194604281	chr3:194604281:G:A	2.28032e-06	-0.582805	-0.933493
194604326	chr3:194604326:G:A	3.80097e-06	-1.33471e-10	-1.00536
194604329	chr3:194604329:G:A	5.87004e-06	0.614348	-1.1851
194604374	chr3:194604374:G:A	3.52996e-06	-1.33471e-10	-1.07933
194604404	chr3:194604404:C:T	3.47296e-06	-1.33471e-10	-1.0956
194604596	chr3:194604596:C:T	2.80919e-06	-0.0864239	-1.22129
194604667	chr3:194604667:C:G	2.68356e-06	-0.325992	-1.02747
194604767	chr3:194604767:T:C	2.9477e-06	-0.0431482	-1.21644
194605039	chr3:194605039:C:T	6.49047e-06	-1.33471e-10	-0.470276
194605069	chr3:194605069:A:T	2.28661e-06	-0.361171	-1.15237
194605186	chr3:194605186:A:G	6.04569e-06	-1.33471e-10	-0.541266
194605366	chr3:194605366:A:G	5.82865e-06	-1.33471e-10	-0.577826
194605382	chr3:194605382:T:C	4.95698e-06	0.449216	-1.18903
194605562	chr3:194605562:C:T	3.0659e-06	-1.33471e-10	-1.22027
194605699	chr3:194605699:G:A	4.02352e-06	-0.948454	-2.69129e-10
194605826	chr3:194605826:G:T	3.22679e-06	-0.520038	-0.649086
194605892	chr3:194605892:CAGCCCTTGATGGGTTAGGTGCACA:C	3.54024e-06	-1.33471e-10	-1.07642
194605991	chr3:194605991:A:G	3.33301e-06	-1.33471e-10	-1.13674
194606251	chr3:194606251:G:C	1.98674e-06	-1.65412	-2.69129e-10
194606369	chr3:194606369:T:C	2.00173e-06	-0.414993	-1.2316
194606411	chr3:194606411:G:A	9.15049e-06	0.397846	-0.52465
194606641	chr3:194606641:T:A	2.32675e-06	-0.264529	-1.23161
194606706	chr3:194606706:G:A	2.32783e-06	-0.264514	-1.23116
194606715	chr3:194606715:G:A	3.03207e-06	-1.33471e-10	-1.23137
194606737	chr3:194606737:T:C	2.41304e-06	-0.230066	-1.22966
194607182	chr3:194607182:G:T	9.1413e-05	2.17478	-2.69129e-10
194607569	chr3:194607569:G:A	7.46699e-07	-1.64743	-0.985275
194607622	chr3:194607622:G:A	9.22466e-07	-1.65217	-0.769144
194607762	chr3:194607762:C:G	3.04586e-06	-1.33471e-10	-1.22683
194607795	chr3:194607795:A:G	1.03044e-06	-1.12063	-1.19
194607920	chr3:194607920:C:T	3.79096e-06	-1.33471e-10	-1.00799
194608753	chr3:194608753:G:A	8.49374e-07	-1.32702	-1.17685
194608762	chr3:194608762:C:T	8.07899e-06	-1.33471e-10	-0.251345
194608834	chr3:194608834:A:G	3.17122e-06	-1.33471e-10	-1.1865
194609076	chr3:194609076:T:C	7.2582e-07	-1.43091	-1.23016
194609521	chr3:194609521:C:T	1.65886e-06	-1.16474	-0.669739
194610058	chr3:194610058:C:T	3.06347e-06	-1.33471e-10	-1.22106
194610115	chr3:194610115:T:G	3.47596e-06	-1.33471e-10	-1.09474
194610313	chr3:194610313:C:T	3.35285e-06	-1.33471e-10	-1.1308
194610594	chr3:194610594:T:C	8.61455e-06	-1.33471e-10	-0.187159
194610627	chr3:194610627:C:T	3.24155e-06	-1.33471e-10	-1.16456
194610673	chr3:194610673:C:T	1.98711e-06	-1.65393	-2.69129e-10
194610695	chr3:194610695:T:A	3.11945e-06	-1.33471e-10	-1.20295
194610864	chr3:194610864:A:G	3.15528e-06	-1.33471e-10	-1.19154
194610902	chr3:194610902:C:T	4.47841e-06	-1.33471e-10	-0.841343
194611146	chr3:194611146:A:T	1.4805e-06	-1.02283	-0.925394
194611306	chr3:194611306:T:C	1.29532e-05	0.935905	-0.715174
194611385	chr3:194611385:G:A	1.04378e-05	0.940085	-0.935264
194612279	chr3:194612279:G:A	2.10409e-06	-1.59673	-2.69129e-10
194612415	chr3:194612415:T:C	4.54439e-06	-1.33471e-10	-0.826718
194612757	chr3:194612757:T:C	7.00851e-07	-1.46537	-1.2307
194612766	chr3:194612766:G:A	2.74734e-06	-0.420133	-0.909847
194612864	chr3:194612864:C:CCG	3.24895e-06	-1.16228	-2.69129e-10
194612865	chr3:194612865:T:C	2.33896e-06	-1.00499	-0.485919
194612904	chr3:194612904:T:G	4.43262e-06	-1.33471e-10	-0.85162
194612943	chr3:194612943:C:T	2.27112e-06	-0.499235	-1.0211
194613094	chr3:194613094:C:T	8.25455e-06	-1.33471e-10	-0.229847
194613128	chr3:194613128:T:C	3.95507e-06	-1.33471e-10	-0.965614
194613143	chr3:194613143:G:A	2.48146e-06	-0.744318	-0.687447
194613322	chr3:194613322:T:C	3.08513e-06	-0.749219	-0.464798
194613380	chr3:194613380:G:A	7.40641e-07	-1.48711	-1.15374
194613468	chr3:194613468:A:G	2.52704e-06	-0.70115	-0.712414
194613835	chr3:194613835:A:G	2.19436e-06	-0.716184	-0.838538
194613983	chr3:194613983:A:G	2.37681e-06	-0.815369	-0.659484
194614284	chr3:194614284:T:C	2.06525e-06	-0.714968	-0.900392
194614306	chr3:194614306:C:T	3.29016e-06	-1.14968	-2.69129e-10
194614319	chr3:194614319:T:C	2.29101e-06	-0.739317	-0.772302
194614968	chr3:194614968:G:A	4.04777e-06	-1.33471e-10	-0.942446
194615091	chr3:194615091:T:A	3.614e-06	-1.33471e-10	-1.0558
194615566	chr3:194615566:C:T	3.05475e-06	-1.33471e-10	-1.22392
194615918	chr3:194615918:A:C	8.41472e-05	2.77529	-0.68333
194616059	chr3:194616059:T:C	0.0013444	4.86309	-2.69129e-10
194616154	chr3:194616154:C:T	3.90145e-06	-1.33471e-10	-0.979262
194616288	chr3:194616288:A:G	3.31495e-06	-0.797541	-0.344629
194616859	chr3:194616859:C:T	3.38837e-06	-1.33471e-10	-1.12026
194616979	chr3:194616979:T:G	5.783e-06	-0.614184	0.0284953
194617172	chr3:194617172:T:C	2.2329e-06	-1.15555	-0.38176
194617620	chr3:194617620:G:A	3.9672e-06	-1.33471e-10	-0.962551
194617670	chr3:194617670:G:A	1.87494e-05	0.590549	-2.69129e-10
194617694	chr3:194617694:C:T	1.7433e-06	-0.820177	-0.964658
194617809	chr3:194617809:A:T	1.59355e-06	-0.783667	-1.09098
194617833	chr3:194617833:A:C	1.60077e-06	-0.76867	-1.10145
194617919	chr3:194617919:C:G	3.19414e-06	-1.33471e-10	-1.17929
194618015	chr3:194618015:C:T	2.227e-06	-1.53996	-2.69129e-10
194618064	chr3:194618064:C:T	5.7655e-06	-0.844386	0.255667
194618130	chr3:194618130:G:A	1.54906e-06	-0.806046	-1.09692
194618370	chr3:194618370:C:T	3.06404e-06	-1.33471e-10	-1.22088
194618451	chr3:194618451:A:G	7.49605e-07	-1.46677	-1.16205
194618584	chr3:194618584:T:C	2.90636e-06	-1.27371	-2.69129e-10
194619232	chr3:194619232:C:G	8.97801e-07	-1.51437	-0.93405
194619422	chr3:194619422:G:A	1.35394e-06	-0.913438	-1.12416
194619474	chr3:194619474:G:A	3.14139e-06	-1.33471e-10	-1.19595
194619862	chr3:194619862:C:G	3.19909e-06	-1.33471e-10	-1.17775
194620186	chr3:194620186:G:C	1.79865e-05	-1.33471e-10	0.549009
194620247	chr3:194620247:T:C	1.59501e-06	-1.43235	-0.441389
194620578	chr3:194620578:G:A	6.53024e-06	-1.33471e-10	-0.464169
194620598	chr3:194620598:G:A	4.20903e-06	-0.851845	-0.0515341
194620748	chr3:194620748:G:A	1.29349e-06	-1.65304	-0.430227
194620750	chr3:194620750:G:A	0.000191252	4.01906	-1.10608
194620882	chr3:194620882:C:T	6.7726e-06	-1.33471e-10	-0.427727
194620896	chr3:194620896:G:A	1.99768e-06	-1.64862	-2.69129e-10
194621144	chr3:194621144:C:T	7.35265e-06	-0.882974	0.537423
194621191	chr3:194621191:C:T	7.49522e-06	-0.844604	0.518258
194621415	chr3:194621415:C:T	1.65374e-05	1.58687	-1.12185
194621502	chr3:194621502:G:A	4.04437e-06	-1.33471e-10	-0.943287
194621557	chr3:194621557:G:A	5.74918e-06	-1.33471e-10	-0.591554
194621579	chr3:194621579:C:T	3.06072e-06	-1.33471e-10	-1.22196
194621589	chr3:194621589:G:T	3.17904e-06	-1.33471e-10	-1.18403
194621861	chr3:194621861:G:A	1.13278e-05	-1.33471e-10	0.0866468
194621892	chr3:194621892:A:G	1.91252e-06	-0.552531	-1.13966
194622177	chr3:194622177:A:G	1.82542e-06	-0.615139	-1.12366
194622442	chr3:194622442:G:A	3.20208e-06	-1.33471e-10	-1.17681
194622462	chr3:194622462:G:A	2.12177e-06	-1.58836	-2.69129e-10
194622492	chr3:194622492:G:A	3.52324e-06	-1.33471e-10	-1.08123
194622511	chr3:194622511:C:T	3.13021e-06	-1.33471e-10	-1.19951
194622512	chr3:194622512:G:A	1.4726e-05	-1.33471e-10	0.349001
194622536	chr3:194622536:C:A	3.04282e-06	-1.33471e-10	-1.22783
194622602	chr3:194622602:T:G	3.1622e-06	-1.33471e-10	-1.18934
194622788	chr3:194622788:C:T	3.49892e-06	-1.33471e-10	-1.08816
194622968	chr3:194622968:T:C	1.13158e-05	-1.33471e-10	0.0855899
194623001	chr3:194623001:G:A	3.03202e-06	-1.33471e-10	-1.23138
194623165	chr3:194623165:T:C	5.86123e-06	-1.33471e-10	-0.572252
194623369	chr3:194623369:C:T	4.28354e-06	-1.33471e-10	-0.885833
194623420	chr3:194623420:C:T	4.12612e-06	-1.33471e-10	-0.923274
194623699	chr3:194623699:C:T	3.25456e-05	-1.33471e-10	1.14203
194623788	chr3:194623788:CAT:C	3.03661e-06	-1.33471e-10	-1.22987
194623797	chr3:194623797:G:C	7.61572e-07	-1.50027	-1.11272
194623959	chr3:194623959:CT:C	1.17796e-05	1.34179	-1.21603
194624064	chr3:194624064:C:T	6.62453e-06	-1.33471e-10	-0.449832
194624115	chr3:194624115:G:A	5.76983e-06	0.407368	-0.995338
194624446	chr3:194624446:G:A	3.5803e-06	-1.33471e-10	-1.06517
194624561	chr3:194624561:G:T	3.07717e-06	-1.33471e-10	-1.2166
194624709	chr3:194624709:A:G	3.25552e-06	-0.0913354	-1.06892
194624864	chr3:194624864:C:T	1.0762e-05	1.2595	-1.22409
194625273	chr3:194625273:C:T	6.35236e-07	-1.57416	-1.22021
194625396	chr3:194625396:C:G	2.46724e-05	0.492482	0.37259
194625616	chr3:194625616:A:G	2.70884e-05	0.430854	0.527638
194625729	chr3:194625729:C:T	3.05426e-06	-1.33471e-10	-1.22407
194625770	chr3:194625770:G:A	1.35727e-06	-1.37018	-0.664954
194625798	chr3:194625798:C:T	3.35891e-06	-1.33471e-10	-1.12899
194625824	chr3:194625824:T:C	2.68064e-05	0.42704	0.52099
194626003	chr3:194626003:G:A	1.18922e-05	-1.33471e-10	0.135267
194626074	chr3:194626074:A:G	2.98079e-05	0.48186	0.572302
194626487	chr3:194626487:G:A	3.46108e-05	0.482177	0.721376
194626647	chr3:194626647:A:G	2.82446e-06	-1.30229	-2.69129e-10
194626715	chr3:194626715:G:A	2.36385e-05	0.400327	0.421939
194626722	chr3:194626722:C:T	2.95534e-05	0.364658	0.68093
194626723	chr3:194626723:A:G	2.29623e-05	0.31438	0.478861
194626785	chr3:194626785:G:A	3.19324e-05	0.50128	0.62173
194627070	chr3:194627070:C:T	3.29878e-05	0.680876	0.474651
194627232	chr3:194627232:C:T	6.45845e-06	-1.42419	0.948968
194627414	chr3:194627414:A:T	1.30057e-05	1.45182	-1.22704
194627444	chr3:194627444:G:GGTTT	3.08573e-05	0.458926	0.629836
194627593	chr3:194627593:A:T	3.34945e-05	0.55905	0.611719
194627693	chr3:194627693:A:T	3.09025e-05	0.498348	0.591879
194627784	chr3:194627784:G:A	0.000136268	2.57401	-2.69129e-10
194627871	chr3:194627871:C:T	7.00132e-06	-0.682987	0.288474
194627901	chr3:194627901:C:T	3.0381e-06	-1.33471e-10	-1.22938
194628298	chr3:194628298:A:G	8.00848e-07	-1.56276	-0.999933
194628375	chr3:194628375:C:T	3.45755e-05	-1.33471e-10	1.20253
194628449	chr3:194628449:C:T	9.34897e-07	-1.62996	-0.777974
194628606	chr3:194628606:G:T	1.45108e-05	-1.33471e-10	0.334283
194628810	chr3:194628810:C:T	3.43313e-06	-1.33471e-10	-1.10714
194629033	chr3:194629033:G:A	6.44307e-06	-1.38968	0.912078
194629551	chr3:194629551:T:C	3.72482e-06	-1.33471e-10	-1.02559
194629681	chr3:194629681:G:A	3.04594e-06	-1.33471e-10	-1.2268
194631107	chr3:194631107:T:C	3.93592e-05	-1.33471e-10	1.33212
194631296	chr3:194631296:C:T	1.04401e-05	1.22932	-1.22427
194631320	chr3:194631320:A:G	8.15487e-07	-1.3667	-1.17788
194631779	chr3:194631779:C:G	1.20749e-06	-1.64539	-0.506676
194632027	chr3:194632027:C:T	3.05738e-06	-1.33471e-10	-1.22305
194632271	chr3:194632271:A:G	5.5834e-06	-1.33471e-10	-0.620814
194632591	chr3:194632591:G:A	5.21123e-06	0.42262	-1.11242
194632722	chr3:194632722:A:G	3.64287e-06	-1.33471e-10	-1.04784
194632741	chr3:194632741:C:T	1.05139e-06	-1.25058	-1.03991
194633160	chr3:194633160:C:A	3.81191e-06	-1.33471e-10	-1.00248
194633303	chr3:194633303:G:C	4.81781e-06	0.315556	-1.08385
194633761	chr3:194633761:G:A	5.29568e-06	-1.33471e-10	-0.67372
194633785	chr3:194633785:A:G	6.8737e-07	-1.48832	-1.22718
194634114	chr3:194634114:G:A	2.00576e-06	-1.64459	-2.69129e-10
194634198	chr3:194634198:G:A	3.03747e-06	-1.33471e-10	-1.22959
194634326	chr3:194634326:C:T	5.76804e-06	-1.33471e-10	-0.58828
194634637	chr3:194634637:G:C	3.61004e-06	0.0889499	-1.14584
194634788	chr3:194634788:A:G	6.45241e-07	-1.65406	-1.12469
194634825	chr3:194634825:C:T	5.80348e-07	-1.65398	-1.23076
194634866	chr3:194634866:C:T	6.0495e-07	-1.64817	-1.19506
194634928	chr3:194634928:G:A	3.07115e-06	-1.33471e-10	-1.21856
194634939	chr3:194634939:C:T	2.0258e-06	-1.63465	-2.69129e-10
194635297	chr3:194635297:G:A	6.29568e-07	-1.65366	-1.14968
194635605	chr3:194635605:G:A	5.13676e-06	-1.33471e-10	-0.704189
194635686	chr3:194635686:C:T	6.19263e-07	-1.65407	-1.16577
194635690	chr3:194635690:C:CA	6.18756e-07	-1.65298	-1.16767
194636044	chr3:194636044:C:G	5.86768e-07	-1.64992	-1.22381
194636316	chr3:194636316:C:G	8.88492e-07	-1.2315	-1.22734
194636347	chr3:194636347:C:T	1.54431e-06	-0.830997	-1.07504
194636436	chr3:194636436:T:C	3.84581e-06	-1.33471e-10	-0.993629
194636607	chr3:194636607:A:G	2.06972e-06	-1.6132	-2.69129e-10
194636722	chr3:194636722:A:G	1.19346e-05	-1.33471e-10	0.138834
194636748	chr3:194636748:G:A	6.34429e-07	-1.56877	-1.22687
194636770	chr3:194636770:A:G	6.30254e-07	-1.57066	-1.23159
194636779	chr3:194636779:G:A	9.77038e-07	-1.13518	-1.22866
194636859	chr3:194636859:A:C	1.0524e-06	-1.06019	-1.22935
194637093	chr3:194637093:G:C	5.81755e-07	-1.65406	-1.22826
194637232	chr3:194637232:A:G	3.28962e-06	-1.33471e-10	-1.14984
194637325	chr3:194637325:G:A	5.85049e-07	-1.65221	-1.22446
194637558	chr3:194637558:A:T	8.5283e-07	-1.26861	-1.2312
194637894	chr3:194637894:G:A	6.40622e-07	-1.56731	-1.21861
194638165	chr3:194638165:A:G	5.87671e-07	-1.65251	-1.21969
194638481	chr3:194638481:C:A	5.87167e-07	-1.65188	-1.22117
194638673	chr3:194638673:G:A	5.87913e-07	-1.65406	-1.21773
194638737	chr3:194638737:C:T	9.80993e-07	-1.12872	-1.23109
194638793	chr3:194638793:G:A	6.77831e-07	-1.50327	-1.2262
194639019	chr3:194639019:C:G	3.69996e-06	-1.33471e-10	-1.03229
194639347	chr3:194639347:C:G	3.09093e-06	-1.33471e-10	-1.21214
194639403	chr3:194639403:G:A	3.87831e-06	-1.33471e-10	-0.985213
194639699	chr3:194639699:T:C	3.06923e-06	-1.33471e-10	-1.21919
194639835	chr3:194639835:G:C	6.30329e-07	-1.58957	-1.21255
194639844	chr3:194639844:G:A	7.83205e-07	-1.43618	-1.14879
194639932	chr3:194639932:A:G	6.08333e-07	-1.60804	-1.2296
194640029	chr3:194640029:A:G	6.34482e-07	-1.57978	-1.21578
194640198	chr3:194640198:C:T	6.76571e-07	-1.51831	-1.21302
194640214	chr3:194640214:C:T	6.46364e-07	-1.55715	-1.21985
194640827	chr3:194640827:T:A	6.33532e-07	-1.58328	-1.21378
194640947	chr3:194640947:C:T	7.69407e-07	-1.39831	-1.20444
194640985	chr3:194640985:T:G	1.59915e-06	-0.67677	-1.19437
194641134	chr3:194641134:C:T	2.01827e-06	-0.455325	-1.18304
194642411	chr3:194642411:G:C	3.1803e-06	-1.33471e-10	-1.18364
194642511	chr3:194642511:T:C	1.2016e-06	-1.47981	-0.677147
194642542	chr3:194642542:C:T	3.03849e-06	-1.33471e-10	-1.22925
194642737	chr3:194642737:G:A	6.77488e-06	-1.33471e-10	-0.42739
194642756	chr3:194642756:C:A	6.56114e-06	-1.33471e-10	-0.459448
194642844	chr3:194642844:T:C	6.58967e-06	-1.33471e-10	-0.455108
194642946	chr3:194642946:G:A	3.65144e-06	-1.33471e-10	-1.04549
194642971	chr3:194642971:C:T	2.23509e-06	-1.53633	-2.69129e-10
194643023	chr3:194643023:G:A	2.11297e-06	-1.59252	-2.69129e-10
194643719	chr3:194643719:T:A	6.95158e-06	-1.33471e-10	-0.401642
194643909	chr3:194643909:T:C	3.56174e-06	-1.33471e-10	-1.07036
194644224	chr3:194644224:T:C	7.22534e-06	-1.33471e-10	-0.363017
194644234	chr3:194644234:C:T	3.04241e-06	-1.33471e-10	-1.22796
194644319	chr3:194644319:G:A	4.94436e-06	-1.33471e-10	-0.742365
194644347	chr3:194644347:C:T	4.84157e-06	-0.763373	-2.69129e-10
194644411	chr3:194644411:T:A	3.162e-06	-1.33471e-10	-1.18941
194644631	chr3:194644631:C:T	2.21125e-06	-1.54706	-2.69129e-10
194645278	chr3:194645278:T:C	2.08542e-06	-1.5559	-0.0497359
194645444	chr3:194645444:T:C	1.26601e-06	-1.60607	-0.498669
194645458	chr3:194645458:T:C	4.60219e-06	-1.33471e-10	-0.814079
194645831	chr3:194645831:G:A	4.09126e-06	-1.33471e-10	-0.931759
194646108	chr3:194646108:G:A	5.37932e-06	-1.33471e-10	-0.65805
194646248	chr3:194646248:GGA:G	1.1766e-05	-1.33471e-10	0.124599
194646322	chr3:194646322:A:G	1.18007e-05	-1.33471e-10	0.127549
194646770	chr3:194646770:T:C	4.2307e-06	-1.33471e-10	-0.898244
194647093	chr3:194647093:G:GTTA	8.26821e-07	-1.38507	-1.14571
194647731	chr3:194647731:C:G	4.10938e-06	-1.33471e-10	-0.92734
194647753	chr3:194647753:T:C	1.1578e-06	-1.61249	-0.5816
194647881	chr3:194647881:AAT:A	6.45427e-07	-1.59993	-1.17852
194648157	chr3:194648157:T:G	3.23207e-06	-1.33471e-10	-1.16749
194648623	chr3:194648623:T:G	2.39669e-06	-1.37407	-0.0924508
194648850	chr3:194648850:C:A	1.98727e-06	-0.60143	-1.05242
194648851	chr3:194648851:C:A	1.98273e-06	-0.606882	-1.04926
194648906	chr3:194648906:A:G	6.82958e-06	-1.33471e-10	-0.419348
194649298	chr3:194649298:C:A	3.38365e-06	-1.33471e-10	-1.12166
194649578	chr3:194649578:T:C	3.98593e-06	-1.33471e-10	-0.957841
194649644	chr3:194649644:T:C	4.12305e-06	-1.33471e-10	-0.92402
194649828	chr3:194649828:A:G	4.13447e-06	-1.33471e-10	-0.921253
194649935	chr3:194649935:T:TA	3.03127e-06	-1.33471e-10	-1.23163
194650014	chr3:194650014:G:T	4.17289e-06	-1.33471e-10	-0.912003
194650265	chr3:194650265:T:C	1.12465e-06	-1.62676	-0.596382
194650455	chr3:194650455:C:T	4.13659e-06	-1.33471e-10	-0.92074
194650547	chr3:194650547:G:A	3.07105e-06	-1.33471e-10	-1.21859
194650708	chr3:194650708:T:A	6.02452e-07	-1.62022	-1.22714
194651044	chr3:194651044:T:C	3.04834e-06	-1.33471e-10	-1.22602
194651246	chr3:194651246:T:C	3.98021e-06	-1.33471e-10	-0.959278
194651403	chr3:194651403:A:G	3.46884e-06	-1.33471e-10	-1.09679
194651620	chr3:194651620:C:T	5.97911e-07	-1.62814	-1.22678
194651621	chr3:194651621:G:A	4.45863e-06	-1.33471e-10	-0.84577
194651653	chr3:194651653:T:C	6.63792e-07	-1.53203	-1.21837
194651674	chr3:194651674:GTC:G	6.4962e-07	-1.54149	-1.23049
194651719	chr3:194651719:T:C	3.56966e-06	-1.33471e-10	-1.06814
194651914	chr3:194651914:T:C	4.17096e-06	-1.33471e-10	-0.912466
194652019	chr3:194652019:G:C	4.09198e-06	-1.13809	0.206504
194652033	chr3:194652033:T:A	3.53123e-06	-1.33471e-10	-1.07897
194652076	chr3:194652076:C:T	1.10028e-05	-1.33471e-10	0.0575404
194652233	chr3:194652233:G:A	1.58775e-06	-0.681899	-1.19639
194652367	chr3:194652367:A:C	3.04467e-06	-1.33471e-10	-1.22722
194652848	chr3:194652848:G:A	3.42981e-06	-1.33471e-10	-1.10811
194653103	chr3:194653103:T:C	8.11959e-07	-1.34749	-1.20143
194653104	chr3:194653104:G:A	8.16819e-07	-1.34378	-1.19916
194653216	chr3:194653216:T:C	2.14433e-06	-1.57779	-2.69129e-10
194653270	chr3:194653270:T:A	3.29689e-06	-1.33471e-10	-1.14763
194653418	chr3:194653418:A:G	1.33687e-06	-0.877565	-1.17272
194653447	chr3:194653447:G:A	8.05058e-07	-1.43053	-1.12692
194653492	chr3:194653492:G:A	7.13137e-07	-1.44766	-1.23103
194653695	chr3:194653695:G:A	8.18513e-07	-1.34784	-1.19304
194653962	chr3:194653962:A:G	8.2532e-07	-1.33823	-1.19437
194653980	chr3:194653980:A:G	4.35131e-06	-1.33471e-10	-0.870134
194654067	chr3:194654067:C:G	9.59834e-07	-1.40701	-0.974593
194654241	chr3:194654241:TG:T	2.30406e-06	-1.50594	-2.69129e-10
194654265	chr3:194654265:T:C	9.2199e-07	-1.38058	-1.04125
194654271	chr3:194654271:G:A	7.50584e-07	-1.40638	-1.22113
194654284	chr3:194654284:T:A	8.16935e-07	-1.35347	-1.18933
194654399	chr3:194654399:T:C	1.20831e-06	-1.6404	-0.510988
194654574	chr3:194654574:A:G	6.2705e-07	-1.58956	-1.21778
194654666	chr3:194654666:A:G	7.7367e-07	-1.37712	-1.2201
194654812	chr3:194654812:C:T	6.80179e-06	0.694599	-1.11803
194654828	chr3:194654828:C:A	8.23967e-07	-1.33763	-1.1966
194654878	chr3:194654878:G:A	1.40859e-06	-1.57926	-0.418755
194654937	chr3:194654937:T:C	8.39045e-07	-1.3991	-1.11701
194655088	chr3:194655088:G:T	1.40604e-06	-1.00116	-0.998676
194655343	chr3:194655343:A:G	3.27103e-06	-1.33471e-10	-1.15551
194655903	chr3:194655903:G:A	6.17371e-07	-1.59552	-1.22738
194656329	chr3:194656329:C:T	1.31337e-06	-1.60871	-0.459313
194656487	chr3:194656487:G:A	7.70205e-07	-1.38523	-1.21648
194656497	chr3:194656497:A:T	7.66102e-07	-1.39402	-1.21303
194656855	chr3:194656855:G:A	8.76053e-07	-1.27761	-1.19534
194656983	chr3:194656983:C:T	1.69089e-06	-0.729189	-1.08616
194657030	chr3:194657030:G:A	7.78395e-07	-1.37143	-1.2197
194657032	chr3:194657032:A:C	6.43338e-06	-1.33471e-10	-0.479112
194657057	chr3:194657057:G:A	3.16922e-06	-1.33471e-10	-1.18713
194657145	chr3:194657145:T:G	7.7418e-07	-1.38539	-1.21118
194657153	chr3:194657153:G:A	3.03384e-06	-1.33471e-10	-1.23078
194657592	chr3:194657592:A:C	1.45302e-06	-1.05091	-0.916053
194657768	chr3:194657768:G:A	7.86999e-07	-1.36927	-1.21087
194657882	chr3:194657882:C:T	4.1167e-06	-1.33471e-10	-0.92556
194658034	chr3:194658034:G:A	7.76566e-07	-1.37375	-1.21974
194658061	chr3:194658061:C:T	3.21285e-06	-1.33471e-10	-1.17345
194658143	chr3:194658143:C:T	7.95153e-07	-1.38975	-1.18008
194658248	chr3:194658248:G:A	7.90107e-07	-1.36585	-1.21035
194658282	chr3:194658282:G:A	7.77634e-07	-1.38093	-1.21118
194658761	chr3:194658761:G:T	7.7268e-07	-1.39238	-1.20612
194658828	chr3:194658828:C:T	4.10132e-06	-1.33471e-10	-0.929303
194658838	chr3:194658838:A:G	7.72177e-07	-1.38486	-1.2143
194658867	chr3:194658867:C:A	7.67771e-07	-1.3961	-1.20877
194659230	chr3:194659230:T:C	7.46347e-07	-1.42254	-1.21064
194659461	chr3:194659461:G:T	2.5311e-06	-0.646145	-0.765813
194659625	chr3:194659625:T:C	9.42478e-07	-1.42372	-0.976135
194659719	chr3:194659719:A:C	8.43301e-06	-1.33471e-10	-0.208458
194659772	chr3:194659772:G:A	7.76249e-07	-1.38088	-1.21302
194660467	chr3:194660467:G:A	4.78652e-06	-1.33471e-10	-0.774809
194660543	chr3:194660543:T:C	1.01908e-06	-1.35127	-0.970444
194660705	chr3:194660705:T:A	1.7257e-06	-1.56618	-0.228799
194660801	chr3:194660801:A:G	1.01115e-06	-1.35763	-0.971888
194660951	chr3:194660951:G:A	7.46524e-07	-1.525	-1.10794
194661013	chr3:194661013:C:T	8.09502e-07	-1.36507	-1.18688
194661335	chr3:194661335:G:C	4.257e-06	-1.33471e-10	-0.892046
194661503	chr3:194661503:C:T	1.15857e-06	-1.22303	-0.97039
194661692	chr3:194661692:A:G	9.44875e-07	-1.38076	-1.01656
194661959	chr3:194661959:T:C	9.35538e-07	-1.41838	-0.988867
194661997	chr3:194661997:A:C	9.09042e-07	-1.42754	-1.00844
194662093	chr3:194662093:G:A	8.99742e-07	-1.43718	-1.00908
194662439	chr3:194662439:T:C	5.80708e-07	-1.65303	-1.23109
194662618	chr3:194662618:C:T	4.46114e-06	-1.33471e-10	-0.845209
194662633	chr3:194662633:G:A	7.98535e-07	-1.42626	-1.13933
194662646	chr3:194662646:C:T	1.36045e-06	-1.57517	-0.457626
194662718	chr3:194662718:C:T	8.1997e-07	-1.40073	-1.13837
194662758	chr3:194662758:G:A	7.70287e-07	-1.37154	-1.23006
194662983	chr3:194662983:C:G	2.14764e-06	-0.724349	-0.851892
194663212	chr3:194663212:A:G	9.14068e-07	-1.40531	-1.02515
194663276	chr3:194663276:A:G	4.18505e-06	-1.33471e-10	-0.909093
194663372	chr3:194663372:G:A	3.85671e-06	-1.33471e-10	-0.990797
194663764	chr3:194663764:G:A	3.39287e-06	-1.33471e-10	-1.11894
194663855	chr3:194663855:G:A	2.8815e-06	-1.63622	0.353915
194663864	chr3:194663864:C:A	1.88936e-06	-0.926716	-0.777657
194663937	chr3:194663937:G:A	7.76419e-07	-1.41197	-1.1817
194664054	chr3:194664054:C:A	8.08098e-07	-1.42552	-1.12816
194664208	chr3:194664208:C:T	6.15868e-07	-1.59413	-1.23121
194664387	chr3:194664387:C:T	7.51708e-07	-1.43012	-1.1959
194664429	chr3:194664429:C:T	7.13784e-06	-1.33471e-10	-0.375202
194664544	chr3:194664544:A:G	7.77794e-07	-1.37282	-1.21909
194664604	chr3:194664604:T:C	7.1759e-06	-1.33471e-10	-0.369884
194664638	chr3:194664638:G:A	7.76052e-07	-1.40492	-1.18923
194664995	chr3:194664995:A:G	7.74018e-07	-1.41927	-1.1775
194665071	chr3:194665071:T:C	6.73692e-07	-1.60353	-1.13206
194665122	chr3:194665122:G:A	4.96867e-06	-1.33471e-10	-0.737461
194665238	chr3:194665238:C:T	3.33804e-06	-1.33471e-10	-1.13523
194665407	chr3:194665407:C:T	7.64386e-07	-1.42528	-1.18401
194666042	chr3:194666042:C:A	6.00209e-07	-1.65229	-1.1988
194666152	chr3:194666152:A:G	8.4441e-07	-1.35459	-1.15514
194666457	chr3:194666457:C:T	5.8216e-07	-1.65286	-1.22876
194666524	chr3:194666524:A:G	8.46395e-07	-1.40281	-1.10457
194666571	chr3:194666571:C:T	6.14151e-07	-1.59813	-1.23
194666839	chr3:194666839:G:A	1.54944e-06	-1.30922	-0.593501
194666890	chr3:194666890:A:C	7.94414e-07	-1.40503	-1.16573
194667107	chr3:194667107:C:T	2.82909e-06	-1.30066	-2.69129e-10
194667212	chr3:194667212:G:A	8.72837e-07	-1.37641	-1.10021
194667276	chr3:194667276:A:G	5.8461e-07	-1.65399	-1.22343
194667343	chr3:194667343:A:G	8.30682e-07	-1.37568	-1.15044
194667714	chr3:194667714:G:A	7.46038e-07	-1.45705	-1.17654
194667994	chr3:194667994:A:G	2.24807e-06	-1.53054	-2.69129e-10
194668454	chr3:194668454:A:AT	4.48162e-06	-1.33471e-10	-0.840626
194668778	chr3:194668778:G:T	7.67111e-07	-1.42172	-1.18402
194668792	chr3:194668792:A:C	7.57117e-07	-1.4317	-1.18715
194668832	chr3:194668832:A:C	3.93876e-06	-0.969746	-2.69129e-10
194668919	chr3:194668919:ACT:A	7.61033e-07	-1.43477	-1.17892
194668977	chr3:194668977:T:C	7.69275e-07	-1.42876	-1.17416
194668979	chr3:194668979:C:T	7.53728e-07	-1.46595	-1.15739
194669069	chr3:194669069:C:T	3.20718e-06	-1.33471e-10	-1.17522
194669286	chr3:194669286:C:A	5.83986e-07	-1.64959	-1.2289
194669654	chr3:194669654:G:C	7.57509e-07	-1.42735	-1.19099
194669700	chr3:194669700:A:G	8.16555e-07	-1.3698	-1.17348
194669704	chr3:194669704:A:C	7.48302e-07	-1.43938	-1.19118
194669728	chr3:194669728:T:C	6.75403e-06	-1.33471e-10	-0.430472
194669786	chr3:194669786:G:T	9.6646e-06	-0.0721419	-2.69129e-10
194669984	chr3:194669984:C:A	8.76226e-07	-1.33884	-1.13391
194670290	chr3:194670290:G:A	4.62983e-06	-1.33471e-10	-0.808092
194670431	chr3:194670431:T:A	7.49916e-07	-1.45071	-1.1777
194670566	chr3:194670566:T:C	7.93062e-07	-1.56526	-1.00721
194670686	chr3:194670686:C:T	5.71842e-06	-1.33471e-10	-0.596919
194671091	chr3:194671091:G:A	2.0355e-06	-1.22966	-0.400214
194671251	chr3:194671251:G:A	7.52173e-07	-1.44022	-1.18518
194671396	chr3:194671396:G:A	7.33846e-07	-1.46492	-1.18515
194671541	chr3:194671541:T:A	7.99844e-07	-1.45773	-1.10622
194671670	chr3:194671670:T:A	8.89939e-07	-1.2259	-1.23132
194671954	chr3:194671954:A:C	8.81108e-07	-1.38569	-1.08149
194672479	chr3:194672479:A:G	9.15456e-07	-1.28495	-1.14399
194672558	chr3:194672558:G:A	3.33437e-06	-1.33471e-10	-1.13633
194674452	chr3:194674452:G:A	7.81383e-07	-1.61367	-0.97363
194674486	chr3:194674486:G:C	8.70079e-07	-1.28189	-1.19789
194674530	chr3:194674530:A:C	7.33359e-07	-1.436	-1.21473
194674555	chr3:194674555:C:T	6.93827e-06	-1.33471e-10	-0.403559
194675005	chr3:194675005:TG:T	1.20525e-05	-1.33471e-10	0.148664
194675200	chr3:194675200:C:T	6.76231e-07	-1.59788	-1.13395
194675839	chr3:194675839:A:G	1.60612e-05	-1.33471e-10	0.435794
194675850	chr3:194675850:A:G	1.51536e-05	-1.33471e-10	0.377627
194676013	chr3:194676013:A:T	1.336e-06	-1.17287	-0.878059
194676099	chr3:194676099:C:T	3.08937e-06	-1.33471e-10	-1.21265
194676535	chr3:194676535:A:C	5.80141e-07	-1.65355	-1.23155
194677106	chr3:194677106:A:G	7.65128e-07	-1.60903	-0.999294
194677220	chr3:194677220:G:T	1.6295e-05	-1.33471e-10	0.450244
194677677	chr3:194677677:A:G	1.60826e-05	-1.33471e-10	0.437125
194678014	chr3:194678014:G:A	6.58171e-07	-1.59187	-1.16704
194679777	chr3:194679777:G:A	7.20391e-06	-1.33471e-10	-0.365988
194680083	chr3:194680083:A:G	1.35742e-06	-1.03948	-0.995549
194680117	chr3:194680117:G:A	5.92193e-07	-1.65398	-1.21055
194680140	chr3:194680140:C:T	8.13489e-07	-1.58492	-0.962112
194680473	chr3:194680473:G:A	1.07377e-06	-1.03781	-1.23163
194680483	chr3:194680483:C:T	3.07533e-06	-1.33471e-10	-1.2172
194680658	chr3:194680658:C:T	7.34554e-07	-1.47016	-1.17894
194680872	chr3:194680872:CAA:C	1.01173e-06	-1.60209	-0.726863
194681151	chr3:194681151:G:C	7.09822e-07	-1.62894	-1.05442
194681246	chr3:194681246:T:C	1.17575e-06	-0.948211	-1.2305
194681602	chr3:194681602:C:T	1.18646e-06	-0.951649	-1.21799
194681613	chr3:194681613:T:G	7.58904e-07	-1.6479	-0.968596
194681662	chr3:194681662:G:A	1.14352e-06	-0.995731	-1.21077
194681925	chr3:194681925:G:A	6.86211e-07	-1.6238	-1.09338
194681947	chr3:194681947:C:T	1.0248e-06	-1.15026	-1.16585
194682091	chr3:194682091:G:C	3.15163e-06	-1.33471e-10	-1.19269
194682213	chr3:194682213:G:T	9.61397e-06	-1.33471e-10	-0.077395
194682279	chr3:194682279:C:T	1.21289e-06	-1.52145	-0.626156
194682280	chr3:194682280:T:C	1.20652e-06	-1.51726	-0.635608
194682424	chr3:194682424:T:C	5.40134e-06	-1.33471e-10	-0.653965
194682489	chr3:194682489:T:C	1.11736e-05	-1.33471e-10	0.0729385
194682542	chr3:194682542:A:G	1.33625e-06	-1.57532	-0.475426
194682701	chr3:194682701:T:G	1.9534e-06	-1.62239	-0.0486511
194682762	chr3:194682762:T:G	1.48277e-06	-1.63017	-0.316533
194682782	chr3:194682782:TG:T	1.16799e-06	-1.59727	-0.58806
194682836	chr3:194682836:C:T	3.03134e-06	-1.33471e-10	-1.23161
194682849	chr3:194682849:A:G	9.9337e-07	-1.52423	-0.823036
194682976	chr3:194682976:C:G	6.98736e-07	-1.5958	-1.10329
194683020	chr3:194683020:A:T	3.57688e-06	-1.33471e-10	-1.06612
194683138	chr3:194683138:G:A	7.68121e-07	-1.44865	-1.15577
194683533	chr3:194683533:T:C	5.12408e-06	-1.33471e-10	-0.706661
194683605	chr3:194683605:C:T	2.18381e-06	-1.55954	-2.69129e-10
194683793	chr3:194683793:A:G	4.74785e-06	-1.44314	0.660223
194683944	chr3:194683944:T:C	3.2562e-06	-1.33471e-10	-1.16005
194684537	chr3:194684537:AAAAGTAACTTAAATGGAAACTCAGC:A	1.49898e-06	-1.63827	-0.297555
194684901	chr3:194684901:A:T	1.3408e-06	-1.33992	-0.707424
194685199	chr3:194685199:G:T	5.88759e-06	-1.33471e-10	-0.567765
194685237	chr3:194685237:C:T	1.17611e-06	-1.33827	-0.84013
194685255	chr3:194685255:A:G	1.3015e-06	-1.559	-0.518091
194685384	chr3:194685384:C:G	7.09465e-07	-1.61314	-1.07071
194685390	chr3:194685390:C:A	1.84985e-06	-1.62623	-0.099282
194685471	chr3:194685471:G:C	1.44157e-06	-1.63393	-0.340947
194685762	chr3:194685762:A:G	1.11541e-05	-1.33471e-10	0.0711951
194686115	chr3:194686115:G:A	1.09731e-06	-1.56674	-0.681004
194686238	chr3:194686238:A:C	1.49003e-06	-1.63176	-0.310054
194686252	chr3:194686252:A:G	1.51288e-06	-1.63088	-0.295721
194686268	chr3:194686268:G:A	6.89024e-07	-1.51249	-1.2006
194686291	chr3:194686291:A:G	1.56432e-06	-1.64207	-0.251092
194686475	chr3:194686475:T:C	1.49467e-06	-1.63561	-0.303101
194686480	chr3:194686480:T:C	3.6764e-06	-1.33471e-10	-1.03868
194686660	chr3:194686660:C:G	7.06578e-06	-0.385349	-2.69129e-10
194687682	chr3:194687682:G:GCGGCAGAGGGAGATC	1.15167e-05	-1.33471e-10	0.103187
194687703	chr3:194687703:G:C	1.04023e-05	-1.33471e-10	0.00141547
194687715	chr3:194687715:G:A	3.75794e-06	-1.33471e-10	-1.01674
194687975	chr3:194687975:A:G	1.51358e-06	-1.64283	-0.283307
194688135	chr3:194688135:C:A	3.20495e-06	-1.33471e-10	-1.17591
194688308	chr3:194688308:G:A	9.05146e-06	-1.33471e-10	-0.137685
194689214	chr3:194689214:G:A	5.06571e-06	-1.33471e-10	-0.718117
194689231	chr3:194689231:G:C	3.60869e-06	-1.33471e-10	-1.05727
194689580	chr3:194689580:G:T	2.38299e-06	-1.47225	-2.69129e-10
194690425	chr3:194690425:C:G	9.24522e-07	-1.266	-1.15309
194690500	chr3:194690500:C:CAAG	1.18688e-06	-1.5003	-0.668979
194690745	chr3:194690745:C:T	3.65846e-06	-1.33471e-10	-1.04357
194691590	chr3:194691590:G:A	4.03695e-06	-1.33471e-10	-0.945122
194692513	chr3:194692513:G:A	2.16629e-06	-1.53693	-0.0306672
194693211	chr3:194693211:C:T	8.27447e-07	-1.30603	-1.22399
194693381	chr3:194693381:C:G	3.76232e-06	-1.61546	0.599888
194693418	chr3:194693418:C:A	6.8266e-07	-1.53973	-1.18264
194693737	chr3:194693737:G:A	8.7986e-06	-1.64517	1.47915
194694158	chr3:194694158:G:A	3.40796e-06	-1.33471e-10	-1.1145
194694324	chr3:194694324:T:C	8.19532e-07	-1.49956	-1.04007
194694564	chr3:194694564:A:G	2.71314e-06	-0.158128	-1.18438
194695158	chr3:194695158:A:G	2.1797e-06	-0.384747	-1.17668
194695212	chr3:194695212:C:T	1.06022e-06	-1.46914	-0.812993
194695353	chr3:194695353:T:A	8.61661e-06	-1.33471e-10	-0.18692
194695481	chr3:194695481:A:G	1.20568e-06	-1.24711	-0.906457
194695745	chr3:194695745:T:G	6.75465e-07	-1.63857	-1.09439
194695894	chr3:194695894:C:A	4.5805e-06	-1.33471e-10	-0.818804
194695975	chr3:194695975:G:A	3.04758e-06	-1.33471e-10	-1.22627
194696093	chr3:194696093:A:G	3.25762e-06	-0.251129	-0.908486
194696099	chr3:194696099:TAA:T	3.89811e-06	-1.04423	0.0641152
194696102	chr3:194696102:AAG:A	2.40399e-06	-1.46348	-2.69129e-10
194696300	chr3:194696300:C:T	2.0117e-06	-1.64163	-2.69129e-10
194696359	chr3:194696359:G:A	1.06767e-06	-1.50862	-0.76651
194696591	chr3:194696591:G:A	3.30328e-06	0.0468813	-1.19258
194696875	chr3:194696875:CCAA:C	3.24408e-06	-1.33471e-10	-1.16378
194697397	chr3:194697397:C:T	6.22515e-07	-1.59863	-1.21597
194697464	chr3:194697464:C:T	3.09532e-06	-1.33471e-10	-1.21072
194697468	chr3:194697468:G:A	1.78043e-06	-1.4126	-0.35115
194697598	chr3:194697598:C:T	3.37007e-06	-1.33471e-10	-1.12568
194697659	chr3:194697659:T:C	2.03844e-06	-1.62843	-2.69129e-10
194697799	chr3:194697799:C:T	8.79836e-07	-1.50837	-0.960266
194697831	chr3:194697831:T:C	6.79241e-06	-1.33471e-10	-0.424806
194698395	chr3:194698395:G:A	3.39361e-06	-1.33471e-10	-1.11872
194698475	chr3:194698475:A:C	7.49901e-06	-1.33471e-10	-0.325841
194698485	chr3:194698485:A:G	7.49998e-06	-1.33471e-10	-0.325711
194698596	chr3:194698596:T:C	3.98164e-06	-1.33471e-10	-0.958918
194698635	chr3:194698635:T:TG	3.30795e-06	-1.33471e-10	-1.14428
194698654	chr3:194698654:C:T	2.20084e-06	-1.55177	-2.69129e-10
194698698	chr3:194698698:A:G	3.63134e-06	-1.33471e-10	-1.05101
194698802	chr3:194698802:C:A	1.14198e-06	-1.33987	-0.867975
194698811	chr3:194698811:T:C	8.44668e-06	-0.206838	-2.69129e-10
194698992	chr3:194698992:T:C	3.10653e-06	-1.18571	-0.0213898
194699081	chr3:194699081:T:C	1.52444e-06	-1.63091	-0.288073
194699271	chr3:194699271:C:T	2.14812e-06	-0.361702	-1.21432
194699390	chr3:194699390:C:T	9.38711e-06	-1.33471e-10	-0.101274
194699700	chr3:194699700:G:A	3.06513e-06	-1.33471e-10	-1.22052
194699752	chr3:194699752:C:T	2.04963e-06	-1.62295	-2.69129e-10
194699854	chr3:194699854:C:G	1.55393e-06	-0.88055	-1.01928
194700176	chr3:194700176:C:A	2.01876e-06	-0.444409	-1.19372
194700319	chr3:194700319:G:A	7.37142e-06	-1.33471e-10	-0.343002
194700533	chr3:194700533:C:T	3.10854e-06	-1.33471e-10	-1.20646
194700567	chr3:194700567:C:T	1.59368e-06	-0.919655	-0.954909
194701014	chr3:194701014:G:A	8.17244e-07	-1.44516	-1.09727
194701082	chr3:194701082:G:A	1.11087e-05	-1.33471e-10	0.0671205
194701186	chr3:194701186:A:G	2.08549e-06	-1.60561	-2.69129e-10
194701583	chr3:194701583:A:G	1.28437e-06	-0.967182	-1.12316
194701689	chr3:194701689:A:G	5.62322e-06	-1.33471e-10	-0.613707
194702182	chr3:194702182:G:A	3.08866e-06	-0.276693	-0.936182
194702213	chr3:194702213:C:T	8.12722e-06	-1.33471e-10	-0.245392
194702495	chr3:194702495:G:A	1.21303e-06	-1.24552	-0.901969
194702540	chr3:194702540:G:A	1.01515e-06	-1.57604	-0.749533
194702633	chr3:194702633:A:G	6.88233e-07	-1.59007	-1.12417
194702661	chr3:194702661:G:A	3.21644e-06	-1.33471e-10	-1.17234
194702903	chr3:194702903:CT:C	1.48327e-05	1.25537	-0.899147
194703605	chr3:194703605:CAT:C	1.10333e-05	-1.33471e-10	0.0603041
194703706	chr3:194703706:G:A	1.27628e-06	-1.14733	-0.949331
194704091	chr3:194704091:A:C	6.71605e-06	-1.33471e-10	-0.436112
194704210	chr3:194704210:C:A	6.71166e-06	-1.33471e-10	-0.436765
194704438	chr3:194704438:T:C	3.30421e-06	-1.33471e-10	-1.14542
194704581	chr3:194704581:A:T	6.47662e-07	-1.54411	-1.23088
194704582	chr3:194704582:A:C	6.46869e-07	-1.54548	-1.23074
194704718	chr3:194704718:A:G	1.16759e-06	-1.20142	-0.984248
194704728	chr3:194704728:A:G	3.91984e-06	-1.33471e-10	-0.974562
194704869	chr3:194704869:T:C	8.66072e-06	-1.33471e-10	-0.181814
194704878	chr3:194704878:T:C	3.06642e-06	-1.33471e-10	-1.2201
194705391	chr3:194705391:C:T	3.03148e-06	-1.33471e-10	-1.23156
194705444	chr3:194705444:T:C	3.06694e-06	-1.33471e-10	-1.21993
194705555	chr3:194705555:T:C	6.3792e-07	-1.61784	-1.17231
194705889	chr3:194705889:C:T	5.82157e-07	-1.65253	-1.2291
194706076	chr3:194706076:C:T	4.33079e-06	-1.33471e-10	-0.874862
194706141	chr3:194706141:C:T	8.04042e-06	-0.25613	-2.69129e-10
194706546	chr3:194706546:T:C	3.57413e-06	0.129976	-1.19686
194706869	chr3:194706869:C:T	3.0722e-06	-1.33471e-10	-1.21822
194706952	chr3:194706952:C:T	4.01831e-06	-1.33471e-10	-0.949751
194707137	chr3:194707137:G:A	5.10794e-06	-1.33471e-10	-0.709817
194707877	chr3:194707877:C:T	3.18264e-06	-1.33471e-10	-1.1829
194708019	chr3:194708019:T:A	2.29421e-06	-0.278787	-1.23144
194708178	chr3:194708178:C:T	3.58882e-06	-1.33471e-10	-1.06279
194708502	chr3:194708502:C:T	6.31687e-07	-1.64713	-1.15284
194708535	chr3:194708535:A:G	6.56815e-07	-1.6373	-1.12367
194708642	chr3:194708642:T:C	5.82144e-07	-1.65268	-1.22897
194708784	chr3:194708784:T:C	5.81621e-07	-1.65412	-1.22842
194708876	chr3:194708876:G:A	3.15395e-06	-1.33471e-10	-1.19196
194708911	chr3:194708911:G:A	5.81988e-07	-1.6539	-1.22802
194708996	chr3:194708996:G:A	5.84569e-07	-1.64608	-1.23142
194709281	chr3:194709281:A:C	4.15451e-06	-1.33471e-10	-0.916417
194709500	chr3:194709500:A:G	1.06275e-05	-1.33471e-10	0.0228296
194710029	chr3:194710029:C:T	1.39761e-06	-0.783757	-1.22209
194710080	chr3:194710080:G:A	6.75196e-06	-1.33471e-10	-0.430778
194710121	chr3:194710121:C:T	1.30831e-05	0.23071	-2.69129e-10
194710123	chr3:194710123:G:A	6.7369e-07	-1.62386	-1.11173
194710242	chr3:194710242:G:A	3.03323e-06	-1.33471e-10	-1.23098
194710506	chr3:194710506:A:G	3.04386e-06	-1.33471e-10	-1.22749
194710548	chr3:194710548:C:T	3.09316e-06	-1.33471e-10	-1.21142
194710731	chr3:194710731:G:A	6.34664e-07	-1.59053	-1.20474
194710754	chr3:194710754:G:A	3.07412e-06	-1.33471e-10	-1.21759
194711226	chr3:194711226:T:C	5.944e-07	-1.65343	-1.20738
194711329	chr3:194711329:T:C	3.58882e-06	-1.33471e-10	-1.06279
194711853	chr3:194711853:G:C	3.33296e-06	-1.33471e-10	-1.13675
194712304	chr3:194712304:A:C	5.88769e-07	-1.64881	-1.22152
194712612	chr3:194712612:G:A	3.09618e-06	-1.33471e-10	-1.21044
194712823	chr3:194712823:T:C	3.14148e-06	-1.33471e-10	-1.19592
194713046	chr3:194713046:T:C	6.18116e-07	-1.64823	-1.17346
194713088	chr3:194713088:C:G	3.14119e-06	-1.33471e-10	-1.19601
194713123	chr3:194713123:G:A	3.74376e-06	-1.02052	-2.69129e-10
194713329	chr3:194713329:A:G	6.33145e-07	-1.58466	-1.21301
194713521	chr3:194713521:T:A	3.29307e-06	-1.33471e-10	-1.14879
194713586	chr3:194713586:A:G	7.17131e-06	-1.33471e-10	-0.370524
194713807	chr3:194713807:T:C	8.40932e-07	-1.30406	-1.2098
194714310	chr3:194714310:G:C	6.9687e-07	-1.54513	-1.15664
194714408	chr3:194714408:A:C	2.05794e-06	-0.431296	-1.18761
194714813	chr3:194714813:G:A	5.9514e-07	-1.64548	-1.21409
194714884	chr3:194714884:T:C	3.06147e-06	-1.33471e-10	-1.22172
194715405	chr3:194715405:C:T	3.09679e-06	-1.33471e-10	-1.21025
194715546	chr3:194715546:A:C	6.73154e-07	-1.51637	-1.22002
194715837	chr3:194715837:T:C	8.09891e-06	-1.33471e-10	-0.248882
194715892	chr3:194715892:C:CT	1.99828e-06	-1.64833	-2.69129e-10
194716103	chr3:194716103:T:C	8.13298e-07	-1.51596	-1.03131
194716142	chr3:194716142:C:T	3.76141e-06	-1.33471e-10	-1.01582
194716418	chr3:194716418:G:A	3.43417e-06	-1.33471e-10	-1.10684
194717579	chr3:194717579:G:A	6.56672e-07	-1.58843	-1.17276
194717605	chr3:194717605:G:A	4.27356e-06	-1.33471e-10	-0.888164
194717916	chr3:194717916:G:A	5.23641e-06	-0.684976	-2.69129e-10
194718151	chr3:194718151:A:G	5.83259e-07	-1.64814	-1.2316
194718252	chr3:194718252:G:A	3.06312e-06	-1.33471e-10	-1.22118
194718374	chr3:194718374:G:A	1.5587e-06	-1.08318	-0.813585
194718505	chr3:194718505:G:A	5.98998e-07	-1.63461	-1.2185
194718674	chr3:194718674:T:C	6.18363e-06	0.274332	-0.793038
194719085	chr3:194719085:C:T	3.04457e-06	-1.33471e-10	-1.22725
194719199	chr3:194719199:A:T	3.06874e-06	-1.33471e-10	-1.21935
194719226	chr3:194719226:G:A	4.23444e-06	-1.33471e-10	-0.897361
194719628	chr3:194719628:A:G	2.76872e-06	-1.32223	-2.69129e-10
194719987	chr3:194719987:T:C	2.12291e-06	-1.58782	-2.69129e-10
194720158	chr3:194720158:T:C	6.04264e-07	-1.63865	-1.20571
194720222	chr3:194720222:C:T	2.20234e-06	-0.80955	-0.741539
194720821	chr3:194720821:A:G	1.63489e-06	-0.708044	-1.141
194721143	chr3:194721143:A:G	8.34325e-06	-1.33471e-10	-0.219159
194721174	chr3:194721174:T:C	3.03465e-06	-1.33471e-10	-1.23052
194721272	chr3:194721272:C:T	3.30253e-06	-1.33471e-10	-1.14592
194721323	chr3:194721323:T:C	6.51359e-07	-1.63117	-1.13813
194721395	chr3:194721395:T:C	5.89647e-07	-1.63765	-1.2312
194721410	chr3:194721410:C:T	3.04864e-06	-1.33471e-10	-1.22592
194722432	chr3:194722432:C:T	3.07789e-06	-1.33471e-10	-1.21637
194722519	chr3:194722519:A:G	3.03128e-06	-1.33471e-10	-1.23163
194722553	chr3:194722553:C:T	3.09164e-06	-1.33471e-10	-1.21191
194722656	chr3:194722656:C:T	4.35145e-06	-1.33471e-10	-0.870103
194722831	chr3:194722831:G:A	6.21508e-07	-1.60546	-1.21076
194723011	chr3:194723011:A:G	9.58433e-07	-1.51161	-0.871458
194723370	chr3:194723370:T:A	2.25456e-06	-1.52766	-2.69129e-10
194723533	chr3:194723533:G:A	3.04484e-06	-1.33471e-10	-1.22716
194723636	chr3:194723636:A:T	8.84576e-06	-1.33471e-10	-0.160673
194723703	chr3:194723703:G:A	3.10491e-06	-1.33471e-10	-1.20763
194723725	chr3:194723725:C:T	3.29619e-06	-0.360589	-0.787257
194723740	chr3:194723740:A:G	6.58016e-07	-1.63441	-1.12473
194723857	chr3:194723857:A:C	6.4962e-07	-1.64121	-1.13077
194723868	chr3:194723868:C:T	5.98777e-07	-1.63607	-1.21741
194724151	chr3:194724151:G:A	3.91112e-06	-1.33471e-10	-0.976788
194724181	chr3:194724181:C:G	6.53106e-07	-1.63441	-1.13222
194724330	chr3:194724330:G:A	7.06248e-07	-1.64428	-1.04412
194724584	chr3:194724584:A:G	5.96342e-07	-1.65372	-1.20383
194724875	chr3:194724875:G:C	8.67416e-06	-1.33471e-10	-0.180264
194724880	chr3:194724880:G:A	6.04355e-06	-1.33471e-10	-0.54162
194725157	chr3:194725157:C:T	3.23183e-06	-1.33471e-10	-1.16756
194725191	chr3:194725191:A:T	3.4131e-06	-1.33471e-10	-1.11299
194725198	chr3:194725198:T:C	3.47255e-06	-1.33471e-10	-1.09572
194725347	chr3:194725347:CAG:C	6.1746e-06	-1.33471e-10	-0.520168
194725505	chr3:194725505:T:G	5.98583e-07	-1.65391	-1.19989
194725510	chr3:194725510:G:A	6.06686e-07	-1.65386	-1.1865
194725886	chr3:194725886:G:T	2.34589e-06	-1.48794	-2.69129e-10
194725947	chr3:194725947:A:G	3.64923e-06	-1.33471e-10	-1.04609
194725964	chr3:194725964:A:G	5.14507e-06	-1.33471e-10	-0.702573
194726315	chr3:194726315:C:G	7.22743e-07	-1.5638	-1.10151
194726470	chr3:194726470:C:T	6.22077e-06	-1.33471e-10	-0.512717
194727453	chr3:194727453:G:C	5.02874e-06	-1.33471e-10	-0.725443
194727502	chr3:194727502:A:G	5.84572e-07	-1.64596	-1.23153
194727540	chr3:194727540:C:T	6.95577e-07	-1.49798	-1.20565
194728070	chr3:194728070:A:G	8.09279e-07	-1.44254	-1.10969
194728110	chr3:194728110:C:T	3.62712e-06	-1.33471e-10	-1.05217
194728195	chr3:194728195:C:A	2.20621e-06	-1.54934	-2.69129e-10
194728299	chr3:194728299:T:A	7.07993e-07	-1.56637	-1.11956
194728557	chr3:194728557:C:G	3.13274e-06	-1.33471e-10	-1.1987
194728573	chr3:194728573:A:G	4.11907e-06	-1.33471e-10	-0.924985
194728936	chr3:194728936:G:C	9.47081e-07	-1.4354	-0.959587
194729119	chr3:194729119:A:G	3.98874e-06	-1.33471e-10	-0.957137
194729265	chr3:194729265:T:C	4.77137e-06	-0.777977	-2.69129e-10
194730060	chr3:194730060:T:C	3.30841e-06	-1.33471e-10	-1.14415
194731031	chr3:194731031:T:C	3.45346e-06	-1.33471e-10	-1.10123
194731397	chr3:194731397:G:T	8.81176e-07	-1.63628	-0.830833
194731413	chr3:194731413:TG:T	3.06473e-06	-1.33471e-10	-1.22065
194731564	chr3:194731564:G:A	6.66831e-07	-1.57541	-1.17042
194731650	chr3:194731650:G:A	2.56521e-06	-1.39857	-2.69129e-10
194731663	chr3:194731663:G:T	3.2289e-06	-1.33471e-10	-1.16847
194731960	chr3:194731960:T:C	6.02655e-07	-1.65288	-1.19414
194732352	chr3:194732352:G:T	1.13891e-06	-1.51997	-0.690574
194732491	chr3:194732491:G:A	3.13298e-06	-1.33471e-10	-1.19863
194732572	chr3:194732572:T:C	3.22044e-06	-1.33471e-10	-1.1711
194732623	chr3:194732623:A:G	3.52868e-06	-1.33471e-10	-1.07969
194732639	chr3:194732639:C:T	4.0177e-06	-1.33471e-10	-0.949902
194732789	chr3:194732789:C:T	1.13934e-06	-1.50151	-0.708657
194732802	chr3:194732802:G:A	4.15035e-06	-1.33471e-10	-0.917419
194732837	chr3:194732837:G:A	8.95215e-07	-1.59032	-0.860988
194733130	chr3:194733130:G:A	1.16144e-06	-1.50026	-0.690697
194733316	chr3:194733316:T:C	1.2347e-06	-1.45505	-0.674731
194733341	chr3:194733341:T:C	7.39542e-07	-1.65175	-0.990589
194733600	chr3:194733600:T:C	3.60107e-06	-1.33471e-10	-1.05938
194733865	chr3:194733865:T:C	1.14413e-06	-1.48334	-0.722625
194734243	chr3:194734243:A:G	3.06719e-06	-1.33471e-10	-1.21985
194734438	chr3:194734438:G:A	3.90464e-06	-1.33471e-10	-0.978446
194734762	chr3:194734762:C:T	3.07298e-06	-1.33471e-10	-1.21796
194734812	chr3:194734812:T:C	4.8651e-06	-1.59471	0.83618
194735037	chr3:194735037:G:A	4.95916e-06	-1.33471e-10	-0.739376
194735084	chr3:194735084:G:T	3.06791e-06	-1.33471e-10	-1.21962
194735811	chr3:194735811:T:C	1.36345e-06	-1.64897	-0.381627
194735909	chr3:194735909:G:T	1.37143e-06	-0.924139	-1.10062
194735910	chr3:194735910:C:T	1.36045e-06	-0.919729	-1.11307
194736300	chr3:194736300:AGGTCTGTTGTTCTGCTGCAGTGGTTT:A	2.29321e-05	-1.33471e-10	0.791926
194736325	chr3:194736325:T:C	2.02893e-06	-1.6331	-2.69129e-10
194736335	chr3:194736335:G:GT	1.45936e-06	-1.63019	-0.332427
194736521	chr3:194736521:C:T	3.30395e-06	-1.33471e-10	-1.14549
194736777	chr3:194736777:C:T	3.13855e-06	-1.33471e-10	-1.19685
194736963	chr3:194736963:C:T	4.96884e-05	1.56516	-2.69129e-10
194737052	chr3:194737052:A:G	3.2434e-06	-1.33471e-10	-1.16399
194737153	chr3:194737153:C:G	1.73983e-06	-1.63969	-0.14714
194737266	chr3:194737266:C:T	3.17193e-06	-1.33471e-10	-1.18627
194737441	chr3:194737441:C:T	3.03565e-06	-1.33471e-10	-1.23019
194737684	chr3:194737684:C:T	3.34236e-06	-1.33471e-10	-1.13393
194737834	chr3:194737834:A:G	7.43112e-07	-1.452	-1.18552
194737904	chr3:194737904:T:C	3.35168e-06	-1.33471e-10	-1.13115
194738022	chr3:194738022:C:T	3.15034e-06	-1.33471e-10	-1.1931
194738046	chr3:194738046:T:G	6.33461e-06	-1.33471e-10	-0.494583
194738553	chr3:194738553:C:T	2.65058e-05	-1.33471e-10	0.936752
194738783	chr3:194738783:G:C	9.18239e-07	-1.54978	-0.876129
194739529	chr3:194739529:C:T	3.46075e-06	-1.33471e-10	-1.09913
194739553	chr3:194739553:A:AG	3.83877e-06	-1.33471e-10	-0.99546
194739645	chr3:194739645:C:A	5.9912e-06	-1.33471e-10	-0.550321
194740229	chr3:194740229:C:T	4.85833e-05	-1.33471e-10	1.54267
194740833	chr3:194740833:C:T	3.0756e-06	-1.33471e-10	-1.21711
194740936	chr3:194740936:C:T	7.1176e-07	-1.52678	-1.15385
194741299	chr3:194741299:GAA:G	3.78604e-06	-1.33471e-10	-1.00929
194741420	chr3:194741420:C:G	4.81811e-06	-1.33471e-10	-0.768229
194741499	chr3:194741499:C:T	7.02994e-07	-1.57817	-1.11485
194741685	chr3:194741685:G:A	2.59388e-06	-1.15369	-0.233763
194741758	chr3:194741758:C:T	2.9433e-06	-1.26108	-2.69129e-10
194742018	chr3:194742018:C:G	2.49283e-06	-1.42719	-2.69129e-10
194742212	chr3:194742212:C:T	1.06902e-06	-1.6111	-0.662768
194743316	chr3:194743316:C:T	8.57391e-07	-1.494	-1.00048
194743426	chr3:194743426:G:A	3.95417e-06	-1.33471e-10	-0.965842
194744062	chr3:194744062:G:A	5.25089e-05	2.24202	-0.621651
194744320	chr3:194744320:T:C	2.00455e-05	-1.33471e-10	0.657395
194744504	chr3:194744504:A:G	7.81591e-07	-1.62819	-0.958849
194745705	chr3:194745705:C:T	1.29843e-06	-1.55089	-0.528562
194746006	chr3:194746006:G:C	1.14304e-06	-1.4727	-0.734223
194746085	chr3:194746085:T:C	1.13687e-06	-1.53114	-0.681193
194746240	chr3:194746240:C:T	2.81279e-06	-1.30644	-2.69129e-10
194746413	chr3:194746413:A:C	6.85553e-07	-1.49104	-1.2271
194746427	chr3:194746427:T:C	8.69552e-07	-1.25563	-1.22476
194746455	chr3:194746455:C:T	3.03721e-06	-1.33471e-10	-1.22967
194746518	chr3:194746518:C:T	1.75655e-05	-1.33471e-10	0.525326
194747158	chr3:194747158:A:G	3.55138e-06	-1.33471e-10	-1.07327
194747395	chr3:194747395:T:C	7.2034e-07	-1.6541	-1.01454
194747400	chr3:194747400:T:A	7.56005e-06	-1.33471e-10	-0.317734
194747460	chr3:194747460:G:A	2.1343e-05	0.720113	-2.69129e-10
194747737	chr3:194747737:A:G	2.43684e-06	-0.25979	-1.19012
194748273	chr3:194748273:G:T	4.1267e-06	-1.33471e-10	-0.923135
194748337	chr3:194748337:G:C	6.05302e-07	-1.62543	-1.21721
194748405	chr3:194748405:C:T	2.04237e-06	-1.6265	-2.69129e-10
194748460	chr3:194748460:G:A	3.43685e-06	-1.33471e-10	-1.10606
194748779	chr3:194748779:G:T	5.22011e-06	-1.33471e-10	-0.688093
194748999	chr3:194748999:A:G	4.92659e-06	-1.33471e-10	-0.745964
194749159	chr3:194749159:G:A	6.41125e-07	-1.55411	-1.23103
194749262	chr3:194749262:C:T	6.49759e-07	-1.54189	-1.22988
194749382	chr3:194749382:G:A	3.07087e-06	-1.33471e-10	-1.21865
194749631	chr3:194749631:C:T	6.43856e-07	-1.56214	-1.21875
194749903	chr3:194749903:T:C	1.03845e-06	-1.61016	-0.692723
194749988	chr3:194749988:G:A	6.30394e-07	-1.57043	-1.2316
194750346	chr3:194750346:C:T	3.03533e-06	-1.33471e-10	-1.23029
194750419	chr3:194750419:G:A	3.30926e-06	-1.33471e-10	-1.14389
194750678	chr3:194750678:G:A	6.05202e-07	-1.61263	-1.23017
194750889	chr3:194750889:A:T	3.08561e-06	-1.33471e-10	-1.21386
194751085	chr3:194751085:G:A	1.49238e-06	-1.10601	-0.834236
194751387	chr3:194751387:G:A	3.04953e-06	-1.33471e-10	-1.22563
194751516	chr3:194751516:TA:T	2.04189e-06	-1.62674	-2.69129e-10
194751537	chr3:194751537:T:C	3.0378e-06	-1.33471e-10	-1.22948
194751636	chr3:194751636:G:GGTACAGTAAAAATACAGTGT	3.0344e-06	-1.33471e-10	-1.2306
194751877	chr3:194751877:T:C	6.938e-07	-1.62412	-1.08206
194751885	chr3:194751885:C:G	9.24518e-06	-1.33471e-10	-0.116509
194752040	chr3:194752040:A:G	3.28559e-06	-1.33471e-10	-1.15106
194752249	chr3:194752249:G:A	6.35099e-07	-1.56936	-1.22522
194752417	chr3:194752417:A:T	6.39535e-05	-1.33471e-10	1.81754
194753063	chr3:194753063:A:T	3.0445e-06	-1.33471e-10	-1.22727
194753218	chr3:194753218:C:T	1.11536e-06	-1.61185	-0.619585
194753219	chr3:194753219:A:G	1.15856e-06	-1.60833	-0.585099
194753266	chr3:194753266:C:T	6.71673e-06	-1.33471e-10	-0.43601
194753490	chr3:194753490:T:C	8.23222e-07	-1.5419	-0.99324
194753535	chr3:194753535:G:A	1.04008e-06	-1.63163	-0.669691
194753698	chr3:194753698:C:T	1.0418e-06	-1.63751	-0.662158
194753721	chr3:194753721:G:A	3.42945e-06	-1.33471e-10	-1.10821
194753763	chr3:194753763:C:T	1.08039e-05	-1.33471e-10	0.0392987
194753806	chr3:194753806:G:A	1.13965e-05	-1.33471e-10	0.0926917
194753810	chr3:194753810:T:A	6.91686e-07	-1.6541	-1.05513
194753950	chr3:194753950:A:G	1.94653e-06	-0.552914	-1.12165
194754025	chr3:194754025:C:T	6.96413e-07	-1.65411	-1.04831
194754135	chr3:194754135:T:A	1.0299e-05	-1.33471e-10	-0.00856084
194754152	chr3:194754152:C:T	6.15006e-07	-1.59585	-1.23088
194754199	chr3:194754199:A:G	6.76252e-07	-1.64066	-1.09114
194754406	chr3:194754406:G:A	1.00775e-05	-1.33471e-10	-0.0303091
194754463	chr3:194754463:T:C	1.35849e-05	-1.33471e-10	0.268346
194754474	chr3:194754474:G:A	6.18352e-07	-1.59018	-1.23112
194754552	chr3:194754552:C:T	3.07943e-06	-1.33471e-10	-1.21587
194754745	chr3:194754745:T:G	6.38512e-07	-1.65412	-1.1351
194754866	chr3:194754866:G:T	5.13229e-06	-1.33471e-10	-0.70506
194755034	chr3:194755034:G:A	1.02891e-05	-1.33471e-10	-0.00952896
194755179	chr3:194755179:A:G	7.32597e-07	-1.65398	-0.997795
194755241	chr3:194755241:C:T	5.40552e-06	-1.33471e-10	-0.653192
194755462	chr3:194755462:A:G	3.04298e-06	-1.33471e-10	-1.22778
194755672	chr3:194755672:C:T	6.40683e-07	-1.58526	-1.20058
194755730	chr3:194755730:T:C	9.93005e-07	-1.62504	-0.72259
194755739	chr3:194755739:G:A	9.59677e-07	-1.61813	-0.763639
194755753	chr3:194755753:C:T	9.90139e-07	-1.62296	-0.727558
194755782	chr3:194755782:G:A	1.1987e-06	-1.10463	-1.05474
194756097	chr3:194756097:T:C	5.29628e-06	0.452722	-1.12633
194756126	chr3:194756126:C:T	4.6853e-06	-1.33471e-10	-0.796181
194756267	chr3:194756267:A:G	1.26996e-06	-1.63871	-0.462918
194756305	chr3:194756305:C:T	9.11636e-07	-1.61046	-0.822663
194756364	chr3:194756364:G:T	3.41506e-06	-1.33471e-10	-1.11242
194756376	chr3:194756376:G:T	4.4017e-06	-1.33471e-10	-0.858621
194757040	chr3:194757040:T:C	6.1326e-07	-1.61205	-1.21753
194757186	chr3:194757186:C:T	2.21266e-06	-1.10957	-0.436844
194757299	chr3:194757299:G:A	1.19318e-06	-1.12625	-1.03774
194757432	chr3:194757432:G:A	6.94516e-07	-1.48084	-1.22431
194757625	chr3:194757625:G:C	1.44996e-05	-1.33471e-10	0.333508
194757682	chr3:194757682:A:G	6.5544e-07	-1.55485	-1.20821
194757702	chr3:194757702:A:T	3.04223e-06	-1.33471e-10	-1.22802
194757822	chr3:194757822:T:C	1.46967e-05	-1.33471e-10	0.347012
194757895	chr3:194757895:T:C	1.26791e-05	-1.33471e-10	0.199342
194757959	chr3:194757959:G:A	6.21629e-07	-1.60136	-1.21466
194757996	chr3:194757996:G:A	1.4636e-05	-1.33471e-10	0.342871
194758303	chr3:194758303:C:T	6.39221e-07	-1.56778	-1.22033
194758392	chr3:194758392:T:C	4.09122e-06	-1.33471e-10	-0.931768
194758626	chr3:194758626:G:A	1.25802e-05	-1.33471e-10	0.19151
194758634	chr3:194758634:G:A	3.3825e-06	-1.33471e-10	-1.122
194758680	chr3:194758680:T:C	9.74431e-07	-1.5987	-0.767814
194758726	chr3:194758726:G:A	6.42793e-07	-1.56524	-1.21731
194758740	chr3:194758740:G:A	9.09547e-07	-1.61185	-0.82357
194758819	chr3:194758819:G:A	3.27974e-06	-1.33471e-10	-1.15285
194758893	chr3:194758893:C:T	6.39178e-07	-1.56707	-1.22111
194759105	chr3:194759105:G:A	9.4383e-06	-1.33471e-10	-0.0958363
194759202	chr3:194759202:C:T	3.3083e-06	-1.33471e-10	-1.14418
194759439	chr3:194759439:G:A	1.57514e-06	-0.798361	-1.0879
194759503	chr3:194759503:C:T	4.22752e-06	-1.33471e-10	-0.898997
194759515	chr3:194759515:T:G	9.48752e-07	-1.59058	-0.802637
194759529	chr3:194759529:G:A	7.83636e-07	-1.35431	-1.23011
194759839	chr3:194759839:A:G	8.39986e-07	-1.32642	-1.18856
194759892	chr3:194759892:G:A	1.21187e-06	-1.12321	-1.02524
194760099	chr3:194760099:T:G	1.24791e-05	-1.33471e-10	0.183443
194760316	chr3:194760316:T:C	5.78323e-06	-1.33471e-10	-0.58565
194760489	chr3:194760489:G:A	7.45134e-06	-1.33471e-10	-0.332218
194760785	chr3:194760785:T:C	5.51447e-06	-1.33471e-10	-0.633236
194761227	chr3:194761227:T:C	5.05272e-06	-1.33471e-10	-0.720686
194761689	chr3:194761689:A:G	7.40132e-07	-1.47533	-1.16621
194761726	chr3:194761726:G:A	7.04344e-07	-1.52168	-1.16942
194761826	chr3:194761826:A:G	7.18114e-07	-1.44338	-1.22836
194762218	chr3:194762218:C:T	6.69449e-06	-1.33471e-10	-0.439327
194762302	chr3:194762302:A:G	3.51542e-06	-1.33471e-10	-1.08345
194763197	chr3:194763197:A:G	6.15474e-06	0.656534	-1.17992
194763232	chr3:194763232:C:T	3.28512e-06	-1.33471e-10	-1.15121
194763256	chr3:194763256:T:C	6.78506e-07	-1.50759	-1.22088
194763298	chr3:194763298:T:C	4.12993e-05	-1.33471e-10	1.38023
194763551	chr3:194763551:C:A	6.08226e-07	-1.60658	-1.23125
194763792	chr3:194763792:T:C	2.0629e-06	-1.6165	-2.69129e-10
194764139	chr3:194764139:C:T	0.000113562	2.39174	-2.69129e-10
194764214	chr3:194764214:T:C	7.92477e-07	-1.41593	-1.15727
194764343	chr3:194764343:T:G	3.45485e-06	-1.33471e-10	-1.10083
194764748	chr3:194764748:C:T	4.612e-06	-1.33471e-10	-0.811951
194764936	chr3:194764936:G:T	3.60859e-06	-1.33471e-10	-1.0573
194765083	chr3:194765083:G:A	3.04206e-06	-1.33471e-10	-1.22808
194766034	chr3:194766034:C:T	3.08169e-06	-1.33471e-10	-1.21513
194766366	chr3:194766366:C:T	3.41563e-06	-1.33471e-10	-1.11225
194766442	chr3:194766442:A:G	3.60604e-06	-1.33471e-10	-1.058
194766583	chr3:194766583:GAAATAAAAA:G	3.67382e-06	-1.33471e-10	-1.03938
194766775	chr3:194766775:T:C	1.81313e-05	-1.33471e-10	0.557028
194767091	chr3:194767091:G:A	3.06678e-06	-1.33471e-10	-1.21998
194767190	chr3:194767190:T:A	8.64368e-07	-1.63112	-0.855249
194767228	chr3:194767228:T:C	8.21298e-07	-1.4322	-1.10529
194767368	chr3:194767368:C:G	3.21927e-06	-1.33471e-10	-1.17146
194767384	chr3:194767384:C:T	3.68943e-06	-1.33471e-10	-1.03514
194767522	chr3:194767522:C:T	3.14809e-06	-1.33471e-10	-1.19382
194767875	chr3:194767875:A:T	3.06678e-06	-1.33471e-10	-1.21998
194767975	chr3:194767975:C:G	3.25965e-06	-1.33471e-10	-1.15899
194767982	chr3:194767982:CA:C	3.25922e-06	-1.33471e-10	-1.15912
194768004	chr3:194768004:C:T	6.64657e-06	-1.33471e-10	-0.446511
194768156	chr3:194768156:C:T	3.91217e-06	-0.976521	-2.69129e-10
194768276	chr3:194768276:G:A	3.08429e-06	-1.33471e-10	-1.21429
194768423	chr3:194768423:A:G	3.29793e-06	-1.33471e-10	-1.14732
194768435	chr3:194768435:GT:G	3.29825e-06	-1.33471e-10	-1.14722
194768444	chr3:194768444:CCTT:C	3.27349e-06	-1.33471e-10	-1.15476
194768461	chr3:194768461:T:C	3.29441e-06	-1.33471e-10	-1.14839
194768478	chr3:194768478:T:C	3.29793e-06	-1.33471e-10	-1.14732
194768739	chr3:194768739:T:A	3.0503e-06	-1.33471e-10	-1.22537
194768842	chr3:194768842:T:C	5.98692e-07	-1.64504	-1.20858
194768880	chr3:194768880:G:C	6.46791e-07	-1.58954	-1.1868
194769008	chr3:194769008:C:T	1.19524e-06	-1.63115	-0.531106
194769407	chr3:194769407:T:G	3.14118e-06	-1.33471e-10	-1.19601
194769548	chr3:194769548:T:A	3.38757e-06	-1.33471e-10	-1.1205
194769761	chr3:194769761:G:T	3.03526e-06	-1.33471e-10	-1.23032
194769771	chr3:194769771:A:G	4.89094e-05	-1.33471e-10	1.54936
194769832	chr3:194769832:A:C	1.64278e-05	-1.33471e-10	0.458363
194770118	chr3:194770118:T:C	2.03419e-06	-1.63051	-2.69129e-10
194770193	chr3:194770193:C:T	3.13252e-06	-1.33471e-10	-1.19877
194770235	chr3:194770235:C:A	5.66952e-06	0.619228	-1.22474
194770271	chr3:194770271:C:A	3.03149e-06	-1.33471e-10	-1.23156
194770404	chr3:194770404:G:A	3.85799e-06	-1.33471e-10	-0.990464
194770767	chr3:194770767:G:T	9.48298e-07	-1.22972	-1.16398
194771094	chr3:194771094:G:C	3.19328e-06	-1.33471e-10	-1.17956
194771391	chr3:194771391:T:C	2.7747e-05	-1.33471e-10	0.982515
194771833	chr3:194771833:G:T	3.03149e-06	-1.33471e-10	-1.23156
194772228	chr3:194772228:C:T	7.25643e-06	-1.33471e-10	-0.358724
194772278	chr3:194772278:C:A	3.12064e-06	-1.33471e-10	-1.20257
194772317	chr3:194772317:G:A	3.03218e-06	-1.33471e-10	-1.23133
194772570	chr3:194772570:G:T	3.44268e-06	-1.33471e-10	-1.10436
194772721	chr3:194772721:G:A	1.7744e-05	1.31458	-0.779147
194772832	chr3:194772832:A:C	4.87267e-05	-1.33471e-10	1.54562
194772871	chr3:194772871:C:T	3.05074e-06	-1.33471e-10	-1.22523
194772921	chr3:194772921:C:T	3.03193e-06	-1.33471e-10	-1.23141
194772946	chr3:194772946:T:C	3.03149e-06	-1.33471e-10	-1.23156
194773081	chr3:194773081:C:T	3.03145e-06	-1.33471e-10	-1.23157
194773115	chr3:194773115:C:T	3.47653e-06	-1.33471e-10	-1.09458
194773201	chr3:194773201:C:T	3.03839e-06	-1.33471e-10	-1.22928
194773244	chr3:194773244:A:G	1.27887e-06	-1.47081	-0.623823
194773288	chr3:194773288:TCTTCTCTGACA:T	3.33608e-06	-1.33471e-10	-1.13582
194773351	chr3:194773351:G:A	3.03149e-06	-1.33471e-10	-1.23156
194773487	chr3:194773487:TG:T	3.37e-06	-1.33471e-10	-1.1257
194773757	chr3:194773757:G:A	2.17309e-06	-1.56446	-2.69129e-10
194773869	chr3:194773869:G:A	3.70892e-06	-1.33471e-10	-1.02987
194774320	chr3:194774320:A:C	3.03146e-06	-1.33471e-10	-1.23157
194774436	chr3:194774436:A:G	3.32262e-06	-1.33471e-10	-1.13986
194774582	chr3:194774582:TA:T	4.49529e-06	-1.33471e-10	-0.837582
194774675	chr3:194774675:A:G	3.03141e-06	-1.33471e-10	-1.23158
194774785	chr3:194774785:T:C	3.03156e-06	-1.33471e-10	-1.23154
194774828	chr3:194774828:G:A	1.18999e-05	-1.33471e-10	0.135915
194774928	chr3:194774928:C:T	4.91801e-06	-1.33471e-10	-0.747707
194774944	chr3:194774944:CTG:C	3.03146e-06	-1.33471e-10	-1.23157
194775017	chr3:194775017:G:A	3.03355e-06	-1.33471e-10	-1.23088
194775134	chr3:194775134:T:C	1.14189e-06	-0.998596	-1.20933
194775394	chr3:194775394:T:G	3.15706e-06	-1.33471e-10	-1.19097
194775712	chr3:194775712:C:T	5.16695e-06	0.519945	-1.21827
194775713	chr3:194775713:G:A	3.04907e-06	-1.33471e-10	-1.22578
194776024	chr3:194776024:G:A	3.81165e-06	-1.33471e-10	-1.00255
194776034	chr3:194776034:C:T	1.36716e-06	-1.615	-0.412878
194776117	chr3:194776117:T:C	8.60431e-07	-1.43158	-1.05935
194776345	chr3:194776345:A:G	3.04723e-06	-1.33471e-10	-1.22638
194776357	chr3:194776357:G:A	3.03226e-06	-1.33471e-10	-1.2313
194776392	chr3:194776392:G:A	3.26158e-06	-1.33471e-10	-1.1584
194776631	chr3:194776631:C:T	9.87659e-07	-1.60151	-0.751518
194777224	chr3:194777224:C:T	3.03149e-06	-1.33471e-10	-1.23156
194777389	chr3:194777389:C:T	3.85736e-06	0.156911	-1.14754
194777552	chr3:194777552:A:G	3.31075e-06	-1.33471e-10	-1.14344
194777767	chr3:194777767:C:T	3.64472e-06	0.0837256	-1.13106
194777777	chr3:194777777:C:T	4.49777e-06	-1.33471e-10	-0.837029
194777950	chr3:194777950:C:T	4.7201e-06	-1.33471e-10	-0.788783
194777958	chr3:194777958:C:T	4.55651e-06	-1.33471e-10	-0.824056
194778075	chr3:194778075:A:T	3.21891e-06	-1.33471e-10	-1.17157
194778348	chr3:194778348:C:T	4.43423e-06	-1.33471e-10	-0.851259
194778822	chr3:194778822:A:G	9.16963e-07	-1.57659	-0.850708
194778898	chr3:194778898:A:G	4.44444e-06	-1.33471e-10	-0.848958
194778988	chr3:194778988:GC:G	6.04435e-06	-1.33471e-10	-0.541488
194779015	chr3:194779015:G:C	3.41866e-06	-1.33471e-10	-1.11136
194779043	chr3:194779043:T:C	1.24198e-06	-1.52072	-0.603182
194779227	chr3:194779227:C:T	3.04791e-06	-1.33471e-10	-1.22616
194779228	chr3:194779228:G:A	3.45698e-06	-1.33471e-10	-1.10022
194779298	chr3:194779298:G:A	7.53935e-06	-1.33471e-10	-0.320476
194779360	chr3:194779360:G:A	4.48072e-06	-1.33471e-10	-0.840828
194779628	chr3:194779628:A:G	3.2555e-06	-0.93832	-0.221947
194779643	chr3:194779643:T:C	3.62721e-05	2.32469	-1.07425
194779684	chr3:194779684:G:A	3.17037e-06	-1.33471e-10	-1.18676
194779698	chr3:194779698:A:G	1.25709e-06	-1.5333	-0.578512
194779775	chr3:194779775:G:T	8.43174e-06	-1.33471e-10	-0.208609
194779788	chr3:194779788:T:A	4.48206e-06	-1.33471e-10	-0.840528
194779965	chr3:194779965:T:C	1.19321e-06	-1.39764	-0.766324
194780197	chr3:194780197:T:C	1.52784e-06	-0.959993	-0.956764
194780466	chr3:194780466:G:A	3.97726e-06	-1.33471e-10	-0.960019
194780690	chr3:194780690:A:T	3.4544e-06	0.0449246	-1.14589
194781029	chr3:194781029:C:T	3.64498e-06	-1.33471e-10	-1.04726
194781095	chr3:194781095:C:T	5.87161e-06	-1.33471e-10	-0.570483
194781236	chr3:194781236:A:G	3.12055e-06	-1.33471e-10	-1.2026
194781277	chr3:194781277:G:C	4.75777e-06	-1.33471e-10	-0.780832
194781675	chr3:194781675:T:C	2.46103e-05	-0.346183	1.20874
194781744	chr3:194781744:G:C	2.67089e-05	-1.56134	2.50572
194781766	chr3:194781766:A:G	7.90438e-05	-1.33471e-10	2.02939
194781785	chr3:194781785:C:T	8.06873e-07	-1.37251	-1.1827
194782161	chr3:194782161:C:T	1.45565e-06	-0.961796	-1.00336
194782307	chr3:194782307:G:A	5.30639e-06	-0.671701	-2.69129e-10
194782750	chr3:194782750:T:C	1.46154e-06	-0.927384	-1.03374
194782818	chr3:194782818:G:C	1.47191e-06	-0.830616	-1.12344
194782915	chr3:194782915:G:A	3.04683e-06	-1.33471e-10	-1.22651
194782942	chr3:194782942:A:G	1.40223e-06	-0.917624	-1.08492
194783298	chr3:194783298:T:C	4.43945e-06	-1.33471e-10	-0.85008
194783392	chr3:194783392:G:A	5.46794e-05	1.66087	-2.69129e-10
194783537	chr3:194783537:T:C	3.11758e-06	-1.33471e-10	-1.20356
194783611	chr3:194783611:T:G	8.15174e-06	-1.33471e-10	-0.24238
194783874	chr3:194783874:G:A	1.19764e-06	-0.933954	-1.22631
194784270	chr3:194784270:C:T	1.62845e-06	-0.772882	-1.0801
194785069	chr3:194785069:G:C	3.46229e-06	-1.33471e-10	-1.09868
194785277	chr3:194785277:T:A	0.000374522	1.29367	2.29137
194785473	chr3:194785473:ACT:A	7.56887e-07	-1.39424	-1.22492
194785569	chr3:194785569:C:T	0.000135911	-1.33471e-10	2.57139
194785698	chr3:194785698:G:A	7.29701e-07	-1.42777	-1.22796
194785852	chr3:194785852:T:G	6.74611e-07	-1.54328	-1.19095
194785940	chr3:194785940:T:C	2.46206e-06	-1.43961	-2.69129e-10
194786680	chr3:194786680:G:T	3.16858e-06	-1.33471e-10	-1.18733
194786818	chr3:194786818:T:C	7.12764e-07	-1.5218	-1.15742
194786822	chr3:194786822:A:G	3.09448e-06	-1.33471e-10	-1.21099
194787104	chr3:194787104:A:G	7.31282e-07	-1.43391	-1.21966
194787893	chr3:194787893:G:A	7.88323e-07	-1.52343	-1.05503
194787941	chr3:194787941:C:T	4.22616e-06	-1.33471e-10	-0.899317
194788223	chr3:194788223:C:A	3.2625e-06	-1.33471e-10	-1.15812
194788350	chr3:194788350:G:A	3.2401e-06	-1.33471e-10	-1.16501
194788463	chr3:194788463:A:C	1.13634e-05	-1.33471e-10	0.089788
194788634	chr3:194788634:A:G	3.31228e-06	-1.33471e-10	-1.14298
194788753	chr3:194788753:T:A	3.27981e-06	-1.33471e-10	-1.15283
194788808	chr3:194788808:G:A	3.25856e-06	-1.33471e-10	-1.15933
194788849	chr3:194788849:A:G	3.247e-06	-1.33471e-10	-1.16288
194789134	chr3:194789134:C:T	7.17224e-07	-1.48688	-1.18609
194789214	chr3:194789214:A:T	3.27e-06	-1.33471e-10	-1.15582
194789358	chr3:194789358:C:T	5.00319e-06	-0.730537	-2.69129e-10
194789557	chr3:194789557:T:C	6.43323e-07	-1.55404	-1.22768
194789703	chr3:194789703:C:A	6.46424e-06	-1.29459	0.820263
194789758	chr3:194789758:C:T	3.12027e-06	-1.33471e-10	-1.20269
194789759	chr3:194789759:G:A	3.24685e-06	-1.33471e-10	-1.16293
194790267	chr3:194790267:A:G	3.30461e-06	-1.33471e-10	-1.14529
194790304	chr3:194790304:C:T	4.41603e-06	-1.33471e-10	-0.855372
194790573	chr3:194790573:G:A	3.28958e-06	-1.33471e-10	-1.14985
194790706	chr3:194790706:A:G	3.29091e-06	-1.33471e-10	-1.14945
194790753	chr3:194790753:G:A	3.03395e-06	-1.33471e-10	-1.23075
194790839	chr3:194790839:A:G	1.03157e-05	-1.33471e-10	-0.00694708
194790946	chr3:194790946:T:C	3.38737e-06	-1.33471e-10	-1.12056
194790958	chr3:194790958:C:T	3.06539e-06	-1.33471e-10	-1.22044
194791042	chr3:194791042:C:T	6.04107e-07	-1.62882	-1.2158
194791410	chr3:194791410:C:T	2.13324e-06	-1.58297	-2.69129e-10
194791638	chr3:194791638:T:C	3.94276e-06	-1.33471e-10	-0.96873
194791655	chr3:194791655:C:T	3.21983e-06	-1.33471e-10	-1.17128
194791708	chr3:194791708:T:C	6.26072e-06	0.0111452	-0.517462
194792200	chr3:194792200:G:C	4.90195e-06	-1.33471e-10	-0.750979
194792406	chr3:194792406:T:C	6.03664e-07	-1.63719	-1.20816
194792657	chr3:194792657:AT:A	6.04956e-07	-1.62884	-1.21438
194792902	chr3:194792902:A:C	7.46781e-06	0.0594323	-0.389442
194793105	chr3:194793105:A:G	1.20281e-06	-1.14746	-1.0085
194793379	chr3:194793379:T:C	6.51538e-06	0.118431	-0.584878
194793656	chr3:194793656:C:A	3.1655e-06	-1.33471e-10	-1.1883
194793688	chr3:194793688:A:G	4.6192e-06	-1.33471e-10	-0.810391
194793709	chr3:194793709:T:C	5.9506e-07	-1.64523	-1.21447
194793822	chr3:194793822:A:G	3.03155e-06	-1.33471e-10	-1.23154
194793989	chr3:194793989:A:G	4.79592e-06	0.453101	-1.22595
194794128	chr3:194794128:G:T	3.93213e-06	-1.33471e-10	-0.97143
194794362	chr3:194794362:T:TG	3.22125e-06	-1.33471e-10	-1.17084
194794417	chr3:194794417:A:G	2.18025e-06	-1.56117	-2.69129e-10
194794432	chr3:194794432:T:C	4.14515e-06	-1.33471e-10	-0.918674
194794679	chr3:194794679:A:G	3.84293e-06	-1.33471e-10	-0.994377
194794692	chr3:194794692:C:A	8.64399e-07	-1.6541	-0.832231
194794873	chr3:194794873:G:A	4.1257e-06	-1.33471e-10	-0.923375
194795152	chr3:194795152:C:A	1.55534e-06	-0.694525	-1.20439
194795446	chr3:194795446:C:T	6.48008e-06	0.226162	-0.698041
194795543	chr3:194795543:G:A	2.0961e-06	-1.60053	-2.69129e-10
194796486	chr3:194796486:G:A	3.23283e-06	-1.33471e-10	-1.16725
194796634	chr3:194796634:C:G	8.66729e-07	-1.65138	-0.83226
194796770	chr3:194796770:A:T	2.11615e-05	0.365262	0.346309
194796984	chr3:194796984:T:TA	6.78849e-06	-1.33471e-10	-0.425384
194797116	chr3:194797116:T:G	1.17828e-05	0.598087	-0.47206
194797335	chr3:194797335:G:A	3.48284e-06	-1.33471e-10	-1.09276
194797357	chr3:194797357:C:T	2.60652e-06	-0.255035	-1.12756
194797489	chr3:194797489:C:T	7.88204e-06	-1.33471e-10	-0.276025
194797651	chr3:194797651:G:C	5.3596e-06	-1.33471e-10	-0.661722
194797740	chr3:194797740:A:G	1.7915e-06	-1.59921	-0.158344
194797754	chr3:194797754:C:T	3.90056e-06	-1.33471e-10	-0.979492
194797800	chr3:194797800:A:G	8.35216e-07	-1.61203	-0.908648
194797911	chr3:194797911:T:C	1.37313e-05	-1.1373	1.41636
194798166	chr3:194798166:G:A	3.1254e-06	-1.33471e-10	-1.20105
194798389	chr3:194798389:C:T	1.52927e-05	-1.33471e-10	0.386765
194799044	chr3:194799044:G:A	4.05173e-06	-0.0921788	-0.849288
194799136	chr3:194799136:C:T	4.0514e-06	-1.33471e-10	-0.941549
194799988	chr3:194799988:G:T	4.81838e-06	-1.56366	0.795488
194800076	chr3:194800076:C:T	2.84385e-06	-0.306285	-0.98917
194800184	chr3:194800184:G:A	2.5784e-06	-0.382302	-1.01114
194800238	chr3:194800238:C:G	3.08615e-06	-1.33471e-10	-1.21369
194800359	chr3:194800359:T:C	3.19082e-06	-1.33471e-10	-1.18033
194800630	chr3:194800630:C:A	7.20887e-06	0.38988	-0.75518
194800787	chr3:194800787:G:A	4.2868e-06	-1.33471e-10	-0.885071
194800843	chr3:194800843:G:C	3.3333e-06	-1.33471e-10	-1.13665
194800920	chr3:194800920:C:T	4.83016e-06	-0.765732	-2.69129e-10
194801252	chr3:194801252:A:G	3.49612e-06	0.134468	-1.22343
194801319	chr3:194801319:T:C	1.62153e-06	-0.791265	-1.06598
194802417	chr3:194802417:C:A	3.34193e-06	-1.33471e-10	-1.13406
194802497	chr3:194802497:C:T	3.04377e-06	-1.33471e-10	-1.22751
194802665	chr3:194802665:A:C	8.45843e-06	-1.33471e-10	-0.205448
194803028	chr3:194803028:A:G	6.61448e-06	0.652914	-1.10427
194803086	chr3:194803086:AC:A	3.06153e-06	-1.33471e-10	-1.2217
194803305	chr3:194803305:C:G	3.96991e-06	0.166274	-1.12814
194803548	chr3:194803548:C:A	3.79055e-06	-1.33471e-10	-1.0081
194803609	chr3:194803609:A:T	1.10972e-05	0.771804	-0.70572
194803809	chr3:194803809:A:T	9.47951e-06	-1.33471e-10	-0.0914796
194803905	chr3:194803905:A:G	2.09478e-05	0.0197289	0.681695
194803956	chr3:194803956:A:T	9.06604e-06	-1.33471e-10	-0.136076
194805459	chr3:194805459:A:G	3.05621e-06	-1.33471e-10	-1.22344
194805467	chr3:194805467:TG:T	1.7801e-05	1.2501	-0.711455
194805537	chr3:194805537:G:A	6.89243e-06	-0.0988479	-0.31134
194805686	chr3:194805686:C:T	2.79602e-06	-0.653848	-0.658568
194805806	chr3:194805806:C:A	1.41224e-05	1.06375	-0.7566
194805866	chr3:194805866:G:A	4.34677e-06	-1.33471e-10	-0.871179
194806106	chr3:194806106:A:G	3.04752e-06	-1.33471e-10	-1.22628
194806134	chr3:194806134:C:T	1.51056e-06	-1.04383	-0.884302
194806190	chr3:194806190:T:C	8.78391e-06	-1.33471e-10	-0.16769
194806345	chr3:194806345:C:T	3.06268e-06	-1.33471e-10	-1.22132
194806465	chr3:194806465:A:G	4.62563e-06	-0.371429	-0.437571
194806479	chr3:194806479:T:C	8.8159e-06	-1.33471e-10	-0.164055
194807201	chr3:194807201:C:T	8.97041e-06	-0.14668	-2.69129e-10
194807609	chr3:194807609:C:T	3.49275e-06	-0.299173	-0.790749
194807745	chr3:194807745:T:G	3.05241e-06	-1.33471e-10	-1.22468
194807762	chr3:194807762:T:G	8.32498e-06	-1.33471e-10	-0.221352
194807819	chr3:194807819:C:G	1.00802e-05	1.10316	-1.13319
194808154	chr3:194808154:T:C	4.43035e-06	0.302813	-1.15495
194808187	chr3:194808187:G:A	7.91971e-07	-1.37382	-1.20003
194808354	chr3:194808354:G:A	3.07406e-06	-1.33471e-10	-1.21761
194808683	chr3:194808683:G:A	9.68562e-07	-1.19803	-1.17452
194808959	chr3:194808959:G:T	4.8449e-06	-1.33471e-10	-0.762685
194808965	chr3:194808965:A:T	3.0572e-06	-1.33471e-10	-1.22311
194809044	chr3:194809044:C:G	3.54724e-06	-1.33471e-10	-1.07444
194809188	chr3:194809188:C:T	4.22214e-06	-0.87059	-0.0296803
194809307	chr3:194809307:G:A	8.18896e-07	-1.34207	-1.19834
194809615	chr3:194809615:C:T	3.06102e-06	-1.33471e-10	-1.22187
194809712	chr3:194809712:C:G	2.43245e-06	-0.541929	-0.909785
194809835	chr3:194809835:T:C	3.32547e-06	-0.976269	-0.162731
194809894	chr3:194809894:T:A	6.48554e-07	-1.65218	-1.12144
194809993	chr3:194809993:G:A	3.03421e-06	-1.33471e-10	-1.23066
194810001	chr3:194810001:T:C	6.11673e-06	-1.33471e-10	-0.529583
194810199	chr3:194810199:C:T	3.52133e-06	-0.561054	-0.520718
194810333	chr3:194810333:T:A	3.54366e-06	-0.874437	-0.201014
194810398	chr3:194810398:A:G	8.56073e-06	-1.33471e-10	-0.193427
194810406	chr3:194810406:GTCAAA:G	3.05983e-06	-1.33471e-10	-1.22225
194810524	chr3:194810524:A:G	2.14329e-06	-1.57827	-2.69129e-10
194810675	chr3:194810675:G:A	4.12332e-06	-1.33471e-10	-0.923953
194810935	chr3:194810935:TC:T	8.28869e-06	-1.33471e-10	-0.225719
194810978	chr3:194810978:T:G	3.06843e-06	-1.33471e-10	-1.21945
194811004	chr3:194811004:A:T	1.54824e-06	-1.39987	-0.50362
194811197	chr3:194811197:A:G	4.90745e-06	-1.33471e-10	-0.749857
194811416	chr3:194811416:C:T	3.07457e-06	-1.33471e-10	-1.21745
194811508	chr3:194811508:A:G	1.26953e-06	-1.62985	-0.472112
194811582	chr3:194811582:A:G	6.33859e-06	0.528638	-1.02259
194811621	chr3:194811621:T:C	3.61298e-06	-1.17554	0.119462
194811694	chr3:194811694:G:A	1.0742e-05	1.22578	-1.19223
194811713	chr3:194811713:A:G	3.57486e-06	-1.1725	0.105812
194812288	chr3:194812288:G:A	4.90124e-06	-1.33471e-10	-0.751123
194812512	chr3:194812512:G:A	5.92989e-05	-1.33471e-10	1.74198
194812646	chr3:194812646:G:A	2.03006e-06	-1.63255	-2.69129e-10
194812741	chr3:194812741:C:A	2.08567e-06	-0.716623	-0.8889
194812822	chr3:194812822:T:G	4.5857e-06	-1.33471e-10	-0.817668
194812944	chr3:194812944:A:G	3.7108e-06	-1.33471e-10	-1.02936
194813456	chr3:194813456:C:G	4.96039e-06	-1.33471e-10	-0.739128
194813485	chr3:194813485:G:C	3.12969e-05	-1.33471e-10	1.10291
194813603	chr3:194813603:C:T	5.47968e-05	-1.33471e-10	1.66302
194813713	chr3:194813713:G:T	4.7684e-06	-1.33471e-10	-0.7786
194813756	chr3:194813756:G:A	4.22887e-06	-1.33471e-10	-0.898677
194814092	chr3:194814092:C:T	3.10192e-06	-1.33471e-10	-1.20859
194814146	chr3:194814146:G:A	4.13928e-06	-1.33471e-10	-0.92009
194814389	chr3:194814389:T:C	3.11073e-06	-1.33471e-10	-1.20576
194814427	chr3:194814427:G:A	3.63076e-06	-1.33471e-10	-1.05117
194814458	chr3:194814458:GA:G	6.90986e-07	-1.57638	-1.13386
194815470	chr3:194815470:C:T	4.66786e-06	-1.33471e-10	-0.799911
194815608	chr3:194815608:T:C	1.04566e-06	-1.42778	-0.868185
194815781	chr3:194815781:A:G	1.65201e-06	-0.673073	-1.16554
194815804	chr3:194815804:C:T	1.241e-06	-1.49926	-0.625438
194815908	chr3:194815908:G:T	3.10558e-06	-1.33471e-10	-1.20741
194815933	chr3:194815933:T:C	4.78231e-06	-1.33471e-10	-0.775688
194816219	chr3:194816219:T:G	1.2498e-05	-1.33471e-10	0.184957
194816439	chr3:194816439:G:A	7.01472e-07	-1.65407	-1.04112
194816521	chr3:194816521:C:T	3.30476e-06	-1.33471e-10	-1.14525
194816583	chr3:194816583:G:T	7.14694e-07	-1.48189	-1.19462
194816618	chr3:194816618:A:G	3.06239e-06	-1.33471e-10	-1.22141
194816796	chr3:194816796:G:A	3.08665e-06	-1.33471e-10	-1.21353
194816882	chr3:194816882:A:C	1.70209e-06	-0.927825	-0.88093
194817121	chr3:194817121:A:T	7.63475e-06	-1.33471e-10	-0.307902
194817377	chr3:194817377:C:T	3.39653e-06	-1.33471e-10	-1.11786
194817459	chr3:194817459:C:T	3.62284e-06	-1.33471e-10	-1.05335
194817729	chr3:194817729:T:A	3.73645e-06	-1.33471e-10	-1.02248
194817773	chr3:194817773:A:G	1.03795e-06	-1.64487	-0.658496
194817836	chr3:194817836:C:A	3.12261e-06	-1.20194	-2.69129e-10
194817980	chr3:194817980:A:G	3.07917e-06	-1.33471e-10	-1.21595
194818001	chr3:194818001:C:T	5.19975e-06	-0.368956	-0.323044
194818058	chr3:194818058:C:G	5.74936e-06	-1.35146	0.759934
194818064	chr3:194818064:T:C	3.23757e-06	-1.33471e-10	-1.16579
194818175	chr3:194818175:G:A	3.20438e-06	-1.33471e-10	-1.17609
194818314	chr3:194818314:C:T	7.11251e-07	-1.64431	-1.03703
194818392	chr3:194818392:T:C	3.2946e-06	-1.10668	-0.0416485
194818573	chr3:194818573:C:G	1.16246e-06	-0.958535	-1.23154
194818876	chr3:194818876:G:A	3.64052e-06	-1.04848	-2.69129e-10
194819007	chr3:194819007:T:C	2.05441e-06	-0.554333	-1.06629
194819137	chr3:194819137:C:T	3.89367e-06	-0.772623	-0.208637
194819145	chr3:194819145:C:T	3.46725e-06	-1.33471e-10	-1.09725
194819893	chr3:194819893:T:C	8.18073e-07	-1.47773	-1.06369
194820209	chr3:194820209:C:T	6.81965e-06	-1.33471e-10	-0.420803
194820229	chr3:194820229:G:A	3.77467e-06	-0.109037	-0.903262
194820239	chr3:194820239:G:A	1.83452e-05	0.568754	-2.69129e-10
194820660	chr3:194820660:C:A	7.03392e-06	-1.33471e-10	-0.389867
194821563	chr3:194821563:A:C	3.70883e-06	-1.33471e-10	-1.02989
194821828	chr3:194821828:C:A	2.47792e-06	-0.797531	-0.635661
194822094	chr3:194822094:A:C	1.61933e-06	-1.09823	-0.760366
194822128	chr3:194822128:G:A	1.65147e-06	-1.16372	-0.675226
194822385	chr3:194822385:C:T	8.27131e-06	-0.336019	0.1082
194822425	chr3:194822425:C:G	6.96429e-06	-0.178721	-0.221095
194822880	chr3:194822880:T:C	2.12824e-05	-1.50244	2.21971
194822944	chr3:194822944:C:T	4.80517e-06	-1.33471e-10	-0.770918
194823561	chr3:194823561:A:C	1.67968e-05	0.366343	0.114234
194823572	chr3:194823572:G:A	4.08335e-06	-1.33471e-10	-0.933694
194823821	chr3:194823821:C:A	3.38325e-06	-1.33471e-10	-1.12177
194823842	chr3:194823842:C:T	3.59026e-06	-1.33471e-10	-1.06239
194823848	chr3:194823848:A:G	2.84423e-05	-0.738335	1.7456
194824094	chr3:194824094:T:TC	9.52528e-07	-1.62042	-0.768826
194824171	chr3:194824171:A:C	2.86539e-06	-1.28791	-2.69129e-10
194824215	chr3:194824215:G:A	2.53943e-05	1.49317	-0.59926
194824318	chr3:194824318:A:G	4.64142e-06	-0.805592	-2.69129e-10
194824478	chr3:194824478:G:A	9.31404e-06	-0.109089	-2.69129e-10
194824493	chr3:194824493:C:T	2.00797e-06	-0.431866	-1.21162
194825017	chr3:194825017:T:A	3.09367e-06	-1.33471e-10	-1.21126
194825060	chr3:194825060:G:A	4.96232e-06	-1.33471e-10	-0.738737
194825174	chr3:194825174:A:C	8.32809e-06	0.480836	-0.701814
194825352	chr3:194825352:C:T	4.19802e-06	-1.33471e-10	-0.905999
194825415	chr3:194825415:T:C	7.6389e-07	-1.4241	-1.18584
194825689	chr3:194825689:G:A	3.03156e-06	-1.33471e-10	-1.23154
194825994	chr3:194825994:T:C	3.1276e-06	0.0170334	-1.21738
194826843	chr3:194826843:C:T	6.42861e-06	-1.33471e-10	-0.479853
194826851	chr3:194826851:G:A	6.61727e-06	-0.450929	-2.69129e-10
194826866	chr3:194826866:T:C	6.7025e-06	-1.33471e-10	-0.438131
194827090	chr3:194827090:T:C	5.1882e-06	0.311981	-1.00621
194827927	chr3:194827927:C:T	7.28476e-06	-0.354827	-2.69129e-10
194827999	chr3:194827999:C:T	4.32249e-06	-1.33471e-10	-0.87678
194828199	chr3:194828199:G:T	5.50696e-06	-0.634599	-2.69129e-10
194828596	chr3:194828596:G:C	9.62967e-06	0.516851	-0.592613
194828761	chr3:194828761:C:T	9.43463e-06	0.449057	-0.545281
194828796	chr3:194828796:A:G	2.34378e-06	-0.372069	-1.11678
194828817	chr3:194828817:C:T	7.11434e-07	-1.62443	-1.05665
194828847	chr3:194828847:G:A	3.56958e-06	-0.949185	-0.118978
194828881	chr3:194828881:G:A	4.40684e-06	0.279518	-1.13697
194828884	chr3:194828884:C:T	5.05255e-06	-1.33471e-10	-0.720719
194829010	chr3:194829010:C:T	6.62868e-06	-0.931172	0.481966
194829158	chr3:194829158:A:G	4.52093e-06	-1.33471e-10	-0.831893
194829659	chr3:194829659:A:G	1.69002e-06	-0.920607	-0.895265
194829832	chr3:194829832:CAGTGAGACG:C	1.04249e-05	-1.51047	1.51405
194829844	chr3:194829844:A:T	1.05757e-06	-1.11203	-1.17261
194829876	chr3:194829876:C:T	3.07566e-06	-0.617785	-0.599306
194830060	chr3:194830060:A:G	2.02241e-06	-0.416858	-1.21947
194830235	chr3:194830235:C:A	2.03113e-06	-0.404067	-1.22795
194830339	chr3:194830339:T:C	2.16982e-06	-0.345413	-1.22055
194830408	chr3:194830408:TG:T	1.34461e-06	-1.43475	-0.609752
194830486	chr3:194830486:T:C	1.3112e-06	-1.2549	-0.814773
194830677	chr3:194830677:C:G	4.25883e-06	-1.33471e-10	-0.891617
194830931	chr3:194830931:C:T	2.02548e-06	-0.412187	-1.22262
194831173	chr3:194831173:A:C	8.53071e-06	-1.5221	1.32516
194831263	chr3:194831263:T:G	2.00145e-06	-1.64674	-2.69129e-10
194831416	chr3:194831416:A:G	1.3498e-06	-1.46904	-0.571616
194831550	chr3:194831550:G:A	9.90762e-06	0.468228	-0.515535
194831651	chr3:194831651:G:A	1.99766e-06	-1.64864	-2.69129e-10
194831753	chr3:194831753:T:C	4.3e-06	-1.33471e-10	-0.881996
194831792	chr3:194831792:G:A	1.73179e-06	-0.593363	-1.19809
194831802	chr3:194831802:G:T	1.85905e-06	-0.523271	-1.19728
194831935	chr3:194831935:C:T	3.12521e-06	-1.6464	0.445285
194831936	chr3:194831936:G:A	6.52344e-06	-1.33471e-10	-0.46521
194831967	chr3:194831967:C:T	2.13419e-06	-0.521544	-1.06098
194832173	chr3:194832173:C:T	1.41575e-06	-0.820691	-1.17226
194832453	chr3:194832453:C:T	9.81856e-07	-1.22429	-1.13464
194832501	chr3:194832501:A:G	9.57529e-07	-1.58212	-0.801892
194832524	chr3:194832524:C:T	1.09139e-05	0.0494225	-2.69129e-10
194833280	chr3:194833280:C:T	3.24745e-06	-1.33471e-10	-1.16274
194833509	chr3:194833509:G:A	6.21672e-06	-1.33471e-10	-0.513369
194833702	chr3:194833702:C:T	1.12013e-05	0.0754206	-2.69129e-10
194833738	chr3:194833738:TGTC:T	8.42265e-07	-1.58912	-0.923147
194833927	chr3:194833927:T:C	4.71887e-06	-1.33471e-10	-0.789043
194834014	chr3:194834014:A:AG	1.4615e-05	0.341435	-2.69129e-10
194834074	chr3:194834074:C:T	6.97036e-06	-1.33471e-10	-0.398945
194834118	chr3:194834118:A:G	9.75576e-06	0.494926	-0.55768
194834123	chr3:194834123:A:G	1.12487e-05	0.598753	-0.519114
194834305	chr3:194834305:T:A	6.77279e-06	-1.33471e-10	-0.427699
194834637	chr3:194834637:G:A	8.71117e-06	0.397299	-0.573305
194834681	chr3:194834681:G:C	2.69622e-06	-0.12531	-1.22345
194834836	chr3:194834836:C:T	5.66451e-06	-1.33471e-10	-0.606391
194834879	chr3:194834879:A:C	1.06154e-05	0.0216976	-2.69129e-10
194835586	chr3:194835586:T:C	1.9955e-06	-1.64972	-2.69129e-10
194835747	chr3:194835747:G:A	1.44739e-05	-1.33471e-10	0.331732
194835925	chr3:194835925:G:T	1.45487e-05	-1.33471e-10	0.336891
194836088	chr3:194836088:T:C	4.3356e-06	-1.33471e-10	-0.873751
194836184	chr3:194836184:T:C	4.78358e-06	-1.33471e-10	-0.775422
194836333	chr3:194836333:G:T	4.01648e-06	-1.33471e-10	-0.950205
194836334	chr3:194836334:G:A	4.01648e-06	-1.33471e-10	-0.950205
194836362	chr3:194836362:A:G	7.87486e-07	-1.60016	-0.979356
194836365	chr3:194836365:A:G	7.82506e-07	-1.62271	-0.963151
194836484	chr3:194836484:G:A	7.6177e-07	-1.43875	-1.17397
194836522	chr3:194836522:T:A	3.44083e-06	-1.33471e-10	-1.1049
194836876	chr3:194836876:C:T	2.00361e-06	-1.64566	-2.69129e-10
194836910	chr3:194836910:A:G	1.80475e-06	-1.30294	-0.447249
194837123	chr3:194837123:G:T	4.91768e-06	-1.33471e-10	-0.747776
194837556	chr3:194837556:G:A	4.77977e-06	-1.33471e-10	-0.77622
194837604	chr3:194837604:T:A	1.90022e-06	-0.91213	-0.786513
194838071	chr3:194838071:T:C	3.51682e-06	-1.33471e-10	-1.08306
194838383	chr3:194838383:CAA:C	1.00781e-06	-1.47055	-0.862277
194838744	chr3:194838744:G:A	8.09858e-07	-1.57505	-0.97646
194838747	chr3:194838747:C:T	7.33863e-07	-1.55434	-1.09571
194839145	chr3:194839145:T:C	2.31649e-05	-1.33471e-10	0.802028
194839399	chr3:194839399:A:G	7.02785e-06	-1.33471e-10	-0.390731
194839406	chr3:194839406:C:T	2.27308e-06	-1.51948	-2.69129e-10
194839426	chr3:194839426:G:A	3.7239e-06	-1.56627	0.540424
194839829	chr3:194839829:T:C	4.45471e-06	-1.33471e-10	-0.84665
194839877	chr3:194839877:C:T	5.81266e-06	-1.33471e-10	-0.580574
194839942	chr3:194839942:G:A	9.15303e-06	-0.126527	-2.69129e-10
194839970	chr3:194839970:C:T	8.0613e-07	-1.37163	-1.18449
194840397	chr3:194840397:C:A	3.02138e-06	-1.2349	-2.69129e-10
194840589	chr3:194840589:C:T	2.07847e-05	-1.31892	2.01252
194840658	chr3:194840658:A:G	5.32171e-06	-1.33471e-10	-0.668818
194840815	chr3:194840815:C:T	5.42458e-06	-1.33471e-10	-0.649672
194840817	chr3:194840817:C:G	2.26041e-06	-1.62951	0.104447
194840918	chr3:194840918:T:C	5.33306e-06	-1.33471e-10	-0.666688
194840962	chr3:194840962:C:T	7.05419e-07	-1.4911	-1.19848
194840963	chr3:194840963:G:A	3.03379e-06	-1.33471e-10	-1.2308
194841055	chr3:194841055:G:A	3.91807e-06	-1.33471e-10	-0.975013
194841154	chr3:194841154:A:G	3.23327e-06	-1.33471e-10	-1.16712
194841357	chr3:194841357:T:A	8.8242e-07	-1.65194	-0.813755
194841415	chr3:194841415:G:A	3.82514e-06	-0.999016	-2.69129e-10
194842002	chr3:194842002:T:C	3.91141e-06	-1.33471e-10	-0.976713
194842005	chr3:194842005:C:A	1.15354e-06	-1.5203	-0.677478
194842496	chr3:194842496:TG:T	8.6097e-07	-1.64714	-0.843162
194842556	chr3:194842556:C:T	1.23361e-05	0.171921	-2.69129e-10
194842788	chr3:194842788:G:A	8.98372e-07	-1.64622	-0.801565
194843023	chr3:194843023:G:C	3.03441e-06	-1.33471e-10	-1.23059
194843331	chr3:194843331:A:G	8.90046e-07	-1.64412	-0.812979
194843353	chr3:194843353:G:A	5.29483e-06	-1.33471e-10	-0.673881
194843387	chr3:194843387:C:T	8.93294e-07	-1.64691	-0.806541
194843619	chr3:194843619:C:T	6.51377e-06	-1.33471e-10	-0.466694
194843643	chr3:194843643:A:G	8.91622e-07	-1.64629	-0.80903
194843654	chr3:194843654:T:G	8.65746e-07	-1.64624	-0.838533
194843663	chr3:194843663:G:A	8.8523e-07	-1.64532	-0.817196
194843667	chr3:194843667:G:A	5.82767e-06	-1.33471e-10	-0.577995
194843686	chr3:194843686:G:A	5.90243e-06	-1.33471e-10	-0.565248
194843776	chr3:194843776:A:G	8.57438e-07	-1.63693	-0.857489
194843790	chr3:194843790:T:C	6.44359e-06	-0.477526	-2.69129e-10
194843889	chr3:194843889:A:C	8.76223e-07	-1.64439	-0.828353
194844015	chr3:194844015:A:G	8.82238e-07	-1.64103	-0.824879
194844149	chr3:194844149:G:A	4.49521e-06	-1.33471e-10	-0.837598
194844198	chr3:194844198:G:A	6.84139e-07	-1.50717	-1.21304
194844202	chr3:194844202:A:G	6.57575e-07	-1.60663	-1.15318
194844409	chr3:194844409:T:C	8.25616e-07	-1.64847	-0.883769
194844438	chr3:194844438:C:G	8.50535e-07	-1.65058	-0.851923
194844448	chr3:194844448:C:T	2.69911e-06	-1.64692	0.299228
194844488	chr3:194844488:G:T	6.38345e-07	-1.61935	-1.17014
194844759	chr3:194844759:C:G	6.46852e-06	-0.473665	-2.69129e-10
194844952	chr3:194844952:T:C	8.01666e-07	-1.65412	-0.907553
194845112	chr3:194845112:T:C	8.11744e-07	-1.65412	-0.895064
194845142	chr3:194845142:C:T	6.2725e-06	-1.33471e-10	-0.504437
194846670	chr3:194846670:T:C	7.0478e-07	-1.63353	-1.05695
194846801	chr3:194846801:A:T	7.80255e-07	-1.652	-0.936747
194846950	chr3:194846950:C:T	7.89743e-07	-1.65032	-0.926343
194847069	chr3:194847069:G:A	2.748e-06	-1.34831	0.018569
194847217	chr3:194847217:G:A	3.87709e-06	-1.33471e-10	-0.985527
194847236	chr3:194847236:C:T	7.98873e-07	-1.65141	-0.91375
194847571	chr3:194847571:C:T	3.65868e-06	-1.33471e-10	-1.04351
194847572	chr3:194847572:G:A	7.99504e-07	-1.65412	-0.910254
194847581	chr3:194847581:A:G	7.96457e-07	-1.65222	-0.915976
194847648	chr3:194847648:C:G	1.69344e-06	-1.54862	-0.265231
194847673	chr3:194847673:C:T	6.22936e-07	-1.6536	-1.16032
194847809	chr3:194847809:T:C	3.22485e-06	-1.33471e-10	-1.16972
194847851	chr3:194847851:A:G	8.05891e-07	-1.65279	-0.903633
194848311	chr3:194848311:A:G	8.06078e-07	-1.65277	-0.903419
194848326	chr3:194848326:G:A	3.20455e-06	-1.33471e-10	-1.17604
194848366	chr3:194848366:A:G	8.36924e-07	-1.65062	-0.868011
194848381	chr3:194848381:C:T	4.4829e-06	-1.33471e-10	-0.840342
194848492	chr3:194848492:C:T	8.11315e-07	-1.65177	-0.897938
194848530	chr3:194848530:C:T	8.08938e-07	-1.65222	-0.900423
194848555	chr3:194848555:C:A	2.19871e-06	-1.55274	-2.69129e-10
194848577	chr3:194848577:G:A	8.12525e-07	-1.65218	-0.896045
194848599	chr3:194848599:C:A	8.21284e-07	-1.65179	-0.885709
194848666	chr3:194848666:G:A	6.13e-06	-1.33471e-10	-0.527417
194848750	chr3:194848750:C:G	8.21245e-07	-1.65021	-0.887331
194848756	chr3:194848756:C:T	7.23243e-06	-1.33471e-10	-0.362037
194848773	chr3:194848773:G:A	3.85482e-06	-1.33471e-10	-0.991288
194848816	chr3:194848816:T:C	8.21916e-07	-1.64994	-0.886789
194848916	chr3:194848916:G:A	1.43236e-06	-1.5112	-0.470094
194848956	chr3:194848956:C:T	7.97192e-07	-1.65011	-0.917161
194849196	chr3:194849196:A:T	9.33812e-06	-1.33471e-10	-0.106507
194849313	chr3:194849313:G:A	6.27073e-07	-1.65412	-1.15318
194849330	chr3:194849330:T:C	4.20178e-06	-1.64092	0.73582
194849342	chr3:194849342:T:TA	8.15422e-07	-1.65159	-0.893075
194849405	chr3:194849405:G:A	7.96949e-07	-1.65074	-0.916839
194849453	chr3:194849453:C:T	8.22733e-07	-1.6532	-0.882539
194849563	chr3:194849563:AC:A	6.7971e-06	-1.33471e-10	-0.424116
194849888	chr3:194849888:G:A	5.47794e-06	-1.33471e-10	-0.639883
194850566	chr3:194850566:C:T	2.63665e-06	-1.41815	0.0470434
194850607	chr3:194850607:A:G	1.62741e-06	-1.49136	-0.362261
194850776	chr3:194850776:G:C	7.158e-06	-1.33471e-10	-0.372381
194851032	chr3:194851032:C:T	3.22251e-06	-1.33471e-10	-1.17045
194851261	chr3:194851261:T:A	2.43959e-06	-1.45026	0.00147855
194851556	chr3:194851556:C:G	1.10846e-06	-1.43198	-0.805657
194851621	chr3:194851621:C:T	1.59838e-06	-1.12756	-0.744061
194851622	chr3:194851622:C:T	1.60231e-06	-1.12333	-0.745837
194851633	chr3:194851633:G:A	1.14858e-06	-1.50465	-0.697436
194851646	chr3:194851646:C:T	5.86733e-06	-0.571211	-2.69129e-10
194851853	chr3:194851853:C:T	3.03153e-06	-1.33471e-10	-1.23155
194851859	chr3:194851859:G:A	1.43147e-06	-1.41375	-0.568155
194852091	chr3:194852091:C:T	1.56178e-06	-0.866723	-1.02807
194852101	chr3:194852101:T:A	1.59095e-06	-1.23393	-0.642356
194852120	chr3:194852120:C:G	4.60529e-06	-1.24042	0.427011
194852401	chr3:194852401:G:A	2.48524e-06	-1.5187	0.0884626
194852422	chr3:194852422:G:C	6.10401e-07	-1.61974	-1.21452
194852710	chr3:194852710:G:A	1.13591e-06	-1.30453	-0.90865
194852861	chr3:194852861:TC:T	7.82116e-07	-1.51801	-1.06836
194852883	chr3:194852883:C:T	9.11778e-07	-1.64016	-0.792811
194852972	chr3:194852972:G:A	2.36489e-06	-1.47988	-2.69129e-10
194853090	chr3:194853090:G:A	7.68294e-06	-0.849039	0.547429
194853197	chr3:194853197:G:A	4.88415e-06	-1.33471e-10	-0.754616
194853266	chr3:194853266:G:A	1.23061e-05	-1.33471e-10	0.169484
194853379	chr3:194853379:C:T	1.40364e-06	-1.00765	-0.993892
194853419	chr3:194853419:G:A	6.10786e-07	-1.6511	-1.18252
194853500	chr3:194853500:C:G	7.06196e-06	-0.776278	0.390389
194853654	chr3:194853654:G:A	6.67539e-07	-1.51988	-1.22489
194853772	chr3:194853772:C:T	2.23366e-06	-1.53697	-2.69129e-10
194853896	chr3:194853896:C:A	6.56198e-07	-1.53574	-1.22616
194853925	chr3:194853925:A:C	3.72714e-06	-1.33471e-10	-1.02497
194853976	chr3:194853976:C:T	4.36591e-06	-1.33471e-10	-0.866785
194854096	chr3:194854096:T:C	1.00318e-06	-1.269	-1.06844
194854175	chr3:194854175:A:G	3.3025e-06	-1.33471e-10	-1.14593
194854229	chr3:194854229:G:A	6.70083e-07	-1.51205	-1.22891
194854322	chr3:194854322:T:C	5.81018e-07	-1.65351	-1.23008
194854457	chr3:194854457:G:A	6.71958e-07	-1.51134	-1.22683
194854559	chr3:194854559:G:C	1.0049e-06	-1.47062	-0.865106
194854599	chr3:194854599:G:C	1.20383e-05	-1.33471e-10	0.14748
194854669	chr3:194854669:T:C	6.07866e-07	-1.65352	-1.1849
194854785	chr3:194854785:C:A	6.36463e-07	-1.56183	-1.23061
194854865	chr3:194854865:C:G	6.39666e-07	-1.56277	-1.22465
194854866	chr3:194854866:A:T	2.23288e-06	-1.53732	-2.69129e-10
194854951	chr3:194854951:T:G	1.51995e-05	-1.33471e-10	0.380653
194855051	chr3:194855051:A:G	6.48032e-07	-1.54282	-1.23161
194855175	chr3:194855175:C:T	5.9737e-06	-0.98688	0.433635
194855251	chr3:194855251:G:A	7.23499e-07	-1.55832	-1.10595
194855333	chr3:194855333:A:T	6.49156e-06	-1.59063	1.12052
194855460	chr3:194855460:C:T	2.97809e-06	-1.63392	0.384593
194855650	chr3:194855650:A:AGAT	1.53112e-06	-1.65343	-0.261178
194855840	chr3:194855840:G:T	1.12724e-06	-1.23299	-0.987851
194855972	chr3:194855972:G:A	9.41684e-06	-1.33471e-10	-0.0981124
194855993	chr3:194855993:T:C	1.10607e-06	-1.27005	-0.969749
194855999	chr3:194855999:C:T	3.27439e-06	-1.33471e-10	-1.15448
194856046	chr3:194856046:C:T	3.83282e-06	-0.516578	-0.480433
194856053	chr3:194856053:A:G	1.43323e-06	-1.64896	-0.331722
194856113	chr3:194856113:C:T	1.09034e-06	-1.59269	-0.661435
194856168	chr3:194856168:C:T	6.40682e-07	-1.63165	-1.15418
194856191	chr3:194856191:C:A	5.62782e-06	-1.33471e-10	-0.612889
194856212	chr3:194856212:TA:T	1.05464e-06	-1.61545	-0.671962
194856385	chr3:194856385:A:G	1.82462e-06	-1.64783	-0.0914059
194856573	chr3:194856573:C:G	1.13128e-06	-1.61958	-0.597689
194856962	chr3:194856962:T:C	6.46061e-07	-1.62898	-1.14849
194857098	chr3:194857098:CTTAACA:C	3.96963e-06	-1.33471e-10	-0.96194
194857106	chr3:194857106:GCATTCATAAAT:G	3.96629e-06	-1.33471e-10	-0.962781
194857464	chr3:194857464:G:A	7.13749e-06	-1.33471e-10	-0.37525
194857512	chr3:194857512:G:A	1.13978e-05	-1.33471e-10	0.0928063
194857561	chr3:194857561:G:C	1.21727e-06	-1.64525	-0.498753
194857582	chr3:194857582:A:G	6.2272e-07	-1.61743	-1.19684
194857762	chr3:194857762:A:G	5.80997e-07	-1.65241	-1.23121
194857954	chr3:194857954:T:C	7.94202e-07	-1.41581	-1.15522
194858130	chr3:194858130:G:A	3.0464e-06	-1.62233	0.395679
194858274	chr3:194858274:T:C	7.1598e-07	-1.44411	-1.2306
194858308	chr3:194858308:T:C	6.70768e-06	-1.33471e-10	-0.437359
194858392	chr3:194858392:A:C	6.02231e-06	-1.65162	1.10648
194858798	chr3:194858798:G:A	8.66218e-07	-1.59166	-0.892568
194858995	chr3:194858995:A:G	7.76693e-07	-1.55887	-1.03445
194859121	chr3:194859121:C:T	6.89054e-07	-1.49344	-1.21961
194859372	chr3:194859372:T:G	8.13554e-07	-1.45814	-1.08881
194859441	chr3:194859441:G:A	7.37693e-07	-1.44784	-1.197
194859510	chr3:194859510:C:T	7.1572e-07	-1.5608	-1.11427
194859609	chr3:194859609:A:G	3.79414e-06	-1.33471e-10	-1.00715
194860514	chr3:194860514:C:G	6.36556e-07	-1.61188	-1.18042
194860750	chr3:194860750:A:G	3.08847e-06	-1.33471e-10	-1.21294
194861089	chr3:194861089:G:A	2.50266e-06	-0.927587	-0.495669
194861821	chr3:194861821:G:A	3.6326e-05	-1.33471e-10	1.25192
194861920	chr3:194861920:G:A	1.99768e-06	-1.64863	-2.69129e-10
194861927	chr3:194861927:C:T	5.77963e-06	-1.33471e-10	-0.586273
194862136	chr3:194862136:T:C	3.6884e-06	-1.33471e-10	-1.03542
194862159	chr3:194862159:A:T	8.77062e-07	-1.30136	-1.17043
194862356	chr3:194862356:T:C	1.6283e-06	-1.13388	-0.719199
194862936	chr3:194862936:G:A	3.33386e-06	-1.33471e-10	-1.13648
194862983	chr3:194862983:T:G	9.52114e-06	-1.33471e-10	-0.0870977
194863117	chr3:194863117:C:T	3.15322e-06	-1.33471e-10	-1.19219
194863128	chr3:194863128:A:T	6.29572e-07	-1.58302	-1.22031
194863477	chr3:194863477:C:T	2.1054e-06	-0.365604	-1.2305
194863533	chr3:194863533:A:G	3.07945e-05	-1.33471e-10	1.08673
194863606	chr3:194863606:T:C	1.01626e-06	-1.13689	-1.18759
194863911	chr3:194863911:C:T	6.49216e-07	-1.60578	-1.16682
194863937	chr3:194863937:G:A	8.54779e-07	-1.62986	-0.867663
194864024	chr3:194864024:A:G	3.40118e-06	-1.33471e-10	-1.11649
194864270	chr3:194864270:C:T	7.69351e-07	-1.62171	-0.98111
194864390	chr3:194864390:C:T	1.12304e-06	-1.16951	-1.05507
194864550	chr3:194864550:G:A	3.23306e-06	-1.33471e-10	-1.16718
194864852	chr3:194864852:A:G	1.09596e-06	-1.19404	-1.05494
194864876	chr3:194864876:G:T	4.69245e-06	-1.33471e-10	-0.794657
194864935	chr3:194864935:C:T	9.70451e-07	-1.18814	-1.18247
194864945	chr3:194864945:C:A	7.79522e-07	-1.6227	-0.966986
194865104	chr3:194865104:A:G	6.2606e-07	-1.6517	-1.15722
194865359	chr3:194865359:T:C	5.88738e-07	-1.65106	-1.21933
194865581	chr3:194865581:A:G	8.50975e-07	-1.61897	-0.883011
194866170	chr3:194866170:A:G	8.87474e-07	-1.25012	-1.20986
194867243	chr3:194867243:C:T	2.12745e-06	-1.58569	-2.69129e-10
194867310	chr3:194867310:T:C	3.80308e-06	-1.33471e-10	-1.0048
194867890	chr3:194867890:C:A	1.14657e-06	-1.64997	-0.553868
194868186	chr3:194868186:T:C	7.68015e-07	-1.63602	-0.968534
194868217	chr3:194868217:A:T	6.04079e-07	-1.62048	-1.22419
194868393	chr3:194868393:T:A	1.32614e-05	-1.33471e-10	0.244243
194868450	chr3:194868450:C:A	9.94194e-07	-1.65317	-0.693263
194868576	chr3:194868576:G:A	3.89861e-06	-1.33471e-10	-0.979991
194868712	chr3:194868712:A:G	2.16733e-06	-1.56711	-2.69129e-10
194868752	chr3:194868752:C:T	3.76109e-06	-1.33471e-10	-1.0159
194868807	chr3:194868807:G:A	3.30131e-06	-1.33471e-10	-1.14629
194868908	chr3:194868908:C:T	1.49718e-05	0.103267	0.262287
194869043	chr3:194869043:C:A	4.76204e-06	-1.33471e-10	-0.779935
194869103	chr3:194869103:T:G	6.31328e-06	-1.33471e-10	-0.497957
194869590	chr3:194869590:G:A	2.0051e-06	-1.64492	-2.69129e-10
194869727	chr3:194869727:C:G	9.26183e-06	-1.57827	1.46356
194870036	chr3:194870036:C:T	2.76412e-06	-0.532035	-0.791854
194870196	chr3:194870196:G:A	1.22969e-06	-1.12672	-1.00713
194870268	chr3:194870268:C:A	6.30645e-06	-0.499038	-2.69129e-10
194870486	chr3:194870486:T:C	1.05022e-06	-1.13587	-1.15574
194870608	chr3:194870608:G:A	3.09036e-06	-1.33471e-10	-1.21232
194870796	chr3:194870796:T:C	3.27057e-06	-1.33471e-10	-1.15565
194870940	chr3:194870940:C:T	1.96556e-06	-1.00627	-0.658562
194871166	chr3:194871166:G:A	3.98301e-06	-1.33471e-10	-0.958573
194871366	chr3:194871366:G:A	4.06156e-06	-1.33471e-10	-0.939044
194871377	chr3:194871377:C:T	1.202e-06	-1.08335	-1.07327
194871496	chr3:194871496:T:C	1.19088e-06	-1.64176	-0.524153
194871579	chr3:194871579:T:C	9.64634e-07	-1.15684	-1.21978
194871677	chr3:194871677:C:A	3.46956e-06	-0.481352	-0.615233
194871871	chr3:194871871:A:G	3.23452e-06	-1.16673	-2.69129e-10
194871896	chr3:194871896:T:C	6.84465e-07	-1.54513	-1.1746
194872008	chr3:194872008:G:A	1.58164e-06	-0.853723	-1.02843
194872097	chr3:194872097:G:A	3.05185e-06	-1.33471e-10	-1.22486
194872299	chr3:194872299:A:G	6.8782e-07	-1.54341	-1.17143
194872317	chr3:194872317:C:T	5.65486e-06	-1.33471e-10	-0.608096
194872319	chr3:194872319:G:T	4.6933e-06	-0.794475	-2.69129e-10
194872750	chr3:194872750:G:A	7.19e-07	-1.44025	-1.23025
194872886	chr3:194872886:G:A	6.71521e-07	-1.51764	-1.22119
194872995	chr3:194872995:C:T	3.05029e-06	-1.33471e-10	-1.22538
194873126	chr3:194873126:G:A	3.03228e-06	-1.33471e-10	-1.2313
194873239	chr3:194873239:C:A	1.14451e-06	-1.01855	-1.18709
194873448	chr3:194873448:C:T	2.77236e-06	-0.223936	-1.09698
194873874	chr3:194873874:C:G	3.36386e-06	-1.33471e-10	-1.12752
194874461	chr3:194874461:C:T	6.844e-07	-1.62286	-1.09697
194874542	chr3:194874542:C:T	3.16529e-06	-1.33471e-10	-1.18837
194874543	chr3:194874543:G:A	2.61744e-06	-1.37841	-2.69129e-10
194874887	chr3:194874887:G:A	5.55774e-06	-1.60501	0.979588
194874970	chr3:194874970:G:A	3.1973e-06	-1.33471e-10	-1.17831
194875023	chr3:194875023:T:C	1.19287e-06	-0.93572	-1.22853
194875441	chr3:194875441:T:C	1.43263e-06	-0.756098	-1.225
194875494	chr3:194875494:T:C	7.98498e-07	-1.43381	-1.13182
194875612	chr3:194875612:A:T	5.02604e-06	-1.33471e-10	-0.72598
194875681	chr3:194875681:T:C	4.19892e-06	-1.33471e-10	-0.905784
194875883	chr3:194875883:A:G	1.49109e-06	-0.720451	-1.22065
194876172	chr3:194876172:C:A	5.85817e-07	-1.64537	-1.22999
194876194	chr3:194876194:C:T	1.84157e-06	-0.507592	-1.2224
194876195	chr3:194876195:G:A	3.0499e-06	-1.33471e-10	-1.2255
194876270	chr3:194876270:G:A	4.38331e-06	-0.270762	-0.592046
194876332	chr3:194876332:G:A	5.86549e-06	-1.65106	1.07953
194876493	chr3:194876493:T:A	3.49822e-06	-1.33471e-10	-1.08836
194876631	chr3:194876631:T:C	1.16484e-06	-0.956486	-1.23154
194876814	chr3:194876814:C:G	1.55349e-06	-0.836577	-1.06353
194877027	chr3:194877027:G:C	3.97779e-06	-1.33471e-10	-0.959885
194877049	chr3:194877049:C:T	4.33837e-06	-1.33471e-10	-0.873113
194877332	chr3:194877332:C:T	3.07289e-06	-1.33471e-10	-1.21799
194877355	chr3:194877355:A:G	9.74668e-07	-1.1378	-1.22847
194877358	chr3:194877358:AGCGTGTGTCT:A	3.58751e-06	-1.33471e-10	-1.06315
194877693	chr3:194877693:AAGACCAAATCCCCC:A	3.03521e-06	-1.33471e-10	-1.23033
194877988	chr3:194877988:G:A	4.37544e-06	-1.61629	0.751682
194878312	chr3:194878312:A:G	1.41899e-06	-0.765072	-1.2256
194878323	chr3:194878323:C:T	2.49549e-06	-1.42613	-2.69129e-10
194878377	chr3:194878377:C:T	3.12517e-06	-1.33471e-10	-1.20112
194878527	chr3:194878527:A:G	4.0541e-06	-1.33471e-10	-0.940884
194878621	chr3:194878621:C:T	1.58833e-06	-0.710084	-1.16784
194878715	chr3:194878715:A:C	1.45968e-06	-1.0222	-0.940199
194878792	chr3:194878792:C:T	1.19337e-06	-1.17912	-0.984706
194878877	chr3:194878877:C:T	3.14002e-06	-1.33471e-10	-1.19638
194879026	chr3:194879026:A:C	2.50153e-06	-1.42371	-2.69129e-10
194879449	chr3:194879449:G:A	3.7466e-06	-1.33471e-10	-1.01976
194879721	chr3:194879721:G:A	3.30764e-06	-1.33471e-10	-1.14438
194880145	chr3:194880145:C:T	2.17115e-06	-1.56535	-2.69129e-10
194880150	chr3:194880150:C:A	1.24107e-06	-1.20876	-0.915881
194880404	chr3:194880404:G:A	3.81116e-06	-1.33471e-10	-1.00268
194880409	chr3:194880409:A:G	1.01786e-06	-1.45132	-0.871588
194880446	chr3:194880446:A:G	4.01191e-06	-1.33471e-10	-0.951343
194880518	chr3:194880518:T:C	5.59922e-06	-1.33471e-10	-0.617985
194880598	chr3:194880598:A:G	6.68678e-06	-1.33471e-10	-0.440479
194880697	chr3:194880697:G:A	2.12704e-06	-1.58588	-2.69129e-10
194880755	chr3:194880755:A:G	7.40081e-06	-1.33471e-10	-0.339023
194880884	chr3:194880884:A:T	4.10132e-06	-1.33471e-10	-0.929304
194880997	chr3:194880997:A:G	1.78705e-06	-1.46513	-0.29492
194881103	chr3:194881103:T:TA	8.3554e-07	-1.30745	-1.21283
194881544	chr3:194881544:TG:T	1.0314e-05	-1.33471e-10	-0.00710483
194881571	chr3:194881571:C:T	4.24073e-06	-1.33471e-10	-0.895877
194881685	chr3:194881685:G:A	3.25675e-06	-1.33471e-10	-1.15988
194882045	chr3:194882045:A:G	1.34174e-06	-0.846015	-1.20063
194882236	chr3:194882236:A:G	1.40027e-06	-0.829553	-1.17439
194882523	chr3:194882523:C:T	7.7472e-06	-1.33471e-10	-0.29328
194882840	chr3:194882840:G:A	1.04804e-06	-1.38917	-0.904525
194883031	chr3:194883031:G:A	9.18246e-07	-1.36	-1.0659
194883193	chr3:194883193:A:G	1.06949e-06	-1.39504	-0.878387
194883302	chr3:194883302:T:TC	1.44101e-06	-0.77766	-1.19761
194883336	chr3:194883336:C:T	2.92438e-06	-1.26753	-2.69129e-10
194883391	chr3:194883391:A:G	5.86942e-06	-1.33471e-10	-0.570856
194883811	chr3:194883811:T:G	1.40659e-06	-0.834552	-1.16489
194883913	chr3:194883913:C:T	7.36359e-07	-1.42237	-1.22428
194884100	chr3:194884100:T:G	6.98758e-07	-1.65275	-1.04631
194884557	chr3:194884557:A:G	3.19289e-06	-1.33471e-10	-1.17969
194884655	chr3:194884655:T:A	1.41282e-06	-1.3069	-0.688124
194884680	chr3:194884680:C:T	1.09827e-06	-1.40253	-0.844348
194884714	chr3:194884714:C:T	1.10716e-06	-1.37865	-0.860161
194884805	chr3:194884805:T:A	2.57377e-06	-1.39524	-2.69129e-10
194884865	chr3:194884865:T:C	3.4927e-06	-1.33471e-10	-1.08994
194885295	chr3:194885295:G:A	3.03783e-06	-1.33471e-10	-1.22947
194885413	chr3:194885413:G:A	1.10076e-06	-1.39737	-0.847234
194885500	chr3:194885500:G:T	5.50407e-06	-1.33471e-10	-0.635124
194885506	chr3:194885506:C:T	3.12229e-06	-1.20204	-2.69129e-10
194885808	chr3:194885808:T:C	5.39664e-06	-1.33471e-10	-0.654835
194885929	chr3:194885929:A:T	1.47749e-06	-0.761618	-1.18865
194886001	chr3:194886001:G:A	1.01906e-06	-1.39396	-0.927763
194886147	chr3:194886147:A:G	4.04038e-06	-1.33471e-10	-0.944273
194886267	chr3:194886267:C:A	4.12428e-06	-1.33471e-10	-0.923719
194886269	chr3:194886269:C:T	1.05418e-06	-1.37153	-0.91632
194886543	chr3:194886543:A:G	3.46805e-06	-1.09702	-2.69129e-10
194886632	chr3:194886632:G:A	4.32158e-05	-1.33471e-10	1.42559
194886693	chr3:194886693:A:G	2.07452e-06	-1.58964	-0.0212446
194886701	chr3:194886701:A:G	6.94248e-06	-1.33471e-10	-0.402952
194886813	chr3:194886813:T:C	4.43866e-06	-1.33471e-10	-0.850259
194886828	chr3:194886828:C:T	1.99001e-06	-1.65247	-2.69129e-10
194886868	chr3:194886868:A:G	1.65332e-06	-1.62161	-0.216211
194886989	chr3:194886989:C:T	2.30332e-06	-1.50626	-2.69129e-10
194887326	chr3:194887326:G:A	7.54376e-07	-1.53393	-1.08854
194887450	chr3:194887450:A:G	7.34716e-06	-1.33471e-10	-0.346298
194887779	chr3:194887779:G:A	2.71189e-06	-1.34297	-2.69129e-10
194887892	chr3:194887892:A:G	6.0615e-06	-1.33471e-10	-0.538655
194888071	chr3:194888071:A:G	9.39402e-07	-1.48233	-0.920798
194888191	chr3:194888191:G:A	6.22145e-06	-1.49078	0.978171
194888291	chr3:194888291:A:G	3.62826e-06	-0.858487	-0.193371
194888371	chr3:194888371:T:C	7.23753e-07	-1.49958	-1.16434
194888417	chr3:194888417:G:A	3.95632e-06	-1.33471e-10	-0.965298
194888436	chr3:194888436:A:G	5.74554e-06	-1.33471e-10	-0.592187
194889278	chr3:194889278:G:T	1.79517e-06	-1.0016	-0.753917
194889279	chr3:194889279:G:A	3.09534e-05	-1.33471e-10	1.09187
194889558	chr3:194889558:A:T	1.50378e-06	-0.974261	-0.958371
194889569	chr3:194889569:C:T	1.4877e-06	-0.995169	-0.948212
194889715	chr3:194889715:G:A	9.2332e-06	-1.33471e-10	-0.117806
194889773	chr3:194889773:G:C	1.21918e-06	-1.29578	-0.846658
194889898	chr3:194889898:A:G	1.35113e-06	-1.52247	-0.517195
194890518	chr3:194890518:C:T	5.05031e-06	-1.33471e-10	-0.721162
194890735	chr3:194890735:C:T	1.48488e-06	-1.44498	-0.500299
194891059	chr3:194891059:T:C	1.34012e-06	-1.30991	-0.737946
194891083	chr3:194891083:A:G	1.04774e-06	-1.27461	-1.01937
194891186	chr3:194891186:T:C	1.40494e-06	-1.28404	-0.716578
194891197	chr3:194891197:T:C	1.26887e-06	-1.34196	-0.760526
194891198	chr3:194891198:G:A	1.25127e-06	-1.33695	-0.779506
194891276	chr3:194891276:A:G	1.11347e-06	-1.32985	-0.903275
194891468	chr3:194891468:C:T	1.34235e-06	-1.29036	-0.755822
194891648	chr3:194891648:G:A	4.92336e-06	-0.746621	-2.69129e-10
194891730	chr3:194891730:T:C	1.25182e-06	-1.33023	-0.785782
194891753	chr3:194891753:T:G	3.08505e-06	-1.33471e-10	-1.21404
194891772	chr3:194891772:A:G	1.35128e-06	-1.30521	-0.734348
194891937	chr3:194891937:T:G	1.40441e-06	-1.30425	-0.696741
194892022	chr3:194892022:G:A	1.29289e-06	-1.65395	-0.429787
194892115	chr3:194892115:C:T	1.35198e-06	-1.30249	-0.736548
194892236	chr3:194892236:T:C	3.42264e-06	-1.33471e-10	-1.1102
194892311	chr3:194892311:G:C	3.20719e-05	-1.33471e-10	1.12737
194892794	chr3:194892794:C:G	7.83092e-07	-1.35399	-1.23113
194892872	chr3:194892872:A:G	1.16752e-06	-1.26808	-0.917654
194893333	chr3:194893333:G:C	6.93103e-06	-1.33471e-10	-0.404604
194893633	chr3:194893633:C:T	7.69039e-07	-1.37279	-1.23043
194893791	chr3:194893791:A:G	1.43158e-06	-1.65404	-0.327793
194894393	chr3:194894393:G:C	1.99276e-06	-1.65109	-2.69129e-10
194894465	chr3:194894465:G:A	9.8726e-07	-1.13045	-1.22299
194894635	chr3:194894635:A:G	1.13449e-06	-1.28119	-0.933241
194894694	chr3:194894694:A:G	1.28907e-06	-1.28975	-0.79694
194894844	chr3:194894844:G:A	7.84357e-07	-1.35315	-1.23036
194894849	chr3:194894849:G:A	1.14943e-06	-1.28945	-0.911896
194894876	chr3:194894876:A:G	1.07072e-06	-1.30307	-0.969209
194895128	chr3:194895128:C:T	1.21953e-06	-1.00997	-1.13218
194895352	chr3:194895352:T:C	3.88446e-06	-0.983627	-2.69129e-10
194895423	chr3:194895423:A:G	7.75025e-07	-1.36411	-1.23136
194895626	chr3:194895626:T:C	1.38148e-06	-1.50017	-0.517295
194895702	chr3:194895702:G:A	4.99216e-06	-1.33471e-10	-0.732743
194895769	chr3:194895769:A:G	1.36857e-06	-1.50502	-0.52183
194895856	chr3:194895856:G:T	7.69105e-07	-1.37292	-1.23022
194896050	chr3:194896050:C:T	4.9961e-06	-1.33471e-10	-0.731954
194896068	chr3:194896068:T:C	6.35886e-07	-1.58684	-1.2065
194896076	chr3:194896076:A:AGG	7.75441e-07	-1.36416	-1.23078
194896244	chr3:194896244:A:T	7.79008e-07	-1.35909	-1.23126
194896253	chr3:194896253:G:T	5.92924e-06	-1.33471e-10	-0.560716
194896597	chr3:194896597:G:A	1.37501e-06	-1.50913	-0.513023
194896599	chr3:194896599:A:C	1.44874e-06	-0.956387	-1.01353
194896737	chr3:194896737:A:G	7.93523e-07	-1.34091	-1.23097
194896906	chr3:194896906:T:C	1.17272e-06	-1.262	-0.919278
194897043	chr3:194897043:T:TTTTTGA	1.03652e-06	-1.28481	-1.01993
194897045	chr3:194897045:G:T	1.03442e-06	-1.2878	-1.01897
194897048	chr3:194897048:G:GT	1.01967e-06	-1.30256	-1.01857
194897168	chr3:194897168:C:T	1.40257e-05	-1.33471e-10	0.300276
194897305	chr3:194897305:G:A	5.18365e-06	-0.881773	0.18667
194897771	chr3:194897771:TCTGA:T	7.6927e-07	-1.37176	-1.23117
194897850	chr3:194897850:A:G	1.98769e-06	-1.65364	-2.69129e-10
194897856	chr3:194897856:C:T	1.51572e-06	-0.920446	-1.00428
194898331	chr3:194898331:G:A	9.60932e-07	-1.52016	-0.860303
194898332	chr3:194898332:G:A	3.54722e-06	-1.33471e-10	-1.07445
194898333	chr3:194898333:A:G	1.40756e-06	-1.30253	-0.696222
194898435	chr3:194898435:T:A	9.47418e-07	-1.49896	-0.895668
194898606	chr3:194898606:G:A	1.67152e-05	-1.33471e-10	0.475708
194898649	chr3:194898649:C:A	1.26897e-06	-1.51563	-0.586774
194898790	chr3:194898790:G:A	1.13655e-06	-1.29309	-0.91952
194898871	chr3:194898871:A:G	9.93241e-07	-1.12379	-1.22361
194899178	chr3:194899178:T:G	1.51578e-06	-0.917658	-1.00702
194899361	chr3:194899361:G:A	1.00284e-06	-1.11368	-1.22409
194899382	chr3:194899382:A:C	9.52075e-07	-1.50922	-0.880506
194899403	chr3:194899403:C:T	1.4748e-06	-0.934187	-1.0179
194899624	chr3:194899624:C:T	1.03111e-06	-1.29075	-1.01923
194899846	chr3:194899846:A:AGT	9.48215e-07	-1.50482	-0.888966
194899874	chr3:194899874:C:T	9.87184e-07	-1.50497	-0.84854
194899894	chr3:194899894:G:C	3.80104e-06	-1.33471e-10	-1.00534
194899896	chr3:194899896:C:T	3.54622e-06	-1.33471e-10	-1.07473
194899897	chr3:194899897:A:G	1.34779e-06	-1.65408	-0.388072
194899916	chr3:194899916:G:A	8.11428e-06	-1.33471e-10	-0.246987
194899941	chr3:194899941:C:T	1.31075e-06	-1.2783	-0.791712
194900090	chr3:194900090:A:T	9.1246e-07	-1.53586	-0.896367
194900115	chr3:194900115:G:A	3.07473e-06	-1.33471e-10	-1.21739
```
