## Supplementary material for "Characterization of shared and ancestry-specific signals driving complex traits using multi-ancestry fine-mapping": susiex_nc1.cs80.cs

```
CS_ID	SNP	BP	REF_ALLELE	ALT_ALLELE	REF_FRQ	BETA	SE	-LOG10P	CS_PIP	OVRL_PIP
1	chr3:195873356:T:C	195873356	C,C	T,T	1,1	inf,inf	inf,inf	5.2265,0.504142	0.134309	0.134309
1	chr3:196791752:G:A	196791752	A,A	G,G	1,1	inf,inf	inf,inf	4.91838,0.0913102	0.0448976	0.0448976
1	chr3:196778031:G:C	196778031	C,C	G,G	1,1	inf,inf	inf,inf	4.77745,0.174908	0.035452	0.035452
1	chr3:197218869:C:T	197218869	T,T	C,C	1,1	-inf,inf	inf,inf	1.37513,3.88645	0.0321422	0.0321422
1	chr3:196774542:A:G	196774542	G,G	A,A	1,1	inf,inf	inf,inf	4.69877,0.149	0.0294496	0.0294496
1	chr3:197136372:A:G	197136372	G,G	A,A	1,1	-inf,inf	inf,inf	1.31965,3.89074	0.0292586	0.0292586
1	chr3:197255043:C:T	197255043	T,T	C,C	1,1	-inf,inf	inf,inf	1.31387,3.88829	0.0288042	0.0288042
1	chr3:197189374:T:C	197189374	C,C	T,T	1,1	-inf,inf	inf,inf	1.30084,3.88963	0.028198	0.028198
1	chr3:197202913:ACT:A	197202913	A,A	ACT,ACT	1,1	-inf,inf	inf,inf	1.35185,3.81477	0.026614	0.026614
1	chr3:197127160:C:T	197127160	T,T	C,C	1,1	-inf,inf	inf,inf	1.32387,3.77964	0.023533	0.023533
1	chr3:196792818:C:T	196792818	T,T	C,C	1,1	inf,inf	inf,inf	3.90502,1.11246	0.0228335	0.0228335
1	chr3:196779282:A:G	196779282	G,G	A,A	1,1	inf,inf	inf,inf	3.97396,1.0163	0.0222763	0.0222763
1	chr3:197120777:T:C	197120777	C,C	T,T	1,1	-inf,inf	inf,inf	1.36926,3.69152	0.0214096	0.0214096
1	chr3:196786365:G:C	196786365	C,C	G,G	1,1	inf,inf	inf,inf	2.77596,2.17662	0.0164666	0.0164666
1	chr3:197241824:C:T	197241824	T,T	C,C	1,1	-inf,inf	inf,inf	1.26917,3.58849	0.0144498	0.0144498
1	chr3:196769534:A:G	196769534	G,G	A,A	1,1	inf,inf	inf,inf	4.27452,0.264953	0.0135422	0.0135422
1	chr3:197261807:CAG:C	197261807	C,C	CAG,CAG	1,1	-inf,inf	inf,inf	1.221,3.59475	0.0134012	0.0134012
1	chr3:197275614:G:A	197275614	A,A	G,G	1,1	-inf,inf	inf,inf	1.17218,3.59475	0.0122655	0.0122655
1	chr3:196792660:C:T	196792660	T,T	C,C	1,1	inf,inf	inf,inf	2.57714,2.09097	0.00934965	0.00934965
1	chr3:196792338:T:C	196792338	C,C	T,T	1,1	inf,inf	inf,inf	2.74541,1.8582	0.00839558	0.00839558
1	chr3:197073690:AAATG:GAATG	197073690	GAATG,GAATG	AAATG,AAATG	1,1	-inf,inf	inf,inf	1.38759,3.03146	0.00586878	0.00586878
1	chr3:196778019:G:C	196778019	C,C	G,G	1,1	inf,inf	inf,inf	3.21535,1.08377	0.00525445	0.00525445
1	chr3:197064382:G:A	197064382	A,A	G,G	1,1	-inf,inf	inf,inf	1.19399,3.15338	0.00524755	0.00524755
1	chr3:196781680:T:A	196781680	A,A	T,T	1,1	inf,inf	inf,inf	3.29301,0.964403	0.00501125	0.00501125
1	chr3:196740467:C:T	196740467	T,T	C,C	1,1	inf,-inf	inf,inf	2.72882,1.5832	0.00483548	0.00483548
1	chr3:196751852:C:G	196751852	G,G	C,C	1,1	inf,-inf	inf,inf	2.76803,1.51256	0.00459011	0.00459011
1	chr3:196751862:T:C	196751862	C,C	T,T	1,1	inf,-inf	inf,inf	2.80951,1.39721	0.00403678	0.00403678
1	chr3:196738802:AG:A	196738802	A,A	AG,AG	1,1	inf,inf	inf,inf	3.58335,0.441798	0.00402181	0.00402181
1	chr3:196753464:G:A	196753464	A,A	G,G	1,1	inf,-inf	inf,inf	2.64311,1.40769	0.00294177	0.00294177
1	chr3:195856090:C:G	195856090	G,G	C,C	1,1	inf,inf	inf,inf	3.53252,0.213689	0.00276847	0.00276847
1	chr3:196754900:T:C	196754900	C,C	T,T	1,1	inf,-inf	inf,inf	2.66944,1.33789	0.00273111	0.00273111
1	chr3:196756409:G:A	196756409	A,A	G,G	1,1	inf,-inf	inf,inf	2.66836,1.33452	0.00270857	0.00270857
1	chr3:196754153:T:C	196754153	C,C	T,T	1,1	inf,-inf	inf,inf	2.62944,1.36009	0.00262376	0.00262376
1	chr3:196756923:G:A	196756923	A,A	G,G	1,1	inf,-inf	inf,inf	2.66873,1.30836	0.00258509	0.00258509
1	chr3:196785852:G:A	196785852	A,A	G,G	1,1	inf,inf	inf,inf	3.07354,0.826283	0.0025395	0.0025395
1	chr3:196760848:C:T	196760848	T,T	C,C	1,1	inf,-inf	inf,inf	2.62036,1.34498	0.00250644	0.00250644
1	chr3:196751909:A:T	196751909	T,T	A,A	1,1	inf,-inf	inf,inf	2.64332,1.31297	0.00247678	0.00247678
1	chr3:196784021:T:C	196784021	C,C	T,T	1,1	inf,inf	inf,inf	3.15275,0.706844	0.00246132	0.00246132
1	chr3:196758719:T:C	196758719	C,C	T,T	1,1	inf,-inf	inf,inf	2.56317,1.39693	0.00245651	0.00245651
1	chr3:196758203:G:A	196758203	A,A	G,G	1,1	inf,-inf	inf,inf	2.57522,1.38067	0.00244297	0.00244297
1	chr3:195852938:G:A	195852938	A,A	G,G	1,1	inf,inf	inf,inf	3.50361,0.10072	0.00238745	0.00238745
1	chr3:196748403:T:G	196748403	G,G	T,T	1,1	inf,-inf	inf,inf	2.59387,1.32194	0.00227921	0.00227921
1	chr3:196752432:C:T	196752432	T,T	C,C	1,1	inf,-inf	inf,inf	2.60676,1.30674	0.00227547	0.00227547
1	chr3:196762749:C:T	196762749	T,T	C,C	1,1	inf,-inf	inf,inf	2.68258,1.21571	0.00225031	0.00225031
1	chr3:196750025:C:T	196750025	T,T	C,C	1,1	inf,-inf	inf,inf	2.53898,1.35241	0.00215769	0.00215769
1	chr3:196747576:T:G	196747576	G,G	T,T	1,1	inf,-inf	inf,inf	2.57879,1.30193	0.00213261	0.00213261
1	chr3:195828134:A:G	195828134	NA,G	NA,A	NA,1	NA,-inf	NA,inf	NA,2.75103	0.00212575	0.00212575
1	chr3:195828180:A:G	195828180	NA,G	NA,A	NA,1	NA,-inf	NA,inf	NA,2.74942	0.00211899	0.00211899
1	chr3:196748879:A:G	196748879	G,G	A,A	1,1	inf,-inf	inf,inf	2.55597,1.31838	0.00209871	0.00209871
1	chr3:196750009:A:G	196750009	G,G	A,A	1,1	inf,-inf	inf,inf	2.53001,1.33899	0.00206815	0.00206815
1	chr3:196751342:G:A	196751342	A,A	G,G	1,1	inf,-inf	inf,inf	2.58773,1.27083	0.00205277	0.00205277
1	chr3:196750789:A:G	196750789	G,G	A,A	1,1	inf,-inf	inf,inf	2.55761,1.29205	0.0020077	0.0020077
1	chr3:196751982:T:A	196751982	A,A	T,T	1,1	inf,-inf	inf,inf	2.54731,1.29619	0.00198143	0.00198143
1	chr3:196749768:C:T	196749768	T,T	C,C	1,1	inf,-inf	inf,inf	2.58906,1.24963	0.00198126	0.00198126
1	chr3:196825450:T:C	196825450	NA,C	NA,T	NA,1	NA,inf	NA,inf	NA,2.70738	0.00194968	0.00194968
1	chr3:196750498:G:A	196750498	A,A	G,G	1,1	inf,-inf	inf,inf	2.52713,1.30814	0.00194445	0.00194445
1	chr3:196746556:T:A	196746556	A,A	T,T	1,1	inf,-inf	inf,inf	2.54747,1.28262	0.00193411	0.00193411
1	chr3:196747418:C:T	196747418	T,T	C,C	1,1	inf,-inf	inf,inf	2.53541,1.29202	0.0019202	0.0019202
1	chr3:196792806:T:A	196792806	A,A	T,T	1,1	inf,-inf	inf,inf	3.27907,0.341226	0.00189242	0.00189242
1	chr3:196748248:T:C	196748248	C,C	T,T	1,1	inf,-inf	inf,inf	2.49206,1.32886	0.00188197	0.00188197
1	chr3:196747416:G:A	196747416	A,A	G,G	1,1	inf,-inf	inf,inf	2.53735,1.27708	0.00187642	0.00187642
1	chr3:196750072:C:T	196750072	T,T	C,C	1,1	inf,-inf	inf,inf	2.5679,1.23334	0.00184421	0.00184421
1	chr3:195827351:C:T	195827351	NA,T	NA,C	NA,1	NA,-inf	NA,inf	NA,2.65798	0.00176822	0.00176822
1	chr3:196747985:T:C	196747985	C,C	T,T	1,1	inf,-inf	inf,inf	2.49949,1.28307	0.0017583	0.0017583
1	chr3:196748271:G:C	196748271	C,C	G,G	1,1	inf,-inf	inf,inf	2.45107,1.33616	0.001757	0.001757
1	chr3:196744636:AAGT:A	196744636	A,A	AAGT,AAGT	1,1	inf,-inf	inf,inf	2.4997,1.26951	0.00171661	0.00171661
1	chr3:196749965:A:G	196749965	G,G	A,A	1,1	inf,-inf	inf,inf	2.50133,1.26689	0.00171408	0.00171408
1	chr3:196725104:T:C	196725104	NA,C	NA,T	NA,1	NA,inf	NA,inf	NA,2.64208	0.00171355	0.00171355
1	chr3:197044178:T:C	197044178	C,C	T,T	1,1	-inf,inf	inf,inf	1.40054,2.38182	0.00166279	0.00166279
1	chr3:197110447:C:T	197110447	T,T	C,C	1,1	-inf,inf	inf,inf	1.48092,2.27059	0.00155556	0.00155556
1	chr3:196211306:A:G	196211306	G,G	A,A	1,1	inf,inf	inf,inf	0.426025,3.14586	0.00146533	0.00146533
1	chr3:196760573:A:G	196760573	NA,G	NA,A	NA,1	NA,inf	NA,inf	NA,2.54969	0.00142813	0.00142813
1	chr3:196420176:G:T	196420176	NA,T	NA,G	NA,1	NA,inf	NA,inf	NA,2.53603	0.00139026	0.00139026
1	chr3:196685899:G:A	196685899	A,A	G,G	1,1	inf,inf	inf,inf	1.10694,2.55911	0.00137693	0.00137693
1	chr3:196991858:A:G	196991858	G,G	A,A	1,1	inf,inf	inf,inf	3.18693,0.187322	0.00133072	0.00133072
1	chr3:197112100:G:A	197112100	A,A	G,G	1,1	-inf,inf	inf,inf	1.52765,2.13192	0.00129791	0.00129791
1	chr3:196991819:A:G	196991819	G,G	A,A	1,1	inf,inf	inf,inf	3.18687,0.154624	0.00129473	0.00129473
1	chr3:197090864:A:T	197090864	T,T	A,A	1,1	-inf,inf	inf,inf	1.4794,2.17589	0.00129047	0.00129047
1	chr3:197200151:G:A	197200151	A,A	G,G	1,1	-inf,inf	inf,inf	1.54879,2.10646	0.00128597	0.00128597
1	chr3:197120132:T:C	197120132	C,C	T,T	1,1	-inf,inf	inf,inf	1.52968,2.12396	0.00128299	0.00128299
1	chr3:196632439:G:A	196632439	A,A	G,G	1,1	inf,inf	inf,inf	2.61781,0.939371	0.00121984	0.00121984
1	chr3:197110853:T:C	197110853	C,C	T,T	1,1	-inf,inf	inf,inf	1.48607,2.12206	0.00117743	0.00117743
1	chr3:197102467:A:G	197102467	G,G	A,A	1,1	-inf,inf	inf,inf	1.47454,2.13192	0.00117438	0.00117438
1	chr3:197140887:T:C	197140887	C,C	T,T	1,1	-inf,inf	inf,inf	1.42601,2.17792	0.00117223	0.00117223
1	chr3:197110446:A:T	197110446	T,T	A,A	1,1	-inf,inf	inf,inf	1.47304,2.12347	0.00115212	0.00115212
1	chr3:197179274:C:G	197179274	G,G	C,C	1,1	-inf,inf	inf,inf	1.45901,2.13484	0.00114711	0.00114711
1	chr3:197005657:A:C	197005657	NA,C	NA,A	NA,1	NA,-inf	NA,inf	NA,2.43689	0.00114427	0.00114427
1	chr3:197136093:G:C	197136093	C,C	G,G	1,1	-inf,inf	inf,inf	1.45253,2.12405	0.00110986	0.00110986
1	chr3:196097784:G:A	196097784	NA,A	NA,G	NA,1	NA,-inf	NA,inf	NA,2.42075	0.00110863	0.00110863
1	chr3:197121917:T:C	197121917	C,C	T,T	1,1	-inf,inf	inf,inf	1.44716,2.12592	0.00110273	0.00110273
1	chr3:196746761:G:C	196746761	C,C	G,G	1,1	inf,-inf	inf,inf	2.3688,1.15541	0.00107826	0.00107826
1	chr3:197172256:T:C	197172256	C,C	T,T	1,1	-inf,inf	inf,inf	1.43165,2.12347	0.00106614	0.00106614
1	chr3:197199978:C:T	197199978	T,T	C,C	1,1	-inf,inf	inf,inf	1.48432,2.06806	0.00105741	0.00105741
1	chr3:197110030:A:G	197110030	G,G	A,A	1,1	-inf,inf	inf,inf	1.43817,2.11268	0.00105693	0.00105693
1	chr3:197165951:C:G	197165951	G,G	C,C	1,1	-inf,inf	inf,inf	1.44575,2.1047	0.00105562	0.00105562
1	chr3:196104115:T:G	196104115	G,G	T,T	1,1	-inf,-inf	inf,inf	2.1463,1.38083	0.00104083	0.00104083
1	chr3:196770820:A:G	196770820	G,NA	A,NA	1,NA	inf,NA	inf,NA	2.4294,NA	0.00103452	0.00103452
1	chr3:197118335:T:C	197118335	C,C	T,T	1,1	-inf,inf	inf,inf	1.46542,2.07198	0.00102826	0.00102826
1	chr3:197214445:C:T	197214445	T,T	C,C	1,1	-inf,inf	inf,inf	1.4416,2.07332	0.00098591	0.00098591
1	chr3:195846331:A:G	195846331	G,G	A,A	1,1	inf,inf	inf,inf	3.08077,0.057005	0.000983977	0.000983977
1	chr3:197198911:C:T	197198911	T,T	C,C	1,1	-inf,inf	inf,inf	1.4352,2.07298	0.000973546	0.000973546
1	chr3:196756751:G:A	196756751	A,A	G,G	1,1	inf,-inf	inf,inf	2.73822,0.623862	0.000932988	0.000932988
1	chr3:196593272:A:T	196593272	NA,T	NA,A	NA,1	NA,inf	NA,inf	NA,2.32138	0.000912858	0.000912858
1	chr3:195893167:G:A	195893167	A,A	G,G	1,1	inf,-inf	inf,inf	3.02265,0.0375471	0.000868827	0.000868827
1	chr3:196753724:C:T	196753724	T,T	C,C	1,1	inf,-inf	inf,inf	2.67459,0.632188	0.000831176	0.000831176
1	chr3:196758096:A:G	196758096	G,G	A,A	1,1	inf,-inf	inf,inf	2.64875,0.648792	0.000809419	0.000809419
1	chr3:196970708:G:A	196970708	A,A	G,G	1,1	inf,inf	inf,inf	2.7349,0.481894	0.000752925	0.000752925
1	chr3:197221063:C:T	197221063	T,T	C,C	1,1	-inf,inf	inf,inf	1.43434,1.93088	0.000739841	0.000739841
1	chr3:196593070:TTTTG:T	196593070	NA,T	NA,TTTTG	NA,1	NA,inf	NA,inf	NA,2.21188	0.000737629	0.000737629
1	chr3:196757732:G:A	196757732	A,NA	G,NA	1,NA	inf,NA	inf,NA	2.24341,NA	0.000714725	0.000714725
1	chr3:197000522:C:G	197000522	NA,G	NA,C	NA,1	NA,-inf	NA,inf	NA,2.19397	0.000712431	0.000712431
1	chr3:197238542:T:C	197238542	C,C	T,T	1,1	-inf,inf	inf,inf	1.4637,1.87457	0.000702013	0.000702013
1	chr3:197023976:C:T	197023976	T,T	C,C	1,1	-inf,inf	inf,inf	1.02642,2.28306	0.000695024	0.000695024
1	chr3:197244591:T:C	197244591	C,C	T,T	1,1	-inf,inf	inf,inf	1.46039,1.86969	0.000691198	0.000691198
1	chr3:195983294:T:C	195983294	C,NA	T,NA	1,NA	inf,NA	inf,NA	2.22496,NA	0.000689093	0.000689093
1	chr3:195964766:G:A	195964766	A,A	G,G	1,1	inf,-inf	inf,inf	1.40449,1.92173	0.000687602	0.000687602
1	chr3:197253764:T:C	197253764	C,C	T,T	1,1	-inf,inf	inf,inf	1.40068,1.91878	0.000678906	0.000678906
1	chr3:196100839:C:T	196100839	NA,T	NA,C	NA,1	NA,inf	NA,inf	NA,2.16241	0.000670145	0.000670145
1	chr3:196617039:G:A	196617039	NA,A	NA,G	NA,1	NA,-inf	NA,inf	NA,2.16021	0.000667302	0.000667302
1	chr3:196109413:G:A	196109413	NA,A	NA,G	NA,1	NA,-inf	NA,inf	NA,2.15338	0.000658537	0.000658537
1	chr3:196005471:G:A	196005471	NA,A	NA,G	NA,1	NA,-inf	NA,inf	NA,2.13921	0.00064072	0.00064072
1	chr3:196037789:G:A	196037789	NA,A	NA,G	NA,1	NA,inf	NA,inf	NA,2.13578	0.000636485	0.000636485
1	chr3:196763350:G:T	196763350	T,T	G,G	1,1	inf,-inf	inf,inf	2.68037,0.436837	0.000634128	0.000634128
1	chr3:197231494:A:T	197231494	T,T	A,A	1,1	-inf,inf	inf,inf	1.37033,1.905	0.000624974	0.000624974
1	chr3:197276462:A:G	197276462	G,G	A,A	1,1	-inf,inf	inf,inf	1.28062,1.98055	0.000611953	0.000611953
1	chr3:196178698:A:G	196178698	G,G	A,A	1,1	inf,inf	inf,inf	2.76882,0.254646	0.000607666	0.000607666
1	chr3:196770729:TCTC:T	196770729	T,T	TCTC,TCTC	1,1	inf,-inf	inf,inf	2.71364,0.346897	0.000604	0.000604
1	chr3:196302361:G:A	196302361	NA,A	NA,G	NA,1	NA,inf	NA,inf	NA,2.09151	0.000584299	0.000584299
1	chr3:196022351:C:T	196022351	NA,T	NA,C	NA,1	NA,inf	NA,inf	NA,2.08345	0.000575277	0.000575277
1	chr3:196064369:C:T	196064369	NA,T	NA,C	NA,1	NA,inf	NA,inf	NA,2.08189	0.000573553	0.000573553
1	chr3:196742675:G:A	196742675	A,A	G,G	1,1	inf,-inf	inf,inf	2.57044,0.52323	0.000573446	0.000573446
1	chr3:196077748:G:A	196077748	NA,A	NA,G	NA,1	NA,inf	NA,inf	NA,2.07196	0.000562675	0.000562675
1	chr3:196814951:G:A	196814951	NA,A	NA,G	NA,1	NA,inf	NA,inf	NA,2.05883	0.000548616	0.000548616
1	chr3:196770685:C:G	196770685	G,G	C,C	1,1	inf,-inf	inf,inf	2.7248,0.233499	0.000544051	0.000544051
1	chr3:196986872:C:A	196986872	A,A	C,C	1,1	inf,inf	inf,inf	2.67052,0.3303	0.000542741	0.000542741
1	chr3:196180531:C:T	196180531	T,T	C,C	1,1	inf,inf	inf,inf	2.32151,0.797521	0.00053276	0.00053276
1	chr3:196751507:C:T	196751507	T,T	C,C	1,1	inf,-inf	inf,inf	2.68805,0.27438	0.000527355	0.000527355
1	chr3:196635708:G:A	196635708	NA,A	NA,G	NA,1	NA,-inf	NA,inf	NA,2.03407	0.000523076	0.000523076
1	chr3:196019942:C:T	196019942	T,T	C,C	1,1	-inf,-inf	inf,inf	0.937533,2.20454	0.000510938	0.000510938
1	chr3:196763772:A:G	196763772	G,G	A,A	1,1	inf,-inf	inf,inf	2.6079,0.375733	0.000506049	0.000506049
1	chr3:196162087:T:C	196162087	C,C	T,T	1,1	inf,inf	inf,inf	1.99417,1.14188	0.000502541	0.000502541
1	chr3:196156054:T:C	196156054	C,C	T,T	1,1	inf,inf	inf,inf	1.98529,1.12447	0.000478961	0.000478961
1	chr3:196118854:T:C	196118854	NA,C	NA,T	NA,1	NA,-inf	NA,inf	NA,1.97633	0.000468162	0.000468162
1	chr3:196158719:G:A	196158719	A,A	G,G	1,1	inf,inf	inf,inf	1.94964,1.14448	0.000462812	0.000462812
1	chr3:196117659:T:G	196117659	G,G	T,T	1,1	-inf,-inf	inf,inf	1.0209,2.0763	0.000461017	0.000461017
1	chr3:196570804:C:T	196570804	T,NA	C,NA	1,NA	-inf,NA	inf,NA	2.014,NA	0.000454942	0.000454942
1	chr3:196707974:C:G	196707974	NA,G	NA,C	NA,1	NA,inf	NA,inf	NA,1.94648	0.000442136	0.000442136
1	chr3:196995450:A:G	196995450	G,NA	A,NA	1,NA	inf,NA	inf,NA	1.99508,NA	0.000438414	0.000438414
1	chr3:196098545:C:T	196098545	T,T	C,C	1,1	inf,inf	inf,inf	1.041,2.02961	0.000436555	0.000436555
1	chr3:196116089:T:G	196116089	NA,G	NA,T	NA,1	NA,inf	NA,inf	NA,1.93899	0.000435845	0.000435845
1	chr3:196867860:G:A	196867860	NA,A	NA,G	NA,1	NA,inf	NA,inf	NA,1.90864	0.000411273	0.000411273
1	chr3:196140467:C:T	196140467	NA,T	NA,C	NA,1	NA,-inf	NA,inf	NA,1.90779	0.000410612	0.000410612
1	chr3:196952499:A:G	196952499	NA,G	NA,A	NA,1	NA,-inf	NA,inf	NA,1.9034	0.00040718	0.00040718
1	chr3:196176059:T:C	196176059	C,C	T,T	1,1	-inf,-inf	inf,inf	2.57401,0.23807	0.000403551	0.000403551
1	chr3:196811883:G:A	196811883	NA,A	NA,G	NA,1	NA,inf	NA,inf	NA,1.89171	0.0003982	0.0003982
1	chr3:196993167:G:A	196993167	A,A	G,G	1,1	-inf,inf	inf,inf	2.63845,0.00963132	0.000397513	0.000397513
1	chr3:195892249:T:C	195892249	C,NA	T,NA	1,NA	inf,NA	inf,NA	1.94477,NA	0.000397404	0.000397404
1	chr3:196807787:C:T	196807787	NA,T	NA,C	NA,1	NA,inf	NA,inf	NA,1.88984	0.000396778	0.000396778
1	chr3:196659104:G:A	196659104	NA,A	NA,G	NA,1	NA,-inf	NA,inf	NA,1.88545	0.000393469	0.000393469
1	chr3:195966365:C:T	195966365	T,T	C,C	1,1	inf,-inf	inf,inf	1.43818,1.59123	0.000392157	0.000392157
1	chr3:196823331:C:T	196823331	NA,T	NA,C	NA,1	NA,inf	NA,inf	NA,1.8814	0.000390445	0.000390445
1	chr3:196801266:A:G	196801266	NA,G	NA,A	NA,1	NA,inf	NA,inf	NA,1.87847	0.00038827	0.00038827
1	chr3:196745436:A:G	196745436	NA,G	NA,A	NA,1	NA,-inf	NA,inf	NA,1.87568	0.00038621	0.00038621
1	chr3:196015788:C:T	196015788	NA,T	NA,C	NA,1	NA,inf	NA,inf	NA,1.86397	0.000377691	0.000377691
1	chr3:196096917:C:T	196096917	NA,T	NA,C	NA,1	NA,inf	NA,inf	NA,1.86292	0.000376933	0.000376933
1	chr3:196098368:T:C	196098368	NA,C	NA,T	NA,1	NA,inf	NA,inf	NA,1.85832	0.000373646	0.000373646
1	chr3:196228891:G:A	196228891	A,A	G,G	1,1	inf,inf	inf,inf	1.20308,1.79456	0.000372553	0.000372553
1	chr3:196841727:G:A	196841727	NA,A	NA,G	NA,1	NA,-inf	NA,inf	NA,1.85631	0.000372223	0.000372223
1	chr3:196428769:G:A	196428769	NA,A	NA,G	NA,1	NA,inf	NA,inf	NA,1.85448	0.000370931	0.000370931
1	chr3:197213352:A:G	197213352	NA,G	NA,A	NA,1	NA,-inf	NA,inf	NA,1.84225	0.000362398	0.000362398
1	chr3:196278573:G:A	196278573	A,A	G,G	1,1	inf,inf	inf,inf	1.80921,1.15842	0.000361181	0.000361181
1	chr3:195949690:C:T	195949690	T,NA	C,NA	1,NA	inf,NA	inf,NA	1.8813,NA	0.000351243	0.000351243
1	chr3:196987152:G:A	196987152	A,A	G,G	1,1	inf,inf	inf,inf	2.32386,0.524246	0.000350957	0.000350957
1	chr3:195827677:A:G	195827677	G,G	A,A	1,1	-inf,inf	inf,inf	2.46448,0.301851	0.000347227	0.000347227
1	chr3:196794670:C:G	196794670	G,G	C,C	1,1	inf,inf	inf,inf	2.51249,0.205944	0.000345725	0.000345725
1	chr3:196902615:C:T	196902615	NA,T	NA,C	NA,1	NA,-inf	NA,inf	NA,1.81418	0.000343575	0.000343575
1	chr3:196950778:TC:T	196950778	NA,T	NA,TC	NA,1	NA,-inf	NA,inf	NA,1.80909	0.000340278	0.000340278
1	chr3:196087545:G:C	196087545	C,C	G,G	1,1	inf,inf	inf,inf	0.864324,2.05693	0.000338849	0.000338849
1	chr3:196364320:G:A	196364320	NA,A	NA,G	NA,1	NA,inf	NA,inf	NA,1.79918	0.00033394	0.00033394
1	chr3:197091573:A:C	197091573	NA,C	NA,A	NA,1	NA,-inf	NA,inf	NA,1.79389	0.000330605	0.000330605
1	chr3:196927711:C:G	196927711	NA,G	NA,C	NA,1	NA,-inf	NA,inf	NA,1.79284	0.000329948	0.000329948
1	chr3:196999539:G:A	196999539	A,A	G,G	1,1	inf,inf	inf,inf	0.841537,2.06116	0.000328729	0.000328729
1	chr3:195826126:A:G	195826126	G,G	A,A	1,1	-inf,inf	inf,inf	2.53265,0.0757383	0.000327527	0.000327527
1	chr3:197137392:T:G	197137392	NA,G	NA,T	NA,1	NA,-inf	NA,inf	NA,1.78609	0.000325759	0.000325759
1	chr3:196116126:C:T	196116126	T,T	C,C	1,1	inf,inf	inf,inf	1.3854,1.54394	0.00032544	0.00032544
1	chr3:195987957:TCTAC:T	195987957	T,T	TCTAC,TCTAC	1,1	inf,-inf	inf,inf	1.42405,1.49442	0.000319093	0.000319093
1	chr3:195875916:C:T	195875916	T,T	C,C	1,1	-inf,-inf	inf,inf	1.97997,0.88704	0.000315089	0.000315089
1	chr3:195964516:T:C	195964516	C,C	T,T	1,1	inf,-inf	inf,inf	1.35646,1.55096	0.000312463	0.000312463
1	chr3:196083960:G:A	196083960	NA,A	NA,G	NA,1	NA,inf	NA,inf	NA,1.76304	0.000311854	0.000311854
1	chr3:196979486:G:A	196979486	A,A	G,G	1,1	inf,inf	inf,inf	2.31928,0.444733	0.000311176	0.000311176
1	chr3:196025899:C:T	196025899	NA,T	NA,C	NA,1	NA,inf	NA,inf	NA,1.75968	0.000309878	0.000309878
1	chr3:196179876:A:G	196179876	G,G	A,A	1,1	inf,inf	inf,inf	2.4088,0.295832	0.000308575	0.000308575
1	chr3:196985882:C:T	196985882	T,T	C,C	1,1	inf,inf	inf,inf	2.30344,0.458494	0.000307251	0.000307251
1	chr3:196110699:T:C	196110699	NA,C	NA,T	NA,1	NA,inf	NA,inf	NA,1.74966	0.000304061	0.000304061
1	chr3:197061734:T:C	197061734	C,C	T,T	1,1	-inf,inf	inf,inf	1.09933,1.78519	0.000303623	0.000303623
1	chr3:196692129:A:C	196692129	C,C	A,A	1,1	inf,inf	inf,inf	0.850025,2.01028	0.000302367	0.000302367
1	chr3:196118378:G:A	196118378	NA,A	NA,G	NA,1	NA,inf	NA,inf	NA,1.74636	0.000302175	0.000302175
1	chr3:196177266:T:C	196177266	NA,C	NA,T	NA,1	NA,-inf	NA,inf	NA,1.74217	0.000299794	0.000299794
1	chr3:196070955:T:C	196070955	NA,C	NA,T	NA,1	NA,inf	NA,inf	NA,1.73921	0.000298125	0.000298125
1	chr3:197239635:G:A	197239635	NA,A	NA,G	NA,1	NA,-inf	NA,inf	NA,1.73856	0.000297759	0.000297759
1	chr3:196767831:C:T	196767831	T,T	C,C	1,1	inf,-inf	inf,inf	2.29473,0.444256	0.00029618	0.00029618
1	chr3:196173750:G:A	196173750	NA,A	NA,G	NA,1	NA,-inf	NA,inf	NA,1.73527	0.000295912	0.000295912
1	chr3:196104491:T:C	196104491	C,NA	T,NA	1,NA	inf,NA	inf,NA	1.78658,NA	0.000292405	0.000292405
1	chr3:196952087:G:T	196952087	NA,T	NA,G	NA,1	NA,-inf	NA,inf	NA,1.72726	0.000291474	0.000291474
1	chr3:197172151:GA:G	197172151	NA,G	NA,GA	NA,1	NA,-inf	NA,inf	NA,1.71874	0.000286829	0.000286829
1	chr3:196841730:A:G	196841730	NA,G	NA,A	NA,1	NA,-inf	NA,inf	NA,1.71589	0.000285295	0.000285295
1	chr3:197032029:C:A	197032029	NA,A	NA,C	NA,1	NA,-inf	NA,inf	NA,1.70895	0.000281587	0.000281587
1	chr3:196179075:A:G	196179075	G,G	A,A	1,1	inf,inf	inf,inf	2.18695,0.553062	0.00027901	0.00027901
1	chr3:196175159:G:C	196175159	NA,C	NA,G	NA,1	NA,-inf	NA,inf	NA,1.70294	0.000278419	0.000278419
1	chr3:196149418:G:A	196149418	A,A	G,G	1,1	inf,inf	inf,inf	2.09136,0.671895	0.000276638	0.000276638
1	chr3:196763291:G:C	196763291	C,C	G,G	1,1	inf,-inf	inf,inf	2.12508,0.627543	0.000276077	0.000276077
1	chr3:197275911:C:T	197275911	NA,T	NA,C	NA,1	NA,-inf	NA,inf	NA,1.67874	0.000266033	0.000266033
1	chr3:196901287:C:T	196901287	NA,T	NA,C	NA,1	NA,inf	NA,inf	NA,1.67505	0.000264193	0.000264193
1	chr3:195966320:A:G	195966320	G,G	A,A	1,1	inf,-inf	inf,inf	1.31317,1.50088	0.000262865	0.000262865
1	chr3:196134546:C:T	196134546	NA,T	NA,C	NA,1	NA,-inf	NA,inf	NA,1.67197	0.000262669	0.000262669
1	chr3:196008619:G:A	196008619	NA,A	NA,G	NA,1	NA,inf	NA,inf	NA,1.66952	0.000261466	0.000261466
1	chr3:195832113:G:A	195832113	NA,A	NA,G	NA,1	NA,-inf	NA,inf	NA,1.66714	0.0002603	0.0002603
1	chr3:197274675:A:G	197274675	NA,G	NA,A	NA,1	NA,-inf	NA,inf	NA,1.66283	0.000258203	0.000258203
1	chr3:196670991:G:T	196670991	T,T	G,G	1,1	-inf,-inf	inf,inf	1.29913,1.4991	0.000255308	0.000255308
1	chr3:196226090:A:G	196226090	G,G	A,A	1,1	inf,inf	inf,inf	1.28767,1.50679	0.000253564	0.000253564
1	chr3:197028865:C:G	197028865	NA,G	NA,C	NA,1	NA,-inf	NA,inf	NA,1.65066	0.000252378	0.000252378
1	chr3:196159930:C:T	196159930	T,NA	C,NA	1,NA	-inf,NA	inf,NA	1.69671,NA	0.000246004	0.000246004
1	chr3:196331992:C:T	196331992	NA,T	NA,C	NA,1	NA,inf	NA,inf	NA,1.62886	0.000242278	0.000242278
1	chr3:196813372:T:C	196813372	C,C	T,T	1,1	-inf,-inf	inf,inf	2.18092,0.461025	0.000241904	0.000241904
1	chr3:196699336:C:T	196699336	T,T	C,C	1,1	inf,inf	inf,inf	0.659849,2.05442	0.000241165	0.000241165
1	chr3:196148921:G:T	196148921	T,T	G,G	1,1	inf,inf	inf,inf	2.07134,0.604048	0.000239703	0.000239703
1	chr3:196187226:C:T	196187226	T,T	C,C	1,1	inf,inf	inf,inf	2.21368,0.39143	0.000235228	0.000235228
1	chr3:196792674:C:G	196792674	G,G	C,C	1,1	-inf,-inf	inf,inf	1.64203,1.09661	0.000234973	0.000234973
1	chr3:196806507:G:A	196806507	NA,A	NA,G	NA,1	NA,inf	NA,inf	NA,1.60924	0.000233556	0.000233556
1	chr3:196810735:C:T	196810735	NA,T	NA,C	NA,1	NA,inf	NA,inf	NA,1.6079	0.00023297	0.00023297
1	chr3:195979419:T:G	195979419	G,NA	T,NA	1,NA	inf,NA	inf,NA	1.66372,NA	0.000230955	0.000230955
1	chr3:196225061:G:A	196225061	A,A	G,G	1,1	inf,inf	inf,inf	2.02228,0.632318	0.000227268	0.000227268
1	chr3:196723122:G:A	196723122	NA,A	NA,G	NA,1	NA,-inf	NA,inf	NA,1.59435	0.000227153	0.000227153
1	chr3:195865507:G:A	195865507	A,NA	G,NA	1,NA	-inf,NA	inf,NA	1.64655,NA	0.000223506	0.000223506
1	chr3:195995423:G:A	195995423	A,NA	G,NA	1,NA	inf,NA	inf,NA	1.64622,NA	0.000223365	0.000223365
1	chr3:196841824:C:T	196841824	NA,T	NA,C	NA,1	NA,inf	NA,inf	NA,1.58509	0.000223263	0.000223263
1	chr3:196202397:A:G	196202397	G,G	A,A	1,1	-inf,-inf	inf,inf	1.78151,0.911054	0.000223167	0.000223167
1	chr3:197156388:A:T	197156388	NA,T	NA,A	NA,1	NA,-inf	NA,inf	NA,1.57798	0.000220323	0.000220323
1	chr3:197002141:T:C	197002141	NA,C	NA,T	NA,1	NA,inf	NA,inf	NA,1.57699	0.000219917	0.000219917
1	chr3:197271061:A:G	197271061	NA,G	NA,A	NA,1	NA,-inf	NA,inf	NA,1.57669	0.000219795	0.000219795
1	chr3:196006622:G:A	196006622	A,A	G,G	1,1	-inf,-inf	inf,inf	1.73765,0.947381	0.000218093	0.000218093
1	chr3:196176931:T:C	196176931	NA,C	NA,T	NA,1	NA,-inf	NA,inf	NA,1.56367	0.000214531	0.000214531
1	chr3:197027008:T:C	197027008	C,NA	T,NA	1,NA	inf,NA	inf,NA	1.62313,NA	0.000213745	0.000213745
1	chr3:195993401:G:A	195993401	NA,A	NA,G	NA,1	NA,-inf	NA,inf	NA,1.56145	0.00021365	0.00021365
1	chr3:196151080:GA:G	196151080	G,G	GA,GA	1,1	inf,inf	inf,inf	2.00229,0.615545	0.000213037	0.000213037
1	chr3:197271030:C:T	197271030	NA,T	NA,C	NA,1	NA,-inf	NA,inf	NA,1.55964	0.00021293	0.00021293
1	chr3:196006606:ACG:A	196006606	A,A	ACG,ACG	1,1	-inf,-inf	inf,inf	1.71021,0.962869	0.000212429	0.000212429
1	chr3:195900188:G:A	195900188	NA,A	NA,G	NA,1	NA,-inf	NA,inf	NA,1.55641	0.000211656	0.000211656
1	chr3:196122040:G:A	196122040	A,NA	G,NA	1,NA	-inf,NA	inf,NA	1.61711,NA	0.000211309	0.000211309
1	chr3:196981313:G:A	196981313	A,A	G,G	1,1	inf,inf	inf,inf	2.16994,0.375092	0.000211307	0.000211307
1	chr3:197257977:C:T	197257977	NA,T	NA,C	NA,1	NA,-inf	NA,inf	NA,1.55539	0.000211255	0.000211255
1	chr3:197121062:T:C	197121062	NA,C	NA,T	NA,1	NA,-inf	NA,inf	NA,1.55469	0.000210981	0.000210981
1	chr3:196992532:T:C	196992532	C,NA	T,NA	1,NA	inf,NA	inf,NA	1.61598,NA	0.000210855	0.000210855
1	chr3:196175383:C:T	196175383	NA,T	NA,C	NA,1	NA,-inf	NA,inf	NA,1.55411	0.000210752	0.000210752
1	chr3:196176907:G:A	196176907	NA,A	NA,G	NA,1	NA,-inf	NA,inf	NA,1.54994	0.000209126	0.000209126
1	chr3:196393007:GTTTCTCATA:G	196393007	G,NA	GTTTCTCATA,NA	1,NA	inf,NA	inf,NA	1.60836,NA	0.000207822	0.000207822
1	chr3:197099128:C:T	197099128	NA,T	NA,C	NA,1	NA,-inf	NA,inf	NA,1.54462	0.00020707	0.00020707
1	chr3:196811777:C:T	196811777	T,T	C,C	1,1	-inf,-inf	inf,inf	2.03859,0.544647	0.000205831	0.000205831
1	chr3:196015758:C:T	196015758	T,T	C,C	1,1	-inf,-inf	inf,inf	1.65792,1.00116	0.000205218	0.000205218
1	chr3:196749493:G:T	196749493	T,T	G,G	1,1	-inf,inf	inf,inf	0.357864,2.19578	0.000205183	0.000205183
1	chr3:196728962:C:T	196728962	T,NA	C,NA	1,NA	-inf,NA	inf,NA	1.60045,NA	0.000204717	0.000204717
1	chr3:196123414:T:C	196123414	NA,C	NA,T	NA,1	NA,-inf	NA,inf	NA,1.53653	0.000203984	0.000203984
1	chr3:196182337:C:T	196182337	NA,T	NA,C	NA,1	NA,-inf	NA,inf	NA,1.53444	0.000203192	0.000203192
1	chr3:196176750:T:C	196176750	NA,C	NA,T	NA,1	NA,-inf	NA,inf	NA,1.53049	0.000201709	0.000201709
1	chr3:197179220:A:G	197179220	G,G	A,A	1,1	-inf,inf	inf,inf	1.5928,1.06232	0.000201515	0.000201515
1	chr3:195832378:G:A	195832378	NA,A	NA,G	NA,1	NA,-inf	NA,inf	NA,1.52722	0.000200492	0.000200492
1	chr3:196174643:A:C	196174643	C,C	A,A	1,1	inf,inf	inf,inf	1.87032,0.733819	0.000198065	0.000198065
1	chr3:195854357:G:A	195854357	A,A	G,G	1,1	inf,-inf	inf,inf	2.06014,0.484904	0.00019714	0.00019714
1	chr3:196023820:C:T	196023820	T,T	C,C	1,1	-inf,-inf	inf,inf	1.0283,1.61916	0.000195847	0.000195847
1	chr3:195859470:A:G	195859470	G,G	A,A	1,1	-inf,-inf	inf,inf	1.76261,0.853304	0.00019538	0.00019538
1	chr3:196538118:TC:T	196538118	T,NA	TC,NA	1,NA	-inf,NA	inf,NA	1.57514,NA	0.000195114	0.000195114
1	chr3:196169683:C:T	196169683	NA,T	NA,C	NA,1	NA,-inf	NA,inf	NA,1.50927	0.000193935	0.000193935
1	chr3:197152075:C:CT	197152075	CT,NA	C,NA	1,NA	-inf,NA	inf,NA	1.56866,NA	0.000192732	0.000192732
1	chr3:196588340:G:A	196588340	A,NA	G,NA	1,NA	inf,NA	inf,NA	1.56831,NA	0.000192603	0.000192603
1	chr3:196639048:T:G	196639048	G,G	T,T	1,1	inf,inf	inf,inf	2.03572,0.497331	0.000191234	0.000191234
1	chr3:195889906:C:A	195889906	A,NA	C,NA	1,NA	inf,NA	inf,NA	1.55857,NA	0.00018908	0.00018908
1	chr3:196175900:G:T	196175900	NA,T	NA,G	NA,1	NA,-inf	NA,inf	NA,1.49494	0.000188861	0.000188861
1	chr3:196097793:A:G	196097793	NA,G	NA,A	NA,1	NA,inf	NA,inf	NA,1.49353	0.00018837	0.00018837
1	chr3:196175698:A:G	196175698	NA,G	NA,A	NA,1	NA,-inf	NA,inf	NA,1.49348	0.000188354	0.000188354
1	chr3:197179869:T:C	197179869	C,NA	T,NA	1,NA	-inf,NA	inf,NA	1.55649,NA	0.000188338	0.000188338
1	chr3:196175679:A:T	196175679	NA,T	NA,A	NA,1	NA,-inf	NA,inf	NA,1.49279	0.000188113	0.000188113
1	chr3:196226904:C:T	196226904	T,T	C,C	1,1	inf,inf	inf,inf	1.27088,1.36021	0.000187854	0.000187854
1	chr3:196105055:C:T	196105055	NA,T	NA,C	NA,1	NA,inf	NA,inf	NA,1.49144	0.000187646	0.000187646
1	chr3:196176834:G:A	196176834	NA,A	NA,G	NA,1	NA,-inf	NA,inf	NA,1.49096	0.000187478	0.000187478
1	chr3:196176016:T:C	196176016	NA,C	NA,T	NA,1	NA,-inf	NA,inf	NA,1.49094	0.000187471	0.000187471
1	chr3:196832956:T:C	196832956	NA,C	NA,T	NA,1	NA,inf	NA,inf	NA,1.49077	0.000187412	0.000187412
1	chr3:196174783:T:G	196174783	NA,G	NA,T	NA,1	NA,-inf	NA,inf	NA,1.49003	0.000187157	0.000187157
1	chr3:196175130:A:G	196175130	NA,G	NA,A	NA,1	NA,-inf	NA,inf	NA,1.4894	0.000186938	0.000186938
1	chr3:196842336:G:A	196842336	NA,A	NA,G	NA,1	NA,inf	NA,inf	NA,1.48938	0.000186933	0.000186933
1	chr3:196174495:AG:A	196174495	NA,A	NA,AG	NA,1	NA,-inf	NA,inf	NA,1.48878	0.000186724	0.000186724
```
