## Supplementary material for "Characterization of shared and ancestry-specific signals driving complex traits using multi-ancestry fine-mapping": susiex_nc1.cs80.snp

```
BP	SNP	PIP(CS1)	LogBF(CS1,Pop1)	LogBF(CS1,Pop2)
195820003	chr3:195820003:A:C	2.87156e-05	0.247511	-1.35375
195820249	chr3:195820249:G:A	3.09558e-05	-1.03933e-10	-1.03112
195820324	chr3:195820324:A:G	6.14064e-06	-1.46566	-1.18309
195820356	chr3:195820356:A:G	3.30516e-05	0.378546	-1.34415
195820876	chr3:195820876:G:C	1.9601e-05	-1.4881	-3.67306e-10
195821202	chr3:195821202:G:A	7.47461e-05	-1.03933e-10	-0.149581
195821265	chr3:195821265:C:T	1.68082e-05	-0.266111	-1.3757
195821445	chr3:195821445:G:C	1.91415e-05	-0.156676	-1.35514
195821705	chr3:195821705:AG:A	2.48947e-05	-1.03933e-10	-1.24902
195821759	chr3:195821759:C:T	2.25048e-05	-1.03933e-10	-1.34995
195822038	chr3:195822038:G:A	6.4497e-06	-1.22432	-1.37533
195822312	chr3:195822312:G:T	0.000106076	1.51904	-1.31856
195822564	chr3:195822564:A:G	2.4003e-05	-1.03933e-10	-1.2855
195822918	chr3:195822918:T:C	4.01168e-05	-1.03933e-10	-0.771884
195822946	chr3:195822946:T:C	2.48642e-05	0.116726	-1.36698
195823101	chr3:195823101:G:A	2.97383e-05	-1.07124	-3.67306e-10
195823102	chr3:195823102:A:G	8.73769e-06	-0.926539	-1.36949
195823184	chr3:195823184:A:G	2.1854e-05	-0.00826252	-1.37103
195823449	chr3:195823449:C:A	2.45439e-05	0.102718	-1.36593
195823495	chr3:195823495:C:T	1.5895e-05	-0.324276	-1.3734
195823541	chr3:195823541:T:C	2.30332e-05	-0.233696	-1.09305
195824095	chr3:195824095:C:A	2.52608e-05	-1.03933e-10	-1.23442
195824961	chr3:195824961:G:A	2.2591e-05	0.0269978	-1.37312
195825324	chr3:195825324:A:C	1.128e-05	-0.729743	-1.31091
195825506	chr3:195825506:C:G	2.27987e-05	-1.03933e-10	-1.33697
195825546	chr3:195825546:G:A	2.21062e-05	-1.03933e-10	-1.36782
195825972	chr3:195825972:A:G	2.44053e-05	-1.03933e-10	-1.26888
195826126	chr3:195826126:A:G	0.000327527	2.68451	-1.35662
195826260	chr3:195826260:C:T	0.000124157	0.357864	-3.67306e-10
195826313	chr3:195826313:A:T	3.5932e-05	0.437844	-1.31989
195826328	chr3:195826328:G:A	3.87562e-05	0.517648	-1.32404
195826344	chr3:195826344:G:A	2.24795e-05	-1.03933e-10	-1.35108
195826388	chr3:195826388:T:C	3.25434e-05	0.303282	-1.28439
195826552	chr3:195826552:C:T	5.05818e-06	-1.47072	-1.37195
195826565	chr3:195826565:A:G	1.14066e-05	-0.776465	-1.25302
195826663	chr3:195826663:G:A	3.12585e-05	-1.03933e-10	-1.02139
195826760	chr3:195826760:C:T	2.41881e-05	-0.485473	-0.792347
195827013	chr3:195827013:A:G	3.00914e-05	-1.03933e-10	-1.05944
195827267	chr3:195827267:A:G	2.38631e-05	0.0124407	-1.30378
195827351	chr3:195827351:C:T	0.00176822	-1.03933e-10	3.01405
195827677	chr3:195827677:A:G	0.000347227	2.54808	-1.16178
195827843	chr3:195827843:G:T	2.21159e-05	-0.467231	-0.900149
195827876	chr3:195827876:A:G	3.10776e-05	0.270672	-1.29786
195827926	chr3:195827926:A:G	9.84211e-06	-1.40449	-0.772514
195828134	chr3:195828134:A:G	0.00212575	-1.03933e-10	3.1982
195828180	chr3:195828180:A:G	0.00211899	-1.03933e-10	3.19501
195828223	chr3:195828223:G:A	2.75574e-05	0.173044	-1.32045
195828471	chr3:195828471:C:A	3.52041e-05	0.470366	-1.37288
195828662	chr3:195828662:A:G	3.95424e-05	0.589399	-1.3757
195828829	chr3:195828829:G:A	2.63915e-05	-1.03933e-10	-1.19064
195829013	chr3:195829013:G:C	1.96619e-05	-0.204626	-1.28037
195829034	chr3:195829034:A:G	2.30562e-05	-1.03933e-10	-1.32574
195829412	chr3:195829412:T:A	2.52614e-05	-1.03933e-10	-1.2344
195829476	chr3:195829476:C:T	2.35278e-05	-1.03933e-10	-1.3055
195829498	chr3:195829498:G:A	2.49556e-05	-1.03933e-10	-1.24658
195829508	chr3:195829508:C:T	4.8472e-06	-1.53336	-1.35192
195829509	chr3:195829509:G:A	5.51566e-06	-1.43187	-1.32421
195829700	chr3:195829700:T:C	2.23506e-05	-0.132275	-1.22455
195829912	chr3:195829912:C:T	2.37612e-05	-1.03933e-10	-1.29562
195830050	chr3:195830050:T:G	9.66111e-06	-1.31464	-0.880931
195830337	chr3:195830337:T:A	2.68556e-05	-1.1732	-3.67306e-10
195830529	chr3:195830529:G:A	5.41859e-06	-1.43809	-1.33576
195830601	chr3:195830601:AC:A	6.11465e-06	-1.35601	-1.29698
195830999	chr3:195830999:C:T	6.21973e-05	0.838194	-1.17156
195831140	chr3:195831140:A:G	2.29945e-05	-1.03933e-10	-1.32842
195831181	chr3:195831181:A:G	2.52331e-05	-1.03933e-10	-1.23552
195831195	chr3:195831195:T:C	2.39626e-05	-1.03933e-10	-1.28719
195831285	chr3:195831285:T:C	3.50193e-05	-1.03933e-10	-0.907781
195831286	chr3:195831286:G:A	8.11286e-06	-0.994968	-1.37526
195831292	chr3:195831292:G:A	4.80251e-05	-1.03933e-10	-0.591954
195831577	chr3:195831577:G:A	2.33661e-05	-1.03933e-10	-1.31239
195831625	chr3:195831625:C:T	1.63129e-05	-1.46097	-0.210757
195831709	chr3:195831709:T:C	2.19551e-05	-1.03933e-10	-1.37468
195831868	chr3:195831868:G:A	2.62157e-05	-1.03933e-10	-1.19732
195831881	chr3:195831881:C:T	2.26674e-05	-0.785968	-0.556781
195831906	chr3:195831906:T:C	6.52174e-06	-1.2616	-1.32694
195831909	chr3:195831909:C:T	2.58429e-05	-1.03933e-10	-1.21164
195832052	chr3:195832052:G:A	2.76292e-05	-0.558157	-0.586649
195832059	chr3:195832059:TC:T	3.80623e-05	-1.03933e-10	-0.824455
195832113	chr3:195832113:G:A	0.0002603	-1.03933e-10	1.09816
195832139	chr3:195832139:C:A	1.0955e-05	-1.42252	-0.647361
195832144	chr3:195832144:T:C	2.63977e-05	-1.1904	-3.67306e-10
195832161	chr3:195832161:C:T	1.21531e-05	-1.31029	-0.65581
195832188	chr3:195832188:G:A	4.98252e-06	-1.48754	-1.3702
195832378	chr3:195832378:G:A	0.000200492	-1.03933e-10	0.837098
195832418	chr3:195832418:A:C	7.80979e-06	-1.52492	-0.883379
195832922	chr3:195832922:G:A	5.68243e-06	-1.4182	-1.3081
195833068	chr3:195833068:C:T	1.05981e-05	-1.37577	-0.727235
195833147	chr3:195833147:CA:C	2.82808e-05	-1.03933e-10	-1.12149
195833155	chr3:195833155:A:G	2.91936e-05	-1.03933e-10	-1.08973
195833307	chr3:195833307:A:G	2.91679e-05	-1.03933e-10	-1.09061
195833475	chr3:195833475:T:A	2.91811e-05	-1.03933e-10	-1.09016
195834157	chr3:195834157:T:TC	2.21561e-05	-1.03933e-10	-1.36557
195835518	chr3:195835518:G:A	3.65138e-05	-1.03933e-10	-0.865989
195835550	chr3:195835550:T:C	7.32855e-06	-1.47993	-0.99197
195835794	chr3:195835794:GTCCCGGGT:G	1.00026e-05	-0.951363	-1.20947
195836046	chr3:195836046:C:G	5.09325e-06	-1.49767	-1.33809
195836409	chr3:195836409:G:A	2.23155e-05	-1.03933e-10	-1.3584
195836788	chr3:195836788:A:G	2.12111e-05	-1.40915	-3.67306e-10
195836884	chr3:195836884:G:C	6.00369e-05	-1.03933e-10	-0.368719
195837063	chr3:195837063:G:A	2.36449e-05	-1.03933e-10	-1.30053
195837354	chr3:195837354:G:C	4.3367e-05	-1.03933e-10	-0.69398
195837454	chr3:195837454:A:T	7.33742e-06	-1.46322	-1.00748
195837615	chr3:195837615:G:T	8.00184e-06	-1.52973	-0.854273
195837954	chr3:195837954:AGC:A	5.77786e-05	-0.407061	-3.67306e-10
195838185	chr3:195838185:A:G	2.28201e-05	-0.0225752	-1.31346
195838210	chr3:195838210:T:C	0.000116794	1.63738	-1.34065
195838249	chr3:195838249:A:G	2.94223e-05	-1.03933e-10	-1.08192
195838579	chr3:195838579:A:G	1.98671e-05	-0.808198	-0.666417
195838795	chr3:195838795:A:G	9.28549e-06	-0.898423	-1.3368
195838871	chr3:195838871:G:A	3.08514e-05	-1.03933e-10	-1.0345
195839447	chr3:195839447:G:A	2.53201e-05	-1.03933e-10	-1.23208
195839917	chr3:195839917:C:A	2.33393e-05	-1.31354	-3.67306e-10
195840478	chr3:195840478:C:T	1.0049e-05	-0.785656	-1.37055
195840544	chr3:195840544:C:T	5.93845e-06	-1.53419	-1.14804
195841023	chr3:195841023:AAAAAAAAAAAAAAAAG:A	6.03952e-05	-1.03933e-10	-0.362769
195841536	chr3:195841536:C:T	2.30634e-05	-1.03933e-10	-1.32543
195841567	chr3:195841567:T:G	2.49516e-05	-1.03933e-10	-1.24674
195841569	chr3:195841569:A:T	7.42883e-06	-1.49207	-0.966239
195841953	chr3:195841953:G:A	4.70203e-05	-1.03933e-10	-0.613098
195841989	chr3:195841989:T:A	2.77197e-05	-1.03933e-10	-1.14154
195843365	chr3:195843365:C:T	5.24657e-06	-1.47848	-1.32762
195843378	chr3:195843378:C:T	0.000111586	0.25112	-3.67306e-10
195843470	chr3:195843470:C:T	5.83229e-06	-1.52433	-1.17593
195843666	chr3:195843666:A:T	2.20845e-05	-1.3688	-3.67306e-10
195843814	chr3:195843814:G:A	2.41926e-05	-1.03933e-10	-1.27763
195843906	chr3:195843906:A:G	2.20446e-05	-1.03933e-10	-1.37061
195844153	chr3:195844153:A:G	0.00015602	1.73619	-1.14988
195844292	chr3:195844292:A:G	3.84245e-05	-1.03933e-10	-0.814982
195844365	chr3:195844365:T:C	6.62605e-05	-1.03933e-10	-0.270085
195844412	chr3:195844412:A:G	2.47337e-05	-1.03933e-10	-1.25551
195844612	chr3:195844612:T:C	2.84892e-05	-0.887002	-0.227152
195844660	chr3:195844660:G:A	2.66797e-05	-1.03933e-10	-1.17977
195844979	chr3:195844979:G:A	6.4585e-06	-1.22714	-1.37114
195845719	chr3:195845719:C:T	1.3118e-05	-1.00631	-0.883384
195846208	chr3:195846208:T:C	6.79779e-05	-1.03933e-10	-0.244497
195846224	chr3:195846224:A:T	3.38889e-05	-0.940591	-3.67306e-10
195846331	chr3:195846331:A:G	0.000983977	3.79242	-1.3645
195846453	chr3:195846453:C:T	6.15913e-06	-1.46977	-1.17597
195846473	chr3:195846473:T:C	2.96439e-05	-1.03933e-10	-1.07442
195846666	chr3:195846666:G:C	0.000113113	-1.03933e-10	0.264713
195847365	chr3:195847365:G:A	7.37252e-06	-1.52322	-0.9427
195847419	chr3:195847419:A:C	7.74994e-06	-1.53405	-0.88194
195847518	chr3:195847518:T:G	1.56996e-05	-0.539993	-1.17005
195847724	chr3:195847724:G:A	2.36771e-05	-1.29917	-3.67306e-10
195848078	chr3:195848078:C:T	2.59979e-05	-1.44683	0.241166
195848427	chr3:195848427:AGTTTATTTTTTTGTTT:A	4.71269e-05	-1.03933e-10	-0.610834
195848595	chr3:195848595:G:A	6.73797e-06	-1.53201	-1.02391
195849193	chr3:195849193:C:T	2.19835e-05	-1.03933e-10	-1.37338
195849419	chr3:195849419:C:T	2.1958e-05	-1.03933e-10	-1.37455
195849692	chr3:195849692:C:G	1.58156e-05	-0.650532	-1.05215
195849848	chr3:195849848:G:A	5.38814e-05	0.745159	-1.22205
195849874	chr3:195849874:G:C	6.04264e-05	-1.03933e-10	-0.362253
195850105	chr3:195850105:T:G	6.1768e-05	0.606922	-0.947216
195850281	chr3:195850281:A:C	4.73426e-06	-1.53424	-1.37461
195850327	chr3:195850327:C:T	6.29566e-05	1.00271	-1.32394
195850344	chr3:195850344:C:G	2.23244e-05	-1.03933e-10	-1.358
195850759	chr3:195850759:A:G	1.67545e-05	-0.338107	-1.3069
195851034	chr3:195851034:A:T	1.87257e-05	-1.53378	-3.67306e-10
195851225	chr3:195851225:C:T	1.90184e-05	-0.209619	-1.30865
195851426	chr3:195851426:C:G	5.53231e-05	-1.03933e-10	-0.450488
195851785	chr3:195851785:T:A	1.74087e-05	-0.342815	-1.26389
195852143	chr3:195852143:C:T	7.87749e-06	-1.26588	-1.13379
195852610	chr3:195852610:C:G	5.53304e-05	-1.03933e-10	-0.450356
195852938	chr3:195852938:G:A	0.00238745	4.65778	-1.34348
195853135	chr3:195853135:T:C	5.7882e-05	-1.03933e-10	-0.405273
195853169	chr3:195853169:G:A	2.19353e-05	-1.03933e-10	-1.37558
195853284	chr3:195853284:A:G	7.08675e-06	-1.30016	-1.20529
195853952	chr3:195853952:C:G	1.04863e-05	-0.741971	-1.37164
195854008	chr3:195854008:C:G	4.74846e-06	-1.5309	-1.37496
195854193	chr3:195854193:C:T	2.44165e-05	-1.03933e-10	-1.26842
195854357	chr3:195854357:G:A	0.00019714	1.74692	-0.926688
195855375	chr3:195855375:A:G	5.85957e-05	0.873639	-1.26666
195855482	chr3:195855482:A:G	2.67908e-05	0.0515297	-1.22715
195855817	chr3:195855817:G:A	1.88419e-05	-1.5276	-3.67306e-10
195855859	chr3:195855859:G:C	4.7331e-06	-1.53423	-1.37487
195856090	chr3:195856090:C:G	0.00276847	4.71722	-1.25484
195856280	chr3:195856280:G:A	1.55867e-05	-1.30036	-0.416903
195856630	chr3:195856630:A:G	5.73245e-06	-1.43078	-1.28675
195856675	chr3:195856675:G:A	3.3171e-05	-1.03933e-10	-0.962003
195856895	chr3:195856895:G:C	2.19325e-05	-1.03933e-10	-1.37571
195857400	chr3:195857400:A:C	2.63409e-05	-1.03933e-10	-1.19255
195857586	chr3:195857586:T:A	2.21611e-05	-1.03933e-10	-1.36534
195857669	chr3:195857669:A:G	1.38781e-05	-0.558318	-1.27505
195858260	chr3:195858260:G:A	2.53267e-05	-1.23182	-3.67306e-10
195858408	chr3:195858408:C:T	2.20007e-05	-1.03933e-10	-1.37261
195858515	chr3:195858515:T:A	1.74308e-05	-1.04674	-0.558696
195858895	chr3:195858895:A:G	2.97431e-05	-1.03933e-10	-1.07108
195859028	chr3:195859028:C:G	2.052e-05	-0.0982671	-1.34401
195859220	chr3:195859220:C:T	2.33604e-05	-1.03933e-10	-1.31264
195859385	chr3:195859385:G:A	1.26941e-05	-1.20531	-0.71723
195859470	chr3:195859470:A:G	0.00019538	1.16827	-0.356997
195859660	chr3:195859660:C:T	5.22293e-05	-0.508035	-3.67306e-10
195859800	chr3:195859800:G:A	0.000132268	-1.03933e-10	0.421149
195859857	chr3:195859857:G:A	2.23246e-05	-1.03933e-10	-1.35799
195860228	chr3:195860228:C:T	6.07044e-06	-1.31921	-1.34104
195860753	chr3:195860753:CAT:C	7.52297e-06	-1.47949	-0.966231
195860955	chr3:195860955:G:T	4.07026e-05	-1.03933e-10	-0.757386
195861527	chr3:195861527:G:T	2.23378e-05	-1.03933e-10	-1.3574
195861619	chr3:195861619:C:T	7.50853e-06	-1.51693	-0.930707
195861762	chr3:195861762:C:T	4.80334e-06	-1.52114	-1.37322
195862170	chr3:195862170:C:G	3.72961e-05	-0.708559	-0.136231
195862322	chr3:195862322:C:CT	9.11241e-06	-0.878431	-1.37561
195862439	chr3:195862439:AAGT:A	4.29032e-05	0.0923804	-0.797113
195862718	chr3:195862718:T:C	5.58332e-06	-1.5143	-1.2296
195862746	chr3:195862746:G:A	5.14074e-06	-1.51083	-1.31565
195862891	chr3:195862891:G:A	3.38978e-05	-0.140201	-0.800128
195862899	chr3:195862899:A:G	0.000101854	1.52672	-1.36686
195864010	chr3:195864010:G:T	1.98289e-05	-1.47654	-3.67306e-10
195864185	chr3:195864185:C:T	3.5942e-05	0.258054	-1.13983
195865507	chr3:195865507:G:A	0.000223506	0.945761	-3.67306e-10
195865699	chr3:195865699:A:AC	2.65993e-05	-0.2717	-0.911092
195865947	chr3:195865947:C:G	3.10813e-05	0.345486	-1.37256
195866002	chr3:195866002:T:TC	2.69597e-05	-0.28817	-0.881165
195866419	chr3:195866419:T:G	4.81257e-06	-1.52324	-1.36921
195866527	chr3:195866527:T:G	7.80429e-05	0.795165	-0.901584
195866851	chr3:195866851:T:C	2.45666e-05	-1.03933e-10	-1.26229
195867280	chr3:195867280:CCT:C	7.18827e-06	-1.31331	-1.17792
195867934	chr3:195867934:A:G	3.37741e-05	0.106976	-1.05096
195868183	chr3:195868183:C:T	6.90084e-06	-1.43734	-1.0947
195868503	chr3:195868503:G:A	2.60166e-05	-1.03933e-10	-1.20495
195868642	chr3:195868642:C:T	6.45306e-05	-0.296538	-3.67306e-10
195868663	chr3:195868663:G:A	6.46937e-05	-1.03933e-10	-0.294014
195868761	chr3:195868761:A:G	6.23326e-06	-1.30428	-1.3295
195868946	chr3:195868946:T:C	2.52963e-05	-1.03933e-10	-1.23302
195869096	chr3:195869096:G:A	2.29259e-05	-1.03933e-10	-1.33141
195869204	chr3:195869204:G:A	2.04896e-05	-1.44376	-3.67306e-10
195869531	chr3:195869531:T:C	2.44187e-05	-1.03933e-10	-1.26833
195869765	chr3:195869765:C:T	7.89017e-06	-1.52739	-0.870667
195870036	chr3:195870036:T:C	9.61412e-06	-0.835194	-1.36525
195870417	chr3:195870417:T:C	1.33129e-05	-1.52294	-0.352005
195870678	chr3:195870678:G:A	0.000115963	1.15753	-0.867938
195871434	chr3:195871434:T:C	2.70225e-05	-1.03933e-10	-1.16701
195871506	chr3:195871506:C:A	2.34691e-05	-1.03933e-10	-1.30799
195871562	chr3:195871562:T:G	2.42757e-05	-1.03933e-10	-1.2742
195871735	chr3:195871735:G:A	0.000181037	-1.03933e-10	0.735023
195871828	chr3:195871828:G:A	4.06311e-05	-1.03933e-10	-0.759145
195872941	chr3:195872941:A:G	2.68031e-05	-1.03933e-10	-1.17516
195872956	chr3:195872956:G:A	2.72434e-05	-1.03933e-10	-1.15887
195873154	chr3:195873154:C:T	9.20131e-06	-0.876838	-1.36749
195873356	chr3:195873356:T:C	0.134309	8.24379	-0.899571
195873840	chr3:195873840:C:T	4.38645e-05	0.641018	-1.32359
195874200	chr3:195874200:T:C	2.94938e-05	-1.03933e-10	-1.0795
195874284	chr3:195874284:C:T	2.63773e-05	-1.03933e-10	-1.19118
195875540	chr3:195875540:G:A	2.92763e-05	-1.03933e-10	-1.0869
195875693	chr3:195875693:T:C	2.57555e-05	-1.03933e-10	-1.21503
195875916	chr3:195875916:C:T	0.000315089	1.58996	-0.300783
195876458	chr3:195876458:C:T	5.9918e-05	-1.03933e-10	-0.370701
195876493	chr3:195876493:T:C	2.72759e-05	-1.03933e-10	-1.15768
195876763	chr3:195876763:G:A	4.90547e-06	-1.5142	-1.35913
195877550	chr3:195877550:T:C	0.000105225	1.21663	-1.0242
195877909	chr3:195877909:AGGGAGAGAAGCG:A	0.000113996	-1.03933e-10	0.272487
195878419	chr3:195878419:GC:G	4.22189e-05	-1.03933e-10	-0.72081
195879148	chr3:195879148:G:A	3.30298e-05	-0.966267	-3.67306e-10
195879321	chr3:195879321:G:A	7.90142e-05	-1.03933e-10	-0.094051
195879899	chr3:195879899:A:G	1.44658e-05	-0.505288	-1.2866
195883675	chr3:195883675:C:T	2.40465e-05	-1.03933e-10	-1.28369
195883862	chr3:195883862:G:A	3.68796e-05	-1.03933e-10	-0.85602
195883872	chr3:195883872:A:G	7.74668e-06	-1.04494	-1.37148
195884369	chr3:195884369:G:A	8.96174e-06	-0.897472	-1.37324
195884917	chr3:195884917:G:A	7.76787e-05	-1.03933e-10	-0.111098
195885163	chr3:195885163:T:C	8.30719e-06	-1.03665	-1.3099
195885177	chr3:195885177:T:A	3.24357e-05	-1.03933e-10	-0.98442
195885735	chr3:195885735:G:A	2.28201e-05	-1.33604	-3.67306e-10
195886067	chr3:195886067:A:G	3.13062e-05	-1.03933e-10	-1.01986
195886149	chr3:195886149:C:G	5.8844e-06	-1.42316	-1.26822
195887107	chr3:195887107:T:C	2.31905e-05	-1.03933e-10	-1.31994
195887582	chr3:195887582:A:G	2.65221e-05	-1.03933e-10	-1.1857
195887766	chr3:195887766:T:C	1.3548e-05	-0.562539	-1.2949
195888082	chr3:195888082:G:C	1.38165e-05	-0.715559	-1.12225
195888227	chr3:195888227:G:A	6.46277e-06	-1.32923	-1.26839
195888496	chr3:195888496:G:A	2.20909e-05	-1.03933e-10	-1.36851
195888505	chr3:195888505:A:G	5.67213e-06	-1.37534	-1.35277
195888768	chr3:195888768:G:A	2.42899e-05	-1.03933e-10	-1.27362
195888901	chr3:195888901:C:T	5.66301e-06	-1.37028	-1.35945
195889337	chr3:195889337:C:T	5.82337e-06	-1.34862	-1.35317
195889773	chr3:195889773:C:T	0.000167291	-1.03933e-10	0.656057
195889906	chr3:195889906:C:A	0.00018908	0.778492	-3.67306e-10
195890596	chr3:195890596:G:A	0.000103973	-1.03933e-10	0.180449
195890936	chr3:195890936:A:G	1.70037e-05	-0.343175	-1.28707
195891088	chr3:195891088:T:C	2.36755e-05	-1.03933e-10	-1.29924
195891168	chr3:195891168:C:T	2.03146e-05	-0.137762	-1.31457
195891292	chr3:195891292:G:A	2.28769e-05	-1.03933e-10	-1.33355
195891558	chr3:195891558:G:A	2.40578e-05	-1.03933e-10	-1.28322
195891797	chr3:195891797:C:G	2.26974e-05	-1.03933e-10	-1.34143
195892141	chr3:195892141:CTCTCCAAT:C	0.000178068	-1.03933e-10	0.718489
195892150	chr3:195892150:T:TCTGCATGGTCCTGGC	2.20542e-05	-1.03933e-10	-1.37018
195892249	chr3:195892249:T:C	0.000397404	1.52127	-3.67306e-10
195892383	chr3:195892383:A:G	9.92339e-05	1.47749	-1.34369
195892400	chr3:195892400:C:T	2.5447e-05	-1.03933e-10	-1.22708
195892511	chr3:195892511:G:A	3.9823e-05	-1.03933e-10	-0.779235
195892678	chr3:195892678:A:AGAG	1.03292e-05	-0.831239	-1.29747
195892705	chr3:195892705:G:A	1.70527e-05	-0.339648	-1.28772
195893167	chr3:195893167:G:A	0.000868827	3.67411	-1.37065
195893564	chr3:195893564:C:T	1.87189e-05	-1.53414	-3.67306e-10
195894178	chr3:195894178:ACCGGGGG:A	1.02434e-05	-1.26019	-0.876854
195894335	chr3:195894335:C:T	2.34378e-05	-1.03933e-10	-1.30933
195894415	chr3:195894415:A:T	6.11969e-06	-1.27702	-1.37515
195894633	chr3:195894633:C:T	6.69768e-05	1.07573	-1.33506
195894649	chr3:195894649:A:G	2.38e-05	-1.03933e-10	-1.29399
195895170	chr3:195895170:G:A	2.33127e-05	-1.03933e-10	-1.31468
195895427	chr3:195895427:T:C	1.3704e-05	-1.48319	-0.362801
195895436	chr3:195895436:G:A	6.67235e-05	-0.263121	-3.67306e-10
195895624	chr3:195895624:G:A	8.96949e-05	1.39997	-1.36723
195895682	chr3:195895682:C:T	6.81394e-05	1.11727	-1.35939
195895745	chr3:195895745:G:A	8.59755e-06	-1.21426	-1.09794
195895978	chr3:195895978:CG:C	2.27975e-05	-1.03933e-10	-1.33703
195896332	chr3:195896332:C:A	4.59034e-05	-1.03933e-10	-0.63714
195896772	chr3:195896772:G:A	7.96052e-05	-1.03933e-10	-0.0865987
195896777	chr3:195896777:C:G	1.97064e-05	-1.48274	-3.67306e-10
195897522	chr3:195897522:G:A	2.99459e-05	-1.06429	-3.67306e-10
195898455	chr3:195898455:A:G	2.28139e-05	-0.433554	-0.902756
195898670	chr3:195898670:G:A	5.14442e-05	-1.03933e-10	-0.52318
195898824	chr3:195898824:G:C	2.30863e-05	-1.03933e-10	-1.32444
195899821	chr3:195899821:GGT:G	2.19932e-05	-1.03933e-10	-1.37294
195899868	chr3:195899868:A:ACGGTGGCTGCTTCTTCCCC	2.32173e-05	-1.03933e-10	-1.31878
195900170	chr3:195900170:G:A	2.36805e-05	-1.03933e-10	-1.29903
195900188	chr3:195900188:G:A	0.000211656	-1.03933e-10	0.891285
195900699	chr3:195900699:C:T	9.65602e-06	-0.997612	-1.19849
195900845	chr3:195900845:C:T	2.36805e-05	-1.03933e-10	-1.29903
195901011	chr3:195901011:A:G	8.58258e-06	-0.938322	-1.37562
195901019	chr3:195901019:A:G	2.21626e-05	-1.03933e-10	-1.36527
195901133	chr3:195901133:C:T	1.18859e-05	-0.949947	-1.03838
195901200	chr3:195901200:G:A	2.2257e-05	-1.03933e-10	-1.36102
195901268	chr3:195901268:C:T	5.63713e-05	-1.03933e-10	-0.431719
195901379	chr3:195901379:C:T	4.16222e-05	-0.735046	-3.67306e-10
195901510	chr3:195901510:G:C	2.39293e-05	-1.03933e-10	-1.28857
195901765	chr3:195901765:C:A	0.000154069	1.82919	-1.25547
195901864	chr3:195901864:A:G	2.52063e-05	-1.23659	-3.67306e-10
195901944	chr3:195901944:T:C	1.15742e-05	-0.69667	-1.31823
195902213	chr3:195902213:G:A	8.33136e-05	1.28072	-1.32179
195902369	chr3:195902369:G:A	3.89958e-05	-1.03933e-10	-0.800224
195902685	chr3:195902685:A:C	2.4301e-05	-1.27316	-3.67306e-10
195902819	chr3:195902819:G:A	2.95178e-05	0.0414563	-1.12014
195902911	chr3:195902911:G:A	6.63513e-05	1.10534	-1.37406
195903046	chr3:195903046:G:A	0.000126842	-1.03933e-10	0.37926
195903315	chr3:195903315:C:T	7.67752e-05	1.2196	-1.34239
195903364	chr3:195903364:G:C	4.89907e-06	-1.53384	-1.34079
195903503	chr3:195903503:G:A	3.74283e-05	-0.841251	-3.67306e-10
195903662	chr3:195903662:T:A	6.45242e-05	1.03201	-1.32865
195903941	chr3:195903941:C:T	1.95678e-05	-0.151137	-1.33866
195904009	chr3:195904009:G:A	9.17614e-06	-0.975348	-1.27172
195904120	chr3:195904120:T:C	0.000113296	-1.03933e-10	0.266329
195904184	chr3:195904184:G:T	6.85011e-05	1.11223	-1.34906
195904591	chr3:195904591:A:T	6.07315e-05	0.967972	-1.32519
195904747	chr3:195904747:T:A	4.43875e-05	-1.03933e-10	-0.670721
195905174	chr3:195905174:G:C	2.23174e-05	-1.03933e-10	-1.35831
195905259	chr3:195905259:G:A	8.47282e-05	1.32481	-1.34904
195905949	chr3:195905949:A:C	6.71361e-05	1.09323	-1.35018
195905950	chr3:195905950:G:A	7.31971e-05	1.1607	-1.33122
195906061	chr3:195906061:CAT:C	2.46973e-05	-1.03933e-10	-1.25699
195906306	chr3:195906306:C:G	1.05546e-05	-0.778321	-1.32879
195906316	chr3:195906316:C:A	2.22334e-05	-1.03933e-10	-1.36209
195906490	chr3:195906490:C:T	2.71635e-05	-0.0180535	-1.14375
195906567	chr3:195906567:G:A	6.33423e-05	1.02133	-1.33646
195906677	chr3:195906677:G:A	8.44482e-05	1.29227	-1.31981
195906746	chr3:195906746:T:C	1.32976e-05	-0.536358	-1.33974
195906925	chr3:195906925:T:C	5.13758e-05	-1.03933e-10	-0.524511
195907373	chr3:195907373:T:C	7.18693e-05	1.16613	-1.35496
195907433	chr3:195907433:C:G	1.75229e-05	-0.387224	-1.21295
195907720	chr3:195907720:G:A	4.98625e-05	-1.03933e-10	-0.554409
195908051	chr3:195908051:A:G	2.21512e-05	-1.03933e-10	-1.36579
195908122	chr3:195908122:C:T	3.02929e-05	-1.05277	-3.67306e-10
195908138	chr3:195908138:T:C	6.20785e-06	-1.27728	-1.36059
195908373	chr3:195908373:G:A	0.000174387	-1.03933e-10	0.697596
195908386	chr3:195908386:A:G	1.09274e-05	-0.801667	-1.27074
195908561	chr3:195908561:G:A	2.53322e-05	-1.2316	-3.67306e-10
195908584	chr3:195908584:T:C	2.19447e-05	-1.03933e-10	-1.37515
195908935	chr3:195908935:C:T	3.41709e-05	-1.03933e-10	-0.932304
195909929	chr3:195909929:C:G	3.8017e-05	0.369317	-1.19496
195910228	chr3:195910228:G:A	5.15042e-05	0.805485	-1.3275
195910763	chr3:195910763:T:C	3.29759e-05	0.361295	-1.3292
195910824	chr3:195910824:C:T	2.19332e-05	-1.03933e-10	-1.37568
195911178	chr3:195911178:C:T	3.51226e-05	-1.03933e-10	-0.904834
195911635	chr3:195911635:C:T	2.23522e-05	-1.03933e-10	-1.35675
195911984	chr3:195911984:C:T	3.35493e-05	-0.950664	-3.67306e-10
195912232	chr3:195912232:C:G	2.27794e-05	-1.03933e-10	-1.33782
195912286	chr3:195912286:G:T	3.77009e-05	-0.833994	-3.67306e-10
195912514	chr3:195912514:C:G	6.53786e-06	-1.35642	-1.22965
195912994	chr3:195912994:T:C	4.99556e-06	-1.53365	-1.32148
195913285	chr3:195913285:A:G	1.31527e-05	-1.17351	-0.713541
195913294	chr3:195913294:T:C	1.18761e-05	-1.43175	-0.557396
195913345	chr3:195913345:GAC:G	2.19324e-05	-1.03933e-10	-1.37571
195913399	chr3:195913399:T:C	2.98843e-05	-1.03933e-10	-1.06635
195913416	chr3:195913416:A:G	6.44045e-06	-1.40674	-1.19435
195913488	chr3:195913488:T:C	2.5541e-05	-1.03933e-10	-1.22339
195913880	chr3:195913880:A:G	1.94244e-05	-1.15802	-0.33913
195914675	chr3:195914675:A:G	4.93313e-05	-1.03933e-10	-0.56512
195915272	chr3:195915272:G:T	6.2408e-05	-1.03933e-10	-0.329985
195915355	chr3:195915355:T:C	8.06183e-06	-1.44857	-0.92797
195915373	chr3:195915373:G:A	5.19428e-05	-0.513535	-3.67306e-10
195915531	chr3:195915531:G:T	5.36522e-05	-1.03933e-10	-0.481155
195915940	chr3:195915940:G:A	2.31894e-05	-1.03933e-10	-1.31998
195916212	chr3:195916212:T:C	7.82135e-05	-0.104236	-3.67306e-10
195916953	chr3:195916953:A:C	2.67634e-05	-1.03933e-10	-1.17664
195917391	chr3:195917391:G:A	2.62632e-05	-0.693558	-0.501952
195917461	chr3:195917461:C:T	4.01522e-05	-0.190614	-0.580387
195917644	chr3:195917644:G:A	2.24081e-05	-1.03933e-10	-1.35425
195917761	chr3:195917761:A:G	4.28105e-05	-1.03933e-10	-0.706895
195918356	chr3:195918356:T:C	1.90105e-05	-1.51869	-3.67306e-10
195918493	chr3:195918493:C:T	0.000131538	-1.03933e-10	0.415614
195918499	chr3:195918499:C:T	1.87209e-05	-1.53404	-3.67306e-10
195918632	chr3:195918632:T:C	2.49707e-05	-1.03933e-10	-1.24598
195919440	chr3:195919440:A:T	2.39572e-05	-1.03933e-10	-1.28741
195919462	chr3:195919462:G:A	5.34914e-06	-1.53323	-1.25351
195919519	chr3:195919519:A:G	2.57438e-05	-1.03933e-10	-1.21548
195919747	chr3:195919747:G:A	5.04282e-06	-1.52382	-1.32189
195919954	chr3:195919954:T:C	9.90627e-05	-1.03933e-10	0.132074
195920078	chr3:195920078:G:A	3.0084e-05	-1.03933e-10	-1.05968
195921126	chr3:195921126:T:A	1.19448e-05	-0.647696	-1.33569
195921409	chr3:195921409:A:ACAT	0.000125304	-1.03933e-10	0.367062
195921460	chr3:195921460:GCAGAAAAGGTTGCCCTTCTCCAATAGGAACGCT:G	7.74153e-05	-1.03933e-10	-0.114494
195921614	chr3:195921614:C:T	8.61199e-06	-0.936939	-1.37358
195922030	chr3:195922030:AG:A	3.64735e-05	-1.03933e-10	-0.867093
195922124	chr3:195922124:T:C	4.37102e-05	-1.03933e-10	-0.686096
195922530	chr3:195922530:A:G	2.05116e-05	-1.44269	-3.67306e-10
195922823	chr3:195922823:G:A	2.80007e-05	-1.13145	-3.67306e-10
195923249	chr3:195923249:G:A	2.42645e-05	-0.135539	-1.13913
195923557	chr3:195923557:C:G	1.87978e-05	-0.240325	-1.28961
195924378	chr3:195924378:T:C	3.5935e-05	-1.03933e-10	-0.881967
195924393	chr3:195924393:GATAA:G	4.84417e-06	-1.51765	-1.36826
195924478	chr3:195924478:C:A	4.9633e-05	-1.03933e-10	-0.559023
195924535	chr3:195924535:G:T	2.48882e-05	-1.03933e-10	-1.24929
195924550	chr3:195924550:C:T	6.42228e-06	-1.35369	-1.25022
195924935	chr3:195924935:C:A	3.26721e-05	-1.03933e-10	-0.977159
195925660	chr3:195925660:G:A	2.20595e-05	-1.03933e-10	-1.36993
195925776	chr3:195925776:C:A	1.65806e-05	-1.5267	-0.128749
195925837	chr3:195925837:T:C	8.20021e-06	-1.32271	-1.03681
195925980	chr3:195925980:G:A	8.31161e-06	-1.31615	-1.02988
195926019	chr3:195926019:G:A	2.46563e-05	-1.03933e-10	-1.25865
195926102	chr3:195926102:C:T	1.37432e-05	-1.5084	-0.334737
195926233	chr3:195926233:T:C	3.51417e-05	-1.03933e-10	-0.90429
195926396	chr3:195926396:A:G	2.20768e-05	-1.03933e-10	-1.36915
195926443	chr3:195926443:G:A	3.10553e-05	-1.03933e-10	-1.02791
195926601	chr3:195926601:T:G	1.42686e-05	-0.796138	-1.00948
195926939	chr3:195926939:T:G	2.19544e-05	-1.03933e-10	-1.37471
195926953	chr3:195926953:C:T	2.95848e-05	-1.03933e-10	-1.07642
195927002	chr3:195927002:A:T	5.13022e-06	-1.49767	-1.33086
195927028	chr3:195927028:C:T	0.000161779	-1.03933e-10	0.622551
195927129	chr3:195927129:A:G	3.15144e-05	-1.03933e-10	-1.01323
195927290	chr3:195927290:C:CT	7.32678e-06	-1.19606	-1.27608
195927395	chr3:195927395:G:T	4.18099e-05	-1.03933e-10	-0.730546
195927427	chr3:195927427:G:A	1.34575e-05	-0.620866	-1.24328
195928938	chr3:195928938:G:A	3.16609e-05	-1.03933e-10	-1.00859
195929040	chr3:195929040:C:T	2.19353e-05	-1.03933e-10	-1.37558
195929174	chr3:195929174:G:A	2.29488e-05	-1.03933e-10	-1.33041
195929743	chr3:195929743:T:C	3.01958e-05	-0.178097	-0.877879
195929842	chr3:195929842:G:C	4.94769e-05	-1.03933e-10	-0.562174
195929951	chr3:195929951:T:C	2.28695e-05	-1.33387	-3.67306e-10
195930037	chr3:195930037:AG:A	3.34864e-05	-1.03933e-10	-0.952539
195930278	chr3:195930278:C:T	2.24256e-05	-1.03933e-10	-1.35348
195930381	chr3:195930381:A:G	5.69604e-06	-1.5119	-1.21201
195930816	chr3:195930816:A:T	6.58078e-06	-1.24484	-1.33468
195930907	chr3:195930907:T:A	6.43312e-06	-1.25016	-1.35206
195931591	chr3:195931591:G:A	2.18931e-05	-1.37751	-3.67306e-10
195931790	chr3:195931790:T:C	0.000168576	0.663706	-3.67306e-10
195932062	chr3:195932062:C:A	2.24845e-05	-1.03933e-10	-1.35085
195932298	chr3:195932298:A:G	5.95214e-06	-1.35278	-1.32715
195932506	chr3:195932506:C:T	5.92209e-06	-1.51337	-1.17162
195932690	chr3:195932690:A:G	0.000150044	0.54725	-3.67306e-10
195932807	chr3:195932807:GA:G	6.30743e-06	-1.3035	-1.31845
195932865	chr3:195932865:G:A	0.000139422	0.473828	-3.67306e-10
195933365	chr3:195933365:G:C	2.99887e-05	-1.03933e-10	-1.06286
195933661	chr3:195933661:C:A	4.92324e-06	-1.51695	-1.35276
195933685	chr3:195933685:G:A	0.000134816	0.440236	-3.67306e-10
195933722	chr3:195933722:C:T	3.05291e-05	-1.03933e-10	-1.045
195933747	chr3:195933747:G:C	0.000103394	-1.03933e-10	0.174867
195933826	chr3:195933826:C:T	0.000158939	0.604843	-3.67306e-10
195933841	chr3:195933841:G:A	0.000122955	0.348139	-3.67306e-10
195934444	chr3:195934444:A:G	0.000153431	0.569571	-3.67306e-10
195934548	chr3:195934548:CTG:C	0.000107204	-1.03933e-10	0.211057
195934570	chr3:195934570:C:A	2.80086e-05	0.180737	-1.3119
195934652	chr3:195934652:A:G	2.26009e-05	-1.34569	-3.67306e-10
195934944	chr3:195934944:AAC:A	9.50561e-05	-1.03933e-10	0.0907888
195934954	chr3:195934954:C:T	1.94851e-05	-1.49403	-3.67306e-10
195935248	chr3:195935248:T:A	2.37562e-05	-1.03933e-10	-1.29583
195935272	chr3:195935272:A:G	2.49202e-05	-1.03933e-10	-1.248
195935823	chr3:195935823:T:C	7.223e-06	-1.11072	-1.37568
195935899	chr3:195935899:T:C	0.000171172	0.678991	-3.67306e-10
195936169	chr3:195936169:T:C	6.24662e-06	-1.25706	-1.37458
195937872	chr3:195937872:TCA:T	5.64282e-05	-1.03933e-10	-0.43071
195938116	chr3:195938116:G:A	2.62737e-05	-1.03933e-10	-1.19511
195938168	chr3:195938168:G:A	2.69437e-05	-1.03933e-10	-1.16993
195938228	chr3:195938228:T:C	5.12553e-06	-1.50741	-1.32204
195938244	chr3:195938244:C:T	7.73689e-05	-1.03933e-10	-0.115094
195938266	chr3:195938266:C:T	4.89108e-06	-1.52203	-1.35424
195938268	chr3:195938268:G:A	2.272e-05	-1.03933e-10	-1.34043
195938879	chr3:195938879:A:C	1.62294e-05	-0.306227	-1.37063
195939346	chr3:195939346:T:C	4.04079e-05	-1.03933e-10	-0.764653
195939659	chr3:195939659:A:G	9.62189e-06	-0.971286	-1.22835
195940106	chr3:195940106:C:T	2.57509e-05	-1.03933e-10	-1.21521
195940109	chr3:195940109:C:T	2.72427e-05	-1.03933e-10	-1.15889
195940202	chr3:195940202:G:C	2.86799e-05	-1.03933e-10	-1.10748
195940348	chr3:195940348:C:T	5.06636e-05	-1.03933e-10	-0.538472
195940674	chr3:195940674:G:A	2.40992e-05	-1.03933e-10	-1.2815
195942013	chr3:195942013:C:G	2.19346e-05	-1.03933e-10	-1.37561
195942091	chr3:195942091:T:C	5.42876e-06	-1.43264	-1.33933
195942529	chr3:195942529:G:A	5.07094e-06	-1.51821	-1.32194
195942727	chr3:195942727:T:G	2.31522e-05	-1.03933e-10	-1.32159
195943123	chr3:195943123:C:T	5.88608e-05	-1.03933e-10	-0.388503
195943141	chr3:195943141:A:G	3.33921e-05	-1.03933e-10	-0.955359
195943556	chr3:195943556:A:G	7.0973e-06	-1.17837	-1.3256
195943823	chr3:195943823:C:T	1.90662e-05	-1.51576	-3.67306e-10
195945663	chr3:195945663:G:C	0.000121963	0.340036	-3.67306e-10
195945703	chr3:195945703:G:C	9.06758e-06	-1.30225	-0.956722
195945814	chr3:195945814:G:A	0.000118987	0.315338	-3.67306e-10
195946582	chr3:195946582:G:A	3.49442e-05	-1.03933e-10	-0.909925
195946792	chr3:195946792:C:T	6.69526e-05	-1.03933e-10	-0.259693
195947079	chr3:195947079:G:A	2.60937e-05	-1.03933e-10	-1.20198
195947084	chr3:195947084:T:C	0.000128215	0.390029	-3.67306e-10
195947095	chr3:195947095:C:T	2.78912e-05	-1.03933e-10	-1.13537
195947152	chr3:195947152:G:C	6.74584e-05	-0.252168	-3.67306e-10
195947362	chr3:195947362:T:C	5.53175e-06	-1.53342	-1.21976
195948607	chr3:195948607:C:T	8.52909e-05	-0.0176103	-3.67306e-10
195948881	chr3:195948881:C:T	2.23205e-05	-1.03933e-10	-1.35817
195948890	chr3:195948890:C:T	0.000119196	0.317092	-3.67306e-10
195948970	chr3:195948970:C:T	1.95202e-05	-1.49223	-3.67306e-10
195949613	chr3:195949613:G:T	2.46391e-05	-1.03933e-10	-1.25934
195949690	chr3:195949690:C:T	0.000351243	1.3978	-3.67306e-10
195949706	chr3:195949706:C:A	0.000183573	0.748934	-3.67306e-10
195949811	chr3:195949811:C:T	7.16821e-06	-1.16969	-1.32433
195950266	chr3:195950266:G:C	2.18566e-05	-1.37918	-3.67306e-10
195950275	chr3:195950275:C:G	2.30166e-05	-1.32746	-3.67306e-10
195950299	chr3:195950299:G:A	5.31207e-05	-1.03933e-10	-0.491112
195950822	chr3:195950822:C:G	2.23284e-05	-1.03933e-10	-1.35782
195951666	chr3:195951666:G:A	2.28086e-05	-1.03933e-10	-1.33654
195951718	chr3:195951718:A:G	4.94298e-05	-1.03933e-10	-0.563126
195951938	chr3:195951938:C:G	3.03289e-05	-1.03933e-10	-1.05158
195951986	chr3:195951986:G:A	2.82864e-05	-1.1213	-3.67306e-10
195952668	chr3:195952668:A:AAGTAAAATG	2.71915e-05	-1.03933e-10	-1.16077
195955410	chr3:195955410:G:C	2.19424e-05	-1.03933e-10	-1.37526
195955589	chr3:195955589:G:A	2.22138e-05	-1.03933e-10	-1.36296
195955904	chr3:195955904:A:C	2.892e-05	0.275033	-1.37418
195955931	chr3:195955931:C:G	8.30669e-06	-0.971143	-1.37547
195956001	chr3:195956001:A:G	2.07472e-05	-0.0584406	-1.37283
195956104	chr3:195956104:T:A	5.2877e-06	-1.44125	-1.35704
195956151	chr3:195956151:A:G	0.00011057	0.24197	-3.67306e-10
195956152	chr3:195956152:T:C	3.37022e-05	-1.03933e-10	-0.946116
195956608	chr3:195956608:C:G	2.40206e-05	-0.089519	-1.19525
195956630	chr3:195956630:G:C	5.87974e-06	-1.38079	-1.31138
195957627	chr3:195957627:G:A	7.59818e-06	-1.06836	-1.36741
195958253	chr3:195958253:T:A	4.08501e-05	-1.03933e-10	-0.75377
195959245	chr3:195959245:A:G	1.37335e-05	-0.929729	-0.914113
195959269	chr3:195959269:C:T	7.27983e-05	0.124609	-0.300594
195959286	chr3:195959286:T:C	2.08699e-05	-1.42537	-3.67306e-10
195960558	chr3:195960558:A:G	2.64019e-05	-1.03933e-10	-1.19024
195960871	chr3:195960871:G:A	2.27752e-05	-1.03933e-10	-1.338
195962537	chr3:195962537:C:T	7.92627e-06	-1.14249	-1.25101
195962864	chr3:195962864:C:T	1.11954e-05	-0.806383	-1.24179
195962946	chr3:195962946:C:T	0.000170416	0.121796	0.552769
195963128	chr3:195963128:G:C	0.000110642	-1.03933e-10	0.242623
195963184	chr3:195963184:C:A	2.71059e-05	-1.03933e-10	-1.16393
195963373	chr3:195963373:C:G	3.62688e-05	-1.03933e-10	-0.872722
195963437	chr3:195963437:G:A	1.8852e-05	-1.52706	-3.67306e-10
195963919	chr3:195963919:G:A	3.50097e-05	-1.03933e-10	-0.908053
195964256	chr3:195964256:A:G	4.69331e-05	-1.03933e-10	-0.614956
195964456	chr3:195964456:G:A	3.07575e-05	-1.03933e-10	-1.03754
195964502	chr3:195964502:C:T	0.000124842	0.192783	0.170589
195964516	chr3:195964516:T:C	0.000312463	0.399662	0.881147
195964686	chr3:195964686:G:A	4.65281e-05	-1.03933e-10	-0.623622
195964766	chr3:195964766:G:A	0.000687602	0.488934	1.5806
195965105	chr3:195965105:T:C	5.21605e-06	-1.47807	-1.33387
195965122	chr3:195965122:AATC:A	4.96642e-06	-1.48969	-1.37129
195965198	chr3:195965198:A:G	1.40027e-05	-0.770963	-1.05346
195965478	chr3:195965478:T:A	6.56459e-05	-0.279403	-3.67306e-10
195965564	chr3:195965564:C:T	2.19339e-05	-1.03933e-10	-1.37565
195966320	chr3:195966320:A:G	0.000262865	0.319635	0.788326
195966365	chr3:195966365:C:T	0.000392157	0.551857	0.956126
195966518	chr3:195966518:A:G	5.21533e-06	-1.43952	-1.37256
195967416	chr3:195967416:G:A	5.44491e-05	-1.03933e-10	-0.466412
195971051	chr3:195971051:T:C	4.3591e-05	-1.03933e-10	-0.688827
195973767	chr3:195973767:C:CTGAG	3.1702e-05	-1.03933e-10	-1.0073
195974153	chr3:195974153:A:G	2.41688e-05	-1.03933e-10	-1.27862
195974255	chr3:195974255:T:C	2.37193e-05	-1.03933e-10	-1.29739
195974375	chr3:195974375:G:C	2.32745e-05	-1.03933e-10	-1.31632
195974376	chr3:195974376:G:A	2.9424e-05	-1.03933e-10	-1.08187
195974573	chr3:195974573:AAAGG:A	3.37434e-05	-0.767373	-0.177522
195975380	chr3:195975380:T:A	2.73035e-05	-1.03933e-10	-1.15666
195975587	chr3:195975587:A:G	2.21416e-05	-1.03933e-10	-1.36622
195977327	chr3:195977327:TA:T	2.3094e-05	-1.03933e-10	-1.32411
195978812	chr3:195978812:C:T	2.52076e-05	-1.23653	-3.67306e-10
195978826	chr3:195978826:C:T	3.06751e-05	-1.03933e-10	-1.04023
195979419	chr3:195979419:T:G	0.000230955	0.978542	-3.67306e-10
195979718	chr3:195979718:T:C	8.78264e-06	-1.43855	-0.852349
195982441	chr3:195982441:G:C	3.55414e-05	-1.03933e-10	-0.892981
195982791	chr3:195982791:G:A	3.6288e-05	-1.03933e-10	-0.872192
195982808	chr3:195982808:G:A	3.69799e-05	-1.03933e-10	-0.853303
195983294	chr3:195983294:T:C	0.000689093	2.0717	-3.67306e-10
195984472	chr3:195984472:C:CT	3.92066e-05	-1.03933e-10	-0.794832
195987957	chr3:195987957:TCTAC:T	0.000319093	0.525436	0.776369
195990767	chr3:195990767:GA:G	1.06104e-05	-0.890435	-1.21141
195993322	chr3:195993322:A:T	9.12227e-06	-1.51194	-0.741024
195993401	chr3:195993401:G:A	0.00021365	-1.03933e-10	0.900658
195994533	chr3:195994533:G:A	2.19326e-05	-1.03933e-10	-1.37571
195994593	chr3:195994593:T:C	5.58601e-06	-1.39796	-1.34545
195995423	chr3:195995423:G:A	0.000223365	0.945128	-3.67306e-10
195997508	chr3:195997508:T:C	9.83376e-06	-0.841877	-1.33598
195997546	chr3:195997546:G:A	1.14049e-05	-1.00151	-1.02813
195997578	chr3:195997578:C:T	7.87864e-06	-1.31453	-1.08499
195997600	chr3:195997600:C:T	2.19375e-05	-1.03933e-10	-1.37548
195997628	chr3:195997628:G:A	5.35376e-05	-1.03933e-10	-0.483295
195997733	chr3:195997733:C:T	4.74059e-05	-1.03933e-10	-0.604932
195997743	chr3:195997743:T:C	8.09009e-05	-0.0704539	-3.67306e-10
195997764	chr3:195997764:C:T	2.89885e-05	-1.03933e-10	-1.09678
195997780	chr3:195997780:C:T	6.53726e-06	-1.34627	-1.23989
195997820	chr3:195997820:T:C	3.0162e-05	-1.03933e-10	-1.0571
195998084	chr3:195998084:G:A	4.82807e-05	-1.03933e-10	-0.586646
195998752	chr3:195998752:A:G	2.861e-05	-1.10992	-3.67306e-10
195998820	chr3:195998820:T:C	6.63733e-05	-1.03933e-10	-0.268384
195998845	chr3:195998845:C:T	6.69132e-05	-1.03933e-10	-0.260282
195998849	chr3:195998849:G:A	6.65746e-05	-1.03933e-10	-0.265356
195999020	chr3:195999020:C:T	3.90497e-05	0.223399	-1.02224
195999200	chr3:195999200:A:G	5.96461e-05	-1.03933e-10	-0.37525
195999251	chr3:195999251:C:T	0.00010817	0.212082	0.00794215
195999891	chr3:195999891:C:T	2.64619e-05	-1.18797	-3.67306e-10
195999968	chr3:195999968:C:G	8.8642e-05	0.0209272	-3.67306e-10
196000637	chr3:196000637:C:T	9.97869e-05	0.210088	-0.0707289
196000694	chr3:196000694:C:T	2.10914e-05	-1.41481	-3.67306e-10
196001190	chr3:196001190:A:G	7.70199e-06	-1.53421	-0.88799
196001446	chr3:196001446:G:A	7.49615e-05	-0.146705	-3.67306e-10
196001447	chr3:196001447:TCAGCTCCTCCCAGAGTCTTCAGCTGCATGACCCTCAATCTTTAACATCAGCTCCTCTCCAGGTCTGCAGCTCCATGACCCTAAAAATACATGAG:T	4.58814e-05	-1.03933e-10	-0.637619
196002341	chr3:196002341:C:T	0.000109266	-1.03933e-10	0.230108
196003243	chr3:196003243:T:C	1.90158e-05	-1.51841	-3.67306e-10
196003261	chr3:196003261:A:C	2.03355e-05	-1.45131	-3.67306e-10
196003264	chr3:196003264:A:C	2.17332e-05	-1.38484	-3.67306e-10
196003265	chr3:196003265:C:T	2.57506e-05	-1.03933e-10	-1.21522
196003401	chr3:196003401:A:G	3.09256e-05	-1.03933e-10	-1.03209
196003503	chr3:196003503:C:T	6.7741e-05	-1.03933e-10	-0.247987
196003616	chr3:196003616:T:C	2.76912e-05	-1.03933e-10	-1.14257
196003764	chr3:196003764:C:T	2.72958e-05	-1.03933e-10	-1.15694
196003797	chr3:196003797:C:T	2.20312e-05	-1.03933e-10	-1.37122
196003851	chr3:196003851:G:C	0.000165122	-1.03933e-10	0.643006
196004108	chr3:196004108:G:A	8.77876e-05	0.0112417	-3.67306e-10
196004127	chr3:196004127:CAACATCAGCTCCTCCCTGAGTCTTCAGCTGCACGACCCTCAATCTAG:C	9.93202e-06	-1.02455	-1.14336
196004264	chr3:196004264:C:T	1.87967e-05	-1.53	-3.67306e-10
196004407	chr3:196004407:A:G	4.07397e-05	-1.03933e-10	-0.756476
196004426	chr3:196004426:G:A	1.15484e-05	-1.48094	-0.536191
196004758	chr3:196004758:T:C	1.92443e-05	-1.50646	-3.67306e-10
196004870	chr3:196004870:G:A	6.06177e-06	-1.3715	-1.29017
196004959	chr3:196004959:G:A	0.000164658	-1.03933e-10	0.640192
196005471	chr3:196005471:G:A	0.00064072	-1.03933e-10	1.99891
196005592	chr3:196005592:C:G	5.69195e-06	-1.44633	-1.2783
196005667	chr3:196005667:T:C	2.4977e-05	-1.03933e-10	-1.24572
196005776	chr3:196005776:A:G	1.91156e-05	-0.472964	-1.04021
196006123	chr3:196006123:TG:T	8.31836e-05	-0.0426282	-3.67306e-10
196006169	chr3:196006169:T:C	2.19727e-05	-1.03933e-10	-1.37388
196006177	chr3:196006177:T:G	3.44732e-05	-1.03933e-10	-0.923496
196006248	chr3:196006248:G:A	6.91698e-06	-1.51906	-1.01064
196006606	chr3:196006606:ACG:A	0.000212429	1.06756	-0.172636
196006617	chr3:196006617:G:A	7.98626e-05	-1.03933e-10	-0.0833711
196006622	chr3:196006622:G:A	0.000218093	1.12024	-0.199001
196006641	chr3:196006641:G:C	1.01973e-05	-1.47343	-0.668129
196006911	chr3:196006911:A:AGCTG	2.21201e-05	-1.03933e-10	-1.36719
196006959	chr3:196006959:G:A	2.8524e-05	-1.44164	0.328706
196007038	chr3:196007038:C:A	4.3074e-05	0.210853	-0.911611
196007054	chr3:196007054:C:T	1.30484e-05	-0.739274	-1.15574
196007062	chr3:196007062:A:G	1.11271e-05	-0.920531	-1.13377
196007090	chr3:196007090:G:A	5.36744e-05	-1.03933e-10	-0.480742
196007346	chr3:196007346:G:A	1.6466e-05	-0.332105	-1.33028
196007515	chr3:196007515:G:A	1.10898e-05	-1.53423	-0.523415
196007561	chr3:196007561:G:A	5.17832e-06	-1.46423	-1.35496
196007743	chr3:196007743:C:T	8.21286e-05	-0.0553918	-3.67306e-10
196007744	chr3:196007744:G:A	5.03176e-05	0.640401	-1.18572
196007793	chr3:196007793:T:A	2.52289e-05	-1.03933e-10	-1.23569
196008020	chr3:196008020:T:C	6.1381e-06	-1.32328	-1.32589
196008062	chr3:196008062:C:T	6.76962e-06	-1.34971	-1.20153
196008110	chr3:196008110:T:C	6.83331e-06	-1.34547	-1.1964
196008199	chr3:196008199:C:T	3.10301e-05	0.22009	-1.24881
196008500	chr3:196008500:T:C	1.3499e-05	-1.04794	-0.813122
196008601	chr3:196008601:T:C	2.8827e-05	-1.03933e-10	-1.10237
196008619	chr3:196008619:G:A	0.000261466	-1.03933e-10	1.10263
196008789	chr3:196008789:ATAG:A	1.88786e-05	-1.52565	-3.67306e-10
196009000	chr3:196009000:G:A	1.87621e-05	-1.53184	-3.67306e-10
196009112	chr3:196009112:G:A	2.42142e-05	-1.03933e-10	-1.27674
196009188	chr3:196009188:C:T	9.127e-05	0.0501439	-3.67306e-10
196009284	chr3:196009284:C:T	8.77293e-06	-1.12033	-1.17168
196009411	chr3:196009411:T:C	2.19808e-05	-1.03933e-10	-1.37351
196009441	chr3:196009441:C:T	1.91618e-05	-1.51076	-3.67306e-10
196009502	chr3:196009502:A:G	2.50162e-05	-1.03933e-10	-1.24415
196009869	chr3:196009869:G:A	3.14434e-05	-0.0100006	-1.00549
196010285	chr3:196010285:G:A	2.44307e-05	-1.03933e-10	-1.26784
196010432	chr3:196010432:A:T	1.88866e-05	-1.52522	-3.67306e-10
196010689	chr3:196010689:C:T	1.88408e-05	-1.52765	-3.67306e-10
196010767	chr3:196010767:C:T	2.89556e-05	-1.03933e-10	-1.09792
196010804	chr3:196010804:T:C	1.88959e-05	-1.52474	-3.67306e-10
196010850	chr3:196010850:C:T	7.02955e-06	-1.39422	-1.11934
196011153	chr3:196011153:C:T	2.56139e-05	-1.03933e-10	-1.22054
196011535	chr3:196011535:A:G	3.07955e-05	0.00058552	-1.03689
196011576	chr3:196011576:T:C	4.70356e-05	-1.03933e-10	-0.612773
196011868	chr3:196011868:T:C	3.02313e-05	-1.03933e-10	-1.0548
196012548	chr3:196012548:G:A	1.90174e-05	-1.51833	-3.67306e-10
196013009	chr3:196013009:T:C	7.78027e-06	-1.35034	-1.06174
196013196	chr3:196013196:C:T	0.000175425	0.703533	-3.67306e-10
196013335	chr3:196013335:A:G	3.96788e-05	-0.782862	-3.67306e-10
196013537	chr3:196013537:C:T	2.30699e-05	-0.109572	-1.21558
196013974	chr3:196013974:C:T	8.05684e-05	-1.03933e-10	-0.0745718
196014314	chr3:196014314:A:T	1.15233e-05	-1.05339	-0.965918
196014318	chr3:196014318:C:T	4.34401e-05	-1.03933e-10	-0.692295
196014561	chr3:196014561:C:T	6.3182e-06	-1.3761	-1.24415
196015430	chr3:196015430:C:T	1.21093e-05	-0.700155	-1.26955
196015758	chr3:196015758:C:T	0.000205218	0.967458	-0.107064
196015788	chr3:196015788:C:T	0.000377691	-1.03933e-10	1.4704
196016034	chr3:196016034:C:T	1.00269e-05	-0.997387	-1.16102
196016317	chr3:196016317:A:AATT	2.70247e-05	-1.03933e-10	-1.16693
196016546	chr3:196016546:G:A	2.22114e-05	-1.03933e-10	-1.36307
196016891	chr3:196016891:A:G	1.49005e-05	-0.510396	-1.25189
196017738	chr3:196017738:G:T	7.67263e-06	-1.31038	-1.11564
196017759	chr3:196017759:A:G	8.86568e-06	-1.44848	-0.833009
196017928	chr3:196017928:C:T	2.92614e-05	-1.03933e-10	-1.08741
196018107	chr3:196018107:A:T	2.42684e-05	-0.106508	-1.168
196018111	chr3:196018111:T:C	3.32526e-05	-1.03933e-10	-0.959546
196018117	chr3:196018117:G:A	3.40611e-05	0.220621	-1.15614
196018149	chr3:196018149:T:G	2.76809e-05	-1.14293	-3.67306e-10
196018345	chr3:196018345:A:G	1.89458e-05	-1.5221	-3.67306e-10
196018613	chr3:196018613:G:A	8.73926e-05	0.00673162	-3.67306e-10
196018959	chr3:196018959:T:C	3.39859e-05	-1.03933e-10	-0.937734
196019092	chr3:196019092:C:G	1.02759e-05	-1.10756	-1.02631
196019241	chr3:196019241:C:T	9.87499e-06	-1.05494	-1.11873
196019618	chr3:196019618:G:A	1.17765e-05	-1.01928	-0.978286
196019900	chr3:196019900:G:A	0.000148878	-0.138848	0.678296
196019942	chr3:196019942:C:T	0.000510938	-0.352933	2.1255
196020039	chr3:196020039:C:T	6.02326e-06	-1.43715	-1.2309
196020376	chr3:196020376:T:C	0.000107371	0.212608	-3.67306e-10
196020527	chr3:196020527:A:G	1.84526e-05	-0.251886	-1.29659
196020531	chr3:196020531:G:A	1.21057e-05	-0.991426	-0.978578
196020993	chr3:196020993:T:C	2.19442e-05	-1.03933e-10	-1.37518
196021347	chr3:196021347:T:G	2.22343e-05	-1.03933e-10	-1.36204
196021746	chr3:196021746:G:A	2.19486e-05	-1.03933e-10	-1.37498
196021858	chr3:196021858:C:T	1.94676e-05	-0.200931	-1.294
196021965	chr3:196021965:A:C	2.2098e-05	-1.03933e-10	-1.36819
196022053	chr3:196022053:C:T	1.90354e-05	-0.245034	-1.27235
196022077	chr3:196022077:T:G	4.27966e-05	-1.03933e-10	-0.707219
196022351	chr3:196022351:C:T	0.000575277	-1.03933e-10	1.89117
196022466	chr3:196022466:G:A	5.45724e-05	-1.03933e-10	-0.46415
196022486	chr3:196022486:C:T	1.69173e-05	-0.325497	-1.30984
196022497	chr3:196022497:C:T	3.2347e-05	-1.03933e-10	-0.987159
196022690	chr3:196022690:G:A	2.20307e-05	-0.0188575	-1.35238
196022772	chr3:196022772:C:T	3.86375e-05	-1.03933e-10	-0.809455
196022808	chr3:196022808:G:A	2.21095e-05	-1.03933e-10	-1.36767
196023145	chr3:196023145:T:A	1.83648e-05	-0.402705	-1.15054
196023354	chr3:196023354:A:G	2.40892e-05	-0.0973371	-1.18458
196023455	chr3:196023455:C:T	1.97668e-05	-0.160697	-1.31898
196023513	chr3:196023513:G:A	1.30788e-05	-1.00902	-0.883668
196023820	chr3:196023820:C:T	0.000195847	-0.194611	1.00827
196023871	chr3:196023871:G:A	9.36922e-06	-0.98996	-1.23629
196024566	chr3:196024566:T:C	3.4898e-05	-1.03933e-10	-0.911249
196024568	chr3:196024568:G:T	2.04286e-05	-0.301461	-1.14528
196024604	chr3:196024604:ACTCTT:A	3.48274e-05	-1.03933e-10	-0.913275
196024672	chr3:196024672:T:C	0.000106964	0.208817	-3.67306e-10
196024982	chr3:196024982:A:G	2.07092e-05	-0.284253	-1.14885
196025231	chr3:196025231:A:G	1.89007e-05	-1.52448	-3.67306e-10
196025344	chr3:196025344:C:T	4.88896e-05	-0.366817	-0.207296
196025389	chr3:196025389:A:G	2.06986e-05	-0.300491	-1.13312
196025514	chr3:196025514:T:C	1.9003e-05	-1.51908	-3.67306e-10
196025614	chr3:196025614:T:C	2.19959e-05	-1.03933e-10	-1.37282
196025693	chr3:196025693:T:C	1.13859e-05	-1.10994	-0.921363
196025759	chr3:196025759:C:A	2.56678e-05	-1.03933e-10	-1.21844
196025899	chr3:196025899:C:T	0.000309878	-1.03933e-10	1.2725
196025906	chr3:196025906:A:T	1.06166e-05	-1.25969	-0.841572
196026484	chr3:196026484:C:T	4.38012e-05	-1.03933e-10	-0.684018
196026530	chr3:196026530:T:C	2.03786e-05	-0.284907	-1.16429
196026580	chr3:196026580:G:A	2.02928e-05	-0.292023	-1.16139
196026614	chr3:196026614:G:A	5.72851e-05	-1.03933e-10	-0.415639
196026869	chr3:196026869:T:C	1.72894e-05	-0.313504	-1.30008
196026895	chr3:196026895:T:C	2.02869e-05	-0.306562	-1.14714
196026934	chr3:196026934:AAC:A	3.50629e-05	-1.03933e-10	-0.906534
196027293	chr3:196027293:A:G	7.19011e-06	-1.53157	-0.959403
196027844	chr3:196027844:C:T	1.03333e-05	-1.28731	-0.840991
196028761	chr3:196028761:C:T	2.27637e-05	-1.03933e-10	-1.33851
196028857	chr3:196028857:T:C	2.19474e-05	-1.03933e-10	-1.37503
196029230	chr3:196029230:G:A	7.90106e-05	-1.03933e-10	-0.0940963
196029340	chr3:196029340:G:A	9.13949e-06	-0.918575	-1.3325
196029498	chr3:196029498:C:T	1.03079e-05	-0.879816	-1.25096
196029603	chr3:196029603:C:T	8.61374e-05	-0.00773541	-3.67306e-10
196030554	chr3:196030554:G:A	1.95821e-05	-1.48906	-3.67306e-10
196030562	chr3:196030562:T:C	8.67423e-06	-1.41864	-0.884684
196030876	chr3:196030876:T:G	6.23394e-06	-1.35053	-1.28314
196031033	chr3:196031033:C:T	8.61817e-06	-1.41329	-0.89652
196031562	chr3:196031562:G:C	6.01129e-05	-1.03933e-10	-0.367453
196031588	chr3:196031588:C:T	8.38491e-06	-0.995118	-1.34213
196031898	chr3:196031898:G:A	2.09998e-05	-1.41917	-3.67306e-10
196031977	chr3:196031977:A:G	9.5808e-06	-1.27615	-0.927765
196032168	chr3:196032168:T:C	8.49869e-06	-1.42835	-0.895418
196032399	chr3:196032399:A:G	3.50561e-05	-1.03933e-10	-0.906729
196032511	chr3:196032511:A:G	8.49395e-06	-1.42778	-0.896546
196032662	chr3:196032662:C:T	1.89854e-05	-1.52001	-3.67306e-10
196032770	chr3:196032770:A:G	2.71017e-05	-1.03933e-10	-1.16408
196032976	chr3:196032976:G:A	1.8964e-05	-1.52114	-3.67306e-10
196033197	chr3:196033197:A:G	2.5566e-05	-1.03933e-10	-1.22241
196033363	chr3:196033363:A:G	3.07511e-05	-1.03775	-3.67306e-10
196033366	chr3:196033366:A:G	7.89444e-06	-1.4552	-0.942317
196033635	chr3:196033635:G:A	2.83444e-05	-1.11925	-3.67306e-10
196034198	chr3:196034198:G:A	3.9214e-05	-1.03933e-10	-0.794646
196034733	chr3:196034733:G:A	1.87753e-05	-1.53114	-3.67306e-10
196034808	chr3:196034808:T:C	8.50388e-06	-1.45317	-0.869981
196035272	chr3:196035272:C:CTATTGTGT	6.16237e-05	-1.03933e-10	-0.342633
196035274	chr3:196035274:C:A	6.14875e-05	-1.03933e-10	-0.344845
196035379	chr3:196035379:A:G	4.15945e-05	-1.03933e-10	-0.735711
196035435	chr3:196035435:C:G	6.47505e-06	-1.50222	-1.0935
196035452	chr3:196035452:T:C	8.40726e-06	-1.35444	-0.980142
196035541	chr3:196035541:G:A	2.36739e-05	-1.29931	-3.67306e-10
196035599	chr3:196035599:G:A	2.68089e-05	-0.75745	-0.417493
196035621	chr3:196035621:G:A	1.27495e-05	-1.51541	-0.402774
196035879	chr3:196035879:G:A	6.05203e-06	-1.39712	-1.26616
196035981	chr3:196035981:G:A	1.47899e-05	-1.32512	-0.444615
196036370	chr3:196036370:G:C	6.89645e-06	-1.21338	-1.31929
196036627	chr3:196036627:C:G	7.82733e-05	-1.03933e-10	-0.103472
196037159	chr3:196037159:T:C	6.72876e-06	-1.27094	-1.28634
196037789	chr3:196037789:G:A	0.000636485	-1.03933e-10	1.99228
196037833	chr3:196037833:A:G	2.55239e-05	-1.03933e-10	-1.22406
196038137	chr3:196038137:G:C	6.83088e-06	-1.25673	-1.28549
196038191	chr3:196038191:T:C	2.6368e-05	-1.03933e-10	-1.19153
196038277	chr3:196038277:AAC:A	2.53317e-05	-1.03933e-10	-1.23162
196038575	chr3:196038575:T:C	2.53719e-05	-1.03933e-10	-1.23003
196038576	chr3:196038576:A:G	2.60831e-05	-1.03933e-10	-1.20239
196038735	chr3:196038735:G:A	2.57977e-05	-1.03933e-10	-1.21339
196039134	chr3:196039134:G:A	3.46722e-05	-0.594551	-0.323189
196039661	chr3:196039661:A:G	2.54959e-05	-1.03933e-10	-1.22516
196039707	chr3:196039707:C:G	7.31633e-06	-1.24125	-1.23232
196040169	chr3:196040169:C:T	2.89473e-05	-1.03933e-10	-1.0982
196041094	chr3:196041094:C:T	3.34332e-05	-1.03933e-10	-0.95413
196041208	chr3:196041208:C:T	6.35267e-06	-1.43748	-1.17732
196041224	chr3:196041224:T:A	2.52361e-05	-1.03933e-10	-1.2354
196041590	chr3:196041590:G:A	0.000145555	-1.02319	1.54006
196041601	chr3:196041601:C:T	6.31838e-06	-1.44554	-1.17468
196042071	chr3:196042071:TTCTA:T	2.53203e-05	-1.03933e-10	-1.23207
196043386	chr3:196043386:C:T	6.13024e-05	-1.03933e-10	-0.34786
196043611	chr3:196043611:C:T	6.3907e-06	-1.32895	-1.27989
196043642	chr3:196043642:T:C	6.67633e-06	-1.50459	-1.06052
196043643	chr3:196043643:G:A	5.48294e-06	-1.4878	-1.27423
196043652	chr3:196043652:G:A	3.10594e-05	-1.02778	-3.67306e-10
196043719	chr3:196043719:G:A	2.82607e-05	-1.03933e-10	-1.12221
196043761	chr3:196043761:A:G	5.11999e-05	-1.03933e-10	-0.527941
196044027	chr3:196044027:C:T	8.28013e-05	-1.03933e-10	-0.0472348
196044076	chr3:196044076:G:A	6.1924e-06	-1.45952	-1.18084
196044284	chr3:196044284:G:A	6.47932e-06	-1.3838	-1.21126
196044693	chr3:196044693:T:C	6.50342e-06	-1.21858	-1.37277
196044703	chr3:196044703:G:A	8.41931e-06	-1.53372	-0.799432
196044758	chr3:196044758:A:G	2.5232e-05	-0.985696	-0.249867
196044851	chr3:196044851:G:A	8.14676e-06	-1.02275	-1.34331
196044854	chr3:196044854:T:C	9.66141e-06	-0.863492	-1.33205
196044902	chr3:196044902:G:A	9.65815e-05	-0.89052	0.997228
196045029	chr3:196045029:A:G	5.40113e-06	-1.41746	-1.35961
196045068	chr3:196045068:A:G	8.12368e-06	-1.15258	-1.21632
196045341	chr3:196045341:A:G	4.94885e-06	-1.52173	-1.34279
196045637	chr3:196045637:T:C	3.40791e-05	-1.03933e-10	-0.934994
196045785	chr3:196045785:G:T	7.13672e-06	-1.47765	-1.02078
196045954	chr3:196045954:T:C	2.43798e-05	-1.03933e-10	-1.26992
196046310	chr3:196046310:CACT:C	2.80111e-05	-1.13108	-3.67306e-10
196046528	chr3:196046528:A:G	6.69251e-06	-1.49163	-1.07106
196046588	chr3:196046588:T:C	2.30224e-05	-1.03933e-10	-1.32721
196046605	chr3:196046605:T:C	8.49042e-06	-0.95538	-1.36936
196046679	chr3:196046679:G:A	1.47646e-05	-1.27214	-0.499305
196046915	chr3:196046915:C:T	4.07325e-05	-1.03933e-10	-0.756652
196047045	chr3:196047045:C:T	4.74613e-05	-1.03933e-10	-0.603763
196047063	chr3:196047063:C:T	3.21654e-05	-1.03933e-10	-0.992788
196047104	chr3:196047104:A:G	1.87714e-05	-1.53134	-3.67306e-10
196047172	chr3:196047172:G:A	6.193e-05	-1.03933e-10	-0.337674
196047266	chr3:196047266:A:G	2.20594e-05	-1.03933e-10	-1.36994
196047636	chr3:196047636:C:T	4.82885e-05	-1.03933e-10	-0.586485
196047751	chr3:196047751:C:T	4.66233e-05	-1.03933e-10	-0.621577
196047774	chr3:196047774:T:C	2.20574e-05	-1.03933e-10	-1.37003
196048114	chr3:196048114:T:C	3.31165e-05	-1.03933e-10	-0.963648
196048253	chr3:196048253:C:T	0.000153855	-1.03933e-10	0.572334
196048268	chr3:196048268:T:C	3.22001e-05	-1.03933e-10	-0.991709
196048370	chr3:196048370:T:G	2.35736e-05	-1.03933e-10	-1.30355
196048486	chr3:196048486:C:T	2.34889e-05	-1.03933e-10	-1.30715
196048762	chr3:196048762:A:C	2.34096e-05	-1.03933e-10	-1.31053
196049120	chr3:196049120:G:A	7.54885e-05	-0.425369	0.285672
196049146	chr3:196049146:T:C	6.39101e-06	-1.23556	-1.37322
196049369	chr3:196049369:C:T	1.07372e-05	-0.72125	-1.36871
196049583	chr3:196049583:G:A	3.4287e-05	-0.928913	-3.67306e-10
196049719	chr3:196049719:G:A	1.12637e-05	-0.850447	-1.19164
196049866	chr3:196049866:A:C	2.48763e-05	-1.03933e-10	-1.24976
196049938	chr3:196049938:C:T	2.86246e-05	-1.03933e-10	-1.10941
196049956	chr3:196049956:C:A	7.39038e-05	-1.03933e-10	-0.160915
196050105	chr3:196050105:T:C	2.38842e-05	-0.175926	-1.11454
196050340	chr3:196050340:C:T	1.30201e-05	-1.52989	-0.367293
196051856	chr3:196051856:T:C	2.39351e-05	-1.28833	-3.67306e-10
196052101	chr3:196052101:C:T	8.34855e-06	-1.52992	-0.81167
196052284	chr3:196052284:C:T	3.49862e-05	0.125023	-1.03375
196052790	chr3:196052790:C:T	9.03935e-06	-1.15357	-1.10853
196052835	chr3:196052835:A:G	2.6193e-05	-0.150425	-1.04776
196052865	chr3:196052865:C:T	3.02354e-05	-0.0194069	-1.03526
196052941	chr3:196052941:C:T	8.03938e-06	-1.23772	-1.1416
196053664	chr3:196053664:C:T	1.02705e-05	-0.784763	-1.34964
196053703	chr3:196053703:G:A	3.21811e-05	-1.03933e-10	-0.992299
196053838	chr3:196053838:G:A	3.01602e-05	-0.0170569	-1.0401
196053979	chr3:196053979:G:A	2.54706e-05	-1.03933e-10	-1.22615
196053985	chr3:196053985:C:T	2.21942e-05	-0.222671	-1.14117
196054454	chr3:196054454:C:T	9.88649e-06	-0.839113	-1.3334
196054635	chr3:196054635:G:A	2.12388e-05	-0.259097	-1.14875
196054813	chr3:196054813:C:T	1.11463e-05	-0.731246	-1.32133
196054846	chr3:196054846:C:G	2.78198e-05	-1.03933e-10	-1.13793
196055305	chr3:196055305:C:T	2.87785e-05	-0.210672	-0.893378
196055306	chr3:196055306:A:G	3.0805e-05	-0.142038	-0.893963
196055313	chr3:196055313:C:T	2.99516e-05	-0.183795	-0.880302
196055316	chr3:196055316:G:A	0.000144236	-1.03933e-10	0.507769
196055921	chr3:196055921:T:C	2.23305e-05	-1.03933e-10	-1.35772
196056191	chr3:196056191:A:AG	2.70468e-05	-0.256841	-0.909268
196056425	chr3:196056425:G:A	2.7626e-05	-1.14492	-3.67306e-10
196056610	chr3:196056610:C:T	1.06632e-05	-0.728264	-1.36862
196056632	chr3:196056632:C:T	2.94161e-05	-1.03933e-10	-1.08214
196056865	chr3:196056865:A:AAGCTGC	9.98661e-06	-1.53178	-0.630651
196056904	chr3:196056904:C:T	1.89006e-05	-1.52448	-3.67306e-10
196056924	chr3:196056924:C:T	4.06436e-05	-1.03933e-10	-0.758837
196057063	chr3:196057063:G:A	2.89481e-05	-1.03933e-10	-1.09817
196057205	chr3:196057205:T:A	2.63387e-05	-0.090178	-1.10246
196057318	chr3:196057318:G:A	3.69912e-05	-1.03933e-10	-0.852998
196057321	chr3:196057321:G:A	2.63138e-05	-0.0844886	-1.1091
196057576	chr3:196057576:G:A	3.7193e-05	-0.847559	-3.67306e-10
196057777	chr3:196057777:T:C	2.02908e-05	-0.713246	-0.740266
196057807	chr3:196057807:AAAAC:A	4.06799e-05	-1.03933e-10	-0.757944
196058126	chr3:196058126:G:A	2.73755e-05	-0.0547351	-1.0993
196058511	chr3:196058511:C:G	9.41936e-05	-1.03933e-10	0.0816734
196059042	chr3:196059042:G:A	4.0043e-05	-1.03933e-10	-0.773725
196059142	chr3:196059142:C:T	3.10215e-05	-1.03933e-10	-1.029
196059373	chr3:196059373:T:C	2.25848e-05	-1.03933e-10	-1.3464
196060099	chr3:196060099:G:A	3.46343e-05	-1.03933e-10	-0.918835
196060435	chr3:196060435:T:C	3.92596e-05	-0.793483	-3.67306e-10
196060437	chr3:196060437:C:G	1.67832e-05	-0.298045	-1.34525
196060978	chr3:196060978:T:C	2.21744e-05	-1.03933e-10	-1.36474
196061267	chr3:196061267:G:A	3.59227e-05	-1.03933e-10	-0.882309
196061276	chr3:196061276:T:C	1.62507e-05	-0.325358	-1.35019
196061376	chr3:196061376:G:A	1.63204e-05	-0.324256	-1.34701
196061447	chr3:196061447:A:T	4.26704e-05	-1.03933e-10	-0.710173
196061588	chr3:196061588:C:T	2.24655e-05	-1.03933e-10	-1.3517
196061640	chr3:196061640:C:T	3.69395e-05	-0.854397	-3.67306e-10
196061684	chr3:196061684:T:G	1.62496e-05	-0.325521	-1.35009
196062210	chr3:196062210:C:T	2.20152e-05	-0.273262	-1.09868
196062298	chr3:196062298:G:A	8.24758e-06	-1.20144	-1.15232
196062416	chr3:196062416:C:T	4.32393e-05	-1.03933e-10	-0.696929
196062505	chr3:196062505:C:T	8.41098e-06	-1.16528	-1.16886
196062543	chr3:196062543:T:C	1.58439e-05	-0.351904	-1.34899
196062557	chr3:196062557:C:A	2.45895e-05	-1.03933e-10	-1.26136
196062820	chr3:196062820:C:T	6.59164e-05	-1.03933e-10	-0.275292
196063044	chr3:196063044:A:G	2.43485e-05	-1.03933e-10	-1.27121
196063276	chr3:196063276:T:C	2.94323e-05	-1.03933e-10	-1.08159
196063306	chr3:196063306:T:C	2.25992e-05	-1.03933e-10	-1.34577
196063356	chr3:196063356:AT:A	1.87251e-05	-1.53381	-3.67306e-10
196063420	chr3:196063420:T:C	1.59733e-05	-0.344039	-1.34872
196063712	chr3:196063712:C:T	2.1956e-05	-1.03933e-10	-1.37464
196063820	chr3:196063820:G:A	1.12151e-05	-0.680206	-1.36621
196063841	chr3:196063841:C:T	2.22097e-05	-1.03933e-10	-1.36315
196063866	chr3:196063866:A:G	1.60124e-05	-0.35493	-1.33539
196063900	chr3:196063900:AAC:A	1.1219e-05	-0.677603	-1.36847
196063940	chr3:196063940:A:C	1.54968e-05	-0.377283	-1.34576
196063986	chr3:196063986:G:A	1.09852e-05	-0.716248	-1.35088
196064369	chr3:196064369:C:T	0.000573553	-1.03933e-10	1.88817
196064635	chr3:196064635:A:G	4.02652e-05	-0.76819	-3.67306e-10
196064691	chr3:196064691:T:C	4.59401e-05	-1.03933e-10	-0.636341
196064995	chr3:196064995:T:C	1.52424e-05	-0.467902	-1.2717
196065999	chr3:196065999:C:A	1.2712e-05	-0.546092	-1.37504
196066135	chr3:196066135:TGC:T	2.29889e-05	-0.2891	-1.03957
196066252	chr3:196066252:A:G	2.19642e-05	-1.03933e-10	-1.37427
196066468	chr3:196066468:T:C	1.47223e-05	-0.473838	-1.30048
196066841	chr3:196066841:G:A	1.47744e-05	-0.48287	-1.28791
196067062	chr3:196067062:A:G	3.81475e-05	-0.822217	-3.67306e-10
196067108	chr3:196067108:T:C	2.1434e-05	-0.260444	-1.13826
196067168	chr3:196067168:C:T	3.66581e-05	-0.862044	-3.67306e-10
196067321	chr3:196067321:T:G	4.59401e-05	-1.03933e-10	-0.636341
196067370	chr3:196067370:A:T	1.53722e-05	-0.446628	-1.28449
196067878	chr3:196067878:C:T	3.11585e-05	-1.03933e-10	-1.02459
196067917	chr3:196067917:C:T	9.95145e-06	-0.814144	-1.35182
196068122	chr3:196068122:A:G	4.72529e-05	-1.03933e-10	-0.608165
196068471	chr3:196068471:C:T	2.43073e-05	-1.03933e-10	-1.2729
196068526	chr3:196068526:G:A	7.39053e-05	-1.03933e-10	-0.160894
196068747	chr3:196068747:G:A	7.08884e-06	-1.31955	-1.1856
196069178	chr3:196069178:G:T	8.95537e-06	-1.17701	-1.09442
196070037	chr3:196070037:C:T	1.20074e-05	-0.606854	-1.3713
196070380	chr3:196070380:C:G	3.78583e-05	-1.03933e-10	-0.829827
196070544	chr3:196070544:C:T	9.54422e-06	-0.862592	-1.34515
196070585	chr3:196070585:A:G	3.41843e-05	-1.03933e-10	-0.931912
196070604	chr3:196070604:CTG:C	2.9286e-05	-1.03933e-10	-1.08657
196070682	chr3:196070682:C:A	1.49995e-05	-0.438127	-1.31753
196070955	chr3:196070955:T:C	0.000298125	-1.03933e-10	1.23383
196071022	chr3:196071022:T:C	2.92512e-05	-1.03933e-10	-1.08776
196071226	chr3:196071226:T:G	1.0539e-05	-0.7359	-1.37269
196071387	chr3:196071387:T:C	1.52521e-05	-0.888474	-0.850485
196071651	chr3:196071651:C:T	1.73941e-05	-0.240882	-1.36667
196071681	chr3:196071681:T:C	3.0831e-05	-1.03933e-10	-1.03516
196071729	chr3:196071729:T:C	1.58633e-05	-0.325054	-1.37462
196071731	chr3:196071731:C:A	7.04695e-06	-1.15036	-1.36072
196072866	chr3:196072866:TG:T	2.47414e-05	-1.03933e-10	-1.2552
196073323	chr3:196073323:G:A	0.000133488	-1.03933e-10	0.430335
196073380	chr3:196073380:C:G	3.70303e-05	-1.03933e-10	-0.851941
196073396	chr3:196073396:C:T	1.67498e-05	-0.308603	-1.33669
196073594	chr3:196073594:T:C	1.0369e-05	-0.775345	-1.34952
196073676	chr3:196073676:C:T	1.72515e-05	-0.269086	-1.3467
196073940	chr3:196073940:C:T	7.01673e-06	-1.26791	-1.24747
196074154	chr3:196074154:T:A	2.50245e-05	-1.03933e-10	-1.24383
196074555	chr3:196074555:C:A	1.10746e-05	-0.687721	-1.3713
196074652	chr3:196074652:G:A	3.38233e-05	-0.942527	-3.67306e-10
196075067	chr3:196075067:T:A	2.57522e-05	-1.03933e-10	-1.21516
196075495	chr3:196075495:A:G	1.56083e-05	-0.432975	-1.2829
196075520	chr3:196075520:G:C	6.81343e-05	-1.03933e-10	-0.242198
196075839	chr3:196075839:G:A	3.7538e-05	-1.03933e-10	-0.838324
196076338	chr3:196076338:T:C	4.26863e-05	-1.03933e-10	-0.709801
196077150	chr3:196077150:G:A	8.34743e-06	-1.19384	-1.14789
196077473	chr3:196077473:T:C	4.96092e-05	-0.559503	-3.67306e-10
196077748	chr3:196077748:G:A	0.000562675	-1.03933e-10	1.86902
196077880	chr3:196077880:G:C	2.92534e-05	-1.03933e-10	-1.08768
196077892	chr3:196077892:C:T	2.65469e-05	-1.03933e-10	-1.18477
196077925	chr3:196077925:T:C	2.91567e-05	-1.03933e-10	-1.09099
196078209	chr3:196078209:T:A	2.52589e-05	-1.03933e-10	-1.2345
196078525	chr3:196078525:T:C	1.51997e-05	-0.38698	-1.35542
196078639	chr3:196078639:G:A	1.73332e-05	-0.256747	-1.35431
196078646	chr3:196078646:A:G	1.84208e-05	-0.442137	-1.10806
196078916	chr3:196078916:G:C	2.96899e-05	-1.03933e-10	-1.07287
196079214	chr3:196079214:C:T	3.69912e-05	-1.03933e-10	-0.852998
196079323	chr3:196079323:C:T	2.48526e-05	-1.03933e-10	-1.25072
196079333	chr3:196079333:G:A	2.21652e-05	-1.03933e-10	-1.36516
196079456	chr3:196079456:A:C	2.60077e-05	-1.03933e-10	-1.20528
196079465	chr3:196079465:T:G	2.96179e-05	-1.03933e-10	-1.0753
196079601	chr3:196079601:C:T	2.54403e-05	-0.0349665	-1.19238
196079692	chr3:196079692:T:C	4.49459e-05	-1.03933e-10	-0.658219
196079770	chr3:196079770:C:T	1.42931e-05	-0.439283	-1.36462
196080736	chr3:196080736:T:C	1.795e-05	-0.285542	-1.29055
196080754	chr3:196080754:T:C	1.6583e-05	-0.336625	-1.31868
196080817	chr3:196080817:T:C	1.32637e-05	-0.514119	-1.36453
196081058	chr3:196081058:G:C	8.18492e-05	-1.03933e-10	-0.0588001
196081153	chr3:196081153:A:G	1.37842e-05	-0.476819	-1.36334
196081236	chr3:196081236:G:C	3.69912e-05	-1.03933e-10	-0.852998
196081372	chr3:196081372:T:C	2.47841e-05	-1.03933e-10	-1.25348
196081607	chr3:196081607:C:G	9.30678e-06	-1.52838	-0.704552
196081775	chr3:196081775:G:GCGAAGGGACGAGAGC	2.20407e-05	-1.03933e-10	-1.37079
196081813	chr3:196081813:G:A	2.54051e-05	-1.03933e-10	-1.22873
196082209	chr3:196082209:G:C	3.87613e-05	-0.0153375	-0.790918
196082221	chr3:196082221:T:G	4.43441e-05	-1.03933e-10	-0.6717
196082264	chr3:196082264:C:A	7.15234e-06	-1.34769	-1.14855
196082268	chr3:196082268:G:A	2.03465e-05	-0.267185	-1.18358
196082393	chr3:196082393:C:A	3.3719e-05	-1.03933e-10	-0.945616
196082693	chr3:196082693:A:G	7.71642e-06	-1.27603	-1.1443
196082721	chr3:196082721:T:G	2.47292e-05	-1.03933e-10	-1.25569
196082911	chr3:196082911:A:G	2.28993e-05	-1.03933e-10	-1.33257
196083169	chr3:196083169:C:T	2.29066e-05	-0.0825713	-1.24968
196083316	chr3:196083316:T:C	8.05431e-06	-1.33559	-1.04189
196083440	chr3:196083440:C:T	3.35378e-05	-1.03933e-10	-0.951004
196083960	chr3:196083960:G:A	0.000311854	-1.03933e-10	1.27886
196083993	chr3:196083993:C:G	7.70683e-06	-1.33658	-1.08499
196084361	chr3:196084361:C:T	3.06419e-05	-1.03933e-10	-1.04131
196084596	chr3:196084596:T:C	2.20546e-05	-1.03933e-10	-1.37016
196085292	chr3:196085292:T:C	2.30107e-05	-0.567121	-0.7606
196085349	chr3:196085349:C:T	1.33355e-05	-0.775425	-1.09782
196085407	chr3:196085407:G:A	3.22325e-05	-1.03933e-10	-0.990703
196086158	chr3:196086158:G:A	1.8011e-05	-0.764212	-0.808486
196086438	chr3:196086438:C:T	3.71367e-05	-0.849073	-3.67306e-10
196086812	chr3:196086812:G:A	2.19472e-05	-1.03933e-10	-1.37504
196086828	chr3:196086828:C:T	2.30141e-05	-1.03933e-10	-1.32757
196086829	chr3:196086829:G:A	3.0114e-05	-1.03933e-10	-1.05869
196086886	chr3:196086886:C:T	1.31887e-05	-0.747513	-1.13681
196087052	chr3:196087052:T:G	1.05634e-05	-1.1412	-0.965082
196087115	chr3:196087115:G:A	5.90461e-05	-1.03933e-10	-0.38536
196087393	chr3:196087393:C:T	5.51243e-06	-1.40584	-1.35084
196087509	chr3:196087509:C:G	2.19575e-05	-1.03933e-10	-1.37457
196087545	chr3:196087545:G:C	0.000338849	-0.47817	1.84005
196087635	chr3:196087635:G:A	6.84361e-06	-1.51245	-1.02791
196088073	chr3:196088073:G:A	2.94765e-05	-1.03933e-10	-1.08009
196088088	chr3:196088088:T:C	0.000158245	-0.64053	1.241
196088241	chr3:196088241:C:G	3.44654e-05	-1.03933e-10	-0.923722
196088245	chr3:196088245:G:C	0.000108621	-1.03933e-10	0.224187
196088387	chr3:196088387:T:C	2.78189e-05	-1.13796	-3.67306e-10
196088521	chr3:196088521:A:G	2.99124e-05	-1.03933e-10	-1.06541
196088723	chr3:196088723:C:T	2.13023e-05	-0.203788	-1.20108
196088949	chr3:196088949:T:A	2.63911e-05	-1.03933e-10	-1.19065
196089058	chr3:196089058:T:G	0.000125809	-0.654407	1.0255
196089324	chr3:196089324:C:T	4.57304e-05	-0.262419	-0.378497
196089486	chr3:196089486:G:A	1.0516e-05	-1.32784	-0.78294
196089912	chr3:196089912:C:T	1.61171e-05	-0.814348	-0.869447
196089957	chr3:196089957:T:A	2.19634e-05	-1.03933e-10	-1.3743
196089981	chr3:196089981:A:T	2.78118e-05	-1.03933e-10	-1.13822
196090062	chr3:196090062:C:T	5.84754e-05	-1.03933e-10	-0.395072
196090109	chr3:196090109:C:T	2.16054e-05	-0.129335	-1.2614
196090218	chr3:196090218:A:C	2.19567e-05	-1.03933e-10	-1.3746
196090304	chr3:196090304:G:A	1.2181e-05	-0.687928	-1.27587
196090319	chr3:196090319:A:C	3.42362e-05	-1.03933e-10	-0.930396
196090607	chr3:196090607:G:A	1.86231e-05	-0.186778	-1.3525
196091088	chr3:196091088:GT:G	0.000159725	-1.03933e-10	0.609778
196091394	chr3:196091394:A:G	2.24957e-05	-1.03933e-10	-1.35035
196091826	chr3:196091826:G:A	0.000135777	-1.03933e-10	0.447336
196091898	chr3:196091898:A:T	1.90413e-05	-0.847772	-0.669296
196092239	chr3:196092239:G:A	2.9003e-05	-1.03933e-10	-1.09628
196092597	chr3:196092597:T:C	3.21585e-05	-1.03933e-10	-0.993002
196092634	chr3:196092634:G:A	1.60138e-05	-0.389647	-1.30058
196092706	chr3:196092706:G:A	2.27818e-05	-1.33772	-3.67306e-10
196092985	chr3:196092985:C:T	2.60467e-05	-0.0782823	-1.1255
196093027	chr3:196093027:A:T	0.000129648	-1.03933e-10	0.401145
196093173	chr3:196093173:C:T	6.90661e-06	-1.15679	-1.37441
196093575	chr3:196093575:A:G	8.84182e-06	-1.38628	-0.897903
196093956	chr3:196093956:G:A	8.40046e-06	-1.43019	-0.905202
196094163	chr3:196094163:T:G	2.66234e-05	-1.03933e-10	-1.18189
196094795	chr3:196094795:G:A	1.73742e-05	-0.376908	-1.23178
196095095	chr3:196095095:G:A	2.62765e-05	-0.144311	-1.05069
196095748	chr3:196095748:A:C	2.21141e-05	-1.03933e-10	-1.36746
196095873	chr3:196095873:G:C	3.11124e-05	-1.03933e-10	-1.02607
196095903	chr3:196095903:C:A	2.68509e-05	-1.03933e-10	-1.17338
196095942	chr3:196095942:A:G	8.65295e-06	-1.00413	-1.30165
196096018	chr3:196096018:C:T	2.29613e-05	-1.53411	0.20424
196096137	chr3:196096137:G:T	5.18771e-05	0.532885	-1.04769
196096801	chr3:196096801:T:A	2.56178e-05	-1.03933e-10	-1.22039
196096917	chr3:196096917:C:T	0.000376933	-1.03933e-10	1.46839
196097340	chr3:196097340:T:C	5.81135e-05	-0.733838	0.332558
196097354	chr3:196097354:T:A	0.000137791	-1.03933e-10	0.462059
196097428	chr3:196097428:ATAAATT:A	2.92921e-05	-1.03933e-10	-1.08636
196097446	chr3:196097446:G:A	9.34124e-06	-0.971857	-1.25738
196097493	chr3:196097493:G:A	2.21944e-05	-1.03933e-10	-1.36384
196097549	chr3:196097549:G:C	2.46133e-05	0.10826	-1.36865
196097683	chr3:196097683:C:T	1.82052e-05	-0.33235	-1.22962
196097733	chr3:196097733:G:A	2.31985e-05	-1.03933e-10	-1.31959
196097784	chr3:196097784:G:A	0.00110863	-1.03933e-10	2.5472
196097793	chr3:196097793:A:G	0.00018837	-1.03933e-10	0.774729
196098206	chr3:196098206:C:T	2.88076e-05	-1.03933e-10	-1.10304
196098223	chr3:196098223:G:GT	2.35286e-05	-1.03933e-10	-1.30546
196098271	chr3:196098271:G:A	2.32284e-05	-1.03933e-10	-1.3183
196098368	chr3:196098368:T:C	0.000373646	-1.03933e-10	1.45963
196098545	chr3:196098545:C:T	0.000436555	-0.172219	1.78746
196098757	chr3:196098757:C:T	9.47131e-06	-0.962298	-1.25311
196098769	chr3:196098769:G:C	2.55939e-05	-1.03933e-10	-1.22132
196100334	chr3:196100334:C:T	5.91024e-06	-1.42348	-1.26351
196100680	chr3:196100680:G:C	3.68955e-05	-0.855588	-3.67306e-10
196100839	chr3:196100839:C:T	0.000670145	-1.03933e-10	2.04382
196100949	chr3:196100949:A:C	4.65536e-05	-0.623075	-3.67306e-10
196101063	chr3:196101063:G:A	8.59833e-06	-1.45452	-0.857587
196101256	chr3:196101256:C:T	2.19327e-05	-1.03933e-10	-1.3757
196101493	chr3:196101493:C:T	2.14276e-05	-0.039089	-1.35991
196101935	chr3:196101935:C:T	2.70659e-05	0.20543	-1.37083
196102196	chr3:196102196:C:A	2.46758e-05	-0.441812	-0.816042
196102688	chr3:196102688:C:T	3.41485e-05	-0.932959	-3.67306e-10
196102815	chr3:196102815:C:T	3.52602e-05	-1.03933e-10	-0.900925
196102861	chr3:196102861:A:C	9.44537e-06	-0.937829	-1.28032
196103426	chr3:196103426:T:C	9.86356e-06	-0.831697	-1.34313
196103819	chr3:196103819:C:T	3.86606e-05	-1.12828	0.319421
196103823	chr3:196103823:C:T	2.21349e-05	-1.03933e-10	-1.36652
196103921	chr3:196103921:G:A	2.7979e-05	-1.03933e-10	-1.13223
196104115	chr3:196104115:T:G	0.00104083	1.91637	0.567724
196104227	chr3:196104227:A:C	8.28018e-06	-1.21895	-1.13087
196104317	chr3:196104317:A:G	2.32934e-05	-0.00761801	-1.30789
196104366	chr3:196104366:T:C	3.0081e-05	-0.222334	-0.83745
196104454	chr3:196104454:A:C	0.000108903	-1.03933e-10	0.226776
196104491	chr3:196104491:T:C	0.000292405	1.21446	-3.67306e-10
196104578	chr3:196104578:G:A	2.23031e-05	-1.03933e-10	-1.35895
196104912	chr3:196104912:AAAACCCC:A	2.60008e-05	-0.316831	-0.888721
196104954	chr3:196104954:A:T	2.88971e-05	-1.03933e-10	-1.09994
196105055	chr3:196105055:C:T	0.000187646	-1.03933e-10	0.770877
196105124	chr3:196105124:C:A	3.31272e-05	-1.03933e-10	-0.963325
196105276	chr3:196105276:T:C	2.58098e-05	-0.371368	-0.841555
196105561	chr3:196105561:C:G	8.86633e-06	-0.989079	-1.29234
196105689	chr3:196105689:T:C	2.63954e-05	-0.290937	-0.899552
196106382	chr3:196106382:C:T	8.94917e-06	-1.40865	-0.863463
196106563	chr3:196106563:C:T	8.29882e-06	-1.43366	-0.9139
196106615	chr3:196106615:G:A	2.26703e-05	-1.03933e-10	-1.34262
196106636	chr3:196106636:T:C	3.23119e-05	-0.0875089	-0.900734
196106887	chr3:196106887:G:A	9.85608e-05	-1.03933e-10	0.126995
196106973	chr3:196106973:C:T	2.49296e-05	-1.03933e-10	-1.24762
196107140	chr3:196107140:C:T	2.85377e-05	-1.03933e-10	-1.11245
196107185	chr3:196107185:G:A	0.000106219	-1.03933e-10	0.201822
196107331	chr3:196107331:C:T	2.37834e-05	-0.401202	-0.893489
196107432	chr3:196107432:T:C	0.000136873	0.91338	-0.458006
196107493	chr3:196107493:C:T	2.90207e-05	-0.648592	-0.447079
196107785	chr3:196107785:C:T	6.80391e-05	-1.03933e-10	-0.243597
196107899	chr3:196107899:C:T	2.06345e-05	-0.518089	-0.918628
196108076	chr3:196108076:T:C	4.29803e-05	-0.206013	-0.496925
196108435	chr3:196108435:C:T	0.000120724	-1.03933e-10	0.329831
196108523	chr3:196108523:C:T	2.86151e-05	-0.372203	-0.73754
196108533	chr3:196108533:G:A	8.06974e-06	-1.50124	-0.874314
196108613	chr3:196108613:G:A	3.06784e-05	-1.03933e-10	-1.04012
196108616	chr3:196108616:C:T	4.07715e-05	-1.03933e-10	-0.755695
196108705	chr3:196108705:G:T	2.20482e-05	-1.03933e-10	-1.37045
196108707	chr3:196108707:A:G	2.45799e-05	-1.03933e-10	-1.26175
196108878	chr3:196108878:T:C	7.89764e-06	-1.38607	-1.01104
196109255	chr3:196109255:A:G	8.09884e-06	-1.43339	-0.93857
196109413	chr3:196109413:G:A	0.000658537	-1.03933e-10	2.02634
196109472	chr3:196109472:A:T	4.61791e-05	-0.631151	-3.67306e-10
196109574	chr3:196109574:C:T	9.98343e-06	-1.00795	-1.1548
196109704	chr3:196109704:T:C	6.261e-06	-1.4932	-1.13614
196109802	chr3:196109802:G:A	2.40027e-05	-1.03933e-10	-1.28551
196110009	chr3:196110009:T:C	2.87754e-05	-1.03933e-10	-1.10416
196110041	chr3:196110041:T:C	2.27015e-05	-1.34125	-3.67306e-10
196110095	chr3:196110095:T:G	2.4545e-05	-1.03933e-10	-1.26317
196110221	chr3:196110221:G:A	2.52812e-05	-1.03933e-10	-1.23362
196110274	chr3:196110274:C:T	2.19502e-05	-1.03933e-10	-1.3749
196110489	chr3:196110489:C:A	2.748e-05	-1.03933e-10	-1.15022
196110552	chr3:196110552:A:G	4.58737e-05	-0.17569	-0.462097
196110699	chr3:196110699:T:C	0.000304061	-1.03933e-10	1.25355
196111289	chr3:196111289:T:C	7.41803e-05	-1.03933e-10	-0.15718
196111402	chr3:196111402:C:T	2.2339e-05	-1.03933e-10	-1.35735
196111466	chr3:196111466:T:C	2.20312e-05	-1.03933e-10	-1.37122
196111497	chr3:196111497:G:A	1.71195e-05	-0.380475	-1.24299
196111521	chr3:196111521:T:C	5.15986e-05	0.147684	-0.667869
196111534	chr3:196111534:G:C	2.47784e-05	-1.03933e-10	-1.25371
196111555	chr3:196111555:C:T	9.92729e-06	-1.47791	-0.690484
196111568	chr3:196111568:C:T	6.18317e-06	-1.39498	-1.24686
196111583	chr3:196111583:A:G	2.25268e-05	-1.03933e-10	-1.34897
196111742	chr3:196111742:C:T	4.4513e-05	0.374328	-1.04222
196111859	chr3:196111859:G:C	1.92737e-05	-1.50494	-3.67306e-10
196111994	chr3:196111994:A:G	6.15018e-06	-1.2822	-1.36499
196112040	chr3:196112040:C:T	8.75493e-06	-0.934465	-1.3596
196112047	chr3:196112047:C:T	2.89195e-05	-1.09916	-3.67306e-10
196112069	chr3:196112069:G:A	2.42284e-05	-1.03933e-10	-1.27615
196112071	chr3:196112071:G:A	2.46086e-05	-1.03933e-10	-1.26058
196112086	chr3:196112086:A:G	3.04826e-05	-1.03933e-10	-1.04652
196112294	chr3:196112294:G:C	6.04737e-06	-1.38182	-1.28223
196112526	chr3:196112526:G:A	1.93452e-05	-1.50124	-3.67306e-10
196112842	chr3:196112842:G:A	5.57165e-05	-1.03933e-10	-0.443402
196112976	chr3:196112976:G:A	1.34311e-05	-0.53195	-1.33415
196113390	chr3:196113390:G:A	1.33895e-05	-0.536776	-1.33243
196113447	chr3:196113447:C:T	5.26206e-06	-1.48565	-1.31751
196113830	chr3:196113830:G:T	2.62351e-05	-1.03933e-10	-1.19658
196114123	chr3:196114123:G:A	6.24532e-06	-1.28851	-1.34333
196114126	chr3:196114126:A:G	1.50672e-05	-1.46134	-0.289824
196114165	chr3:196114165:G:C	3.25059e-05	-1.03933e-10	-0.982258
196114403	chr3:196114403:C:T	3.03972e-05	-1.04933	-3.67306e-10
196115009	chr3:196115009:C:G	4.79735e-06	-1.5315	-1.36412
196115223	chr3:196115223:G:A	2.92182e-05	-1.03933e-10	-1.08889
196115264	chr3:196115264:A:G	5.40446e-05	-1.03933e-10	-0.473869
196115435	chr3:196115435:A:G	3.47012e-05	-1.03933e-10	-0.916904
196115633	chr3:196115633:C:T	5.9291e-05	-0.381221	-3.67306e-10
196115897	chr3:196115897:T:C	2.36665e-05	-1.03933e-10	-1.29962
196115961	chr3:196115961:C:T	2.34599e-05	-1.03933e-10	-1.30839
196115980	chr3:196115980:T:C	3.59594e-05	-1.03933e-10	-0.881289
196116089	chr3:196116089:T:G	0.000435845	-1.03933e-10	1.61361
196116126	chr3:196116126:C:T	0.00032544	0.453387	0.868111
196116176	chr3:196116176:G:A	1.93671e-05	-0.263164	-1.23694
196116333	chr3:196116333:C:T	2.19588e-05	-1.03933e-10	-1.37451
196116385	chr3:196116385:T:C	5.2147e-05	-1.03933e-10	-0.509612
196116438	chr3:196116438:C:T	2.28069e-05	-1.03933e-10	-1.33661
196116645	chr3:196116645:C:G	8.96432e-05	-1.03933e-10	0.0321584
196116730	chr3:196116730:T:C	5.1921e-05	-1.03933e-10	-0.513956
196117108	chr3:196117108:T:C	7.94853e-06	-1.14368	-1.24701
196117241	chr3:196117241:A:G	2.2669e-05	-1.03933e-10	-1.34268
196117366	chr3:196117366:C:T	5.71216e-05	-0.418497	-3.67306e-10
196117490	chr3:196117490:A:G	2.50573e-05	-1.03933e-10	-1.24251
196117659	chr3:196117659:T:G	0.000461017	-0.207634	1.87739
196117902	chr3:196117902:T:A	3.77762e-05	-1.03933e-10	-0.832
196118067	chr3:196118067:A:G	6.52641e-05	-0.285237	-3.67306e-10
196118133	chr3:196118133:C:T	2.19352e-05	-1.03933e-10	-1.37558
196118191	chr3:196118191:T:C	0.000154683	-1.03933e-10	0.5777
196118259	chr3:196118259:G:GTTT	0.000160081	-1.03933e-10	0.612001
196118378	chr3:196118378:G:A	0.000302175	-1.03933e-10	1.24733
196118800	chr3:196118800:T:C	0.000146229	-1.03933e-10	0.521492
196118854	chr3:196118854:T:C	0.000468162	-1.03933e-10	1.68514
196118864	chr3:196118864:G:A	0.000151964	-1.03933e-10	0.559966
196118969	chr3:196118969:G:T	2.18505e-05	-1.37945	-3.67306e-10
196119090	chr3:196119090:C:T	9.36837e-06	-0.973899	-1.25244
196119269	chr3:196119269:C:T	3.10459e-05	-1.03933e-10	-1.02821
196119337	chr3:196119337:G:A	2.81356e-05	-1.03933e-10	-1.12664
196119404	chr3:196119404:G:A	5.44882e-06	-1.39422	-1.37406
196119622	chr3:196119622:A:G	7.86285e-05	-1.03933e-10	-0.0989446
196119864	chr3:196119864:G:A	1.69328e-05	-0.265746	-1.36868
196120027	chr3:196120027:C:T	3.00861e-05	-1.03933e-10	-1.05961
196120128	chr3:196120128:T:G	2.124e-05	-1.44977	0.0419818
196120129	chr3:196120129:TTG:T	5.41997e-05	-1.03933e-10	-0.471003
196120311	chr3:196120311:G:A	8.58927e-05	-1.03933e-10	-0.0105793
196120351	chr3:196120351:T:C	5.86766e-05	-1.03933e-10	-0.391637
196120505	chr3:196120505:C:T	3.38643e-05	-1.03933e-10	-0.941318
196121099	chr3:196121099:C:G	2.7158e-05	-1.03933e-10	-1.16201
196121250	chr3:196121250:G:A	3.28658e-05	-1.03933e-10	-0.971246
196121333	chr3:196121333:A:C	2.48084e-05	-1.03933e-10	-1.2525
196121352	chr3:196121352:A:T	6.59551e-05	-1.03933e-10	-0.274704
196121393	chr3:196121393:A:G	7.01935e-06	-1.16767	-1.34734
196121455	chr3:196121455:A:G	7.48225e-05	0.307528	-0.456088
196121471	chr3:196121471:C:T	0.000106246	-1.03933e-10	0.202079
196121493	chr3:196121493:G:A	2.20603e-05	-1.03933e-10	-1.3699
196121660	chr3:196121660:C:T	2.20227e-05	-1.03933e-10	-1.37161
196121882	chr3:196121882:A:T	7.27454e-05	-1.03933e-10	-0.176713
196121982	chr3:196121982:T:A	5.85023e-06	-1.42042	-1.27678
196122040	chr3:196122040:G:A	0.000211309	0.889644	-3.67306e-10
196122444	chr3:196122444:T:C	2.26484e-05	-0.373863	-0.969724
196122710	chr3:196122710:G:A	7.79027e-05	-0.0214929	-0.0867255
196123031	chr3:196123031:C:T	5.26223e-06	-1.428	-1.37513
196123247	chr3:196123247:T:C	2.98873e-05	-1.03933e-10	-1.06625
196123309	chr3:196123309:C:T	8.00413e-06	-1.4663	-0.917417
196123383	chr3:196123383:G:A	6.28977e-06	-1.37695	-1.24781
196123414	chr3:196123414:T:C	0.000203984	-1.03933e-10	0.854365
196123942	chr3:196123942:G:A	5.37422e-06	-1.49142	-1.29065
196123944	chr3:196123944:T:C	1.46693e-05	-1.31876	-0.459161
196124240	chr3:196124240:G:A	2.83561e-05	-1.03933e-10	-1.11883
196124496	chr3:196124496:G:A	2.87532e-05	-1.03933e-10	-1.10493
196124695	chr3:196124695:C:A	3.2454e-05	-1.03933e-10	-0.983855
196125556	chr3:196125556:A:T	1.04522e-05	-1.41342	-0.703445
196126013	chr3:196126013:A:G	2.31663e-05	-1.03933e-10	-1.32098
196126549	chr3:196126549:G:A	8.10048e-06	-1.28803	-1.08373
196126584	chr3:196126584:ACCGCACCCAG:A	1.22694e-05	-0.920442	-1.03613
196126611	chr3:196126611:A:G	1.89661e-05	-1.52103	-3.67306e-10
196127297	chr3:196127297:A:G	2.23004e-05	-1.03933e-10	-1.35907
196127345	chr3:196127345:G:A	3.96863e-05	-1.03933e-10	-0.782674
196127408	chr3:196127408:C:T	1.15445e-05	-1.14703	-0.870446
196127569	chr3:196127569:G:C	1.40925e-05	-1.17233	-0.645707
196127594	chr3:196127594:T:C	4.10854e-05	-0.748026	-3.67306e-10
196127916	chr3:196127916:C:T	4.278e-05	-1.24108	0.533469
196127919	chr3:196127919:T:C	4.83278e-05	-1.03933e-10	-0.585672
196128295	chr3:196128295:T:C	2.20544e-05	-1.03933e-10	-1.37016
196128758	chr3:196128758:C:A	2.3334e-05	-1.03933e-10	-1.31377
196129132	chr3:196129132:A:G	2.27131e-05	-1.03933e-10	-1.34074
196129139	chr3:196129139:T:A	2.35644e-05	-1.03933e-10	-1.30394
196129286	chr3:196129286:T:C	2.68114e-05	-1.03933e-10	-1.17485
196129302	chr3:196129302:C:T	2.22818e-05	-1.03933e-10	-1.35991
196129303	chr3:196129303:A:G	8.66045e-06	-1.48252	-0.822395
196129388	chr3:196129388:T:C	5.73495e-06	-1.4523	-1.2648
196129556	chr3:196129556:A:G	2.83514e-05	-1.03933e-10	-1.119
196129687	chr3:196129687:G:T	6.81339e-05	-1.52973	1.28753
196129875	chr3:196129875:A:G	5.65545e-06	-1.50604	-1.22502
196129886	chr3:196129886:G:C	5.85054e-06	-1.46876	-1.22839
196130393	chr3:196130393:A:G	3.44375e-05	-0.924534	-3.67306e-10
196130887	chr3:196130887:A:G	7.67344e-06	-1.28111	-1.1448
196131624	chr3:196131624:C:G	7.18587e-06	-1.30361	-1.18795
196132016	chr3:196132016:G:A	1.49929e-05	-1.01953	-0.736569
196132238	chr3:196132238:C:T	3.66741e-05	-1.03933e-10	-0.861607
196132267	chr3:196132267:C:T	1.35756e-05	-0.892118	-0.963287
196132318	chr3:196132318:C:T	3.70039e-05	-0.852655	-3.67306e-10
196132322	chr3:196132322:G:A	6.45906e-06	-1.33028	-1.26791
196133370	chr3:196133370:C:T	8.21767e-06	-1.27999	-1.0774
196133915	chr3:196133915:G:A	4.77255e-06	-1.52638	-1.37442
196134416	chr3:196134416:A:G	2.23915e-05	-1.03933e-10	-1.355
196134452	chr3:196134452:G:A	9.56631e-06	-0.863971	-1.34146
196134546	chr3:196134546:C:T	0.000262669	-1.03933e-10	1.10722
196135305	chr3:196135305:C:G	9.71243e-06	-0.904986	-1.28529
196135579	chr3:196135579:C:T	3.71974e-05	-1.03933e-10	-0.84744
196136616	chr3:196136616:A:AT	2.20814e-05	-1.03933e-10	-1.36894
196136726	chr3:196136726:C:T	3.93576e-05	-1.38449	0.593503
196137515	chr3:196137515:T:C	1.47978e-05	-0.536632	-1.23257
196137525	chr3:196137525:T:C	2.18497e-05	-0.0967902	-1.2827
196137539	chr3:196137539:G:C	6.48742e-06	-1.22906	-1.36476
196138516	chr3:196138516:G:A	4.3384e-05	0.653546	-1.34713
196139418	chr3:196139418:G:A	6.50256e-05	-0.75619	0.467293
196139508	chr3:196139508:T:C	2.23075e-05	-1.03933e-10	-1.35875
196140007	chr3:196140007:A:T	8.5063e-05	-1.03933e-10	-0.0202862
196140417	chr3:196140417:C:T	2.47208e-05	-1.03933e-10	-1.25603
196140467	chr3:196140467:C:T	0.000410612	-1.03933e-10	1.55397
196140979	chr3:196140979:C:T	2.62836e-05	-0.150942	-1.04379
196141382	chr3:196141382:C:T	2.34579e-05	-1.03933e-10	-1.30847
196141531	chr3:196141531:A:C	3.04213e-05	-1.03933e-10	-1.04854
196141635	chr3:196141635:G:A	5.18131e-06	-1.45217	-1.36645
196141875	chr3:196141875:T:C	5.32497e-05	-1.03933e-10	-0.488686
196142343	chr3:196142343:C:T	2.2753e-05	-1.03933e-10	-1.33898
196142389	chr3:196142389:A:G	2.21494e-05	-1.03933e-10	-1.36587
196142682	chr3:196142682:T:C	1.98041e-05	-1.47779	-3.67306e-10
196142985	chr3:196142985:C:T	8.37551e-05	-0.0357818	-3.67306e-10
196143222	chr3:196143222:G:A	7.11424e-06	-1.16891	-1.33267
196143290	chr3:196143290:C:T	4.22435e-05	0.634071	-1.3543
196143767	chr3:196143767:C:CT	3.55602e-05	-1.03933e-10	-0.892451
196144047	chr3:196144047:C:T	2.27316e-05	-1.03933e-10	-1.33992
196144065	chr3:196144065:T:C	8.92762e-06	-1.01719	-1.25734
196144171	chr3:196144171:G:GC	8.94116e-05	-1.03933e-10	0.0295724
196144216	chr3:196144216:T:C	1.55019e-05	-0.971121	-0.751596
196144293	chr3:196144293:C:T	2.74349e-05	-1.03933e-10	-1.15186
196144312	chr3:196144312:C:T	7.11816e-06	-1.45957	-1.04146
196145057	chr3:196145057:T:C	9.17003e-06	-0.92921	-1.31853
196145666	chr3:196145666:A:G	1.55902e-05	-1.35271	-0.364326
196145850	chr3:196145850:A:G	6.0283e-06	-1.47491	-1.1923
196145859	chr3:196145859:A:G	6.59166e-06	-1.51191	-1.06596
196145893	chr3:196145893:G:A	7.82291e-06	-1.17937	-1.22725
196146355	chr3:196146355:A:G	2.62451e-05	-1.03933e-10	-1.1962
196146539	chr3:196146539:G:A	2.24225e-05	-1.03933e-10	-1.35361
196146595	chr3:196146595:A:T	3.1849e-05	-1.03933e-10	-1.00267
196146738	chr3:196146738:C:T	2.68257e-05	-1.03933e-10	-1.17432
196146948	chr3:196146948:G:A	4.31031e-05	-1.03933e-10	-0.700084
196147430	chr3:196147430:T:C	2.31561e-05	-0.273637	-1.04778
196147625	chr3:196147625:T:C	3.49204e-05	-1.03933e-10	-0.910608
196147648	chr3:196147648:TCAGGA:T	5.5493e-05	-1.03933e-10	-0.447422
196147696	chr3:196147696:C:T	2.21142e-05	-1.03933e-10	-1.36746
196148349	chr3:196148349:C:T	2.19558e-05	-1.03933e-10	-1.37465
196148489	chr3:196148489:C:T	8.99635e-05	-1.03933e-10	0.035726
196148546	chr3:196148546:C:T	6.02672e-05	-0.36489	-3.67306e-10
196148609	chr3:196148609:G:A	2.07922e-05	-1.4291	-3.67306e-10
196148796	chr3:196148796:C:G	3.45494e-05	-0.138704	-0.782585
196148921	chr3:196148921:G:T	0.000239703	1.76891	-0.753184
196149048	chr3:196149048:C:G	2.02747e-05	-0.30475	-1.14956
196149122	chr3:196149122:A:G	3.44041e-05	-0.113714	-0.811788
196149173	chr3:196149173:T:C	4.12566e-05	-1.03933e-10	-0.743867
196149262	chr3:196149262:G:A	2.20409e-05	-1.03933e-10	-1.37078
196149278	chr3:196149278:A:G	1.91708e-05	-0.656285	-0.854004
196149418	chr3:196149418:G:A	0.000276638	1.80822	-0.64919
196149536	chr3:196149536:A:G	6.13107e-05	-1.03933e-10	-0.347724
196150320	chr3:196150320:C:T	0.000170537	0.675272	-3.67306e-10
196150373	chr3:196150373:G:A	3.73313e-05	-0.118321	-0.725526
196150374	chr3:196150374:C:T	3.34632e-05	-1.03933e-10	-0.953231
196150680	chr3:196150680:G:A	5.26889e-05	0.876322	-1.3756
196150687	chr3:196150687:T:C	5.44353e-05	0.908984	-1.37565
196150732	chr3:196150732:T:C	3.81226e-05	-0.0967152	-0.726155
196150828	chr3:196150828:G:A	2.14553e-05	-1.39771	-3.67306e-10
196151053	chr3:196151053:G:A	1.11205e-05	-0.922562	-1.13233
196151080	chr3:196151080:GA:G	0.000213037	1.63359	-0.7358
196151164	chr3:196151164:G:A	4.44507e-05	0.691674	-1.36097
196151165	chr3:196151165:G:A	5.86067e-05	0.982816	-1.37565
196151236	chr3:196151236:C:T	1.05878e-05	-0.970584	-1.13339
196151245	chr3:196151245:G:A	9.94757e-06	-1.03106	-1.13529
196151253	chr3:196151253:G:A	1.10727e-05	-0.948154	-1.11104
196151611	chr3:196151611:C:T	7.83661e-05	1.14273	-1.24502
196151612	chr3:196151612:G:A	1.06021e-05	-0.925031	-1.1776
196151794	chr3:196151794:T:C	1.52615e-05	-0.525521	-1.21282
196152051	chr3:196152051:T:TCAAGTGATCCTCCTCC	3.21219e-05	-1.03933e-10	-0.994142
196152325	chr3:196152325:C:G	1.46104e-05	-0.406636	-1.37531
196152847	chr3:196152847:T:TC	0.000172392	-1.03933e-10	0.686094
196152980	chr3:196152980:G:A	7.87589e-05	-1.03933e-10	-0.0972866
196153090	chr3:196153090:A:G	1.05798e-05	-1.10599	-0.998741
196153113	chr3:196153113:A:G	1.55212e-05	-0.352903	-1.36857
196153270	chr3:196153270:A:G	9.21872e-06	-1.02799	-1.21445
196153359	chr3:196153359:C:A	1.4031e-05	-0.461119	-1.36129
196153364	chr3:196153364:T:C	1.02394e-05	-0.95995	-1.17748
196153371	chr3:196153371:C:T	6.43056e-05	-1.03933e-10	-0.300032
196153457	chr3:196153457:C:T	3.17171e-05	-1.03933e-10	-1.00682
196153495	chr3:196153495:C:T	1.42068e-05	-0.43989	-1.37007
196153718	chr3:196153718:GGT:G	5.27899e-05	0.877975	-1.37533
196153759	chr3:196153759:T:A	1.56729e-05	-0.337192	-1.37455
196153796	chr3:196153796:G:A	0.000184399	-1.03933e-10	0.753424
196153917	chr3:196153917:G:A	2.84169e-05	-1.03933e-10	-1.1167
196154274	chr3:196154274:C:T	2.3525e-05	-1.03933e-10	-1.30561
196154670	chr3:196154670:C:T	3.13863e-05	-1.03933e-10	-1.01731
196154708	chr3:196154708:A:G	9.2375e-06	-1.01831	-1.2221
196155424	chr3:196155424:G:A	8.72306e-06	-1.34623	-0.951484
196155492	chr3:196155492:C:T	7.95569e-06	-1.05419	-1.3356
196155494	chr3:196155494:G:T	6.02802e-06	-1.30552	-1.36174
196155509	chr3:196155509:G:A	5.45353e-06	-1.40007	-1.36735
196155792	chr3:196155792:A:G	3.63256e-05	-1.03933e-10	-0.871156
196155895	chr3:196155895:G:A	2.19362e-05	-1.03933e-10	-1.37554
196156022	chr3:196156022:G:A	3.57969e-05	-1.03933e-10	-0.885816
196156054	chr3:196156054:T:C	0.000478961	1.60035	0.107587
196156088	chr3:196156088:T:C	8.4182e-06	-0.978837	-1.35444
196156152	chr3:196156152:A:G	2.54522e-05	-1.03933e-10	-1.22688
196156213	chr3:196156213:A:C	3.54722e-05	-1.03933e-10	-0.894928
196156302	chr3:196156302:T:C	1.93768e-05	-1.4996	-3.67306e-10
196156702	chr3:196156702:G:A	1.48811e-05	-0.694772	-1.06882
196156944	chr3:196156944:T:C	2.34244e-05	-1.03933e-10	-1.3099
196157087	chr3:196157087:A:C	9.65058e-06	-1.10665	-1.09001
196157239	chr3:196157239:A:G	8.75984e-06	-1.03084	-1.26266
196157313	chr3:196157313:C:T	1.54621e-05	-0.67843	-1.04686
196157353	chr3:196157353:C:T	8.87988e-06	-1.03079	-1.2491
196157354	chr3:196157354:G:A	3.38806e-05	-1.03933e-10	-0.940836
196157822	chr3:196157822:G:A	3.42919e-05	-1.03933e-10	-0.928768
196157890	chr3:196157890:A:G	2.19535e-05	-1.03933e-10	-1.37475
196157968	chr3:196157968:G:A	9.47611e-06	-0.947972	-1.26693
196158018	chr3:196158018:C:T	2.94924e-05	-1.03933e-10	-1.07955
196158158	chr3:196158158:G:A	2.55925e-05	-1.03933e-10	-1.22138
196158375	chr3:196158375:C:G	2.65173e-05	-1.03933e-10	-1.18588
196158548	chr3:196158548:G:C	3.0012e-05	-1.03933e-10	-1.06208
196158593	chr3:196158593:C:G	2.95468e-05	-1.03933e-10	-1.0777
196158719	chr3:196158719:G:A	0.000462812	1.53077	0.142872
196158721	chr3:196158721:A:G	3.04778e-05	-1.03933e-10	-1.04668
196158937	chr3:196158937:C:G	2.9823e-05	-1.03933e-10	-1.0684
196158977	chr3:196158977:G:A	2.92922e-05	-1.03933e-10	-1.08636
196159040	chr3:196159040:T:C	3.06109e-05	-1.03933e-10	-1.04232
196159674	chr3:196159674:T:C	2.86333e-05	-1.03933e-10	-1.10911
196159680	chr3:196159680:T:C	7.74471e-06	-1.21704	-1.19962
196159702	chr3:196159702:C:T	4.10234e-05	-1.03933e-10	-0.749537
196159930	chr3:196159930:C:T	0.000246004	1.04167	-3.67306e-10
196160219	chr3:196160219:A:G	2.95478e-05	-1.03933e-10	-1.07767
196160311	chr3:196160311:G:T	1.3231e-05	-0.524068	-1.35705
196160402	chr3:196160402:T:C	2.72612e-05	-1.03933e-10	-1.15821
196160491	chr3:196160491:G:A	2.67911e-05	-1.03933e-10	-1.17561
196160536	chr3:196160536:A:G	2.23565e-05	-1.03933e-10	-1.35656
196160766	chr3:196160766:T:G	2.71614e-05	-1.03933e-10	-1.16188
196160818	chr3:196160818:C:A	8.88619e-06	-1.2937	-0.985476
196160929	chr3:196160929:A:G	9.3436e-06	-1.23826	-0.990727
196160932	chr3:196160932:A:G	3.538e-05	-1.03933e-10	-0.897531
196160934	chr3:196160934:A:G	2.45282e-05	-0.675563	-0.588292
196160944	chr3:196160944:C:T	7.40532e-05	-1.03933e-10	-0.158894
196160995	chr3:196160995:A:C	0.000103628	-1.03933e-10	0.177127
196161725	chr3:196161725:A:G	1.38008e-05	-0.486508	-1.35245
196161795	chr3:196161795:C:T	8.52769e-05	-1.03933e-10	-0.0177752
196161803	chr3:196161803:T:C	7.12677e-05	-1.03933e-10	-0.197235
196161850	chr3:196161850:A:G	8.36797e-06	-1.21125	-1.12802
196161862	chr3:196161862:C:T	3.52027e-05	-1.03933e-10	-0.902557
196162033	chr3:196162033:G:A	1.93355e-05	-1.50174	-3.67306e-10
196162087	chr3:196162087:T:C	0.000502541	1.61771	0.138292
196162209	chr3:196162209:G:A	4.15942e-05	-1.03933e-10	-0.735719
196162423	chr3:196162423:G:A	3.70632e-05	-1.03933e-10	-0.851054
196162466	chr3:196162466:T:G	9.19415e-06	-1.10283	-1.14228
196162643	chr3:196162643:C:T	5.89978e-05	-1.03933e-10	-0.386178
196162831	chr3:196162831:A:G	7.35746e-05	-1.03933e-10	-0.165379
196162853	chr3:196162853:G:A	3.71369e-05	-1.03933e-10	-0.849068
196163597	chr3:196163597:A:C	9.70064e-06	-1.0081	-1.18339
196163656	chr3:196163656:G:C	1.06215e-05	-1.02332	-1.07748
196163884	chr3:196163884:G:A	5.89162e-05	-0.387563	-3.67306e-10
196163943	chr3:196163943:G:A	3.73536e-05	-1.03933e-10	-0.843248
196164242	chr3:196164242:C:T	3.89672e-05	-1.03933e-10	-0.800958
196164289	chr3:196164289:T:C	1.14349e-05	-1.1814	-0.845606
196164290	chr3:196164290:G:C	8.11835e-05	-1.03933e-10	-0.066966
196164622	chr3:196164622:G:A	9.53934e-06	-0.900818	-1.30744
196164636	chr3:196164636:G:A	2.29526e-05	-1.03933e-10	-1.33025
196164662	chr3:196164662:TGTG:T	5.98152e-05	-1.03933e-10	-0.372418
196164952	chr3:196164952:G:T	7.69224e-06	-1.28101	-1.14245
196165541	chr3:196165541:A:G	3.26711e-05	-1.03933e-10	-0.977187
196165598	chr3:196165598:G:C	9.32118e-06	-1.26829	-0.963102
196165998	chr3:196165998:C:T	7.68411e-06	-1.09891	-1.32562
196166205	chr3:196166205:A:C	5.9807e-05	-1.03933e-10	-0.372555
196166210	chr3:196166210:G:A	2.27021e-05	-1.03933e-10	-1.34122
196166511	chr3:196166511:T:A	2.74705e-05	-1.03933e-10	-1.15056
196167086	chr3:196167086:A:G	1.03264e-05	-0.885846	-1.24313
196167308	chr3:196167308:G:A	7.48285e-06	-1.09932	-1.35175
196167378	chr3:196167378:C:T	1.50669e-05	-0.583708	-1.16747
196167532	chr3:196167532:A:G	5.05072e-05	-1.03933e-10	-0.541563
196167584	chr3:196167584:C:A	5.10364e-05	-1.03933e-10	-0.531139
196167628	chr3:196167628:T:C	5.0541e-05	-1.03933e-10	-0.540893
196167708	chr3:196167708:T:C	2.93592e-05	-1.03933e-10	-1.08407
196167892	chr3:196167892:T:C	1.46966e-05	-0.400677	-1.37539
196167921	chr3:196167921:G:A	2.38626e-05	-1.03933e-10	-1.29136
196167938	chr3:196167938:G:C	5.33471e-05	-1.03933e-10	-0.48686
196167956	chr3:196167956:A:T	5.20934e-05	-1.03933e-10	-0.51064
196168057	chr3:196168057:C:T	5.06567e-05	-1.03933e-10	-0.538606
196168076	chr3:196168076:T:C	5.4797e-05	-1.03933e-10	-0.460043
196168222	chr3:196168222:G:A	2.25439e-05	-1.03933e-10	-1.34821
196168301	chr3:196168301:G:A	0.000121552	-1.03933e-10	0.33666
196168317	chr3:196168317:C:T	1.41073e-05	-0.446657	-1.37033
196168754	chr3:196168754:A:T	0.000127115	-1.03933e-10	0.381413
196168846	chr3:196168846:G:C	1.39444e-05	-0.469381	-1.35922
196169096	chr3:196169096:G:A	3.20963e-05	-1.03933e-10	-0.994938
196169101	chr3:196169101:T:C	1.1712e-05	-1.52712	-0.475939
196169460	chr3:196169460:T:G	2.29888e-05	-1.03933e-10	-1.32867
196169488	chr3:196169488:G:A	2.28085e-05	-1.03933e-10	-1.33654
196169493	chr3:196169493:C:T	3.67211e-05	-1.03933e-10	-0.860327
196169497	chr3:196169497:C:T	4.04745e-05	-0.191626	-0.57138
196169683	chr3:196169683:C:T	0.000193935	-1.03933e-10	0.803844
196169747	chr3:196169747:G:A	1.56244e-05	-0.341568	-1.37328
196169766	chr3:196169766:AT:A	3.79927e-05	-1.03933e-10	-0.826285
196169767	chr3:196169767:T:A	3.26816e-05	-0.976866	-3.67306e-10
196169770	chr3:196169770:T:A	2.62101e-05	-1.03933e-10	-1.19754
196169870	chr3:196169870:T:G	2.95326e-05	-1.03933e-10	-1.07818
196169897	chr3:196169897:C:T	2.75528e-05	-1.03933e-10	-1.14757
196169932	chr3:196169932:A:G	7.22722e-05	-1.03933e-10	-0.183239
196170025	chr3:196170025:T:C	2.96417e-05	-1.03933e-10	-1.0745
196170328	chr3:196170328:G:A	6.2196e-06	-1.29318	-1.3428
196170353	chr3:196170353:A:C	4.0575e-05	-1.03933e-10	-0.760525
196170505	chr3:196170505:A:G	3.67403e-05	-1.03933e-10	-0.859805
196171029	chr3:196171029:A:G	2.77105e-05	-1.03933e-10	-1.14187
196171041	chr3:196171041:C:T	3.36599e-05	-1.03933e-10	-0.947372
196171169	chr3:196171169:C:T	9.64562e-05	-1.03933e-10	0.10541
196171206	chr3:196171206:A:G	4.15409e-05	-1.03933e-10	-0.736999
196171346	chr3:196171346:C:T	1.53716e-05	-0.364643	-1.36651
196171360	chr3:196171360:GA:G	1.49239e-05	-0.385825	-1.37489
196171440	chr3:196171440:T:G	1.32479e-05	-1.18669	-0.693155
196171596	chr3:196171596:C:T	1.44317e-05	-0.422136	-1.37211
196171652	chr3:196171652:A:C	6.23716e-05	-1.03933e-10	-0.330568
196171653	chr3:196171653:G:C	6.421e-05	-1.03933e-10	-0.30152
196171695	chr3:196171695:A:G	1.39495e-05	-1.14283	-0.685399
196171883	chr3:196171883:C:T	0.000135525	-1.03933e-10	0.44548
196172160	chr3:196172160:C:T	0.000122402	-1.03933e-10	0.343628
196172275	chr3:196172275:C:T	2.34773e-05	-0.0769665	-1.23068
196172644	chr3:196172644:G:A	2.76747e-05	-0.645403	-0.497757
196172670	chr3:196172670:C:T	3.54426e-05	-1.03933e-10	-0.895765
196172688	chr3:196172688:C:T	0.000129865	0.442928	-0.0401111
196173026	chr3:196173026:G:A	3.42163e-05	-1.03933e-10	-0.930975
196173071	chr3:196173071:TATAGTTATGTATACTCTATTTCCTCCTGTATTTGGAACACACACAGGTGTGTACCTCTCTCCAGCCATCTATAATTTAGATCAGTTCAAC:T	5.66725e-05	-1.03933e-10	-0.42639
196173351	chr3:196173351:A:G	4.55365e-05	-1.03933e-10	-0.645164
196173355	chr3:196173355:C:T	3.91478e-05	-1.03933e-10	-0.796334
196173437	chr3:196173437:G:T	1.42183e-05	-1.02625	-0.782895
196173510	chr3:196173510:G:A	5.24807e-05	-1.3988	0.895564
196173576	chr3:196173576:T:C	2.29161e-05	-1.03933e-10	-1.33184
196173750	chr3:196173750:G:A	0.000295912	-1.03933e-10	1.22638
196173829	chr3:196173829:C:T	0.000184195	-1.03933e-10	0.752316
196174023	chr3:196174023:G:A	0.00017639	-1.03933e-10	0.709019
196174495	chr3:196174495:AG:A	0.000186724	-1.03933e-10	0.765956
196174643	chr3:196174643:A:C	0.000198065	1.37647	-0.551559
196174754	chr3:196174754:T:C	2.50596e-05	-1.03933e-10	-1.24242
196174783	chr3:196174783:T:G	0.000187157	-1.03933e-10	0.768271
196174932	chr3:196174932:C:T	2.5464e-05	-1.03933e-10	-1.22641
196175084	chr3:196175084:C:T	6.76982e-05	-0.248619	-3.67306e-10
196175130	chr3:196175130:A:G	0.000186938	-1.03933e-10	0.767097
196175159	chr3:196175159:G:C	0.000278419	-1.03933e-10	1.16545
196175383	chr3:196175383:C:T	0.000210752	-1.03933e-10	0.887003
196175519	chr3:196175519:G:A	2.88633e-05	-1.03933e-10	-1.10111
196175547	chr3:196175547:A:G	7.69321e-06	-1.37194	-1.0514
196175549	chr3:196175549:C:T	2.52698e-05	-1.03933e-10	-1.23407
196175626	chr3:196175626:T:G	0.000185821	-1.03933e-10	0.761105
196175679	chr3:196175679:A:T	0.000188113	-1.03933e-10	0.773364
196175698	chr3:196175698:A:G	0.000188354	-1.03933e-10	0.774643
196175900	chr3:196175900:G:T	0.000188861	-1.03933e-10	0.777334
196175994	chr3:196175994:C:T	6.55122e-06	-1.36763	-1.21639
196176016	chr3:196176016:T:C	0.000187471	-1.03933e-10	0.769947
196176059	chr3:196176059:T:C	0.000403551	2.76745	-1.23082
196176097	chr3:196176097:T:C	0.000165918	-1.03933e-10	0.647814
196176131	chr3:196176131:G:A	2.19332e-05	-1.03933e-10	-1.37568
196176217	chr3:196176217:G:A	2.8593e-05	-1.03933e-10	-1.11052
196176382	chr3:196176382:A:G	2.26236e-05	-1.03933e-10	-1.34469
196176512	chr3:196176512:T:A	6.68711e-06	-1.19953	-1.36396
196176584	chr3:196176584:C:T	1.12674e-05	-1.42458	-0.617185
196176645	chr3:196176645:C:T	9.84353e-05	1.41272	-1.287
196176649	chr3:196176649:G:A	2.31266e-05	-1.03933e-10	-1.3227
196176665	chr3:196176665:G:A	7.78567e-06	-1.04307	-1.36833
196176750	chr3:196176750:T:C	0.000201709	-1.03933e-10	0.843149
196176796	chr3:196176796:C:T	2.30985e-05	-1.03933e-10	-1.32391
196176834	chr3:196176834:G:A	0.000187478	-1.03933e-10	0.769985
196176856	chr3:196176856:A:T	3.27875e-05	-1.03933e-10	-0.973631
196176907	chr3:196176907:G:A	0.000209126	-1.03933e-10	0.879257
196176931	chr3:196176931:T:C	0.000214531	-1.03933e-10	0.904775
196177028	chr3:196177028:G:A	0.00017185	1.48279	-0.79985
196177173	chr3:196177173:A:G	2.58372e-05	-1.03933e-10	-1.21186
196177195	chr3:196177195:C:T	3.00799e-05	-1.03933e-10	-1.05982
196177210	chr3:196177210:A:C	0.000104291	-1.03933e-10	0.183508
196177212	chr3:196177212:A:G	9.63772e-05	-1.03933e-10	0.104592
196177266	chr3:196177266:T:C	0.000299794	-1.03933e-10	1.23942
196177283	chr3:196177283:G:A	0.000182285	1.61206	-0.870171
196177444	chr3:196177444:T:G	2.81854e-05	-1.03933e-10	-1.12487
196177456	chr3:196177456:A:C	2.80886e-05	-1.03933e-10	-1.12832
196177647	chr3:196177647:C:T	3.93507e-05	-1.03933e-10	-0.791166
196177658	chr3:196177658:G:T	2.78037e-05	-1.03933e-10	-1.13851
196177719	chr3:196177719:A:G	2.85685e-05	-1.03933e-10	-1.11137
196177755	chr3:196177755:A:G	2.9264e-05	-1.03933e-10	-1.08732
196177828	chr3:196177828:G:A	8.88504e-06	-0.910073	-1.36924
196177984	chr3:196177984:T:C	2.86153e-05	-1.03933e-10	-1.10974
196178239	chr3:196178239:C:T	3.64779e-05	-1.03933e-10	-0.866973
196178271	chr3:196178271:T:A	0.000147933	-1.03933e-10	0.533083
196178503	chr3:196178503:C:T	2.78145e-05	-1.03933e-10	-1.13812
196178623	chr3:196178623:G:A	2.74811e-05	-1.03933e-10	-1.15018
196178670	chr3:196178670:G:T	2.69429e-05	-1.03933e-10	-1.16996
196178698	chr3:196178698:A:G	0.000607666	3.15965	-1.2137
196178723	chr3:196178723:C:T	2.78044e-05	-1.03933e-10	-1.13848
196178937	chr3:196178937:AC:A	2.76349e-05	-1.03933e-10	-1.1446
196178969	chr3:196178969:C:T	2.75755e-05	-1.03933e-10	-1.14675
196179075	chr3:196179075:A:G	0.00027901	1.99656	-0.828992
196179195	chr3:196179195:C:T	2.96181e-05	-1.03933e-10	-1.07529
196179201	chr3:196179201:A:G	2.76552e-05	-1.03933e-10	-1.14387
196179305	chr3:196179305:C:T	6.00522e-06	-1.29624	-1.37481
196179366	chr3:196179366:A:G	2.39698e-05	-1.03933e-10	-1.28688
196179549	chr3:196179549:T:C	8.23441e-06	-1.0045	-1.35086
196179664	chr3:196179664:C:T	2.73245e-05	-1.03933e-10	-1.15589
196179794	chr3:196179794:T:G	2.72635e-05	-1.03933e-10	-1.15813
196179876	chr3:196179876:A:G	0.000308575	2.43693	-1.16865
196179928	chr3:196179928:A:G	2.65135e-05	-1.03933e-10	-1.18603
196180356	chr3:196180356:G:A	2.60919e-05	-1.03933e-10	-1.20205
196180531	chr3:196180531:C:T	0.00053276	2.26315	-0.448761
196180544	chr3:196180544:T:A	3.04135e-05	-1.04879	-3.67306e-10
196180839	chr3:196180839:C:G	3.35252e-05	-1.03933e-10	-0.951381
196180937	chr3:196180937:G:A	1.16422e-05	-1.27498	-0.734067
196181114	chr3:196181114:T:A	2.36001e-05	-1.03933e-10	-1.30243
196181209	chr3:196181209:A:G	4.86814e-05	0.758654	-1.33703
196181384	chr3:196181384:C:T	3.58452e-05	-1.03933e-10	-0.884469
196181456	chr3:196181456:C:T	6.76948e-05	0.764318	-1.01299
196181457	chr3:196181457:G:A	8.61604e-06	-1.26046	-1.0496
196181573	chr3:196181573:C:T	2.3605e-05	-1.03933e-10	-1.30222
196181645	chr3:196181645:G:A	5.25251e-06	-1.52195	-1.28302
196181822	chr3:196181822:T:C	3.59077e-05	-1.03933e-10	-0.882726
196181840	chr3:196181840:T:C	0.000183653	1.6136	-0.864226
196181841	chr3:196181841:C:T	3.71028e-05	-1.03933e-10	-0.849987
196181844	chr3:196181844:A:G	1.07722e-05	-1.29056	-0.796152
196182090	chr3:196182090:A:G	3.47242e-05	-1.03933e-10	-0.916242
196182118	chr3:196182118:C:T	4.24855e-05	0.604535	-1.31905
196182337	chr3:196182337:C:T	0.000203192	-1.03933e-10	0.850472
196182414	chr3:196182414:T:A	3.17218e-05	-1.03933e-10	-1.00667
196182453	chr3:196182453:T:C	2.22117e-05	-1.03933e-10	-1.36306
196182478	chr3:196182478:G:A	3.69009e-05	-1.03933e-10	-0.855442
196182554	chr3:196182554:A:T	3.57271e-05	-1.03933e-10	-0.887769
196182875	chr3:196182875:G:C	5.84765e-05	-0.395054	-3.67306e-10
196182902	chr3:196182902:T:A	3.20092e-05	-1.39564	0.397984
196183145	chr3:196183145:C:T	5.85523e-06	-1.48073	-1.21562
196183150	chr3:196183150:T:C	7.29424e-05	-1.03933e-10	-0.174009
196183157	chr3:196183157:C:T	9.39329e-06	-1.38265	-0.841035
196183243	chr3:196183243:C:T	2.20643e-05	-1.03933e-10	-1.36972
196183289	chr3:196183289:A:G	3.41718e-05	-1.03933e-10	-0.932279
196183490	chr3:196183490:C:CAAAGGTGAAA	3.77034e-05	-1.03933e-10	-0.833928
196183757	chr3:196183757:A:G	0.000177861	1.66857	-0.951246
196183843	chr3:196183843:A:G	2.62011e-05	0.0134723	-1.21135
196183901	chr3:196183901:C:G	3.52314e-05	0.335587	-1.23733
196184449	chr3:196184449:A:T	2.57123e-05	-1.03933e-10	-1.21671
196184718	chr3:196184718:C:T	2.1571e-05	-1.39233	-3.67306e-10
196184809	chr3:196184809:T:C	2.32953e-05	-1.31543	-3.67306e-10
196185067	chr3:196185067:C:G	2.73971e-05	-1.03933e-10	-1.15324
196185097	chr3:196185097:C:T	5.20328e-05	-0.511804	-3.67306e-10
196186886	chr3:196186886:A:G	2.26566e-05	-1.03933e-10	-1.34323
196187127	chr3:196187127:CAG:C	3.77875e-05	-1.03933e-10	-0.8317
196187226	chr3:196187226:C:T	0.000235228	2.04938	-1.0525
196187239	chr3:196187239:C:T	2.44378e-05	-1.03933e-10	-1.26755
196187392	chr3:196187392:C:T	5.03218e-06	-1.51188	-1.33595
196187532	chr3:196187532:T:C	7.01194e-06	-1.30711	-1.20895
196187878	chr3:196187878:A:C	2.26251e-05	-1.03933e-10	-1.34462
196187886	chr3:196187886:C:T	1.13734e-05	-1.02322	-1.00918
196187892	chr3:196187892:TA:T	1.63834e-05	-1.46172	-0.205693
196187926	chr3:196187926:G:A	1.55781e-05	-0.956489	-0.761325
196188299	chr3:196188299:T:C	1.44324e-05	-0.920926	-0.873276
196188569	chr3:196188569:T:C	7.56598e-06	-1.14662	-1.2934
196188578	chr3:196188578:T:C	5.29026e-06	-1.52538	-1.27243
196188836	chr3:196188836:T:G	9.31506e-05	-1.03933e-10	0.0705395
196188898	chr3:196188898:T:C	7.96254e-06	-1.0505	-1.33843
196188938	chr3:196188938:A:G	2.23307e-05	-1.03933e-10	-1.35771
196189182	chr3:196189182:C:T	0.000173815	1.72296	-1.02864
196189296	chr3:196189296:G:A	0.000124447	-1.03933e-10	0.360201
196189380	chr3:196189380:G:C	2.63306e-05	-1.03933e-10	-1.19295
196189449	chr3:196189449:C:T	8.79197e-05	-1.03933e-10	0.0127452
196189454	chr3:196189454:T:C	8.7549e-05	-1.03933e-10	0.00852063
196189463	chr3:196189463:G:A	9.01954e-05	-1.03933e-10	0.0383
196189534	chr3:196189534:C:T	2.48652e-05	-1.03933e-10	-1.25021
196189545	chr3:196189545:G:A	0.000128415	1.53457	-1.14298
196189733	chr3:196189733:G:A	7.78419e-06	-1.49903	-0.912552
196190053	chr3:196190053:G:A	2.45434e-05	-1.03933e-10	-1.26324
196190936	chr3:196190936:G:A	6.17894e-05	-1.03933e-10	-0.339946
196191093	chr3:196191093:C:T	0.000146874	1.68708	-1.16119
196191380	chr3:196191380:T:A	2.62506e-05	-1.03933e-10	-1.19599
196191395	chr3:196191395:T:C	4.80789e-06	-1.51782	-1.3756
196191582	chr3:196191582:TA:T	6.26882e-05	-1.03933e-10	-0.325505
196192085	chr3:196192085:A:C	8.33412e-05	1.12173	-1.16246
196192123	chr3:196192123:G:A	2.61412e-05	-1.42819	0.228025
196192149	chr3:196192149:A:G	1.22775e-05	-0.766345	-1.18956
196192224	chr3:196192224:C:T	2.3332e-05	-1.03933e-10	-1.31385
196192490	chr3:196192490:GA:G	7.69089e-05	0.193549	-0.314606
196192564	chr3:196192564:C:T	8.09082e-06	-1.04005	-1.3329
196192667	chr3:196192667:C:T	2.1978e-05	-1.03933e-10	-1.37364
196192840	chr3:196192840:G:A	0.000159068	1.96754	-1.36189
196192861	chr3:196192861:C:T	2.19574e-05	-1.03933e-10	-1.37457
196193113	chr3:196193113:A:G	6.71364e-06	-1.20847	-1.35107
196193705	chr3:196193705:A:G	4.15951e-05	-1.03933e-10	-0.735696
196194059	chr3:196194059:G:A	2.41227e-05	-1.03933e-10	-1.28052
196194266	chr3:196194266:C:G	4.8748e-06	-1.50764	-1.37196
196194440	chr3:196194440:G:A	0.000155437	1.72428	-1.14172
196194526	chr3:196194526:C:T	2.27918e-05	-1.03933e-10	-1.33728
196194643	chr3:196194643:TAGGGGCCAGCTGGGGA:T	4.43475e-05	-1.03933e-10	-0.671622
196194960	chr3:196194960:G:A	4.87384e-06	-1.5088	-1.371
196195025	chr3:196195025:C:T	7.48177e-06	-1.41274	-1.03847
196195154	chr3:196195154:C:T	2.06907e-05	-1.434	-3.67306e-10
196195277	chr3:196195277:G:T	8.23167e-06	-1.34812	-1.00757
196195314	chr3:196195314:G:A	2.27714e-05	-0.334899	-1.00327
196195325	chr3:196195325:A:G	4.99432e-05	-1.03933e-10	-0.552792
196195449	chr3:196195449:C:A	2.39567e-05	-1.38371	0.0962794
196195556	chr3:196195556:A:G	5.0154e-05	0.412191	-0.960771
196195581	chr3:196195581:CTGAG:C	7.34107e-06	-1.3834	-1.0868
196195661	chr3:196195661:T:G	2.47695e-05	-0.273974	-0.980093
196195699	chr3:196195699:C:G	4.87573e-05	0.739775	-1.3166
196195969	chr3:196195969:C:T	3.41017e-05	0.194768	-1.1291
196196213	chr3:196196213:A:G	2.5172e-05	-1.03933e-10	-1.23795
196196415	chr3:196196415:T:C	2.9126e-05	-1.03933e-10	-1.09205
196196492	chr3:196196492:A:G	4.85938e-06	-1.52129	-1.36148
196196824	chr3:196196824:G:A	0.000100722	-1.03933e-10	0.148688
196196839	chr3:196196839:G:C	1.73597e-05	-0.958691	-0.650837
196196852	chr3:196196852:G:A	2.01504e-05	-1.46045	-3.67306e-10
196197165	chr3:196197165:C:T	3.77865e-05	0.279644	-1.11137
196197239	chr3:196197239:C:T	4.39345e-05	-0.68098	-3.67306e-10
196197272	chr3:196197272:A:G	5.63737e-05	-0.431676	-3.67306e-10
196197280	chr3:196197280:G:A	3.25278e-05	-1.10594	0.124356
196197332	chr3:196197332:A:G	1.18696e-05	-0.882847	-1.10685
196197339	chr3:196197339:G:C	4.01928e-05	-1.03933e-10	-0.769992
196197429	chr3:196197429:G:A	2.37655e-05	-1.03933e-10	-1.29544
196197507	chr3:196197507:G:A	8.11728e-06	-1.53299	-0.836696
196197661	chr3:196197661:G:A	2.20634e-05	-1.03933e-10	-1.36976
196197752	chr3:196197752:C:T	2.2668e-05	-1.03933e-10	-1.34273
196197910	chr3:196197910:G:A	2.51548e-05	-1.03933e-10	-1.23863
196198146	chr3:196198146:T:TC	1.58e-05	-1.5306	-0.173069
196198158	chr3:196198158:C:T	5.35398e-06	-1.53044	-1.2554
196198232	chr3:196198232:C:T	2.31015e-05	-0.501637	-0.822143
196198302	chr3:196198302:G:A	2.34168e-05	-1.03933e-10	-1.31023
196198317	chr3:196198317:T:C	2.79323e-05	-1.03933e-10	-1.13389
196198548	chr3:196198548:T:C	7.77265e-06	-1.5289	-0.884171
196198669	chr3:196198669:AC:A	3.61238e-05	-1.03933e-10	-0.876725
196199028	chr3:196199028:C:T	6.21225e-06	-1.51076	-1.1264
196199036	chr3:196199036:T:A	2.26993e-05	-1.03933e-10	-1.34134
196199137	chr3:196199137:C:T	4.44483e-05	-1.03933e-10	-0.669352
196199331	chr3:196199331:C:T	4.23041e-05	0.502274	-1.22107
196199417	chr3:196199417:A:G	5.63646e-06	-1.50045	-1.23397
196199439	chr3:196199439:C:T	2.27058e-05	-1.03933e-10	-1.34106
196199516	chr3:196199516:G:A	4.26147e-05	0.411242	-1.12272
196199683	chr3:196199683:C:T	2.19854e-05	-1.03933e-10	-1.3733
196199743	chr3:196199743:A:G	2.2807e-05	-1.03933e-10	-1.33661
196199766	chr3:196199766:A:AAG	2.37321e-05	-1.03933e-10	-1.29685
196199822	chr3:196199822:G:A	2.75271e-05	-1.03933e-10	-1.14851
196199837	chr3:196199837:C:T	4.04062e-05	-1.03933e-10	-0.764696
196199848	chr3:196199848:G:A	2.29795e-05	0.0466035	-1.37568
196199861	chr3:196199861:C:T	2.96651e-05	-1.03933e-10	-1.07371
196199877	chr3:196199877:G:A	4.77041e-05	-1.03933e-10	-0.598661
196200096	chr3:196200096:C:A	8.16412e-06	-1.19404	-1.16988
196200239	chr3:196200239:C:A	6.05417e-06	-1.52429	-1.13864
196200241	chr3:196200241:C:T	7.13484e-06	-1.50895	-0.989736
196200516	chr3:196200516:A:G	3.27665e-05	-1.03933e-10	-0.974271
196200633	chr3:196200633:C:T	2.25837e-05	-1.03933e-10	-1.34645
196200840	chr3:196200840:G:A	2.18007e-05	-0.255282	-1.12645
196200880	chr3:196200880:C:T	2.91991e-05	-1.03933e-10	-1.08954
196201344	chr3:196201344:C:G	7.43987e-06	-1.27346	-1.18337
196201357	chr3:196201357:C:T	6.97996e-06	-1.33007	-1.19056
196201494	chr3:196201494:G:A	2.32231e-05	-1.03933e-10	-1.31853
196201509	chr3:196201509:G:A	2.49255e-05	-1.03933e-10	-1.24779
196201574	chr3:196201574:A:G	7.61326e-06	-1.23835	-1.19543
196201578	chr3:196201578:G:A	5.91842e-06	-1.32352	-1.36209
196201661	chr3:196201661:C:T	2.27943e-05	-1.03933e-10	-1.33717
196201725	chr3:196201725:A:C	7.44852e-06	-1.08006	-1.3756
196201840	chr3:196201840:G:A	3.72257e-05	0.510067	-1.35675
196201949	chr3:196201949:T:C	7.05901e-06	-1.17948	-1.32989
196202136	chr3:196202136:T:G	7.47209e-06	-1.50567	-0.946833
196202228	chr3:196202228:G:A	7.06537e-06	-1.46572	-1.04276
196202381	chr3:196202381:G:T	9.3947e-06	-0.922549	-1.30098
196202397	chr3:196202397:A:G	0.000223167	1.2047	-0.26046
196202509	chr3:196202509:C:T	1.62864e-05	-1.1497	-0.523646
196202761	chr3:196202761:C:T	3.90651e-05	-1.51931	0.720863
196202862	chr3:196202862:G:A	8.56406e-06	-1.00068	-1.31542
196203012	chr3:196203012:C:A	9.51501e-05	1.43533	-1.34355
196203265	chr3:196203265:G:A	2.64199e-05	-1.03933e-10	-1.18956
196203342	chr3:196203342:G:C	8.93398e-05	1.3814	-1.35263
196203389	chr3:196203389:G:A	2.56397e-05	-1.03933e-10	-1.21954
196203458	chr3:196203458:A:G	2.29079e-05	-1.03933e-10	-1.3322
196203677	chr3:196203677:C:T	2.1939e-05	-1.03933e-10	-1.37541
196203723	chr3:196203723:G:T	9.42876e-06	-1.35887	-0.861046
196203816	chr3:196203816:G:A	1.4674e-05	-0.685075	-1.09253
196203827	chr3:196203827:G:A	2.19378e-05	-1.03933e-10	-1.37547
196203979	chr3:196203979:CCTG:C	2.30462e-05	-1.03933e-10	-1.32618
196204117	chr3:196204117:T:C	9.9419e-05	1.48006	-1.34439
196204594	chr3:196204594:G:A	6.79296e-05	-1.03933e-10	-0.245207
196204670	chr3:196204670:G:A	2.20203e-05	-1.03933e-10	-1.37171
196204712	chr3:196204712:C:T	1.64429e-05	-0.572875	-1.09091
196204734	chr3:196204734:T:C	2.21175e-05	-1.03933e-10	-1.36731
196205046	chr3:196205046:C:T	2.19531e-05	-1.03933e-10	-1.37477
196205332	chr3:196205332:C:T	2.1968e-05	-1.03933e-10	-1.37409
196205398	chr3:196205398:C:T	2.19329e-05	-1.03933e-10	-1.37569
196205641	chr3:196205641:C:T	1.56512e-05	-0.591141	-1.12199
196205650	chr3:196205650:C:T	2.21019e-05	-1.03933e-10	-1.36802
196205960	chr3:196205960:G:A	2.19775e-05	-1.03933e-10	-1.37366
196205981	chr3:196205981:AG:A	1.02516e-05	-0.847782	-1.28846
196206430	chr3:196206430:G:A	1.61891e-05	-0.544236	-1.1351
196206466	chr3:196206466:C:T	1.54069e-05	-0.603329	-1.12553
196206500	chr3:196206500:G:A	1.57023e-05	-0.596095	-1.11378
196206553	chr3:196206553:T:C	2.48855e-05	-0.227122	-1.02227
196206766	chr3:196206766:C:T	0.000101701	-1.03933e-10	0.158358
196206926	chr3:196206926:C:A	2.19403e-05	-1.03933e-10	-1.37535
196206934	chr3:196206934:T:C	5.77635e-06	-1.49547	-1.21444
196207382	chr3:196207382:C:T	5.37135e-05	-0.480015	-3.67306e-10
196207405	chr3:196207405:T:C	2.38251e-05	-1.03933e-10	-1.29294
196207920	chr3:196207920:C:T	2.87158e-05	-1.03933e-10	-1.10623
196208013	chr3:196208013:A:C	1.25204e-05	-1.5334	-0.402926
196208101	chr3:196208101:A:G	2.58731e-05	-1.53152	0.32104
196208150	chr3:196208150:C:T	2.84833e-05	-1.03933e-10	-1.11436
196208202	chr3:196208202:G:A	4.88807e-05	-1.53083	0.956539
196208312	chr3:196208312:C:T	2.34904e-05	-1.03933e-10	-1.30709
196208595	chr3:196208595:T:G	5.28795e-05	-1.52744	1.03178
196209511	chr3:196209511:G:A	7.42295e-06	-1.20742	-1.25169
196209575	chr3:196209575:C:T	8.17786e-06	-1.16737	-1.19488
196209690	chr3:196209690:C:T	7.83617e-06	-1.3211	-1.08383
196209705	chr3:196209705:G:C	8.22838e-06	-1.16596	-1.19013
196209918	chr3:196209918:G:A	5.91611e-06	-1.49473	-1.19127
196209958	chr3:196209958:G:A	3.87496e-05	-1.03933e-10	-0.806558
196210035	chr3:196210035:C:CA	2.63201e-05	-1.03933e-10	-1.19335
196210051	chr3:196210051:C:T	2.44975e-05	-1.03933e-10	-1.26511
196210138	chr3:196210138:C:T	5.07834e-06	-1.50321	-1.33549
196210182	chr3:196210182:CTCTG:C	0.000151507	-0.130028	0.686978
196210258	chr3:196210258:AG:A	9.58719e-05	-1.03933e-10	0.0993339
196210376	chr3:196210376:G:A	3.69937e-05	-1.03933e-10	-0.852932
196210539	chr3:196210539:G:T	1.01632e-05	-0.874375	-1.27053
196210758	chr3:196210758:G:A	0.000152788	-0.127614	0.692985
196210807	chr3:196210807:G:A	7.51806e-06	-1.22136	-1.22501
196211106	chr3:196211106:A:G	5.36019e-06	-1.52614	-1.25853
196211306	chr3:196211306:A:G	0.00146533	-1.15894	3.9851
196211359	chr3:196211359:C:T	2.51916e-05	-1.03933e-10	-1.23717
196211575	chr3:196211575:T:C	6.22065e-06	-1.52201	-1.11379
196211608	chr3:196211608:A:G	8.55602e-06	-1.46754	-0.849508
196211767	chr3:196211767:C:A	8.55452e-06	-1.50185	-0.815365
196211842	chr3:196211842:T:C	2.59075e-05	-1.03933e-10	-1.20915
196211935	chr3:196211935:A:G	7.27655e-06	-1.51326	-0.965764
196212055	chr3:196212055:T:C	5.98886e-06	-1.5254	-1.14838
196212083	chr3:196212083:G:A	6.35404e-06	-1.52436	-1.09023
196212127	chr3:196212127:C:A	2.19719e-05	-1.03933e-10	-1.37391
196212804	chr3:196212804:T:C	6.88693e-06	-1.4686	-1.06545
196212805	chr3:196212805:C:T	2.55988e-05	-1.03933e-10	-1.22113
196212895	chr3:196212895:G:A	6.89909e-06	-1.46727	-1.06502
196212921	chr3:196212921:G:A	5.93641e-05	-0.379988	-3.67306e-10
196213162	chr3:196213162:A:G	3.63202e-05	-1.03933e-10	-0.871306
196213288	chr3:196213288:C:T	1.05202e-05	-1.3965	-0.713877
196213383	chr3:196213383:TAG:T	2.40126e-05	-1.03933e-10	-1.2851
196213389	chr3:196213389:C:T	1.03035e-05	-1.44323	-0.687968
196213436	chr3:196213436:G:A	3.01338e-05	-1.03933e-10	-1.05803
196213468	chr3:196213468:G:T	7.70307e-06	-1.45591	-0.966151
196213470	chr3:196213470:G:C	2.24237e-05	-1.03933e-10	-1.35356
196213519	chr3:196213519:G:C	2.49079e-05	-1.03933e-10	-1.24849
196213703	chr3:196213703:T:C	2.30401e-05	-1.53422	0.207782
196213734	chr3:196213734:C:T	7.81239e-06	-1.25381	-1.15416
196213960	chr3:196213960:C:T	3.03986e-05	-1.03933e-10	-1.04928
196214086	chr3:196214086:C:T	2.42828e-05	-1.03933e-10	-1.27391
196214240	chr3:196214240:G:A	2.61576e-05	-1.03933e-10	-1.19954
196214397	chr3:196214397:G:A	2.22963e-05	-1.03933e-10	-1.35926
196214518	chr3:196214518:A:C	3.10168e-05	-1.03933e-10	-1.02915
196214646	chr3:196214646:T:C	2.11101e-05	-1.41393	-3.67306e-10
196214733	chr3:196214733:A:G	2.98945e-05	-1.03933e-10	-1.066
196214809	chr3:196214809:G:C	2.39991e-05	-1.28566	-3.67306e-10
196215209	chr3:196215209:T:TG	5.64693e-06	-1.48785	-1.24472
196215616	chr3:196215616:A:G	6.03559e-06	-1.2985	-1.3675
196215786	chr3:196215786:T:C	1.99439e-05	-1.47075	-3.67306e-10
196215844	chr3:196215844:T:C	2.25077e-05	-1.03933e-10	-1.34982
196215965	chr3:196215965:T:C	4.01177e-05	-1.03933e-10	-0.771861
196215980	chr3:196215980:C:G	2.19897e-05	-1.03933e-10	-1.37311
196216129	chr3:196216129:A:G	0.000137403	-1.03933e-10	0.459236
196216846	chr3:196216846:C:T	7.67239e-05	1.23487	-1.35834
196216896	chr3:196216896:T:TCAGGGA	2.25507e-05	-1.03933e-10	-1.34791
196217011	chr3:196217011:A:G	2.30498e-05	-1.03933e-10	-1.32602
196217089	chr3:196217089:T:C	7.60042e-05	-1.03933e-10	-0.13289
196217311	chr3:196217311:C:T	2.01781e-05	-1.45908	-3.67306e-10
196217556	chr3:196217556:A:G	2.25398e-05	-1.03933e-10	-1.3484
196217893	chr3:196217893:C:T	3.98109e-05	-1.03933e-10	-0.779538
196218435	chr3:196218435:T:G	2.31103e-05	-1.03933e-10	-1.3234
196218530	chr3:196218530:T:C	3.62047e-05	-1.03933e-10	-0.87449
196218670	chr3:196218670:G:A	3.88497e-05	-1.03933e-10	-0.803979
196218964	chr3:196218964:G:A	5.59229e-05	-0.439705	-3.67306e-10
196219098	chr3:196219098:C:T	2.19454e-05	-1.03933e-10	-1.37512
196219106	chr3:196219106:A:G	4.77756e-05	0.762307	-1.35947
196219107	chr3:196219107:T:C	2.21778e-05	-1.03933e-10	-1.36459
196219548	chr3:196219548:G:A	3.74932e-05	-1.03933e-10	-0.839518
196219664	chr3:196219664:C:T	2.92927e-05	0.176826	-1.26316
196219747	chr3:196219747:C:T	2.49241e-05	-1.24784	-3.67306e-10
196220377	chr3:196220377:A:G	2.47827e-05	-1.03933e-10	-1.25353
196220591	chr3:196220591:C:T	2.39337e-05	-1.03933e-10	-1.28839
196221292	chr3:196221292:T:C	2.21082e-05	-1.03933e-10	-1.36773
196221468	chr3:196221468:G:A	3.56298e-05	-1.03933e-10	-0.890497
196221556	chr3:196221556:G:A	2.7811e-05	-1.03933e-10	-1.13825
196221636	chr3:196221636:G:A	6.2598e-06	-1.48446	-1.14507
196221703	chr3:196221703:T:G	2.39707e-05	-1.03933e-10	-1.28685
196221798	chr3:196221798:C:G	1.18845e-05	-1.51924	-0.469201
196221853	chr3:196221853:C:T	2.32258e-05	-1.03933e-10	-1.31841
196221889	chr3:196221889:G:A	9.85913e-06	-1.52044	-0.654838
196221964	chr3:196221964:C:T	3.65805e-05	0.488764	-1.35293
196222220	chr3:196222220:G:T	2.33546e-05	-1.03933e-10	-1.31288
196222321	chr3:196222321:G:T	2.32982e-05	-1.03933e-10	-1.3153
196222439	chr3:196222439:AG:A	5.47678e-06	-1.48799	-1.27517
196222614	chr3:196222614:A:G	2.26014e-05	-1.03933e-10	-1.34567
196222670	chr3:196222670:G:A	1.44215e-05	-0.420582	-1.37437
196222784	chr3:196222784:T:C	7.37176e-06	-1.51953	-0.946488
196222884	chr3:196222884:T:C	4.48301e-05	-0.6608	-3.67306e-10
196223198	chr3:196223198:C:T	2.40126e-05	-1.03933e-10	-1.2851
196223209	chr3:196223209:G:A	4.24096e-05	-1.03933e-10	-0.716305
196223293	chr3:196223293:C:T	9.41681e-05	0.0814029	-3.67306e-10
196223567	chr3:196223567:C:T	2.21784e-05	-1.03933e-10	-1.36456
196223689	chr3:196223689:A:G	5.19737e-05	-1.03933e-10	-0.512941
196224017	chr3:196224017:C:T	2.23773e-05	-1.03933e-10	-1.35563
196224110	chr3:196224110:C:T	2.39313e-05	-1.03933e-10	-1.28849
196224422	chr3:196224422:C:T	2.34361e-05	-1.03933e-10	-1.3094
196224520	chr3:196224520:G:A	3.47296e-05	-0.324032	-0.592054
196224536	chr3:196224536:C:T	2.57328e-05	-1.03933e-10	-1.21591
196225061	chr3:196225061:G:A	0.000227268	1.67271	-0.710259
196225137	chr3:196225137:C:A	5.40612e-05	-1.03933e-10	-0.473562
196225340	chr3:196225340:C:T	2.62853e-05	-1.03933e-10	-1.19467
196225846	chr3:196225846:C:T	1.59229e-05	-0.436928	-1.25899
196226051	chr3:196226051:T:C	3.42719e-05	-1.03933e-10	-0.929353
196226082	chr3:196226082:C:G	2.59134e-05	-1.03933e-10	-1.20892
196226090	chr3:196226090:A:G	0.000253564	0.272692	0.799247
196226271	chr3:196226271:A:G	3.22525e-05	-1.03933e-10	-0.990083
196226496	chr3:196226496:T:C	0.00010344	0.861129	-0.685816
196226653	chr3:196226653:A:G	2.20618e-05	-1.03933e-10	-1.36983
196226663	chr3:196226663:A:T	0.000124488	0.461079	-0.10055
196226699	chr3:196226699:A:G	3.19277e-05	0.241757	-1.24196
196226793	chr3:196226793:AAAG:A	2.31274e-05	-0.434373	-0.888289
196226904	chr3:196226904:C:T	0.000187854	0.241872	0.530117
196226936	chr3:196226936:C:T	3.02625e-05	-1.03933e-10	-1.05377
196227243	chr3:196227243:G:A	2.30477e-05	-1.03933e-10	-1.32611
196227428	chr3:196227428:G:A	4.94917e-06	-1.4888	-1.37566
196227641	chr3:196227641:C:G	2.2143e-05	-1.03933e-10	-1.36616
196227760	chr3:196227760:C:T	2.5788e-05	-1.03933e-10	-1.21377
196228089	chr3:196228089:T:C	2.4029e-05	-1.03933e-10	-1.28442
196228401	chr3:196228401:G:A	0.000152707	0.880008	-0.315162
196228414	chr3:196228414:G:A	2.88018e-05	-1.03933e-10	-1.10324
196228601	chr3:196228601:G:A	5.00144e-05	0.0114076	-0.562776
196228891	chr3:196228891:G:A	0.000372553	0.118169	1.33853
196229169	chr3:196229169:G:A	4.44445e-05	-0.230421	-0.439016
196229956	chr3:196229956:T:C	4.98077e-05	0.243684	-0.799193
196230689	chr3:196230689:G:T	2.28185e-05	-1.03933e-10	-1.33611
196230716	chr3:196230716:T:C	3.26402e-05	-0.840753	-0.13738
196231055	chr3:196231055:A:C	4.84895e-05	-0.0566331	-0.525698
196231067	chr3:196231067:T:C	3.23345e-05	-1.03933e-10	-0.987543
196231170	chr3:196231170:CA:C	2.19345e-05	-1.03933e-10	-1.37562
196231423	chr3:196231423:C:G	4.03173e-05	-0.363874	-0.403024
196231842	chr3:196231842:T:G	3.20922e-05	-1.03933e-10	-0.995065
196232011	chr3:196232011:C:T	5.39801e-05	0.0671856	-0.542248
196232185	chr3:196232185:T:A	4.31815e-05	-0.278127	-0.420139
196232278	chr3:196232278:C:T	2.76274e-05	-1.03933e-10	-1.14487
196232606	chr3:196232606:T:G	2.24588e-05	-1.03933e-10	-1.352
196232879	chr3:196232879:G:A	2.36337e-05	-1.03933e-10	-1.30101
196232966	chr3:196232966:G:A	4.55769e-05	-0.218842	-0.425434
196232988	chr3:196232988:C:T	4.52437e-05	-0.310251	-0.341364
196233053	chr3:196233053:T:C	9.26296e-05	0.626128	-0.561198
196233883	chr3:196233883:A:G	4.12357e-05	-0.182146	-0.562229
196234088	chr3:196234088:C:T	2.22782e-05	-1.03933e-10	-1.36007
196234118	chr3:196234118:T:A	2.46228e-05	-1.03933e-10	-1.26
196234128	chr3:196234128:G:C	2.3481e-05	-1.03933e-10	-1.30749
196234354	chr3:196234354:C:T	4.40714e-05	-0.677867	-3.67306e-10
196234383	chr3:196234383:C:T	6.61477e-06	-1.26349	-1.31088
196235056	chr3:196235056:G:A	2.29515e-05	-1.03933e-10	-1.3303
196235327	chr3:196235327:CCAT:C	2.52986e-05	-1.23293	-3.67306e-10
196235373	chr3:196235373:G:T	8.90077e-05	0.161651	-0.136607
196235507	chr3:196235507:G:A	2.29034e-05	-1.03933e-10	-1.33239
196236235	chr3:196236235:C:T	2.24794e-05	-1.03933e-10	-1.35108
196236278	chr3:196236278:C:T	2.55547e-05	-1.03933e-10	-1.22286
196236525	chr3:196236525:A:G	2.30911e-05	-1.03933e-10	-1.32423
196236718	chr3:196236718:C:G	2.21808e-05	-1.03933e-10	-1.36445
196236724	chr3:196236724:C:T	2.56966e-05	-1.03933e-10	-1.21732
196237015	chr3:196237015:T:G	2.23125e-05	-1.03933e-10	-1.35853
196237075	chr3:196237075:T:C	2.23787e-05	-1.03933e-10	-1.35557
196237392	chr3:196237392:A:C	2.56257e-05	-1.03933e-10	-1.22008
196237427	chr3:196237427:A:G	2.50147e-05	-0.0177048	-1.22651
196237496	chr3:196237496:C:G	2.56643e-05	-1.03933e-10	-1.21858
196237694	chr3:196237694:C:T	7.05977e-05	-1.03933e-10	-0.206681
196237801	chr3:196237801:G:A	7.456e-06	-1.52227	-0.932386
196238090	chr3:196238090:C:T	4.24517e-05	-1.03933e-10	-0.715312
196238638	chr3:196238638:T:C	5.1799e-06	-1.4636	-1.35529
196238664	chr3:196238664:G:A	5.39862e-05	-1.03933e-10	-0.47495
196238889	chr3:196238889:A:G	3.1452e-05	-1.01522	-3.67306e-10
196239387	chr3:196239387:G:A	6.76396e-06	-1.36077	-1.1913
196239828	chr3:196239828:G:A	0.000165318	-1.03933e-10	0.644194
196240444	chr3:196240444:G:A	8.14489e-06	-1.27504	-1.09125
196240624	chr3:196240624:A:C	1.28163e-05	-1.51571	-0.397249
196240643	chr3:196240643:A:T	3.68527e-05	-1.03933e-10	-0.85675
196241149	chr3:196241149:A:C	2.45268e-05	-1.03933e-10	-1.26391
196241772	chr3:196241772:G:A	1.58405e-05	-0.544467	-1.15664
196242353	chr3:196242353:G:T	2.43445e-05	-1.27137	-3.67306e-10
196242362	chr3:196242362:A:G	2.19464e-05	-1.03933e-10	-1.37508
196242391	chr3:196242391:C:T	3.15682e-05	-1.03933e-10	-1.01153
196243143	chr3:196243143:T:C	2.27986e-05	-1.03933e-10	-1.33698
196243200	chr3:196243200:C:T	5.92142e-05	-1.03933e-10	-0.382517
196243211	chr3:196243211:C:T	3.77558e-05	-1.03933e-10	-0.83254
196243564	chr3:196243564:T:C	6.63949e-06	-1.46892	-1.10172
196243857	chr3:196243857:G:C	6.28342e-06	-1.50097	-1.12479
196243941	chr3:196243941:C:T	8.79105e-05	-1.03933e-10	0.0126411
196244103	chr3:196244103:G:A	2.25077e-05	-1.03933e-10	-1.34982
196244148	chr3:196244148:C:T	8.74265e-06	-0.971708	-1.32376
196244417	chr3:196244417:C:T	2.35469e-05	-1.03933e-10	-1.30469
196244790	chr3:196244790:C:T	5.91623e-06	-1.49704	-1.18894
196245144	chr3:196245144:T:C	8.8122e-06	-1.53363	-0.753915
196245181	chr3:196245181:G:A	8.75548e-06	-1.51307	-0.780925
196245512	chr3:196245512:G:A	6.53945e-06	-1.53371	-1.05212
196245819	chr3:196245819:C:T	6.97e-05	-1.03933e-10	-0.219478
196246373	chr3:196246373:G:A	7.68853e-05	0.455439	-0.576803
196246697	chr3:196246697:A:T	7.19875e-05	-1.03933e-10	-0.187186
196247299	chr3:196247299:G:A	1.88058e-05	-1.52951	-3.67306e-10
196247310	chr3:196247310:T:C	8.25187e-06	-1.53153	-0.821712
196247777	chr3:196247777:T:G	9.30683e-06	-1.52905	-0.703881
196247925	chr3:196247925:CA:C	8.34907e-06	-1.53422	-0.807309
196249196	chr3:196249196:G:A	2.29717e-05	-1.03933e-10	-1.32942
196249416	chr3:196249416:G:T	7.61677e-06	-1.53358	-0.89975
196249775	chr3:196249775:G:A	6.14624e-06	-1.53248	-1.11536
196250536	chr3:196250536:T:A	2.28518e-05	-1.03933e-10	-1.33465
196250889	chr3:196250889:C:A	2.19406e-05	-1.03933e-10	-1.37534
196251542	chr3:196251542:C:A	2.59859e-05	-1.03933e-10	-1.20612
196251810	chr3:196251810:G:A	2.7338e-05	-1.03933e-10	-1.1554
196252532	chr3:196252532:T:C	3.73674e-05	-1.03933e-10	-0.842879
196252911	chr3:196252911:GA:G	3.78558e-05	-0.955131	0.125236
196253433	chr3:196253433:C:T	1.93851e-05	-1.49917	-3.67306e-10
196253613	chr3:196253613:C:T	3.62351e-05	-1.03933e-10	-0.87365
196253628	chr3:196253628:T:C	4.31712e-05	-0.849063	0.150557
196254336	chr3:196254336:T:TA	6.68458e-05	-1.03933e-10	-0.26129
196254411	chr3:196254411:T:G	2.72259e-05	-1.03933e-10	-1.15951
196254428	chr3:196254428:G:A	1.45324e-05	-0.700459	-1.08684
196254525	chr3:196254525:A:G	3.6286e-05	-1.03933e-10	-0.872247
196254754	chr3:196254754:T:C	2.29493e-05	-1.03933e-10	-1.33039
196254834	chr3:196254834:T:C	2.37472e-05	-1.03933e-10	-1.29621
196254959	chr3:196254959:C:G	2.34399e-05	-1.03933e-10	-1.30924
196254960	chr3:196254960:T:C	6.4773e-06	-1.53063	-1.06475
196254988	chr3:196254988:A:C	4.31927e-05	-0.895473	0.197465
196255000	chr3:196255000:C:T	2.49371e-05	-1.24732	-3.67306e-10
196255825	chr3:196255825:T:C	2.66071e-05	-0.768295	-0.414205
196256215	chr3:196256215:G:A	3.64312e-05	-0.943503	0.0752491
196256232	chr3:196256232:C:G	5.82504e-06	-1.5291	-1.17241
196256235	chr3:196256235:C:T	5.86753e-06	-1.52556	-1.16869
196256392	chr3:196256392:G:A	5.05592e-06	-1.52994	-1.31318
196257260	chr3:196257260:C:T	2.57611e-05	-1.03933e-10	-1.21481
196258085	chr3:196258085:G:A	7.12698e-05	0.29128	-0.488486
196258506	chr3:196258506:T:C	3.70914e-05	-1.03933e-10	-0.850293
196258549	chr3:196258549:T:A	2.28964e-05	-1.03933e-10	-1.3327
196258713	chr3:196258713:G:A	1.39904e-05	-0.778907	-1.0464
196258789	chr3:196258789:C:T	9.9721e-06	-0.797124	-1.36676
196259095	chr3:196259095:G:A	1.88124e-05	-1.52916	-3.67306e-10
196259352	chr3:196259352:C:CA	8.03152e-05	0.365033	-0.442753
196260246	chr3:196260246:A:G	2.19805e-05	-0.390945	-0.982579
196260631	chr3:196260631:C:T	2.8876e-05	-1.10067	-3.67306e-10
196260820	chr3:196260820:A:G	3.18284e-05	-1.03933e-10	-1.00332
196261872	chr3:196261872:C:G	4.07806e-05	-0.974775	0.219303
196262211	chr3:196262211:T:C	2.42013e-05	-1.03933e-10	-1.27727
196262414	chr3:196262414:G:C	7.26295e-05	-1.03933e-10	-0.178307
196262546	chr3:196262546:T:G	8.02266e-05	0.357442	-0.436266
196262810	chr3:196262810:T:C	2.82202e-05	-1.12364	-3.67306e-10
196262823	chr3:196262823:C:T	1.92215e-05	-1.50765	-3.67306e-10
196262919	chr3:196262919:C:T	2.19338e-05	-1.03933e-10	-1.37565
196263065	chr3:196263065:T:A	2.19845e-05	-1.03933e-10	-1.37334
196263067	chr3:196263067:A:G	2.19849e-05	-1.03933e-10	-1.37332
196263102	chr3:196263102:C:T	2.19891e-05	-1.03933e-10	-1.37313
196263278	chr3:196263278:G:A	2.52287e-05	-1.03933e-10	-1.2357
196263461	chr3:196263461:G:A	7.76914e-05	0.329435	-0.44037
196263475	chr3:196263475:C:T	2.9842e-05	-1.03933e-10	-1.06776
196263546	chr3:196263546:C:G	3.34401e-05	-1.03933e-10	-0.953923
196263951	chr3:196263951:G:A	5.02229e-05	0.443354	-0.990563
196265318	chr3:196265318:G:A	3.87925e-05	-1.03933e-10	-0.805451
196265352	chr3:196265352:C:T	1.04117e-05	-0.777179	-1.34357
196265950	chr3:196265950:A:G	5.32855e-05	0.712182	-1.2002
196266290	chr3:196266290:G:A	2.2062e-05	-1.03933e-10	-1.36982
196266437	chr3:196266437:C:T	6.25637e-05	-1.03933e-10	-0.327494
196266611	chr3:196266611:C:T	5.77434e-05	-0.0611254	-0.346543
196266825	chr3:196266825:C:T	6.10654e-05	0.27295	-0.624683
196267136	chr3:196267136:G:A	2.55804e-05	-1.03933e-10	-1.22185
196268067	chr3:196268067:T:C	9.74119e-05	-1.03933e-10	0.11527
196268122	chr3:196268122:AT:A	9.89959e-06	-0.806257	-1.36493
196269317	chr3:196269317:C:T	7.13972e-05	0.563257	-0.758677
196269536	chr3:196269536:G:A	8.26496e-05	0.422298	-0.471367
196269867	chr3:196269867:T:G	2.86677e-05	-1.03933e-10	-1.10791
196269876	chr3:196269876:T:G	2.85471e-05	-1.03933e-10	-1.11212
196269899	chr3:196269899:GGTCT:G	2.19781e-05	-1.03933e-10	-1.37363
196270062	chr3:196270062:A:G	8.49033e-05	0.441384	-0.463549
196270107	chr3:196270107:T:C	8.51505e-05	0.437746	-0.457004
196270152	chr3:196270152:C:T	8.45121e-05	0.425721	-0.452505
196270747	chr3:196270747:G:C	8.07877e-05	-1.03933e-10	-0.0718532
196271282	chr3:196271282:G:A	1.88801e-05	-1.1398	-0.385767
196271374	chr3:196271374:T:C	2.53657e-05	-1.03933e-10	-1.23028
196272476	chr3:196272476:G:A	1.81845e-05	-1.1754	-0.387707
196272709	chr3:196272709:C:T	2.25496e-05	-1.34796	-3.67306e-10
196272710	chr3:196272710:C:G	3.74755e-05	-1.03933e-10	-0.839992
196273195	chr3:196273195:A:G	8.56806e-06	-0.962505	-1.35313
196273552	chr3:196273552:GTGCAGCCCTCAGCGGAGAGGAGACCCAGAGTGGATAGCTCCTATCTGCAGGCAGGTCATCCTGACGTCTC:G	2.86468e-05	-1.03933e-10	-1.10864
196273572	chr3:196273572:G:C	4.00688e-05	-0.91984	0.146761
196273875	chr3:196273875:C:T	3.75092e-05	-1.03933e-10	-0.839093
196273976	chr3:196273976:A:G	4.03353e-05	-1.03933e-10	-0.766451
196274508	chr3:196274508:TG:T	5.80994e-05	0.262955	-0.664479
196275452	chr3:196275452:C:T	7.66984e-05	0.351862	-0.475659
196275484	chr3:196275484:T:C	1.261e-05	-0.80669	-1.1225
196275813	chr3:196275813:T:A	2.86713e-05	-1.03933e-10	-1.10778
196276194	chr3:196276194:T:A	6.78097e-05	-1.03933e-10	-0.246974
196276551	chr3:196276551:C:T	4.09834e-05	-0.975975	0.225464
196276750	chr3:196276750:G:A	2.54502e-05	-1.03933e-10	-1.22695
196276872	chr3:196276872:G:A	1.97024e-05	-1.48294	-3.67306e-10
196278239	chr3:196278239:G:A	6.8903e-05	-1.03933e-10	-0.230978
196278318	chr3:196278318:C:T	3.73228e-05	-0.874492	0.0304166
196278358	chr3:196278358:T:C	4.95199e-05	0.257548	-0.818852
196278444	chr3:196278444:T:C	3.84547e-05	-1.03933e-10	-0.814198
196278451	chr3:196278451:T:C	4.13077e-05	-1.03933e-10	-0.742629
196278486	chr3:196278486:G:A	2.6976e-05	-1.03933e-10	-1.16873
196278530	chr3:196278530:C:T	1.23414e-05	-1.18047	-0.770246
196278573	chr3:196278573:G:A	0.000361181	1.25816	0.167538
196278586	chr3:196278586:T:G	1.93942e-05	-1.4987	-3.67306e-10
196278594	chr3:196278594:G:C	6.84866e-05	-1.03933e-10	-0.237041
196278898	chr3:196278898:T:C	2.39324e-05	-1.03933e-10	-1.28845
196279203	chr3:196279203:A:G	4.65069e-05	0.29097	-0.915047
196279330	chr3:196279330:GT:G	4.93961e-05	0.173205	-0.737012
196279406	chr3:196279406:GCA:G	6.14404e-05	-1.03933e-10	-0.345611
196279488	chr3:196279488:G:A	4.42054e-05	0.164348	-0.839179
196279630	chr3:196279630:G:A	7.84104e-05	0.349029	-0.450751
196279955	chr3:196279955:C:T	6.63647e-05	-1.03933e-10	-0.268513
196279959	chr3:196279959:C:T	2.48947e-05	-1.03933e-10	-1.24903
196280043	chr3:196280043:C:T	2.26706e-05	-1.03933e-10	-1.34261
196280947	chr3:196280947:A:T	3.24413e-05	-1.03933e-10	-0.984246
196280965	chr3:196280965:T:A	6.82873e-05	-1.03933e-10	-0.239954
196281274	chr3:196281274:T:C	2.5188e-05	-1.03933e-10	-1.23731
196281357	chr3:196281357:G:A	4.96569e-05	0.217808	-0.776349
196281468	chr3:196281468:T:C	4.17745e-05	-1.03933e-10	-0.731392
196281478	chr3:196281478:A:T	2.70728e-05	-1.03933e-10	-1.16515
196281493	chr3:196281493:C:A	1.51496e-05	-0.910308	-0.835396
196281722	chr3:196281722:A:C	6.82645e-05	-1.03933e-10	-0.240288
196281746	chr3:196281746:C:T	2.21732e-05	-1.03933e-10	-1.36479
196282604	chr3:196282604:A:G	8.29622e-06	-1.53216	-0.815723
196282853	chr3:196282853:T:C	2.28871e-05	-1.03933e-10	-1.33311
196283457	chr3:196283457:A:G	3.39971e-05	-1.03933e-10	-0.937404
196283563	chr3:196283563:C:T	8.09806e-05	0.447721	-0.51719
196284085	chr3:196284085:T:C	2.26023e-05	-1.03933e-10	-1.34563
196284535	chr3:196284535:C:T	4.74234e-05	-0.894048	0.289486
196284596	chr3:196284596:G:A	3.22152e-05	-0.490369	-0.500871
196285390	chr3:196285390:C:T	2.33676e-05	-1.31233	-3.67306e-10
196285753	chr3:196285753:C:T	5.0384e-06	-1.50322	-1.34337
196285892	chr3:196285892:CT:C	6.41783e-05	-1.03933e-10	-0.302014
196286447	chr3:196286447:A:G	1.93728e-05	-1.0614	-0.438409
196287202	chr3:196287202:T:C	2.74662e-05	-0.659894	-0.490829
196287495	chr3:196287495:C:G	1.06941e-05	-0.805247	-1.28874
196287772	chr3:196287772:A:C	2.27017e-05	-1.03933e-10	-1.34124
196287920	chr3:196287920:T:C	5.986e-05	-1.03933e-10	-0.37167
196288260	chr3:196288260:C:A	2.20798e-05	-1.03933e-10	-1.36902
196288473	chr3:196288473:T:A	2.44677e-05	-1.03933e-10	-1.26632
196288552	chr3:196288552:A:T	2.85167e-05	-0.928524	-0.184666
196288605	chr3:196288605:A:G	2.02919e-05	-0.825791	-0.627668
196288901	chr3:196288901:C:A	2.60063e-05	-1.29516	0.0898219
196288957	chr3:196288957:C:T	2.39283e-05	-1.03933e-10	-1.28862
196289004	chr3:196289004:A:C	3.88981e-05	-1.03933e-10	-0.802733
196289181	chr3:196289181:A:T	1.97426e-05	-1.40152	-0.0793766
196289469	chr3:196289469:G:A	2.58712e-05	-1.28572	0.0751749
196289808	chr3:196289808:C:T	2.31226e-05	-1.03933e-10	-1.32287
196289897	chr3:196289897:A:T	2.274e-05	-1.03933e-10	-1.33955
196290115	chr3:196290115:G:A	3.38369e-05	-1.30635	0.364222
196290684	chr3:196290684:C:G	3.37705e-05	-1.03933e-10	-0.94409
196290757	chr3:196290757:G:A	8.50697e-06	-1.33632	-0.986476
196290866	chr3:196290866:C:T	2.76763e-05	-1.25817	0.115068
196291713	chr3:196291713:C:A	4.94412e-06	-1.49706	-1.36842
196291847	chr3:196291847:C:T	6.81009e-06	-1.27846	-1.26682
196291984	chr3:196291984:C:T	3.63823e-05	-1.03933e-10	-0.869595
196292341	chr3:196292341:C:T	9.13846e-06	-1.41927	-0.831917
196292370	chr3:196292370:T:C	2.19364e-05	-1.03933e-10	-1.37553
196292500	chr3:196292500:A:G	8.70836e-06	-1.34304	-0.95635
196292809	chr3:196292809:T:C	1.80085e-05	-0.849136	-0.723696
196293518	chr3:196293518:C:T	9.16332e-06	-1.31391	-0.93456
196294186	chr3:196294186:T:C	2.31117e-05	-1.03933e-10	-1.32334
196294288	chr3:196294288:G:A	4.8801e-05	-1.03933e-10	-0.575927
196294576	chr3:196294576:T:C	6.60782e-06	-1.25899	-1.31643
196294908	chr3:196294908:G:T	7.3556e-05	-1.03933e-10	-0.165631
196294936	chr3:196294936:T:C	5.15742e-06	-1.49335	-1.3299
196295311	chr3:196295311:C:T	2.24344e-05	-1.35308	-3.67306e-10
196295450	chr3:196295450:C:T	5.1193e-06	-1.45499	-1.37567
196295451	chr3:196295451:G:A	6.01827e-05	-1.03933e-10	-0.366294
196295593	chr3:196295593:G:A	3.48573e-05	-1.03933e-10	-0.912415
196295879	chr3:196295879:T:C	6.40851e-06	-1.28662	-1.31943
196296090	chr3:196296090:G:T	9.16041e-05	-0.943599	0.997397
196296136	chr3:196296136:C:T	7.4828e-06	-1.43554	-1.01553
196296514	chr3:196296514:A:G	6.4932e-06	-1.28318	-1.30975
196296707	chr3:196296707:A:G	3.62381e-05	-1.03933e-10	-0.873567
196296789	chr3:196296789:C:G	0.000111774	-1.03933e-10	0.252797
196296852	chr3:196296852:A:C	3.96278e-05	-0.186655	-0.597493
196297184	chr3:196297184:A:G	3.87176e-05	-1.03933e-10	-0.807383
196297848	chr3:196297848:T:C	7.61015e-06	-1.13978	-1.29441
196297959	chr3:196297959:C:T	3.78916e-05	-1.03933e-10	-0.828949
196298246	chr3:196298246:A:G	7.35679e-06	-1.51626	-0.951796
196298975	chr3:196298975:G:A	5.84963e-06	-1.51402	-1.18328
196299337	chr3:196299337:G:A	2.22158e-05	-1.3162	-0.046672
196299412	chr3:196299412:G:A	2.51021e-05	-1.3103	0.0695725
196299754	chr3:196299754:A:C	1.9686e-05	-1.48377	-3.67306e-10
196299938	chr3:196299938:G:A	7.59699e-06	-1.44042	-0.995504
196300716	chr3:196300716:T:C	3.13901e-05	-0.0549628	-0.962222
196300733	chr3:196300733:A:AT	4.91047e-05	-1.03933e-10	-0.569725
196300809	chr3:196300809:G:A	6.28954e-05	-1.03933e-10	-0.322205
196301145	chr3:196301145:T:A	2.30278e-05	-1.03933e-10	-1.32698
196301685	chr3:196301685:C:A	7.82686e-06	-1.32646	-1.07966
196301759	chr3:196301759:T:G	6.24682e-06	-1.30699	-1.32461
196302275	chr3:196302275:T:C	6.50067e-06	-1.2683	-1.32347
196302361	chr3:196302361:G:A	0.000584299	-1.03933e-10	1.90673
196302789	chr3:196302789:G:A	4.65645e-05	-0.622841	-3.67306e-10
196303346	chr3:196303346:T:C	2.24064e-05	-1.03933e-10	-1.35433
196303377	chr3:196303377:T:C	3.24574e-05	-1.27205	0.2883
196303401	chr3:196303401:C:T	2.38829e-05	-1.29052	-3.67306e-10
196303510	chr3:196303510:A:G	3.64531e-05	-1.03933e-10	-0.867652
196303729	chr3:196303729:G:T	2.47972e-05	-1.27691	0.0239639
196303778	chr3:196303778:T:C	6.59348e-06	-1.25935	-1.31825
196303839	chr3:196303839:T:C	3.9765e-05	-1.03933e-10	-0.780692
196303931	chr3:196303931:G:A	9.00446e-05	-1.03933e-10	0.0366267
196304059	chr3:196304059:T:A	7.99673e-06	-1.45402	-0.930623
196304194	chr3:196304194:G:A	2.57496e-05	-1.03933e-10	-1.21526
196304583	chr3:196304583:C:T	6.55489e-06	-1.25003	-1.33343
196304610	chr3:196304610:G:C	2.83754e-05	-1.29464	0.176486
196304950	chr3:196304950:C:T	6.063e-05	-0.358888	-3.67306e-10
196304983	chr3:196304983:A:G	3.01751e-05	-1.24177	0.18511
196305066	chr3:196305066:T:G	5.47562e-05	-1.03933e-10	-0.460787
196305125	chr3:196305125:C:A	2.36663e-05	-1.39031	0.0906792
196305403	chr3:196305403:A:G	2.76752e-05	-1.03933e-10	-1.14314
196305532	chr3:196305532:G:A	5.20206e-05	-1.50959	0.997546
196305634	chr3:196305634:C:G	3.21007e-05	-0.994801	-3.67306e-10
196306190	chr3:196306190:T:C	5.24067e-06	-1.48015	-1.32708
196306482	chr3:196306482:T:C	3.08672e-05	-1.03933e-10	-1.03399
196307212	chr3:196307212:C:G	3.63435e-05	-1.03933e-10	-0.870663
196307267	chr3:196307267:A:G	1.89602e-05	-0.792975	-0.728362
196307522	chr3:196307522:C:T	5.73836e-05	-1.03933e-10	-0.413919
196307591	chr3:196307591:C:A	5.24007e-06	-1.53421	-1.27313
196307739	chr3:196307739:G:A	5.1543e-05	-1.03933e-10	-0.521263
196308430	chr3:196308430:G:A	6.60833e-05	-1.03933e-10	-0.272763
196308863	chr3:196308863:C:T	3.8426e-05	-1.03933e-10	-0.814943
196308988	chr3:196308988:ACAT:A	3.79069e-05	-1.03933e-10	-0.828546
196309218	chr3:196309218:C:T	6.58114e-05	-1.03933e-10	-0.276886
196309401	chr3:196309401:G:A	6.07768e-05	-1.03933e-10	-0.35647
196309578	chr3:196309578:T:C	5.29717e-05	-1.03933e-10	-0.49392
196309822	chr3:196309822:G:A	3.33675e-05	-1.03933e-10	-0.956097
196309880	chr3:196309880:G:A	2.95398e-05	-1.03933e-10	-1.07794
196309940	chr3:196309940:C:G	2.23405e-05	-1.03933e-10	-1.35728
196310107	chr3:196310107:AACTTT:A	2.59052e-05	-1.24104	0.0317998
196310515	chr3:196310515:A:G	2.04664e-05	-0.6983	-0.746592
196310574	chr3:196310574:A:G	6.64429e-06	-1.24819	-1.32173
196310664	chr3:196310664:G:A	7.34316e-05	-1.03933e-10	-0.167324
196311122	chr3:196311122:C:T	1.15296e-05	-1.4818	-0.536962
196311434	chr3:196311434:G:C	6.34641e-06	-1.29161	-1.32418
196311513	chr3:196311513:G:A	7.95795e-06	-1.33573	-1.05378
196311709	chr3:196311709:A:C	7.2437e-06	-1.44423	-1.03932
196311773	chr3:196311773:AC:A	2.24559e-05	-1.03933e-10	-1.35213
196311842	chr3:196311842:C:T	6.60273e-06	-1.276	-1.3002
196312091	chr3:196312091:C:G	1.79429e-05	-0.744676	-0.831809
196312259	chr3:196312259:T:C	2.02512e-05	-0.710057	-0.745408
196313095	chr3:196313095:G:A	6.45898e-06	-1.29073	-1.30748
196313356	chr3:196313356:C:T	2.48179e-05	-1.03933e-10	-1.25211
196313476	chr3:196313476:G:A	7.32323e-05	-1.03933e-10	-0.170043
196313563	chr3:196313563:A:G	2.36531e-05	-1.03933e-10	-1.30018
196314178	chr3:196314178:T:C	6.22217e-06	-1.31433	-1.32123
196314450	chr3:196314450:G:A	1.88763e-05	-1.52577	-3.67306e-10
196314508	chr3:196314508:T:A	5.18929e-06	-1.4911	-1.32598
196314920	chr3:196314920:G:A	2.26883e-05	-1.03933e-10	-1.34183
196315270	chr3:196315270:T:C	8.757e-06	-1.30519	-0.988638
196315540	chr3:196315540:C:T	3.01134e-05	-1.03933e-10	-1.05871
196315563	chr3:196315563:T:G	2.31215e-05	-1.03933e-10	-1.32292
196315639	chr3:196315639:G:A	7.2895e-05	-1.03933e-10	-0.174658
196317798	chr3:196317798:C:G	7.52299e-06	-1.38405	-1.06167
196317854	chr3:196317854:C:T	4.92167e-06	-1.53085	-1.33918
196318023	chr3:196318023:G:C	1.40932e-05	-1.23459	-0.583394
196318096	chr3:196318096:C:T	0.000108662	-1.03933e-10	0.224566
196318975	chr3:196318975:A:G	5.74204e-06	-1.53162	-1.18424
196319429	chr3:196319429:C:T	1.11024e-05	-0.888057	-1.16846
196319533	chr3:196319533:G:A	3.77144e-05	-0.705077	-0.128559
196319545	chr3:196319545:C:T	6.43923e-06	-1.48334	-1.11793
196319557	chr3:196319557:G:A	1.02341e-05	-1.50445	-0.633499
196319661	chr3:196319661:T:G	3.1759e-05	-1.03933e-10	-1.0055
196319959	chr3:196319959:A:G	4.90824e-06	-1.50029	-1.37247
196320725	chr3:196320725:C:G	7.51177e-06	-1.39934	-1.04787
196320915	chr3:196320915:T:C	1.56169e-05	-1.12329	-0.59204
196321435	chr3:196321435:C:T	0.000101885	-1.03933e-10	0.160163
196321502	chr3:196321502:C:T	2.94075e-05	-1.03933e-10	-1.08243
196321642	chr3:196321642:A:C	1.46673e-05	-1.07853	-0.699528
196321722	chr3:196321722:A:G	1.41822e-05	-1.04235	-0.769336
196321801	chr3:196321801:AGAGCGAG:A	2.68776e-05	-1.03933e-10	-1.17239
196321810	chr3:196321810:C:A	3.02032e-05	-1.03933e-10	-1.05573
196321812	chr3:196321812:CCATAAAA:C	2.85017e-05	-1.03933e-10	-1.11371
196322024	chr3:196322024:G:A	8.71305e-06	-1.51235	-0.786504
196322091	chr3:196322091:G:T	1.21423e-05	-1.51258	-0.454401
196322378	chr3:196322378:G:A	6.46305e-05	-1.03933e-10	-0.294992
196322469	chr3:196322469:C:T	2.64678e-05	-1.03933e-10	-1.18775
196323189	chr3:196323189:C:CCAGA	6.49679e-06	-1.22191	-1.37046
196323396	chr3:196323396:AAAC:A	1.13385e-05	-1.51828	-0.517198
196324693	chr3:196324693:G:A	5.73273e-06	-1.3518	-1.36569
196325475	chr3:196325475:C:T	7.86824e-05	-1.50015	1.40189
196325650	chr3:196325650:G:A	1.45495e-05	-1.44265	-0.343477
196325686	chr3:196325686:G:A	6.51271e-06	-1.22514	-1.36479
196325997	chr3:196325997:C:T	8.42673e-05	-1.03933e-10	-0.0296851
196326264	chr3:196326264:C:T	1.28945e-05	-0.937178	-0.969702
196326459	chr3:196326459:T:C	6.33439e-06	-1.25154	-1.36614
196326619	chr3:196326619:CAT:C	6.09069e-05	-1.03933e-10	-0.354331
196326775	chr3:196326775:A:G	8.83547e-06	-1.50476	-0.780139
196327133	chr3:196327133:G:A	5.5832e-06	-1.53119	-1.21272
196327215	chr3:196327215:C:T	5.08505e-06	-1.47027	-1.36711
196327802	chr3:196327802:C:T	2.26479e-05	-1.03933e-10	-1.34361
196327811	chr3:196327811:A:G	2.26479e-05	-1.03933e-10	-1.34361
196327951	chr3:196327951:G:A	6.58347e-06	-1.22499	-1.35412
196327989	chr3:196327989:C:T	1.25842e-05	-1.05435	-0.876891
196329965	chr3:196329965:G:A	2.29289e-05	-1.03933e-10	-1.33128
196329975	chr3:196329975:A:G	2.56772e-05	-1.03933e-10	-1.21807
196331211	chr3:196331211:A:G	6.57157e-06	-1.23472	-1.3462
196331286	chr3:196331286:T:A	5.3515e-06	-1.52459	-1.26172
196331509	chr3:196331509:C:T	5.03131e-06	-1.48741	-1.36059
196331577	chr3:196331577:CAGG:C	2.57541e-05	-1.03933e-10	-1.21508
196331644	chr3:196331644:G:A	2.19806e-05	-1.03933e-10	-1.37352
196331655	chr3:196331655:C:T	3.42132e-05	-1.03933e-10	-0.931066
196331992	chr3:196331992:C:T	0.000242278	-1.03933e-10	1.02641
196331993	chr3:196331993:A:G	1.41278e-05	-0.728679	-1.08685
196332097	chr3:196332097:C:T	9.59487e-06	-1.4882	-0.714254
196332268	chr3:196332268:T:G	6.17016e-06	-1.3337	-1.31025
196332595	chr3:196332595:G:A	1.08557e-05	-1.51475	-0.564239
196332719	chr3:196332719:A:T	2.21381e-05	-1.03933e-10	-1.36638
196332827	chr3:196332827:C:G	2.57256e-05	-1.03933e-10	-1.21619
196332990	chr3:196332990:C:A	6.28825e-06	-1.5301	-1.0949
196333428	chr3:196333428:C:T	5.42007e-06	-1.53393	-1.23964
196333501	chr3:196333501:A:G	9.66897e-06	-1.46576	-0.728994
196333647	chr3:196333647:G:A	4.48664e-05	-1.03933e-10	-0.65999
196333799	chr3:196333799:C:T	5.20249e-06	-1.52936	-1.28518
196334330	chr3:196334330:T:G	1.13304e-05	-1.02487	-1.01132
196334424	chr3:196334424:G:T	5.5601e-06	-1.53416	-1.2139
196334516	chr3:196334516:C:T	2.29888e-05	-1.03933e-10	-1.32867
196335647	chr3:196335647:C:T	1.44922e-05	-1.42715	-0.362915
196337215	chr3:196337215:C:T	1.97929e-05	-1.47836	-3.67306e-10
196337292	chr3:196337292:C:G	8.11424e-06	-1.09147	-1.27859
196337548	chr3:196337548:T:C	2.44397e-05	-1.26747	-3.67306e-10
196338325	chr3:196338325:A:G	2.63653e-05	-1.19163	-3.67306e-10
196339023	chr3:196339023:T:G	0.000111225	-1.03933e-10	0.247881
196339698	chr3:196339698:G:A	8.49113e-06	-1.39646	-0.928194
196339888	chr3:196339888:TCAAA:T	2.21531e-05	-1.03933e-10	-1.3657
196339919	chr3:196339919:AAAG:A	1.06241e-05	-1.53107	-0.569485
196339998	chr3:196339998:C:T	4.80606e-06	-1.51844	-1.37536
196340996	chr3:196340996:C:G	9.38859e-05	-1.03933e-10	0.0784016
196341061	chr3:196341061:G:A	5.52504e-06	-1.48781	-1.26658
196341089	chr3:196341089:C:T	1.27338e-05	-0.783145	-1.13627
196341195	chr3:196341195:C:T	2.52206e-05	-1.23602	-3.67306e-10
196341755	chr3:196341755:A:G	3.40059e-05	-1.03933e-10	-0.937144
196342184	chr3:196342184:A:G	8.05272e-06	-1.48356	-0.894106
196342613	chr3:196342613:G:C	5.44879e-06	-1.42275	-1.34553
196342629	chr3:196342629:G:C	5.19581e-06	-1.45808	-1.35775
196342633	chr3:196342633:G:GT	2.2092e-05	-1.03933e-10	-1.36846
196342766	chr3:196342766:T:C	5.26657e-06	-1.51281	-1.28949
196342768	chr3:196342768:T:C	2.20165e-05	-1.03933e-10	-1.37189
196342793	chr3:196342793:C:T	2.20426e-05	-1.03933e-10	-1.3707
196342942	chr3:196342942:C:T	2.19379e-05	-1.03933e-10	-1.37546
196343027	chr3:196343027:A:G	2.41969e-05	-1.03933e-10	-1.27745
196343350	chr3:196343350:C:T	2.26471e-05	-1.03933e-10	-1.34365
196343409	chr3:196343409:A:T	8.22109e-06	-1.34397	-1.013
196343411	chr3:196343411:C:T	8.34625e-06	-1.32704	-1.01483
196343485	chr3:196343485:G:A	5.56008e-06	-1.50738	-1.24069
196343521	chr3:196343521:C:G	8.38155e-06	-1.35048	-0.98717
196343601	chr3:196343601:G:A	0.00016538	-1.03933e-10	0.644566
196343636	chr3:196343636:G:A	1.22171e-05	-1.42692	-0.533922
196343637	chr3:196343637:A:T	1.22624e-05	-1.42322	-0.533919
196343656	chr3:196343656:T:C	3.70757e-05	-1.03933e-10	-0.850718
196343761	chr3:196343761:G:A	2.20086e-05	-1.03933e-10	-1.37224
196344313	chr3:196344313:G:A	5.73481e-06	-1.34881	-1.36831
196344775	chr3:196344775:G:T	2.31745e-05	-1.03933e-10	-1.32062
196344784	chr3:196344784:A:G	2.20163e-05	-1.03933e-10	-1.3719
196344961	chr3:196344961:A:T	4.81481e-06	-1.51672	-1.37526
196345298	chr3:196345298:A:C	3.44411e-05	-1.03933e-10	-0.924428
196345571	chr3:196345571:C:A	4.74678e-06	-1.53091	-1.3753
196345973	chr3:196345973:TACTTCCAACTATAGGCGC:T	1.88584e-05	-1.52672	-3.67306e-10
196346201	chr3:196346201:G:A	4.91872e-06	-1.53216	-1.33847
196347406	chr3:196347406:C:T	1.99986e-05	-1.46801	-3.67306e-10
196347510	chr3:196347510:A:G	4.5984e-05	-1.03933e-10	-0.635386
196347592	chr3:196347592:T:C	2.76574e-05	-1.03933e-10	-1.14379
196348314	chr3:196348314:A:G	2.20769e-05	-1.03933e-10	-1.36915
196348723	chr3:196348723:G:A	6.03262e-05	-1.03933e-10	-0.363913
196348746	chr3:196348746:T:C	1.09025e-05	-1.51489	-0.559801
196349714	chr3:196349714:T:C	2.29633e-05	-1.03933e-10	-1.32978
196349976	chr3:196349976:G:C	2.26988e-05	-1.03933e-10	-1.34136
196350783	chr3:196350783:T:C	2.76593e-05	-1.03933e-10	-1.14372
196351210	chr3:196351210:C:T	6.62889e-05	-1.03933e-10	-0.269656
196351565	chr3:196351565:G:A	2.20854e-05	-1.03933e-10	-1.36876
196351875	chr3:196351875:C:T	6.17319e-06	-1.51164	-1.13182
196352074	chr3:196352074:A:G	2.07439e-05	-1.43143	-3.67306e-10
196352629	chr3:196352629:T:C	2.48464e-05	-1.03933e-10	-1.25097
196352770	chr3:196352770:G:A	2.32786e-05	-1.03933e-10	-1.31615
196352879	chr3:196352879:G:A	2.20129e-05	-1.03933e-10	-1.37205
196352900	chr3:196352900:A:G	2.30228e-05	-1.03933e-10	-1.32719
196353293	chr3:196353293:T:C	1.00643e-05	-1.47552	-0.679168
196353486	chr3:196353486:TC:T	6.37242e-05	-1.03933e-10	-0.309114
196353649	chr3:196353649:G:A	2.2031e-05	-1.03933e-10	-1.37123
196354116	chr3:196354116:T:C	2.43139e-05	-1.03933e-10	-1.27263
196354274	chr3:196354274:A:G	2.24021e-05	-1.03933e-10	-1.35452
196354678	chr3:196354678:G:A	3.01695e-05	-1.03933e-10	-1.05685
196354806	chr3:196354806:G:A	2.20385e-05	-1.03933e-10	-1.37089
196355540	chr3:196355540:C:G	1.88004e-05	-0.764059	-0.765744
196356038	chr3:196356038:CAT:C	4.76565e-06	-1.52805	-1.37419
196357121	chr3:196357121:C:T	1.57816e-05	-1.47243	-0.232399
196357148	chr3:196357148:T:G	2.20992e-05	-1.03933e-10	-1.36813
196358142	chr3:196358142:C:T	4.99662e-05	-1.03933e-10	-0.552332
196358339	chr3:196358339:T:A	2.87755e-05	-1.03933e-10	-1.10415
196358463	chr3:196358463:C:T	2.88387e-05	-1.03933e-10	-1.10196
196358527	chr3:196358527:G:A	2.87406e-05	-1.03933e-10	-1.10537
196358843	chr3:196358843:C:T	2.19325e-05	-1.03933e-10	-1.37571
196359067	chr3:196359067:C:T	2.20372e-05	-1.03933e-10	-1.37095
196359636	chr3:196359636:G:A	2.7955e-05	-1.13308	-3.67306e-10
196359685	chr3:196359685:A:T	5.60901e-06	-1.48849	-1.25081
196360129	chr3:196360129:T:C	9.35326e-05	-1.03933e-10	0.0746313
196360236	chr3:196360236:C:T	7.23102e-06	-1.49401	-0.991292
196360288	chr3:196360288:T:G	2.39932e-05	-1.03933e-10	-1.28591
196360349	chr3:196360349:G:A	2.20356e-05	-1.03933e-10	-1.37102
196360710	chr3:196360710:A:T	2.29538e-05	-1.03933e-10	-1.3302
196361472	chr3:196361472:A:G	2.22728e-05	-1.03933e-10	-1.36031
196361517	chr3:196361517:G:GAAGC	3.80799e-05	-1.03933e-10	-0.823992
196361593	chr3:196361593:G:A	4.7835e-06	-1.52279	-1.37571
196363053	chr3:196363053:C:T	2.23352e-05	-1.03933e-10	-1.35752
196363481	chr3:196363481:C:T	2.19377e-05	-1.03933e-10	-1.37547
196363593	chr3:196363593:G:T	0.000122842	-1.03933e-10	0.347218
196363781	chr3:196363781:C:T	2.25106e-05	-1.03933e-10	-1.34969
196364320	chr3:196364320:G:A	0.00033394	-1.03933e-10	1.34728
196365040	chr3:196365040:T:C	1.74593e-05	-1.49505	-0.108758
196365265	chr3:196365265:A:C	2.70955e-05	-1.03933e-10	-1.16431
196365365	chr3:196365365:A:C	2.61912e-05	-1.03933e-10	-1.19826
196365569	chr3:196365569:T:C	3.059e-05	-1.03933e-10	-1.04301
196365866	chr3:196365866:T:A	2.9593e-05	-1.03933e-10	-1.07614
196366475	chr3:196366475:A:T	5.68995e-06	-1.47614	-1.24884
196366719	chr3:196366719:G:A	2.20005e-05	-1.03933e-10	-1.37261
196367004	chr3:196367004:G:A	8.53941e-05	-1.03933e-10	-0.0164013
196367097	chr3:196367097:C:T	2.22973e-05	-1.03933e-10	-1.35921
196367110	chr3:196367110:G:A	2.21988e-05	-1.03933e-10	-1.36364
196367342	chr3:196367342:C:T	6.29565e-06	-1.48363	-1.14019
196367942	chr3:196367942:T:G	2.37223e-05	-1.03933e-10	-1.29726
196369177	chr3:196369177:T:C	2.34009e-05	-1.03933e-10	-1.3109
196369400	chr3:196369400:G:A	3.1217e-05	-0.908726	-0.113989
196369580	chr3:196369580:C:T	6.57497e-06	-1.50519	-1.07522
196369852	chr3:196369852:G:C	2.52116e-05	-1.03933e-10	-1.23638
196369904	chr3:196369904:G:A	2.19939e-05	-1.03933e-10	-1.37291
196370023	chr3:196370023:G:A	2.21297e-05	-1.03933e-10	-1.36676
196370225	chr3:196370225:C:T	2.57204e-05	-1.03933e-10	-1.21639
196371194	chr3:196371194:T:C	2.02378e-05	-1.45613	-3.67306e-10
196371405	chr3:196371405:C:CT	1.28097e-05	-0.588497	-1.32498
196371630	chr3:196371630:T:C	4.80472e-06	-1.51857	-1.37551
196372888	chr3:196372888:G:C	2.24102e-05	-1.03933e-10	-1.35416
196373026	chr3:196373026:T:C	2.26858e-05	-1.03933e-10	-1.34194
196373942	chr3:196373942:C:A	2.19385e-05	-1.03933e-10	-1.37544
196374179	chr3:196374179:A:C	2.93961e-05	-1.03933e-10	-1.08282
196374754	chr3:196374754:C:CCTA	2.79277e-05	-1.03933e-10	-1.13406
196375360	chr3:196375360:TA:T	4.73064e-06	-1.53418	-1.37544
196375886	chr3:196375886:G:A	9.10433e-05	-1.03933e-10	0.0476566
196375939	chr3:196375939:G:C	3.90877e-05	-1.03933e-10	-0.797872
196376570	chr3:196376570:A:G	2.26481e-05	-1.03933e-10	-1.3436
196376733	chr3:196376733:G:C	2.36445e-05	-1.03933e-10	-1.30055
196377460	chr3:196377460:T:A	2.29515e-05	-1.03933e-10	-1.3303
196377621	chr3:196377621:G:A	2.21678e-05	-1.03933e-10	-1.36504
196377992	chr3:196377992:C:T	1.52269e-05	-0.879968	-0.860646
196378146	chr3:196378146:C:T	2.19329e-05	-1.03933e-10	-1.37569
196378243	chr3:196378243:T:A	3.58034e-05	-1.03933e-10	-0.885636
196378412	chr3:196378412:C:T	2.19393e-05	-1.03933e-10	-1.3754
196378659	chr3:196378659:T:C	8.54241e-06	-1.49736	-0.821274
196378752	chr3:196378752:T:C	6.51537e-06	-1.31857	-1.27094
196378782	chr3:196378782:G:C	6.17532e-05	-1.03933e-10	-0.340533
196379435	chr3:196379435:G:A	5.41198e-06	-1.44762	-1.32745
196379534	chr3:196379534:A:G	3.05638e-05	-1.03933e-10	-1.04386
196379858	chr3:196379858:GA:G	2.20151e-05	-1.03933e-10	-1.37195
196379870	chr3:196379870:T:C	4.90731e-06	-1.49743	-1.37552
196380111	chr3:196380111:G:A	2.37814e-05	-1.03933e-10	-1.29477
196380212	chr3:196380212:T:TGCAGTCCA	2.79551e-05	-1.13308	-3.67306e-10
196380343	chr3:196380343:T:C	5.17849e-06	-1.49124	-1.32792
196380661	chr3:196380661:A:G	3.94112e-05	-1.03933e-10	-0.789629
196380710	chr3:196380710:A:G	9.65116e-06	-1.50385	-0.692749
196380729	chr3:196380729:C:T	2.85167e-05	-1.03933e-10	-1.11319
196381095	chr3:196381095:C:T	3.2964e-05	-1.03933e-10	-0.968263
196381475	chr3:196381475:A:G	2.50454e-05	-1.03933e-10	-1.24299
196381593	chr3:196381593:C:T	6.03987e-06	-1.29445	-1.37084
196381990	chr3:196381990:TG:T	2.20154e-05	-1.03933e-10	-1.37194
196382513	chr3:196382513:G:A	2.71723e-05	-1.03933e-10	-1.16148
196382830	chr3:196382830:G:A	4.37296e-05	-1.03933e-10	-0.685654
196383020	chr3:196383020:G:A	5.14968e-05	-0.522159	-3.67306e-10
196383091	chr3:196383091:G:A	2.2004e-05	-1.03933e-10	-1.37245
196383386	chr3:196383386:C:T	2.21247e-05	-1.03933e-10	-1.36698
196383496	chr3:196383496:T:C	1.87188e-05	-1.53415	-3.67306e-10
196384046	chr3:196384046:C:A	9.40882e-06	-1.49661	-0.725424
196384093	chr3:196384093:C:T	2.29599e-05	-1.03933e-10	-1.32993
196384532	chr3:196384532:A:T	5.97235e-06	-1.30473	-1.37181
196385308	chr3:196385308:A:G	5.77569e-06	-1.51957	-1.19045
196385543	chr3:196385543:A:G	6.7343e-06	-1.46538	-1.09108
196385698	chr3:196385698:C:A	2.20134e-05	-1.03933e-10	-1.37203
196385700	chr3:196385700:G:A	1.90637e-05	-1.51589	-3.67306e-10
196385866	chr3:196385866:A:G	6.11238e-06	-1.50612	-1.14725
196385988	chr3:196385988:G:A	3.61884e-05	-1.03933e-10	-0.874941
196386139	chr3:196386139:G:A	5.28683e-05	-0.495875	-3.67306e-10
196386765	chr3:196386765:A:G	2.50905e-05	-1.03933e-10	-1.24119
196386798	chr3:196386798:C:A	5.97958e-06	-1.4934	-1.18193
196387225	chr3:196387225:G:C	3.13433e-05	-1.03933e-10	-1.01868
196387466	chr3:196387466:C:T	6.10173e-05	-0.352521	-3.67306e-10
196387562	chr3:196387562:A:C	2.43347e-05	-1.03933e-10	-1.27178
196387592	chr3:196387592:G:GA	4.08562e-05	-1.03933e-10	-0.753621
196387850	chr3:196387850:G:GTAAA	2.62415e-05	-1.03933e-10	-1.19634
196387895	chr3:196387895:A:C	3.12393e-05	-1.03933e-10	-1.022
196388003	chr3:196388003:T:C	3.08617e-05	-1.03933e-10	-1.03416
196389117	chr3:196389117:G:A	2.5452e-05	-1.03933e-10	-1.22688
196390270	chr3:196390270:G:A	3.37035e-05	-0.946078	-3.67306e-10
196390775	chr3:196390775:T:G	4.21228e-05	-0.723088	-3.67306e-10
196391576	chr3:196391576:T:A	6.58548e-06	-1.51071	-1.0681
196391750	chr3:196391750:A:T	4.95537e-06	-1.53278	-1.33043
196392037	chr3:196392037:C:A	6.62934e-06	-1.2637	-1.30847
196392240	chr3:196392240:G:A	2.25748e-05	-1.03933e-10	-1.34685
196392328	chr3:196392328:C:A	0.000159782	0.610129	-3.67306e-10
196392391	chr3:196392391:G:C	2.56368e-05	-1.03933e-10	-1.21965
196392461	chr3:196392461:C:T	0.000114119	0.273559	-3.67306e-10
196392640	chr3:196392640:T:C	8.83906e-06	-1.50039	-0.784103
196393007	chr3:196393007:GTTTCTCATA:G	0.000207822	0.873003	-3.67306e-10
196393741	chr3:196393741:C:T	3.12125e-05	-1.03933e-10	-1.02286
196394560	chr3:196394560:G:A	9.13673e-06	-1.49582	-0.755559
196395930	chr3:196395930:C:T	6.31784e-06	-1.49234	-1.12796
196396388	chr3:196396388:C:T	9.66502e-05	-1.03933e-10	0.10742
196396545	chr3:196396545:G:A	4.76776e-05	-1.03933e-10	-0.599217
196398486	chr3:196398486:A:G	8.51845e-06	-1.47984	-0.841608
196398861	chr3:196398861:T:C	2.93587e-05	-1.03933e-10	-1.08409
196398939	chr3:196398939:C:T	8.5646e-05	-0.0134558	-3.67306e-10
196398943	chr3:196398943:C:T	2.26422e-05	-1.03933e-10	-1.34386
196398983	chr3:196398983:C:CTT	2.19569e-05	-1.03933e-10	-1.3746
196399194	chr3:196399194:C:T	8.75136e-06	-1.4889	-0.805569
196399206	chr3:196399206:A:G	9.72913e-06	-1.49396	-0.694591
196399325	chr3:196399325:T:C	2.50008e-05	-1.03933e-10	-1.24477
196399668	chr3:196399668:G:A	5.06661e-06	-1.47421	-1.36679
196400366	chr3:196400366:C:T	2.28431e-05	-1.03933e-10	-1.33503
196400908	chr3:196400908:A:C	3.14289e-05	-1.03933e-10	-1.01595
196402067	chr3:196402067:A:G	7.59069e-06	-1.46491	-0.971844
196402205	chr3:196402205:G:C	8.93536e-06	-1.50652	-0.767137
196402512	chr3:196402512:C:T	3.72724e-05	-0.845426	-3.67306e-10
196403134	chr3:196403134:A:G	8.80233e-06	-1.48926	-0.799401
196403626	chr3:196403626:C:G	1.96837e-05	-1.48389	-3.67306e-10
196403895	chr3:196403895:C:G	2.25662e-05	-1.03933e-10	-1.34722
196403941	chr3:196403941:G:A	2.20791e-05	-1.03933e-10	-1.36905
196404539	chr3:196404539:GGCGTGAGCCACCGC:G	7.48018e-05	-1.53133	1.3825
196404589	chr3:196404589:A:T	1.98264e-05	-1.47667	-3.67306e-10
196404797	chr3:196404797:C:T	7.08278e-05	-1.03933e-10	-0.203427
196405004	chr3:196405004:A:G	4.90451e-06	-1.53119	-1.34233
196405063	chr3:196405063:T:C	2.2127e-05	-1.36688	-3.67306e-10
196405070	chr3:196405070:C:T	4.9112e-06	-1.53423	-1.33793
196405113	chr3:196405113:T:C	2.88086e-05	-1.03933e-10	-1.103
196405128	chr3:196405128:C:G	2.96307e-05	-1.03933e-10	-1.07487
196405285	chr3:196405285:C:T	7.90108e-05	-1.03933e-10	-0.0940945
196405580	chr3:196405580:A:G	2.97429e-05	-1.07109	-3.67306e-10
196405813	chr3:196405813:C:A	2.72179e-05	-1.03933e-10	-1.15981
196406063	chr3:196406063:C:T	2.87394e-05	-1.03933e-10	-1.10541
196407955	chr3:196407955:AGGCATGGTGGTACACACCT:A	2.23928e-05	-1.03933e-10	-1.35494
196408911	chr3:196408911:G:A	2.2268e-05	-1.03933e-10	-1.36053
196408912	chr3:196408912:G:C	6.188e-06	-1.27946	-1.3616
196409420	chr3:196409420:C:T	2.31499e-05	-1.03933e-10	-1.32169
196410344	chr3:196410344:T:C	2.58592e-05	-1.21101	-3.67306e-10
196410381	chr3:196410381:C:T	2.28476e-05	-1.03933e-10	-1.33483
196410678	chr3:196410678:CA:C	7.61578e-05	-0.130871	-3.67306e-10
196410680	chr3:196410680:A:G	1.87861e-05	-1.53056	-3.67306e-10
196410682	chr3:196410682:C:G	7.61002e-05	-0.131628	-3.67306e-10
196410754	chr3:196410754:G:A	2.47416e-05	-1.03933e-10	-1.25519
196411015	chr3:196411015:G:A	2.19656e-05	-1.03933e-10	-1.3742
196411128	chr3:196411128:G:A	2.06872e-05	-1.43416	-3.67306e-10
196411262	chr3:196411262:A:G	1.42938e-05	-0.43403	-1.36982
196411460	chr3:196411460:C:T	2.30962e-05	-1.32401	-3.67306e-10
196411501	chr3:196411501:A:C	2.19758e-05	-1.03933e-10	-1.37374
196413208	chr3:196413208:G:A	2.55323e-05	-1.03933e-10	-1.22374
196413251	chr3:196413251:C:T	2.19971e-05	-1.03933e-10	-1.37277
196413496	chr3:196413496:A:G	6.5196e-06	-1.50558	-1.08329
196413726	chr3:196413726:C:T	2.50264e-05	-1.03933e-10	-1.24375
196414272	chr3:196414272:C:T	4.63926e-05	-1.03933e-10	-0.626539
196414284	chr3:196414284:C:T	2.34179e-05	-1.03933e-10	-1.31018
196414441	chr3:196414441:T:C	2.71278e-05	-1.03933e-10	-1.16312
196414790	chr3:196414790:A:G	5.93935e-06	-1.52791	-1.15417
196415653	chr3:196415653:G:A	2.40708e-05	-1.03933e-10	-1.28268
196415958	chr3:196415958:A:C	2.22641e-05	-1.03933e-10	-1.3607
196416159	chr3:196416159:C:T	4.99815e-06	-1.48351	-1.3711
196416257	chr3:196416257:T:C	3.25665e-05	-1.03933e-10	-0.980393
196417125	chr3:196417125:A:G	2.24476e-05	-1.03933e-10	-1.35249
196417504	chr3:196417504:C:A	2.12654e-05	-1.4066	-3.67306e-10
196417642	chr3:196417642:A:G	6.11178e-06	-1.37661	-1.27685
196418054	chr3:196418054:C:A	2.50653e-05	-1.03933e-10	-1.24219
196418125	chr3:196418125:T:C	6.50433e-05	-1.03933e-10	-0.288625
196418829	chr3:196418829:C:G	2.71291e-05	-1.16307	-3.67306e-10
196419124	chr3:196419124:G:A	2.415e-05	-1.03933e-10	-1.27939
196419168	chr3:196419168:T:C	5.18729e-06	-1.50899	-1.30848
196419302	chr3:196419302:A:G	2.20105e-05	-1.03933e-10	-1.37216
196419540	chr3:196419540:C:T	2.31406e-05	-1.03933e-10	-1.32209
196419636	chr3:196419636:C:T	2.1976e-05	-1.03933e-10	-1.37373
196419847	chr3:196419847:C:T	4.89815e-05	-0.572237	-3.67306e-10
196420176	chr3:196420176:G:T	0.00139026	-1.03933e-10	2.77357
196420274	chr3:196420274:T:C	1.87813e-05	-1.53082	-3.67306e-10
196420454	chr3:196420454:C:T	3.88651e-05	-1.03933e-10	-0.803582
196420492	chr3:196420492:T:C	2.78956e-05	-1.03933e-10	-1.13521
196420498	chr3:196420498:TC:T	2.38482e-05	-1.03933e-10	-1.29197
196421184	chr3:196421184:C:T	6.23995e-06	-1.47892	-1.15379
196421224	chr3:196421224:T:C	2.24831e-05	-1.03933e-10	-1.35092
196422064	chr3:196422064:G:A	5.70895e-05	-0.419059	-3.67306e-10
196422294	chr3:196422294:C:A	5.19506e-06	-1.52968	-1.28628
196422632	chr3:196422632:T:C	2.49914e-05	-1.24515	-3.67306e-10
196422806	chr3:196422806:C:T	2.20417e-05	-1.03933e-10	-1.37074
196423286	chr3:196423286:C:T	8.39186e-05	-1.03933e-10	-0.0338307
196423307	chr3:196423307:T:C	2.5269e-05	-1.03933e-10	-1.2341
196423983	chr3:196423983:G:A	2.60199e-05	-1.03933e-10	-1.20482
196424536	chr3:196424536:C:A	2.27993e-05	-1.03933e-10	-1.33695
196424694	chr3:196424694:T:G	0.000161468	-1.03933e-10	0.62063
196424881	chr3:196424881:T:C	3.00368e-05	-1.03933e-10	-1.06126
196425258	chr3:196425258:T:C	6.18046e-06	-1.48661	-1.15567
196426362	chr3:196426362:G:A	2.25131e-05	-1.34958	-3.67306e-10
196426615	chr3:196426615:G:A	2.33499e-05	-1.03933e-10	-1.31309
196427201	chr3:196427201:A:G	7.32606e-06	-1.4924	-0.979837
196427302	chr3:196427302:T:C	1.08655e-05	-1.51126	-0.566827
196427403	chr3:196427403:C:T	6.19024e-06	-1.43434	-1.20637
196427980	chr3:196427980:C:T	8.63721e-05	-1.03933e-10	-0.00501369
196428018	chr3:196428018:G:A	2.19388e-05	-1.03933e-10	-1.37542
196428680	chr3:196428680:C:T	1.87322e-05	-1.53343	-3.67306e-10
196428721	chr3:196428721:C:T	1.87184e-05	-1.53417	-3.67306e-10
196428769	chr3:196428769:G:A	0.000370931	-1.03933e-10	1.45234
196428874	chr3:196428874:T:A	0.000178904	-1.03933e-10	0.723173
196429064	chr3:196429064:A:T	3.3234e-05	-1.03933e-10	-0.960104
196429318	chr3:196429318:C:T	2.21338e-05	-1.03933e-10	-1.36657
196429340	chr3:196429340:AC:A	0.000117983	-1.03933e-10	0.306864
196429680	chr3:196429680:A:C	2.52643e-05	-1.03933e-10	-1.23428
196429760	chr3:196429760:G:T	2.3467e-05	-1.03933e-10	-1.30808
196430139	chr3:196430139:G:C	8.52149e-06	-1.47361	-0.847473
196430183	chr3:196430183:C:T	0.000170126	-1.03933e-10	0.67286
196430279	chr3:196430279:C:T	2.36832e-05	-1.03933e-10	-1.29891
196430510	chr3:196430510:C:T	9.06723e-06	-1.02508	-1.23393
196430715	chr3:196430715:G:A	2.42171e-05	-1.03933e-10	-1.27662
196431257	chr3:196431257:C:T	5.3614e-06	-1.48254	-1.30191
196431384	chr3:196431384:A:G	8.02449e-06	-1.13937	-1.24181
196431461	chr3:196431461:T:C	8.53439e-06	-0.956466	-1.36311
196432102	chr3:196432102:C:T	2.19848e-05	-1.03933e-10	-1.37333
196432871	chr3:196432871:C:T	4.27996e-05	-1.03933e-10	-0.707151
196433083	chr3:196433083:G:GAA	5.86784e-05	-1.03933e-10	-0.391608
196433096	chr3:196433096:T:C	4.61537e-05	-1.03933e-10	-0.631701
196433155	chr3:196433155:G:C	2.73828e-05	-1.03933e-10	-1.15376
196434954	chr3:196434954:C:G	0.000180606	0.732637	-3.67306e-10
196434957	chr3:196434957:T:G	4.73098e-06	-1.53403	-1.37551
196435390	chr3:196435390:G:GA	3.42784e-05	-1.03933e-10	-0.929162
196435425	chr3:196435425:G:A	1.94492e-05	-1.49587	-3.67306e-10
196435439	chr3:196435439:G:A	2.22253e-05	-1.03933e-10	-1.36245
196436280	chr3:196436280:G:A	5.19944e-06	-1.43947	-1.37566
196436588	chr3:196436588:C:A	2.60895e-05	-1.03933e-10	-1.20214
196436801	chr3:196436801:T:C	5.29526e-06	-1.43739	-1.35948
196436847	chr3:196436847:A:T	3.35499e-05	-1.03933e-10	-0.950646
196437033	chr3:196437033:AAATGG:A	1.94357e-05	-1.49657	-3.67306e-10
196437582	chr3:196437582:A:C	5.24656e-05	-0.503521	-3.67306e-10
196438890	chr3:196438890:G:A	3.31635e-05	-1.03933e-10	-0.962228
196438894	chr3:196438894:G:A	2.39407e-05	-1.03933e-10	-1.2881
196439898	chr3:196439898:C:A	4.76135e-06	-1.53384	-1.36931
196440298	chr3:196440298:T:C	2.24429e-05	-1.03933e-10	-1.3527
196440751	chr3:196440751:G:A	1.94168e-05	-1.49754	-3.67306e-10
196440764	chr3:196440764:T:C	5.20582e-06	-1.47933	-1.33457
196441176	chr3:196441176:A:G	1.84515e-05	-0.833274	-0.715259
196441230	chr3:196441230:C:T	1.33014e-05	-1.09075	-0.785062
196441261	chr3:196441261:T:C	2.20177e-05	-1.03933e-10	-1.37183
196441420	chr3:196441420:T:C	2.6694e-05	-1.03933e-10	-1.17924
196442025	chr3:196442025:G:A	2.20124e-05	-1.03933e-10	-1.37207
196442299	chr3:196442299:G:C	2.70704e-05	-1.03933e-10	-1.16524
196442523	chr3:196442523:G:A	1.944e-05	-1.49634	-3.67306e-10
196443061	chr3:196443061:A:G	1.48264e-05	-0.502438	-1.26483
196443190	chr3:196443190:G:A	1.53209e-05	-0.987055	-0.747404
196443971	chr3:196443971:C:T	2.30904e-05	-1.03933e-10	-1.32426
196444061	chr3:196444061:G:A	6.65073e-06	-1.21158	-1.35737
196444114	chr3:196444114:G:C	1.87771e-05	-0.249481	-1.28156
196444798	chr3:196444798:CCAGCCTG:C	2.12865e-05	-1.4056	-3.67306e-10
196444923	chr3:196444923:A:G	1.58776e-05	-0.37568	-1.32309
196445223	chr3:196445223:A:C	2.43242e-05	-1.03933e-10	-1.27221
196445630	chr3:196445630:T:C	1.06654e-05	-0.757405	-1.33927
196445875	chr3:196445875:C:T	4.53744e-05	-1.03933e-10	-0.64873
196446307	chr3:196446307:G:A	2.30782e-05	-1.03933e-10	-1.32479
196446328	chr3:196446328:T:C	4.38356e-05	-1.03933e-10	-0.683232
196446812	chr3:196446812:G:A	3.19663e-05	-1.03933e-10	-0.998995
196446884	chr3:196446884:T:G	1.19438e-05	-0.763624	-1.21984
196446921	chr3:196446921:G:T	8.66322e-05	-1.03933e-10	-0.00200641
196448004	chr3:196448004:TG:T	3.83199e-05	-1.03933e-10	-0.817708
196448087	chr3:196448087:C:T	2.1952e-05	-1.03933e-10	-1.37482
196448522	chr3:196448522:C:T	6.96228e-05	-1.03933e-10	-0.220586
196448668	chr3:196448668:C:T	2.37229e-05	-1.03933e-10	-1.29724
196449001	chr3:196449001:T:C	4.45028e-05	-1.03933e-10	-0.668127
196449010	chr3:196449010:A:G	2.32403e-05	-1.03933e-10	-1.31779
196450292	chr3:196450292:G:A	3.2132e-05	-1.03933e-10	-0.993825
196450352	chr3:196450352:C:T	2.69459e-05	-1.03933e-10	-1.16985
196450509	chr3:196450509:T:C	2.29341e-05	-1.03933e-10	-1.33105
196450605	chr3:196450605:C:T	3.25971e-05	-1.03933e-10	-0.979457
196450633	chr3:196450633:G:A	2.50516e-05	-1.03933e-10	-1.24274
196451296	chr3:196451296:T:G	3.0216e-05	-1.03933e-10	-1.05531
196451339	chr3:196451339:C:T	3.44258e-05	-1.03933e-10	-0.924872
196451522	chr3:196451522:A:T	2.68047e-05	-1.03933e-10	-1.1751
196451555	chr3:196451555:C:T	2.49106e-05	-1.24839	-3.67306e-10
196451881	chr3:196451881:C:T	2.9172e-05	-1.03933e-10	-1.09047
196452169	chr3:196452169:G:A	5.24857e-06	-1.49046	-1.31527
196452256	chr3:196452256:T:A	2.50697e-05	-1.03933e-10	-1.24202
196452299	chr3:196452299:A:G	4.90653e-06	-1.50595	-1.36716
196452498	chr3:196452498:T:C	4.61872e-05	-1.03933e-10	-0.630976
196452587	chr3:196452587:G:T	0.000143991	0.506071	-3.67306e-10
196452606	chr3:196452606:C:G	3.03155e-05	-1.03933e-10	-1.05202
196452624	chr3:196452624:C:T	5.63079e-06	-1.50655	-1.22888
196452721	chr3:196452721:C:G	3.28906e-05	-1.03933e-10	-0.970493
196452769	chr3:196452769:G:A	2.99977e-05	-1.03933e-10	-1.06256
196452842	chr3:196452842:C:T	4.11277e-05	-1.03933e-10	-0.746996
196452947	chr3:196452947:G:C	2.57996e-05	-1.03933e-10	-1.21332
196453243	chr3:196453243:C:T	5.67506e-06	-1.50433	-1.22327
196453382	chr3:196453382:T:C	3.88005e-05	-1.03933e-10	-0.805245
196453455	chr3:196453455:T:C	2.71208e-05	-1.03933e-10	-1.16338
196453757	chr3:196453757:C:T	6.38315e-05	-0.307432	-3.67306e-10
196453759	chr3:196453759:C:T	3.15212e-05	-1.01302	-3.67306e-10
196453854	chr3:196453854:C:T	4.09578e-05	-1.03933e-10	-0.751137
196453973	chr3:196453973:A:C	1.2971e-05	-1.08728	-0.813685
196454143	chr3:196454143:T:C	6.02026e-06	-1.49846	-1.17009
196454200	chr3:196454200:G:A	5.05258e-06	-1.48318	-1.3606
196454229	chr3:196454229:A:C	2.89738e-05	-1.03933e-10	-1.09729
196454398	chr3:196454398:T:G	5.90388e-06	-1.49514	-1.19293
196454516	chr3:196454516:T:A	1.89684e-05	-1.52091	-3.67306e-10
196454602	chr3:196454602:G:C	3.87011e-05	-1.03933e-10	-0.80781
196455525	chr3:196455525:C:T	2.20846e-05	-1.03933e-10	-1.3688
196455701	chr3:196455701:TTA:T	4.38069e-05	-1.03933e-10	-0.683887
196455810	chr3:196455810:G:A	7.7142e-06	-1.10148	-1.31914
196455986	chr3:196455986:C:A	0.000181011	0.734877	-3.67306e-10
196456386	chr3:196456386:T:G	1.17935e-05	-0.894836	-1.10129
196456927	chr3:196456927:T:C	2.46513e-05	-1.03933e-10	-1.25885
196456979	chr3:196456979:C:T	2.99547e-05	-1.03933e-10	-1.06399
196457050	chr3:196457050:C:A	2.95786e-05	-1.07663	-3.67306e-10
196457487	chr3:196457487:G:A	3.01867e-05	-1.05628	-3.67306e-10
196457504	chr3:196457504:C:T	4.34444e-05	-1.03933e-10	-0.692196
196457550	chr3:196457550:T:C	1.18447e-05	-1.11404	-0.877757
196457571	chr3:196457571:G:C	2.31992e-05	-1.31956	-3.67306e-10
196457692	chr3:196457692:G:A	2.19527e-05	-1.03933e-10	-1.37479
196457951	chr3:196457951:C:G	3.47852e-05	-1.03933e-10	-0.914487
196458919	chr3:196458919:A:G	2.19394e-05	-1.03933e-10	-1.37539
196458985	chr3:196458985:T:C	3.85325e-05	-1.03933e-10	-0.812176
196459321	chr3:196459321:C:T	7.15453e-06	-1.2249	-1.27104
196459456	chr3:196459456:T:C	6.39143e-06	-1.26936	-1.33936
196459812	chr3:196459812:G:C	5.32907e-06	-1.45977	-1.33074
196459827	chr3:196459827:CTT:C	3.3391e-05	-1.03933e-10	-0.955391
196460054	chr3:196460054:C:T	4.54095e-05	-0.647958	-3.67306e-10
196460077	chr3:196460077:T:C	6.42434e-06	-1.45701	-1.14657
196460168	chr3:196460168:C:T	6.07056e-06	-1.53424	-1.12598
196460181	chr3:196460181:C:A	2.23975e-05	-1.03933e-10	-1.35473
196460344	chr3:196460344:C:T	2.36925e-05	-1.03933e-10	-1.29852
196460737	chr3:196460737:G:A	5.90435e-06	-1.37985	-1.30814
196460964	chr3:196460964:G:A	2.34874e-05	-1.03933e-10	-1.30721
196461056	chr3:196461056:G:C	5.10982e-06	-1.46818	-1.36433
196461137	chr3:196461137:G:A	3.26013e-05	-0.979325	-3.67306e-10
196461238	chr3:196461238:G:A	2.96836e-05	-1.03933e-10	-1.07308
196461334	chr3:196461334:A:T	0.000112136	-1.03933e-10	0.256037
196463690	chr3:196463690:A:G	6.13018e-06	-1.52216	-1.12829
196463704	chr3:196463704:G:A	6.43475e-06	-1.4748	-1.12717
196463897	chr3:196463897:G:C	4.73704e-05	-1.03933e-10	-0.605682
196464022	chr3:196464022:T:G	8.94087e-06	-1.41319	-0.859855
196464253	chr3:196464253:C:T	4.61668e-05	-1.03933e-10	-0.631417
196464285	chr3:196464285:C:T	1.88694e-05	-1.52614	-3.67306e-10
196464547	chr3:196464547:C:T	3.52019e-05	-1.03933e-10	-0.90258
196464872	chr3:196464872:A:G	2.34194e-05	-1.03933e-10	-1.31011
196464907	chr3:196464907:G:C	2.19325e-05	-1.03933e-10	-1.37571
196464909	chr3:196464909:G:A	5.51185e-06	-1.51129	-1.24549
196465099	chr3:196465099:G:A	3.15454e-05	-1.03933e-10	-1.01225
196465307	chr3:196465307:T:C	8.68354e-06	-1.49822	-0.804032
196465520	chr3:196465520:T:C	0.000122346	-1.03933e-10	0.343178
196465542	chr3:196465542:C:T	5.48714e-05	-1.03933e-10	-0.458685
196465973	chr3:196465973:T:C	1.61158e-05	-1.27658	-0.4073
196465996	chr3:196465996:T:G	6.92299e-05	-1.03933e-10	-0.226245
196466118	chr3:196466118:C:T	2.70812e-05	-1.03933e-10	-1.16484
196466235	chr3:196466235:G:A	2.22189e-05	-1.03933e-10	-1.36274
196466475	chr3:196466475:G:A	4.06451e-05	-1.03933e-10	-0.7588
196466478	chr3:196466478:C:T	2.58002e-05	-1.03933e-10	-1.2133
196466772	chr3:196466772:G:A	4.98684e-05	-1.03933e-10	-0.55429
196466782	chr3:196466782:G:A	3.64984e-05	-1.03933e-10	-0.866411
196466823	chr3:196466823:C:T	2.19528e-05	-1.03933e-10	-1.37479
196466864	chr3:196466864:G:A	2.37482e-05	-1.03933e-10	-1.29617
196466892	chr3:196466892:C:T	7.88804e-06	-1.52401	-0.874318
196467170	chr3:196467170:T:C	3.74731e-05	-1.03933e-10	-0.840055
196467308	chr3:196467308:C:A	2.20071e-05	-1.03933e-10	-1.37231
196467745	chr3:196467745:G:A	2.31272e-05	-1.03933e-10	-1.32267
196467746	chr3:196467746:T:C	5.96781e-06	-1.53258	-1.14471
196467878	chr3:196467878:A:G	3.15635e-05	-1.03933e-10	-1.01168
196467979	chr3:196467979:C:T	2.26712e-05	-1.03933e-10	-1.34258
196468313	chr3:196468313:T:C	2.39294e-05	-1.03933e-10	-1.28857
196468401	chr3:196468401:C:T	2.20339e-05	-1.03933e-10	-1.3711
196468563	chr3:196468563:C:T	2.40037e-05	-1.03933e-10	-1.28547
196469127	chr3:196469127:G:A	7.9835e-06	-1.03886	-1.34744
196469175	chr3:196469175:C:T	9.0939e-06	-1.51873	-0.737346
196469240	chr3:196469240:C:A	2.49298e-05	-1.03933e-10	-1.24762
196469300	chr3:196469300:G:T	2.49085e-05	-1.03933e-10	-1.24847
196469307	chr3:196469307:A:G	3.37106e-05	-1.03933e-10	-0.945866
196469941	chr3:196469941:AGTAGG:A	8.02038e-06	-1.3249	-1.05679
196470281	chr3:196470281:G:A	4.5139e-05	-1.03933e-10	-0.653932
196470323	chr3:196470323:G:A	2.91491e-05	-1.03933e-10	-1.09125
196470721	chr3:196470721:G:A	2.21051e-05	-1.03933e-10	-1.36787
196470753	chr3:196470753:G:C	2.42587e-05	-1.03933e-10	-1.2749
196470904	chr3:196470904:G:A	1.88104e-05	-1.52927	-3.67306e-10
196471006	chr3:196471006:C:T	2.41356e-05	-1.03933e-10	-1.27999
196471088	chr3:196471088:C:T	2.83738e-05	-1.03933e-10	-1.11821
196471090	chr3:196471090:G:A	2.91487e-05	-1.03933e-10	-1.09127
196471104	chr3:196471104:A:G	6.88973e-06	-1.5299	-1.00375
196471338	chr3:196471338:G:A	4.87133e-05	-1.03933e-10	-0.577726
196471545	chr3:196471545:C:G	2.22488e-05	-1.03933e-10	-1.36139
196471640	chr3:196471640:C:T	2.1322e-05	-1.40394	-3.67306e-10
196471662	chr3:196471662:T:C	7.89183e-06	-1.52825	-0.869599
196471796	chr3:196471796:C:T	4.65504e-05	-1.03933e-10	-0.623142
196472054	chr3:196472054:G:A	2.51374e-05	-1.03933e-10	-1.23932
196472251	chr3:196472251:T:C	2.34251e-05	-1.03933e-10	-1.30987
196472298	chr3:196472298:C:T	3.26181e-05	-1.03933e-10	-0.978813
196472333	chr3:196472333:G:T	7.15027e-06	-1.52753	-0.968994
196472375	chr3:196472375:T:C	2.34424e-05	-1.03933e-10	-1.30913
196472403	chr3:196472403:A:G	3.86967e-05	-1.03933e-10	-0.807923
196472563	chr3:196472563:C:T	5.47745e-05	-1.03933e-10	-0.460454
196472822	chr3:196472822:A:G	2.74772e-05	-1.03933e-10	-1.15032
196472963	chr3:196472963:G:A	5.45885e-05	-1.03933e-10	-0.463855
196472964	chr3:196472964:C:T	2.80537e-05	-1.03933e-10	-1.12956
196473319	chr3:196473319:G:A	9.05282e-06	-1.51364	-0.746963
196473583	chr3:196473583:G:A	2.02268e-05	-1.45667	-3.67306e-10
196473861	chr3:196473861:G:A	3.08462e-05	-1.03933e-10	-1.03467
196473866	chr3:196473866:T:C	7.89828e-06	-1.53311	-0.863926
196473985	chr3:196473985:C:T	2.74904e-05	-1.03933e-10	-1.14984
196474163	chr3:196474163:T:A	5.45041e-05	-0.465403	-3.67306e-10
196474247	chr3:196474247:C:T	4.88838e-05	-1.03933e-10	-0.574232
196474537	chr3:196474537:T:G	2.23162e-05	-1.03933e-10	-1.35836
196474596	chr3:196474596:C:T	8.32071e-06	-1.00546	-1.33947
196474624	chr3:196474624:T:G	5.04845e-06	-1.47077	-1.37383
196474629	chr3:196474629:G:C	2.9801e-05	-1.03933e-10	-1.06914
196474728	chr3:196474728:G:A	1.93387e-05	-1.50157	-3.67306e-10
196475043	chr3:196475043:G:A	5.81098e-06	-1.4252	-1.27873
196475071	chr3:196475071:G:A	7.97505e-06	-1.04468	-1.34268
196475165	chr3:196475165:T:C	1.9055e-05	-1.51635	-3.67306e-10
196475437	chr3:196475437:T:C	2.40162e-05	-1.03933e-10	-1.28495
196475455	chr3:196475455:T:C	8.10762e-06	-1.30259	-1.06828
196475643	chr3:196475643:C:T	5.51209e-05	-1.03933e-10	-0.45415
196475739	chr3:196475739:A:G	2.7812e-05	-1.03933e-10	-1.13821
196475751	chr3:196475751:C:T	7.21768e-05	-1.03933e-10	-0.18456
196475845	chr3:196475845:C:T	2.70184e-05	-1.03933e-10	-1.16716
196475921	chr3:196475921:G:A	2.39008e-05	-1.03933e-10	-1.28977
196475936	chr3:196475936:T:C	2.76955e-05	-1.03933e-10	-1.14241
196475951	chr3:196475951:C:A	7.52051e-06	-1.51959	-0.926458
196475962	chr3:196475962:C:T	2.44098e-05	-1.03933e-10	-1.26869
196475974	chr3:196475974:C:T	2.21521e-05	-1.03933e-10	-1.36575
196476090	chr3:196476090:G:C	1.78503e-05	-1.53287	-0.0487865
196476158	chr3:196476158:C:T	2.96893e-05	-1.03933e-10	-1.07289
196476322	chr3:196476322:T:C	2.45512e-05	-1.03933e-10	-1.26292
196476605	chr3:196476605:G:A	2.21114e-05	-1.03933e-10	-1.36759
196476631	chr3:196476631:G:A	5.78864e-05	-1.03933e-10	-0.405195
196476718	chr3:196476718:C:T	4.73535e-06	-1.53331	-1.37531
196476739	chr3:196476739:A:G	2.41468e-05	-1.03933e-10	-1.27953
196476841	chr3:196476841:G:A	2.19672e-05	-1.03933e-10	-1.37413
196476897	chr3:196476897:G:A	2.36776e-05	-1.03933e-10	-1.29915
196477209	chr3:196477209:CAT:C	7.24492e-05	-0.180792	-3.67306e-10
196477498	chr3:196477498:A:G	2.1944e-05	-1.03933e-10	-1.37519
196478502	chr3:196478502:C:T	2.74385e-05	-1.03933e-10	-1.15173
196478689	chr3:196478689:CAG:C	2.64194e-05	-1.03933e-10	-1.18958
196478823	chr3:196478823:T:C	8.12595e-06	-1.53425	-0.834368
196478854	chr3:196478854:A:G	2.75378e-05	-1.14812	-3.67306e-10
196479260	chr3:196479260:G:A	6.76166e-06	-1.30914	-1.24326
196479265	chr3:196479265:G:A	7.06063e-06	-1.15688	-1.35226
196479304	chr3:196479304:T:C	4.89977e-06	-1.51217	-1.36232
196479451	chr3:196479451:C:T	2.32473e-05	-1.03933e-10	-1.31749
196479637	chr3:196479637:C:T	3.37108e-05	-1.03933e-10	-0.945859
196479651	chr3:196479651:T:C	2.21001e-05	-1.03933e-10	-1.3681
196479652	chr3:196479652:G:A	2.20612e-05	-1.03933e-10	-1.36986
196479870	chr3:196479870:G:A	2.37142e-05	-1.03933e-10	-1.2976
196479872	chr3:196479872:A:G	7.04841e-06	-1.53299	-0.977882
196479891	chr3:196479891:T:C	2.35982e-05	-1.03933e-10	-1.30251
196479956	chr3:196479956:T:C	2.96927e-05	-1.03933e-10	-1.07278
196479960	chr3:196479960:A:G	3.5338e-05	-1.03933e-10	-0.898721
196480444	chr3:196480444:A:G	9.04559e-06	-1.51789	-0.74351
196480515	chr3:196480515:G:C	2.20248e-05	-1.03933e-10	-1.37151
196480751	chr3:196480751:T:C	2.21769e-05	-1.03933e-10	-1.36463
196481118	chr3:196481118:A:G	8.72705e-06	-1.53286	-0.764392
196481248	chr3:196481248:T:C	2.37747e-05	-1.03933e-10	-1.29505
196481868	chr3:196481868:G:A	3.43115e-05	-1.03933e-10	-0.928199
196482145	chr3:196482145:T:C	4.46444e-05	-1.03933e-10	-0.664951
196482576	chr3:196482576:A:G	4.1947e-05	-1.03933e-10	-0.727271
196482659	chr3:196482659:A:G	5.47063e-06	-1.53424	-1.23005
196482861	chr3:196482861:G:A	2.21088e-05	-1.03933e-10	-1.3677
196483079	chr3:196483079:G:A	2.73653e-05	-1.03933e-10	-1.1544
196483200	chr3:196483200:G:A	3.57791e-05	-1.03933e-10	-0.886314
196483719	chr3:196483719:A:G	5.32583e-06	-1.53407	-1.25704
196483937	chr3:196483937:T:C	6.86532e-06	-1.53238	-1.00482
196484004	chr3:196484004:T:C	5.24016e-06	-1.43772	-1.36961
196484023	chr3:196484023:T:C	6.92204e-06	-1.53264	-0.996327
196484162	chr3:196484162:C:T	7.19524e-06	-1.5334	-0.956855
196484314	chr3:196484314:G:A	4.02463e-05	-1.03933e-10	-0.768661
196484348	chr3:196484348:T:C	1.00851e-05	-1.16452	-0.988098
196484425	chr3:196484425:C:T	3.71994e-05	-1.03933e-10	-0.847385
196484463	chr3:196484463:C:T	2.21628e-05	-1.03933e-10	-1.36526
196485085	chr3:196485085:T:A	2.28838e-05	-1.03933e-10	-1.33325
196485126	chr3:196485126:TA:T	2.83994e-05	-1.03933e-10	-1.11731
196485200	chr3:196485200:T:G	9.16843e-06	-1.51646	-0.731449
196485411	chr3:196485411:G:A	7.25593e-06	-1.52675	-0.955106
196485640	chr3:196485640:A:T	2.5579e-05	-1.03933e-10	-1.22191
196485690	chr3:196485690:T:C	2.34752e-05	-1.03933e-10	-1.30773
196486137	chr3:196486137:C:G	3.99388e-05	-1.03933e-10	-0.776329
196486282	chr3:196486282:T:C	2.31275e-05	-1.03933e-10	-1.32266
196486324	chr3:196486324:A:G	2.81467e-05	-1.03933e-10	-1.12625
196486465	chr3:196486465:G:A	3.48705e-05	-1.03933e-10	-0.912036
196486953	chr3:196486953:C:T	1.03792e-05	-0.837295	-1.28658
196487033	chr3:196487033:T:C	4.91278e-06	-1.5079	-1.36393
196487070	chr3:196487070:C:A	2.77337e-05	-1.03933e-10	-1.14103
196487648	chr3:196487648:G:C	2.3975e-05	-1.03933e-10	-1.28667
196487863	chr3:196487863:C:T	2.19759e-05	-1.03933e-10	-1.37373
196488126	chr3:196488126:G:A	9.16787e-06	-1.50496	-0.743009
196488257	chr3:196488257:G:A	2.67843e-05	-1.03933e-10	-1.17586
196488449	chr3:196488449:T:C	2.75228e-05	-1.03933e-10	-1.14866
196488713	chr3:196488713:T:C	3.48865e-05	-1.03933e-10	-0.911578
196488789	chr3:196488789:G:A	5.56608e-06	-1.53421	-1.21278
196488963	chr3:196488963:TGCCTCA:T	2.95965e-05	-1.03933e-10	-1.07602
196489140	chr3:196489140:G:A	7.03331e-06	-1.4773	-1.03572
196489227	chr3:196489227:A:G	2.30393e-05	-1.03933e-10	-1.32648
196489838	chr3:196489838:T:C	2.72759e-05	-1.03933e-10	-1.15767
196489919	chr3:196489919:T:TA	2.7226e-05	-1.03933e-10	-1.15951
196489937	chr3:196489937:G:A	2.78042e-05	-1.03933e-10	-1.13849
196490167	chr3:196490167:G:A	8.05229e-06	-1.50728	-0.87044
196490256	chr3:196490256:T:C	6.76293e-06	-1.43726	-1.11496
196490541	chr3:196490541:G:A	2.74804e-05	-1.03933e-10	-1.1502
196490649	chr3:196490649:A:T	2.998e-05	-1.03933e-10	-1.06315
196490711	chr3:196490711:T:C	2.48256e-05	-1.03933e-10	-1.2518
196490849	chr3:196490849:C:T	2.49161e-05	-1.03933e-10	-1.24816
196490885	chr3:196490885:T:C	2.34039e-05	-1.03933e-10	-1.31077
196490903	chr3:196490903:A:T	6.42324e-06	-1.45573	-1.14802
196491089	chr3:196491089:C:T	6.11231e-05	-0.350788	-3.67306e-10
196491101	chr3:196491101:T:C	1.59754e-05	-1.29609	-0.396544
196491173	chr3:196491173:C:T	2.50111e-05	-1.03933e-10	-1.24436
196491227	chr3:196491227:A:C	6.24877e-06	-1.45611	-1.17519
196491259	chr3:196491259:G:A	3.10715e-05	-1.03933e-10	-1.02739
196491400	chr3:196491400:G:A	2.21533e-05	-1.03933e-10	-1.36569
196491504	chr3:196491504:G:A	3.64367e-05	-1.03933e-10	-0.868102
196491709	chr3:196491709:G:A	7.16414e-06	-1.2181	-1.27649
196492280	chr3:196492280:C:T	9.48723e-06	-1.49584	-0.717895
196492345	chr3:196492345:T:A	2.85718e-05	-1.11126	-3.67306e-10
196492412	chr3:196492412:T:C	8.38539e-05	-0.034603	-3.67306e-10
196492494	chr3:196492494:G:A	7.90951e-06	-1.5307	-0.864909
196492638	chr3:196492638:T:C	6.58518e-06	-1.4603	-1.11856
196492703	chr3:196492703:G:A	3.64337e-05	-1.03933e-10	-0.868186
196492710	chr3:196492710:A:G	8.05713e-06	-1.32674	-1.05038
196492824	chr3:196492824:T:C	2.89364e-05	-1.03933e-10	-1.09858
196492923	chr3:196492923:A:G	9.73209e-06	-1.52585	-0.662398
196493193	chr3:196493193:C:T	5.26947e-05	-1.03933e-10	-0.499164
196493323	chr3:196493323:A:G	2.28962e-05	-1.03933e-10	-1.33271
196493439	chr3:196493439:C:T	2.76349e-05	-1.03933e-10	-1.1446
196493513	chr3:196493513:T:C	1.99346e-05	-1.40384	-0.0673806
196493812	chr3:196493812:G:A	8.25405e-06	-1.4314	-0.921578
196493839	chr3:196493839:TTC:T	5.59522e-05	-1.03933e-10	-0.43918
196493928	chr3:196493928:C:T	9.93139e-06	-1.21287	-0.955103
196493934	chr3:196493934:T:C	2.68004e-05	-1.03933e-10	-1.17526
196494292	chr3:196494292:C:T	2.19975e-05	-1.03933e-10	-1.37275
196494344	chr3:196494344:C:T	5.41187e-05	-1.03933e-10	-0.472499
196495161	chr3:196495161:T:C	4.37518e-05	-1.03933e-10	-0.685146
196495498	chr3:196495498:C:T	5.47493e-06	-1.42747	-1.33603
196495737	chr3:196495737:T:C	9.99635e-06	-1.49524	-0.666215
196495789	chr3:196495789:T:C	4.98252e-05	-0.555157	-3.67306e-10
196496414	chr3:196496414:T:C	0.000108048	0.218897	-3.67306e-10
196497028	chr3:196497028:C:T	7.26191e-06	-1.53316	-0.947872
196497167	chr3:196497167:C:T	5.19744e-06	-1.45699	-1.35852
196497314	chr3:196497314:C:A	9.74807e-06	-1.50155	-0.685059
196497422	chr3:196497422:C:T	6.06097e-05	-1.03933e-10	-0.359224
196497758	chr3:196497758:A:G	5.42013e-05	-1.03933e-10	-0.470974
196498123	chr3:196498123:A:C	2.64999e-05	-1.03933e-10	-1.18654
196498136	chr3:196498136:A:G	6.1291e-05	-1.03933e-10	-0.348046
196498184	chr3:196498184:G:C	1.67316e-05	-1.45667	-0.189715
196498204	chr3:196498204:C:A	2.75519e-05	-1.03933e-10	-1.14761
196498723	chr3:196498723:G:A	2.84613e-05	-1.03933e-10	-1.11513
196499188	chr3:196499188:G:C	7.24837e-06	-1.52943	-0.95347
196499199	chr3:196499199:G:C	6.49228e-05	-1.03933e-10	-0.290479
196499305	chr3:196499305:C:G	3.42648e-05	-1.03933e-10	-0.92956
196499433	chr3:196499433:T:C	8.534e-05	-1.03933e-10	-0.0170356
196499605	chr3:196499605:G:A	2.76928e-05	-1.03933e-10	-1.14251
196499676	chr3:196499676:T:C	2.68103e-05	-1.03933e-10	-1.17489
196500014	chr3:196500014:C:T	1.61579e-05	-1.46335	-0.217926
196500201	chr3:196500201:C:A	2.26575e-05	-1.03933e-10	-1.34319
196500325	chr3:196500325:G:C	2.58661e-05	-1.03933e-10	-1.21074
196500383	chr3:196500383:G:A	2.33004e-05	-1.03933e-10	-1.31521
196500530	chr3:196500530:G:A	2.571e-05	-1.03933e-10	-1.2168
196500759	chr3:196500759:T:G	1.51075e-05	-1.4436	-0.304881
196500814	chr3:196500814:C:T	2.50266e-05	-1.03933e-10	-1.24374
196500860	chr3:196500860:T:C	1.98e-05	-1.41029	-0.0677011
196500865	chr3:196500865:A:C	1.88443e-05	-1.32696	-0.200504
196501380	chr3:196501380:T:C	2.90085e-05	-1.03933e-10	-1.09609
196501415	chr3:196501415:C:T	2.8537e-05	-1.03933e-10	-1.11248
196501489	chr3:196501489:C:A	4.93891e-06	-1.49461	-1.37193
196501918	chr3:196501918:T:C	2.38747e-05	-1.48846	0.197606
196502013	chr3:196502013:T:A	5.85706e-05	-1.03933e-10	-0.393445
196502064	chr3:196502064:A:G	3.15686e-05	-1.03933e-10	-1.01152
196502551	chr3:196502551:G:A	1.66125e-05	-1.46425	-0.189273
196502600	chr3:196502600:AAG:A	2.21256e-05	-1.03933e-10	-1.36694
196502603	chr3:196502603:A:G	1.87331e-05	-1.53339	-3.67306e-10
196503291	chr3:196503291:G:C	8.48394e-06	-1.22258	-1.10292
196503379	chr3:196503379:G:A	4.54343e-05	-0.647411	-3.67306e-10
196503693	chr3:196503693:G:C	6.2187e-06	-1.51697	-1.11915
196503768	chr3:196503768:C:G	4.7838e-06	-1.53217	-1.36627
196503953	chr3:196503953:C:T	2.22848e-05	-1.03933e-10	-1.35977
196504103	chr3:196504103:G:A	1.10627e-05	-0.797805	-1.2623
196504198	chr3:196504198:A:G	2.4073e-05	-1.03933e-10	-1.28259
196504201	chr3:196504201:T:G	4.37414e-05	-1.22725	0.541866
196504256	chr3:196504256:G:A	6.85796e-06	-1.16533	-1.37294
196504437	chr3:196504437:G:A	8.28603e-06	-1.48375	-0.86536
196505275	chr3:196505275:C:T	7.55118e-05	-1.03933e-10	-0.13939
196505590	chr3:196505590:G:A	6.17036e-06	-1.34378	-1.30014
196506266	chr3:196506266:A:G	6.70009e-05	-1.03933e-10	-0.258973
196506340	chr3:196506340:G:C	3.09808e-05	-1.03933e-10	-1.03031
196506890	chr3:196506890:A:G	5.48665e-06	-1.49212	-1.26924
196506924	chr3:196506924:G:A	9.57387e-06	-0.85445	-1.35019
196507393	chr3:196507393:G:A	6.21036e-05	-1.03933e-10	-0.334874
196507515	chr3:196507515:C:G	2.71657e-05	-1.03933e-10	-1.16173
196507592	chr3:196507592:A:G	6.87085e-05	-1.03933e-10	-0.233806
196507976	chr3:196507976:C:T	2.36148e-05	-1.03933e-10	-1.3018
196508058	chr3:196508058:C:T	2.88334e-05	-1.03933e-10	-1.10215
196508139	chr3:196508139:C:T	1.79425e-05	-0.629736	-0.946768
196508710	chr3:196508710:T:G	8.52044e-06	-0.951516	-1.3697
196508998	chr3:196508998:T:C	1.28264e-05	-1.38479	-0.527384
196509122	chr3:196509122:T:A	1.85426e-05	-0.216134	-1.32747
196509279	chr3:196509279:T:G	2.31963e-05	-1.03933e-10	-1.31969
196509300	chr3:196509300:G:A	2.71768e-05	-1.03933e-10	-1.16132
196509373	chr3:196509373:T:C	1.17644e-05	-0.658121	-1.34048
196509530	chr3:196509530:G:A	1.0013e-05	-1.25146	-0.90834
196509662	chr3:196509662:G:A	2.24395e-05	-1.03933e-10	-1.35286
196509894	chr3:196509894:C:CT	2.20317e-05	-1.03933e-10	-1.3712
196510049	chr3:196510049:C:T	2.68437e-05	-1.03933e-10	-1.17365
196510263	chr3:196510263:C:T	2.79203e-05	-1.03933e-10	-1.13432
196510490	chr3:196510490:C:T	2.86261e-05	-1.03933e-10	-1.10936
196510491	chr3:196510491:G:A	2.57178e-05	-1.03933e-10	-1.2165
196510592	chr3:196510592:T:G	2.74556e-05	-1.03933e-10	-1.15111
196510601	chr3:196510601:G:A	2.22408e-05	-1.36175	-3.67306e-10
196510747	chr3:196510747:C:G	2.19456e-05	-1.03933e-10	-1.37511
196510751	chr3:196510751:A:T	2.37486e-05	-1.03933e-10	-1.29615
196512148	chr3:196512148:CCTGAG:C	1.87368e-05	-1.53319	-3.67306e-10
196512284	chr3:196512284:G:T	2.37328e-05	-0.638204	-0.658618
196512320	chr3:196512320:T:C	4.90782e-05	-1.03933e-10	-0.570264
196512335	chr3:196512335:G:A	2.24048e-05	-1.03933e-10	-1.3544
196512760	chr3:196512760:G:A	2.36262e-05	-1.03933e-10	-1.30132
196513201	chr3:196513201:A:C	5.4435e-06	-1.49425	-1.27501
196513365	chr3:196513365:T:C	2.20602e-05	-1.03933e-10	-1.3699
196513583	chr3:196513583:C:T	2.46818e-05	-1.03933e-10	-1.25761
196513818	chr3:196513818:G:A	7.83661e-05	-1.03933e-10	-0.102287
196513851	chr3:196513851:C:T	1.13569e-05	-1.39688	-0.636982
196514347	chr3:196514347:T:C	2.30065e-05	-1.03933e-10	-1.3279
196514497	chr3:196514497:C:T	2.23316e-05	-1.03933e-10	-1.35768
196514664	chr3:196514664:T:C	7.18406e-05	-1.03933e-10	-0.189229
196514690	chr3:196514690:TTTA:T	2.82241e-05	-1.03933e-10	-1.1235
196514758	chr3:196514758:T:C	2.36879e-05	-1.03933e-10	-1.29872
196514983	chr3:196514983:G:A	0.000114149	-1.03933e-10	0.273826
196515030	chr3:196515030:G:A	2.38317e-05	-1.03933e-10	-1.29266
196515035	chr3:196515035:G:A	2.80495e-05	-1.03933e-10	-1.12971
196515540	chr3:196515540:C:T	2.1954e-05	-1.03933e-10	-1.37473
196515602	chr3:196515602:T:A	2.2572e-05	-1.03933e-10	-1.34697
196515652	chr3:196515652:T:A	3.94876e-05	-1.03933e-10	-0.787692
196516194	chr3:196516194:T:C	2.21586e-05	-1.03933e-10	-1.36545
196516320	chr3:196516320:T:G	2.20507e-05	-1.03933e-10	-1.37034
196516497	chr3:196516497:T:C	2.19549e-05	-1.03933e-10	-1.37469
196516630	chr3:196516630:A:G	0.000104925	0.189568	-3.67306e-10
196516864	chr3:196516864:T:C	7.88782e-06	-1.39923	-0.999131
196516906	chr3:196516906:T:C	2.64194e-05	-1.03933e-10	-1.18958
196516960	chr3:196516960:A:G	2.19333e-05	-1.03933e-10	-1.37567
196517024	chr3:196517024:G:A	2.96058e-05	-1.03933e-10	-1.07571
196517198	chr3:196517198:C:T	8.27464e-06	-1.49788	-0.852602
196517204	chr3:196517204:A:G	4.00295e-05	-1.03933e-10	-0.774061
196517375	chr3:196517375:GA:G	5.02747e-05	-1.03933e-10	-0.546176
196517622	chr3:196517622:CT:C	3.6937e-05	-1.03933e-10	-0.854466
196517624	chr3:196517624:G:A	5.41664e-06	-1.39881	-1.37539
196517680	chr3:196517680:A:C	2.2022e-05	-1.03933e-10	-1.37164
196517721	chr3:196517721:G:A	0.000114719	0.794822	-0.516011
196517732	chr3:196517732:T:C	4.75323e-06	-1.5325	-1.37235
196517743	chr3:196517743:C:T	0.000164057	0.825451	-0.188916
196517791	chr3:196517791:C:T	5.97835e-06	-1.32673	-1.3488
196517818	chr3:196517818:T:C	7.97966e-06	-1.11702	-1.26976
196517819	chr3:196517819:G:A	7.13844e-06	-1.21636	-1.28182
196517863	chr3:196517863:T:C	2.19333e-05	-1.03933e-10	-1.37567
196517975	chr3:196517975:T:C	1.8456e-05	-0.243705	-1.30459
196518454	chr3:196518454:A:G	2.27517e-05	-1.03933e-10	-1.33904
196518530	chr3:196518530:G:A	3.17581e-05	-1.03933e-10	-1.00553
196518584	chr3:196518584:G:GAGACAAAGGACCCTGGCACA	0.000106479	0.204273	-3.67306e-10
196518732	chr3:196518732:C:T	2.45712e-05	-0.972325	-0.289778
196519222	chr3:196519222:T:C	2.23472e-05	-1.03933e-10	-1.35698
196519451	chr3:196519451:T:A	3.14433e-05	0.31466	-1.33015
196520459	chr3:196520459:C:T	3.24735e-05	-1.03933e-10	-0.983254
196520522	chr3:196520522:C:T	3.26499e-05	-1.03933e-10	-0.977837
196520569	chr3:196520569:C:G	1.30508e-05	-0.957377	-0.93745
196520688	chr3:196520688:C:T	2.51349e-05	-1.03933e-10	-1.23942
196520794	chr3:196520794:A:G	3.37524e-05	0.339383	-1.28401
196520846	chr3:196520846:A:G	2.51831e-05	-1.03933e-10	-1.23751
196521063	chr3:196521063:A:G	0.000105466	-0.950389	1.1451
196521123	chr3:196521123:T:C	0.000117717	-0.959259	1.26386
196521241	chr3:196521241:G:A	3.11018e-05	-1.03933e-10	-1.02641
196521242	chr3:196521242:G:T	2.85564e-05	-1.03933e-10	-1.1118
196521335	chr3:196521335:T:C	2.56099e-05	-0.916602	-0.304098
196521685	chr3:196521685:C:T	9.91154e-06	-1.20967	-0.960306
196521719	chr3:196521719:G:A	3.34883e-05	-1.03933e-10	-0.952484
196522623	chr3:196522623:T:C	2.76932e-05	-0.588742	-0.55375
196522721	chr3:196522721:T:C	2.79736e-05	-1.03933e-10	-1.13242
196523153	chr3:196523153:C:T	3.40909e-05	0.390623	-1.32527
196523207	chr3:196523207:C:T	4.2508e-05	-1.03933e-10	-0.713985
196523581	chr3:196523581:C:T	2.27585e-05	-1.03933e-10	-1.33874
196524077	chr3:196524077:G:A	2.2016e-05	-1.37191	-3.67306e-10
196524078	chr3:196524078:A:C	2.7263e-05	-1.03933e-10	-1.15815
196524102	chr3:196524102:T:C	2.99914e-05	-1.03933e-10	-1.06277
196524198	chr3:196524198:T:C	2.68733e-05	-1.03933e-10	-1.17255
196524762	chr3:196524762:A:G	2.46168e-05	-1.03933e-10	-1.26025
196525039	chr3:196525039:G:C	2.69714e-05	-1.03933e-10	-1.1689
196525184	chr3:196525184:A:G	3.22334e-05	-1.03933e-10	-0.990676
196525296	chr3:196525296:A:G	3.60348e-05	-0.622932	-0.256262
196525444	chr3:196525444:T:C	2.88435e-05	-1.03933e-10	-1.10179
196525654	chr3:196525654:C:T	3.39498e-05	-0.466991	-0.471804
196525655	chr3:196525655:G:A	2.92478e-05	-1.03933e-10	-1.08787
196525741	chr3:196525741:C:T	2.4436e-05	-0.531458	-0.736164
196525866	chr3:196525866:C:G	5.42222e-06	-1.53332	-1.23985
196525903	chr3:196525903:C:T	2.27064e-05	-1.03933e-10	-1.34103
196526094	chr3:196526094:C:T	2.25968e-05	-1.03933e-10	-1.34587
196526174	chr3:196526174:A:G	9.99998e-06	-0.98642	-1.17468
196526208	chr3:196526208:C:CAAAGTATA	4.02427e-05	-1.03933e-10	-0.768749
196526297	chr3:196526297:C:T	3.0391e-05	-1.03933e-10	-1.04953
196526342	chr3:196526342:C:T	3.21094e-05	-1.03933e-10	-0.99453
196526392	chr3:196526392:T:G	7.15121e-06	-1.26045	-1.23595
196526491	chr3:196526491:TA:T	3.03862e-05	-1.03933e-10	-1.04969
196526626	chr3:196526626:C:T	3.72241e-05	-1.03933e-10	-0.846721
196526681	chr3:196526681:T:C	2.94598e-05	-1.03933e-10	-1.08065
196526728	chr3:196526728:G:C	2.2126e-05	-1.03933e-10	-1.36692
196526839	chr3:196526839:T:TA	2.2507e-05	-1.03933e-10	-1.34985
196526851	chr3:196526851:A:G	6.50271e-06	-1.21793	-1.37353
196526875	chr3:196526875:T:C	2.30489e-05	-1.03933e-10	-1.32606
196526892	chr3:196526892:GCA:G	2.30393e-05	-1.03933e-10	-1.32648
196526915	chr3:196526915:C:T	2.32415e-05	-1.03933e-10	-1.31774
196526925	chr3:196526925:A:G	5.32218e-06	-1.53421	-1.25758
196526978	chr3:196526978:G:A	6.3108e-06	-1.24872	-1.3727
196527228	chr3:196527228:T:C	5.67378e-06	-1.53324	-1.19458
196527571	chr3:196527571:G:A	6.47065e-06	-1.22465	-1.37176
196527609	chr3:196527609:GCCTCCCAAAGTGCTGGGATTACAGGAGTGAGTCACT:G	3.32824e-05	-1.03933e-10	-0.958651
196527614	chr3:196527614:C:T	1.96016e-05	-1.48807	-3.67306e-10
196527673	chr3:196527673:A:T	2.30395e-05	-1.03933e-10	-1.32647
196527830	chr3:196527830:TGTTCA:T	2.30694e-05	-1.03933e-10	-1.32517
196527870	chr3:196527870:G:A	6.55701e-06	-1.20866	-1.37448
196528009	chr3:196528009:ATGT:A	2.30763e-05	-1.03933e-10	-1.32487
196528139	chr3:196528139:C:T	6.89765e-06	-1.15694	-1.37555
196528312	chr3:196528312:A:G	6.38719e-06	-1.23472	-1.37466
196528352	chr3:196528352:A:G	2.35762e-05	-1.03933e-10	-1.30344
196528381	chr3:196528381:C:A	6.77977e-06	-1.23654	-1.31319
196528512	chr3:196528512:G:A	2.20071e-05	-1.03933e-10	-1.37231
196528619	chr3:196528619:T:TCGAGTCCTCCGC	4.43356e-05	-1.03933e-10	-0.67189
196528684	chr3:196528684:T:C	2.95317e-05	-1.03933e-10	-1.07821
196528691	chr3:196528691:A:G	2.74494e-05	-1.03933e-10	-1.15133
196528768	chr3:196528768:G:C	8.00954e-06	-1.51345	-0.869592
196528838	chr3:196528838:C:G	8.59048e-06	-1.46396	-0.849062
196528925	chr3:196528925:C:T	4.86347e-06	-1.52211	-1.35982
196528991	chr3:196528991:C:G	5.89785e-06	-1.37526	-1.31383
196529250	chr3:196529250:T:C	1.02367e-05	-1.31568	-0.822018
196529404	chr3:196529404:A:G	0.000161777	0.714641	-0.0921033
196529492	chr3:196529492:G:T	3.16096e-05	-1.03933e-10	-1.01022
196529617	chr3:196529617:G:A	5.15104e-06	-1.53386	-1.29062
196529691	chr3:196529691:G:A	2.50722e-05	-1.03933e-10	-1.24192
196529700	chr3:196529700:G:A	2.27935e-05	-1.03933e-10	-1.3372
196529727	chr3:196529727:T:A	7.27177e-06	-1.1044	-1.37528
196529731	chr3:196529731:T:A	2.20373e-05	-1.03933e-10	-1.37094
196529872	chr3:196529872:A:G	4.03364e-05	-1.03933e-10	-0.766424
196530048	chr3:196530048:C:T	5.94757e-06	-1.36255	-1.31814
196530260	chr3:196530260:G:A	2.23346e-05	-1.35754	-3.67306e-10
196531081	chr3:196531081:T:C	7.24349e-06	-1.1485	-1.33507
196531555	chr3:196531555:G:A	3.60521e-05	-1.03933e-10	-0.878715
196531582	chr3:196531582:CAG:C	1.66469e-05	-1.48994	-0.161512
196531639	chr3:196531639:G:A	1.00474e-05	-1.50258	-0.653784
196531714	chr3:196531714:T:C	4.06694e-05	-1.03933e-10	-0.758203
196532273	chr3:196532273:C:T	9.54436e-05	-0.843199	0.938057
196532343	chr3:196532343:T:C	2.53392e-05	-1.03933e-10	-1.23133
196532345	chr3:196532345:A:G	2.70033e-05	-1.03933e-10	-1.16772
196532445	chr3:196532445:T:C	2.37973e-05	-1.03933e-10	-1.29411
196532534	chr3:196532534:A:G	8.57874e-06	-1.16062	-1.15377
196532930	chr3:196532930:G:C	2.59848e-05	-1.03933e-10	-1.20617
196533072	chr3:196533072:T:C	6.78279e-06	-1.25563	-1.29366
196533227	chr3:196533227:T:C	1.24135e-05	-1.49653	-0.448362
196533429	chr3:196533429:G:A	4.73273e-06	-1.53378	-1.37539
196533481	chr3:196533481:G:A	8.08098e-06	-1.18762	-1.18655
196533519	chr3:196533519:C:T	2.60592e-05	-1.03933e-10	-1.20331
196533532	chr3:196533532:G:C	2.39995e-05	-1.28565	-3.67306e-10
196533641	chr3:196533641:C:G	5.11238e-05	-0.899147	0.369717
196533721	chr3:196533721:T:C	3.09783e-05	-1.03933e-10	-1.03039
196533727	chr3:196533727:C:T	4.99727e-05	-1.03933e-10	-0.552202
196533762	chr3:196533762:C:T	3.37764e-05	-1.03933e-10	-0.943915
196533913	chr3:196533913:C:T	1.87286e-05	-1.53363	-3.67306e-10
196534106	chr3:196534106:C:T	5.6415e-06	-1.42989	-1.30364
196534118	chr3:196534118:T:C	4.74421e-06	-1.53342	-1.37334
196534132	chr3:196534132:A:G	4.98872e-06	-1.53368	-1.32282
196534149	chr3:196534149:G:A	4.75956e-06	-1.52882	-1.37471
196534415	chr3:196534415:C:T	3.31875e-05	-1.03933e-10	-0.961506
196534581	chr3:196534581:A:G	1.62428e-05	-0.827681	-0.848345
196534589	chr3:196534589:A:C	1.63777e-05	-0.875568	-0.792192
196534638	chr3:196534638:C:A	2.19327e-05	-1.03933e-10	-1.3757
196534646	chr3:196534646:G:A	3.66109e-05	-1.38458	0.521246
196534708	chr3:196534708:G:A	3.64155e-05	-1.03933e-10	-0.868683
196534868	chr3:196534868:A:G	2.39642e-05	-1.03933e-10	-1.28712
196534911	chr3:196534911:G:A	3.06474e-05	-0.725053	-0.316077
196534971	chr3:196534971:G:A	1.60783e-05	-0.875489	-0.810717
196535020	chr3:196535020:ACGGTGAAACC:A	1.46378e-05	-0.915521	-0.864548
196535063	chr3:196535063:G:A	2.55986e-05	-1.03933e-10	-1.22114
196535177	chr3:196535177:T:C	1.61832e-05	-0.855791	-0.823912
196535450	chr3:196535450:C:T	3.27808e-05	-1.03933e-10	-0.973836
196535590	chr3:196535590:T:C	4.15687e-05	-0.736331	-3.67306e-10
196535871	chr3:196535871:A:C	3.80658e-05	-1.03933e-10	-0.824362
196536088	chr3:196536088:G:A	7.48763e-06	-1.18529	-1.26514
196536549	chr3:196536549:G:A	3.54438e-05	-1.03933e-10	-0.895731
196536867	chr3:196536867:T:G	4.73478e-06	-1.53303	-1.37571
196536878	chr3:196536878:C:G	2.29577e-05	-1.03933e-10	-1.33002
196537084	chr3:196537084:T:C	2.25401e-05	-1.03933e-10	-1.34838
196537148	chr3:196537148:A:C	4.69654e-05	-1.03933e-10	-0.614267
196537385	chr3:196537385:G:A	2.09489e-05	-0.906453	-0.515139
196537415	chr3:196537415:A:G	6.97329e-06	-1.22666	-1.29493
196537842	chr3:196537842:T:C	2.74538e-05	-0.875478	-0.275696
196538004	chr3:196538004:G:C	3.82824e-05	-1.03933e-10	-0.818687
196538022	chr3:196538022:T:G	6.84472e-06	-1.16765	-1.37255
196538118	chr3:196538118:TC:T	0.000195114	0.809905	-3.67306e-10
196538229	chr3:196538229:T:C	3.08398e-05	-1.03933e-10	-1.03487
196538303	chr3:196538303:T:G	2.95344e-05	-0.859495	-0.218629
196538747	chr3:196538747:C:T	3.92082e-05	-1.03933e-10	-0.794792
196538773	chr3:196538773:AC:A	2.92568e-05	-0.885657	-0.201909
196539081	chr3:196539081:G:A	3.41267e-05	-1.03933e-10	-0.933598
196539180	chr3:196539180:G:A	2.51855e-05	-0.960543	-0.276868
196539312	chr3:196539312:G:A	4.82639e-05	-1.03933e-10	-0.586995
196539735	chr3:196539735:G:A	2.69722e-05	-0.901066	-0.267806
196540129	chr3:196540129:C:G	2.90769e-05	-1.03933e-10	-1.09374
196540167	chr3:196540167:C:T	2.74383e-05	-1.03933e-10	-1.15174
196540550	chr3:196540550:G:A	2.30988e-05	-1.03933e-10	-1.3239
196540650	chr3:196540650:C:T	2.76969e-05	-1.03933e-10	-1.14236
196540665	chr3:196540665:A:G	3.62551e-05	0.42403	-1.29713
196540714	chr3:196540714:G:A	2.89133e-05	-0.315689	-0.783688
196540721	chr3:196540721:G:C	1.14894e-05	-0.703699	-1.31856
196540747	chr3:196540747:A:G	5.24433e-05	-1.03933e-10	-0.503947
196540752	chr3:196540752:A:G	3.31414e-05	-1.03933e-10	-0.962895
196540825	chr3:196540825:G:A	0.000101778	-1.03933e-10	0.159117
196540840	chr3:196540840:T:C	3.15155e-05	-1.03933e-10	-1.0132
196540853	chr3:196540853:G:A	2.7718e-05	-1.03933e-10	-1.1416
196540993	chr3:196540993:A:C	9.03723e-05	-1.03933e-10	0.0402594
196541558	chr3:196541558:T:C	2.27913e-05	-1.03933e-10	-1.3373
196541565	chr3:196541565:C:G	2.1573e-05	-0.562485	-0.829753
196541681	chr3:196541681:T:C	3.71802e-05	-1.03933e-10	-0.847903
196542520	chr3:196542520:G:A	2.20484e-05	-1.03933e-10	-1.37044
196542614	chr3:196542614:T:C	2.1942e-05	-1.03933e-10	-1.37527
196542626	chr3:196542626:A:G	4.61794e-05	-0.631146	-3.67306e-10
196542704	chr3:196542704:A:G	2.21604e-05	-1.03933e-10	-1.36537
196542715	chr3:196542715:C:G	9.2132e-06	-1.03526	-1.20779
196542847	chr3:196542847:T:C	4.86964e-05	-0.578074	-3.67306e-10
196542873	chr3:196542873:A:G	2.7518e-05	-1.03933e-10	-1.14884
196542894	chr3:196542894:T:TG	2.19646e-05	-1.03933e-10	-1.37425
196543019	chr3:196543019:T:C	3.70075e-05	-0.733757	-0.118799
196543098	chr3:196543098:T:C	2.24052e-05	-1.03933e-10	-1.35439
196543673	chr3:196543673:C:T	4.20163e-05	-1.03933e-10	-0.725621
196543687	chr3:196543687:C:G	4.64694e-05	-1.03933e-10	-0.624885
196544048	chr3:196544048:C:T	9.86591e-06	-0.991892	-1.1827
196544180	chr3:196544180:C:T	2.31076e-05	-1.03933e-10	-1.32352
196544621	chr3:196544621:C:T	8.74131e-05	0.00696655	-3.67306e-10
196544830	chr3:196544830:G:A	4.48235e-05	-1.03933e-10	-0.660947
196545055	chr3:196545055:T:C	2.19147e-05	-1.37652	-3.67306e-10
196545100	chr3:196545100:A:G	2.75162e-05	-1.1489	-3.67306e-10
196545193	chr3:196545193:A:G	2.48698e-05	-1.03933e-10	-1.25002
196545197	chr3:196545197:C:T	3.94827e-05	-1.03933e-10	-0.787816
196545208	chr3:196545208:G:A	1.55066e-05	-0.826319	-0.896092
196545260	chr3:196545260:TG:T	1.93405e-05	-1.50148	-3.67306e-10
196545518	chr3:196545518:G:A	2.20258e-05	-1.03933e-10	-1.37147
196545652	chr3:196545652:C:A	3.89501e-05	-1.03933e-10	-0.801397
196546281	chr3:196546281:G:A	2.14839e-05	-1.39638	-3.67306e-10
196546801	chr3:196546801:C:T	2.19725e-05	-1.03933e-10	-1.37389
196546901	chr3:196546901:C:T	3.97565e-05	-1.03933e-10	-0.780906
196547430	chr3:196547430:C:T	3.67212e-05	-1.03933e-10	-0.860323
196547683	chr3:196547683:C:T	2.99096e-05	-1.0655	-3.67306e-10
196547874	chr3:196547874:C:T	4.95943e-06	-1.50512	-1.35727
196547910	chr3:196547910:A:G	3.90248e-05	-1.03933e-10	-0.799482
196548094	chr3:196548094:A:C	1.00506e-05	-1.10558	-1.05047
196548198	chr3:196548198:CA:C	2.06349e-05	-1.43669	-3.67306e-10
196548309	chr3:196548309:C:T	5.21288e-05	-1.03933e-10	-0.50996
196548329	chr3:196548329:G:T	2.74904e-05	-1.14984	-3.67306e-10
196548380	chr3:196548380:G:C	2.2011e-05	-1.03933e-10	-1.37214
196548702	chr3:196548702:G:A	2.19504e-05	-1.03933e-10	-1.37489
196549000	chr3:196549000:A:G	4.90111e-06	-1.52061	-1.3536
196549350	chr3:196549350:G:T	2.19731e-05	-1.03933e-10	-1.37386
196549657	chr3:196549657:A:G	2.2521e-05	-1.03933e-10	-1.34923
196549729	chr3:196549729:C:G	1.92357e-05	-0.724155	-0.782755
196549771	chr3:196549771:G:A	2.25823e-05	-1.03933e-10	-1.34651
196550124	chr3:196550124:G:A	2.19466e-05	-1.03933e-10	-1.37507
196550223	chr3:196550223:G:T	4.11939e-05	-1.03933e-10	-0.745388
196550224	chr3:196550224:T:A	4.05522e-05	-1.03933e-10	-0.761088
196550439	chr3:196550439:C:T	1.87328e-05	-1.5334	-3.67306e-10
196550530	chr3:196550530:A:G	4.78394e-05	-1.03933e-10	-0.59583
196550796	chr3:196550796:C:T	4.94872e-06	-1.50215	-1.3624
196550866	chr3:196550866:G:A	2.19596e-05	-1.03933e-10	-1.37447
196551123	chr3:196551123:G:A	2.7071e-05	-1.03933e-10	-1.16522
196551305	chr3:196551305:A:C	3.25652e-05	-0.837705	-0.142729
196551495	chr3:196551495:C:T	6.95412e-06	-1.17165	-1.35269
196551586	chr3:196551586:G:A	2.19968e-05	-1.03933e-10	-1.37278
196552092	chr3:196552092:G:A	2.19326e-05	-1.03933e-10	-1.3757
196552363	chr3:196552363:G:A	1.95211e-05	-1.49218	-3.67306e-10
196552387	chr3:196552387:TATA:T	2.19428e-05	-1.03933e-10	-1.37524
196552438	chr3:196552438:ATTAT:A	5.19255e-06	-1.50943	-1.30703
196552747	chr3:196552747:C:T	4.04752e-05	-1.03933e-10	-0.762989
196553274	chr3:196553274:C:G	4.90659e-06	-1.49879	-1.37431
196553362	chr3:196553362:A:G	2.01019e-05	-0.467029	-0.995833
196553515	chr3:196553515:A:G	1.003e-05	-0.871799	-1.2863
196553531	chr3:196553531:A:G	2.63186e-05	-1.03933e-10	-1.1934
196553766	chr3:196553766:G:A	2.24493e-05	-1.03933e-10	-1.35242
196553798	chr3:196553798:A:G	1.06265e-05	-1.09174	-1.00859
196554083	chr3:196554083:T:C	2.21819e-05	-1.03933e-10	-1.3644
196554337	chr3:196554337:T:C	1.50565e-05	-0.832794	-0.919075
196554392	chr3:196554392:C:T	2.19483e-05	-1.03933e-10	-1.37499
196554878	chr3:196554878:G:T	4.38082e-05	-1.03933e-10	-0.683858
196555055	chr3:196555055:T:C	3.89579e-05	-1.03933e-10	-0.801196
196555184	chr3:196555184:A:G	4.35236e-05	-1.03933e-10	-0.690375
196555215	chr3:196555215:T:C	8.97177e-06	-1.49764	-0.771956
196555277	chr3:196555277:G:A	3.31082e-05	-0.963897	-3.67306e-10
196556063	chr3:196556063:A:T	5.02794e-06	-1.52079	-1.32787
196556286	chr3:196556286:G:A	5.24927e-05	-1.03933e-10	-0.503004
196556361	chr3:196556361:A:C	2.20054e-05	-1.03933e-10	-1.37239
196556456	chr3:196556456:A:C	2.21404e-05	-1.03933e-10	-1.36627
196556482	chr3:196556482:G:C	9.29684e-06	-1.24855	-0.985456
196556573	chr3:196556573:G:A	1.72641e-05	-0.879553	-0.735496
196556624	chr3:196556624:C:T	2.25653e-05	-1.03933e-10	-1.34727
196556869	chr3:196556869:C:G	2.7842e-05	-1.03933e-10	-1.13713
196557192	chr3:196557192:C:A	2.21743e-05	-0.362058	-1.00269
196557491	chr3:196557491:C:G	4.96195e-06	-1.50889	-1.35299
196557559	chr3:196557559:C:G	2.69821e-05	-1.03933e-10	-1.16851
196557587	chr3:196557587:T:C	2.77349e-05	-1.14099	-3.67306e-10
196558986	chr3:196558986:G:A	3.0437e-05	-1.03933e-10	-1.04802
196559275	chr3:196559275:G:C	3.35514e-05	-0.494243	-0.456357
196559529	chr3:196559529:T:C	2.19985e-05	-1.03933e-10	-1.3727
196559784	chr3:196559784:T:C	1.23564e-05	-1.36217	-0.587331
196560356	chr3:196560356:C:G	2.29208e-05	-1.03933e-10	-1.33164
196560627	chr3:196560627:TA:T	2.32189e-05	-1.03933e-10	-1.31871
196560747	chr3:196560747:C:A	7.13814e-06	-1.12689	-1.37134
196561906	chr3:196561906:G:A	2.14718e-05	-0.744052	-0.652886
196561943	chr3:196561943:C:A	2.7838e-05	-1.13728	-3.67306e-10
196562102	chr3:196562102:A:G	1.2512e-05	-1.50314	-0.433844
196562143	chr3:196562143:C:G	2.81869e-05	-0.405808	-0.719013
196562516	chr3:196562516:C:T	2.74186e-05	-0.406471	-0.745984
196563004	chr3:196563004:T:C	2.71232e-05	-1.03933e-10	-1.16329
196563594	chr3:196563594:C:T	2.29263e-05	-1.03933e-10	-1.3314
196564047	chr3:196564047:A:G	3.93669e-05	-1.03933e-10	-0.790754
196564709	chr3:196564709:T:C	2.28108e-05	-1.03933e-10	-1.33644
196565199	chr3:196565199:CAT:C	2.21687e-05	-0.83606	-0.528937
196565396	chr3:196565396:G:C	2.45059e-05	-1.03933e-10	-1.26476
196565702	chr3:196565702:T:C	2.3098e-05	-1.03933e-10	-1.32393
196565913	chr3:196565913:C:G	4.12086e-05	-1.03933e-10	-0.745032
196566116	chr3:196566116:A:G	1.5275e-05	-0.88538	-0.852082
196566335	chr3:196566335:A:C	2.47746e-05	-1.03933e-10	-1.25386
196566560	chr3:196566560:T:C	2.5046e-05	-1.03933e-10	-1.24297
196566645	chr3:196566645:T:C	1.09641e-05	-0.982884	-1.08617
196566878	chr3:196566878:T:C	2.34427e-05	-1.03933e-10	-1.30912
196566933	chr3:196566933:C:T	2.91307e-05	-1.03933e-10	-1.09189
196567100	chr3:196567100:G:T	5.7632e-05	-1.03933e-10	-0.409601
196567230	chr3:196567230:C:A	2.30862e-05	-1.03933e-10	-1.32445
196567464	chr3:196567464:T:C	2.27934e-05	-1.03933e-10	-1.33721
196567613	chr3:196567613:G:A	2.49129e-05	-1.03933e-10	-1.24829
196567647	chr3:196567647:AATG:A	2.53021e-05	-1.03933e-10	-1.23279
196567846	chr3:196567846:T:G	1.4948e-05	-1.01446	-0.744643
196567884	chr3:196567884:G:A	1.75379e-05	-0.9044	-0.694912
196568292	chr3:196568292:A:G	1.48687e-05	-0.805116	-0.959304
196568499	chr3:196568499:C:T	2.20013e-05	-1.03933e-10	-1.37258
196568829	chr3:196568829:C:T	2.37405e-05	-1.03933e-10	-1.29649
196569017	chr3:196569017:C:T	2.29467e-05	-1.33051	-3.67306e-10
196569578	chr3:196569578:A:G	0.00015812	-1.03933e-10	0.599677
196569590	chr3:196569590:C:T	2.2333e-05	-1.03933e-10	-1.35761
196570130	chr3:196570130:CTTGAG:C	3.54476e-05	-1.03933e-10	-0.895622
196570176	chr3:196570176:T:C	2.54064e-05	-1.03933e-10	-1.22868
196570556	chr3:196570556:C:T	1.65322e-05	-1.24418	-0.414184
196570620	chr3:196570620:T:C	2.45496e-05	-1.03933e-10	-1.26298
196570626	chr3:196570626:T:C	2.46012e-05	-1.03933e-10	-1.26088
196570804	chr3:196570804:C:T	0.000454942	1.65649	-3.67306e-10
196570844	chr3:196570844:T:C	3.53825e-05	0.19594	-1.0934
196571258	chr3:196571258:ACT:A	3.33313e-05	0.117115	-1.0743
196571304	chr3:196571304:G:A	2.22138e-05	-1.03933e-10	-1.36296
196571383	chr3:196571383:A:G	3.53864e-05	-1.03933e-10	-0.897351
196571661	chr3:196571661:A:G	2.97989e-05	-1.06921	-3.67306e-10
196572401	chr3:196572401:G:A	4.01627e-05	-1.03933e-10	-0.770741
196572573	chr3:196572573:G:A	0.000105549	0.195499	-3.67306e-10
196573000	chr3:196573000:C:T	2.87614e-05	-1.10464	-3.67306e-10
196573522	chr3:196573522:T:C	2.37043e-05	-1.03933e-10	-1.29802
196573730	chr3:196573730:TG:T	1.88574e-05	-1.1118	-0.414969
196573750	chr3:196573750:A:G	1.77945e-05	-0.488324	-1.09646
196574148	chr3:196574148:C:T	0.000101781	-1.03933e-10	0.159141
196574399	chr3:196574399:C:G	5.08675e-06	-1.53017	-1.30686
196574510	chr3:196574510:A:G	3.6215e-05	-1.03933e-10	-0.874204
196574634	chr3:196574634:T:C	2.33744e-05	-1.03933e-10	-1.31204
196575512	chr3:196575512:T:C	3.48529e-05	-1.03933e-10	-0.912541
196575835	chr3:196575835:C:T	1.91589e-05	-1.14625	-0.364667
196575884	chr3:196575884:C:T	3.9854e-05	-1.03933e-10	-0.778456
196575966	chr3:196575966:C:T	2.20332e-05	-1.03933e-10	-1.37113
196575993	chr3:196575993:C:T	6.17337e-06	-1.45283	-1.19061
196576173	chr3:196576173:G:A	4.69526e-05	-1.0784	0.463861
196576667	chr3:196576667:A:G	2.37049e-05	-0.974832	-0.323166
196576733	chr3:196576733:A:G	3.58151e-05	-1.03933e-10	-0.88531
196576743	chr3:196576743:A:G	0.000104371	-1.03933e-10	0.184275
196576786	chr3:196576786:T:C	2.92032e-05	-1.0894	-3.67306e-10
196577266	chr3:196577266:AT:A	2.19345e-05	-1.03933e-10	-1.37562
196577322	chr3:196577322:T:C	2.88148e-05	-1.03933e-10	-1.10279
196577891	chr3:196577891:A:G	0.000117319	-1.03933e-10	0.301222
196578153	chr3:196578153:C:T	0.000151568	-1.03933e-10	0.557353
196578351	chr3:196578351:A:G	4.15553e-05	-1.03933e-10	-0.736654
196578747	chr3:196578747:T:C	0.000106028	-1.03933e-10	0.200026
196579412	chr3:196579412:A:G	0.000104082	-1.03933e-10	0.181498
196579502	chr3:196579502:C:T	2.91166e-05	-1.09237	-3.67306e-10
196579741	chr3:196579741:C:T	0.000110514	-1.03933e-10	0.24146
196579995	chr3:196579995:G:A	3.72436e-05	-1.03933e-10	-0.846199
196580021	chr3:196580021:T:C	0.000106234	-1.03933e-10	0.201967
196580088	chr3:196580088:G:T	0.000106556	-1.03933e-10	0.204997
196580360	chr3:196580360:C:T	4.51499e-05	-1.03933e-10	-0.653691
196580572	chr3:196580572:G:A	1.69463e-05	-1.28526	-0.348371
196581007	chr3:196581007:A:G	0.000100269	-1.03933e-10	0.144178
196581419	chr3:196581419:T:C	2.1957e-05	-1.37459	-3.67306e-10
196581420	chr3:196581420:GA:G	2.21964e-05	-1.36375	-3.67306e-10
196581431	chr3:196581431:A:G	2.09064e-05	-1.42362	-3.67306e-10
196581436	chr3:196581436:G:A	2.18597e-05	-1.37903	-3.67306e-10
196581457	chr3:196581457:T:C	2.16737e-05	-1.38758	-3.67306e-10
196581621	chr3:196581621:C:T	0.000107978	-1.03933e-10	0.218252
196581662	chr3:196581662:G:A	2.90924e-05	-1.03933e-10	-1.0932
196581664	chr3:196581664:A:C	0.000105353	-1.03933e-10	0.193635
196581673	chr3:196581673:A:G	0.000105606	-1.03933e-10	0.196034
196582001	chr3:196582001:G:A	3.91037e-05	0.27754	-1.075
196582010	chr3:196582010:A:C	3.71237e-05	-0.209383	-0.640041
196582116	chr3:196582116:A:G	0.000173578	-1.03933e-10	0.692951
196582295	chr3:196582295:G:A	4.16306e-05	-0.734844	-3.67306e-10
196582434	chr3:196582434:A:G	0.000105416	-1.03933e-10	0.194236
196582737	chr3:196582737:G:A	2.04053e-05	-1.44788	-3.67306e-10
196582865	chr3:196582865:A:T	2.21267e-05	-1.03933e-10	-1.36689
196583031	chr3:196583031:C:T	1.78958e-05	-1.31549	-0.263629
196583156	chr3:196583156:G:C	2.69248e-05	-1.03933e-10	-1.17063
196583230	chr3:196583230:G:A	4.13122e-05	-1.03933e-10	-0.742522
196583246	chr3:196583246:G:A	4.87819e-05	0.218858	-0.795176
196583252	chr3:196583252:A:T	1.73283e-05	-1.28955	-0.321788
196583774	chr3:196583774:G:A	7.72357e-05	-1.03933e-10	-0.116817
196583822	chr3:196583822:AT:A	2.23307e-05	-1.35772	-3.67306e-10
196583858	chr3:196583858:G:A	3.38781e-05	-1.03933e-10	-0.940911
196583881	chr3:196583881:C:T	3.12913e-05	-1.03933e-10	-1.02034
196584078	chr3:196584078:C:T	2.19509e-05	-1.03933e-10	-1.37487
196584452	chr3:196584452:AGCTC:A	0.000119875	-1.03933e-10	0.322768
196584984	chr3:196584984:C:T	3.05233e-05	-1.04519	-3.67306e-10
196585014	chr3:196585014:G:A	3.91718e-05	-1.03933e-10	-0.79572
196585253	chr3:196585253:G:A	4.28686e-05	0.166075	-0.871614
196585689	chr3:196585689:A:G	3.45426e-05	-1.03933e-10	-0.921486
196585787	chr3:196585787:A:G	0.00010642	-1.03933e-10	0.203712
196586066	chr3:196586066:T:C	2.87756e-05	-1.10415	-3.67306e-10
196586080	chr3:196586080:T:C	2.78068e-05	-0.884741	-0.253658
196586553	chr3:196586553:CAGT:C	4.14705e-05	-1.03933e-10	-0.738695
196586599	chr3:196586599:A:T	9.55579e-05	-1.03933e-10	0.0960543
196586977	chr3:196586977:G:T	3.61649e-05	-1.03933e-10	-0.875591
196587065	chr3:196587065:G:C	0.000106507	-1.03933e-10	0.204534
196587160	chr3:196587160:T:C	0.000113573	-1.03933e-10	0.268764
196587340	chr3:196587340:A:G	2.19496e-05	-1.03933e-10	-1.37493
196587463	chr3:196587463:C:T	3.36652e-05	-0.947214	-3.67306e-10
196587840	chr3:196587840:C:T	7.24355e-06	-1.14639	-1.33718
196587881	chr3:196587881:A:G	5.25694e-06	-1.46722	-1.33691
196588003	chr3:196588003:T:C	7.10073e-05	1.09764	-1.29854
196588340	chr3:196588340:G:A	0.000192603	0.796954	-3.67306e-10
196588389	chr3:196588389:T:C	5.6636e-05	0.939883	-1.36692
196588435	chr3:196588435:T:C	2.24016e-05	-1.03933e-10	-1.35455
196588749	chr3:196588749:GAGAA:G	3.10561e-05	-1.03933e-10	-1.02788
196588927	chr3:196588927:C:G	2.28287e-05	-1.03933e-10	-1.33566
196589375	chr3:196589375:T:C	5.65237e-05	-1.03933e-10	-0.429019
196589426	chr3:196589426:G:C	2.20004e-05	-1.03933e-10	-1.37262
196589659	chr3:196589659:A:G	2.94081e-05	-1.1162	0.0337865
196589733	chr3:196589733:A:C	8.62048e-06	-0.998211	-1.31133
196590136	chr3:196590136:A:G	3.02939e-05	-1.03933e-10	-1.05273
196590229	chr3:196590229:C:A	2.31894e-05	-1.03933e-10	-1.31998
196590443	chr3:196590443:G:A	1.33067e-05	-1.47531	-0.400094
196590616	chr3:196590616:T:C	8.53471e-06	-1.53399	-0.785548
196590658	chr3:196590658:T:C	2.19971e-05	-1.03933e-10	-1.37277
196590748	chr3:196590748:A:G	3.46944e-05	-0.917101	-3.67306e-10
196590760	chr3:196590760:T:C	5.67336e-06	-1.3522	-1.3757
196591102	chr3:196591102:C:T	8.90863e-06	-1.49509	-0.781571
196591150	chr3:196591150:A:G	1.78437e-05	-0.935441	-0.646587
196591387	chr3:196591387:T:C	4.2548e-05	-1.03933e-10	-0.713045
196591412	chr3:196591412:G:A	0.000115424	-1.03933e-10	0.284935
196591597	chr3:196591597:A:G	5.82667e-06	-1.52284	-1.17839
196591600	chr3:196591600:G:C	5.6394e-06	-1.52976	-1.20414
196591601	chr3:196591601:G:A	5.83417e-06	-1.52904	-1.17091
196591607	chr3:196591607:A:G	5.82759e-06	-1.52856	-1.17251
196591617	chr3:196591617:C:T	5.82322e-06	-1.5286	-1.17323
196591641	chr3:196591641:G:A	1.73177e-05	-0.674557	-0.93739
196591689	chr3:196591689:A:G	1.91282e-05	-1.51251	-3.67306e-10
196591984	chr3:196591984:C:T	1.56556e-05	-1.44249	-0.270357
196592132	chr3:196592132:C:A	3.94057e-05	-1.03933e-10	-0.789768
196592215	chr3:196592215:G:T	5.13472e-06	-1.45206	-1.37559
196592250	chr3:196592250:C:G	2.5453e-05	-0.616849	-0.609996
196592269	chr3:196592269:G:A	5.05566e-06	-1.46757	-1.3756
196592352	chr3:196592352:C:T	4.37918e-05	-1.03933e-10	-0.684232
196592532	chr3:196592532:A:G	5.27729e-06	-1.47645	-1.32381
196593070	chr3:196593070:TTTTG:T	0.000737629	-1.03933e-10	2.13976
196593103	chr3:196593103:T:G	5.97423e-05	-1.03933e-10	-0.373638
196593272	chr3:196593272:A:T	0.000912858	-1.03933e-10	2.3529
196593444	chr3:196593444:A:G	8.23229e-06	-0.997956	-1.35766
196593759	chr3:196593759:A:T	6.66077e-05	-1.03933e-10	-0.264859
196593928	chr3:196593928:T:C	1.88727e-05	-1.52596	-3.67306e-10
196594007	chr3:196594007:C:T	6.54818e-06	-1.22788	-1.35661
196594331	chr3:196594331:G:C	4.93833e-05	-1.03933e-10	-0.564066
196594505	chr3:196594505:G:A	5.58009e-06	-1.4979	-1.24658
196595205	chr3:196595205:T:C	7.01619e-06	-1.15417	-1.36129
196595488	chr3:196595488:C:T	6.05523e-06	-1.52909	-1.13367
196596506	chr3:196596506:G:GA	5.96089e-05	-1.03933e-10	-0.375873
196596541	chr3:196596541:G:A	6.73912e-06	-1.25851	-1.29724
196596635	chr3:196596635:G:A	2.37344e-05	-1.03933e-10	-1.29675
196596733	chr3:196596733:G:A	4.68995e-05	-0.615672	-3.67306e-10
196596787	chr3:196596787:T:C	1.8717e-05	-1.53425	-3.67306e-10
196596796	chr3:196596796:A:G	9.70334e-05	-1.03933e-10	0.111376
196597005	chr3:196597005:A:G	5.78181e-06	-1.51839	-1.19057
196597096	chr3:196597096:G:A	2.9468e-05	-1.03933e-10	-1.08037
196597097	chr3:196597097:C:T	2.94781e-05	-1.03933e-10	-1.08003
196597269	chr3:196597269:G:A	6.88415e-06	-1.16402	-1.37044
196597527	chr3:196597527:G:A	3.16146e-05	-1.03933e-10	-1.01006
196597594	chr3:196597594:T:G	4.85464e-05	0.442153	-1.02331
196597809	chr3:196597809:G:A	2.45954e-05	-1.03933e-10	-1.26112
196597857	chr3:196597857:G:A	5.27642e-06	-1.52881	-1.27162
196598044	chr3:196598044:C:T	2.77914e-05	-1.03933e-10	-1.13895
196598177	chr3:196598177:A:G	7.05391e-05	-1.03933e-10	-0.207511
196598214	chr3:196598214:A:T	7.36734e-06	-1.18908	-1.27754
196598309	chr3:196598309:T:C	0.000116686	-1.03933e-10	0.295805
196598427	chr3:196598427:G:A	0.000139452	-1.03933e-10	0.47404
196598441	chr3:196598441:T:C	0.000147114	1.00166	-0.474125
196598512	chr3:196598512:G:A	2.24532e-05	-1.03933e-10	-1.35224
196598593	chr3:196598593:C:T	0.000120359	-0.764356	1.09116
196598645	chr3:196598645:T:C	4.73178e-06	-1.53401	-1.37536
196598675	chr3:196598675:A:T	1.1359e-05	-1.49583	-0.537839
196598745	chr3:196598745:A:G	6.06244e-06	-1.50254	-1.15903
196598989	chr3:196598989:C:T	4.87968e-05	-1.03933e-10	-0.576014
196599032	chr3:196599032:G:A	3.06575e-05	-1.03933e-10	-1.0408
196599172	chr3:196599172:G:C	1.07836e-05	-0.756699	-1.32895
196599353	chr3:196599353:G:A	5.51644e-05	-1.03933e-10	-0.45336
196599365	chr3:196599365:T:C	2.72293e-05	-1.03933e-10	-1.15938
196599399	chr3:196599399:G:A	2.19679e-05	-1.03933e-10	-1.3741
196599743	chr3:196599743:T:C	6.19688e-05	-1.03933e-10	-0.337047
196599947	chr3:196599947:AG:A	4.96316e-06	-1.49088	-1.37076
196600137	chr3:196600137:C:T	9.60023e-05	0.921235	-0.820541
196600175	chr3:196600175:G:A	4.93358e-06	-1.49963	-1.36798
196600252	chr3:196600252:A:G	4.91109e-06	-1.504	-1.36819
196600349	chr3:196600349:T:C	8.59388e-06	-1.40169	-0.910936
196600420	chr3:196600420:A:G	3.49155e-05	-1.03933e-10	-0.910748
196600533	chr3:196600533:G:A	2.45166e-05	-1.03933e-10	-1.26433
196600557	chr3:196600557:C:T	2.48678e-05	-1.03933e-10	-1.25011
196600931	chr3:196600931:G:A	8.68427e-06	-1.42087	-0.881299
196600977	chr3:196600977:G:A	8.49536e-06	-1.41322	-0.910936
196601005	chr3:196601005:T:C	8.54165e-06	-1.40619	-0.912534
196601221	chr3:196601221:T:C	3.05681e-05	-1.04372	-3.67306e-10
196601420	chr3:196601420:G:C	2.19926e-05	-1.03933e-10	-1.37297
196601508	chr3:196601508:T:C	2.1939e-05	-1.03933e-10	-1.37541
196601564	chr3:196601564:G:A	3.0619e-05	-1.04206	-3.67306e-10
196601614	chr3:196601614:C:A	8.77315e-06	-1.38107	-0.910911
196601978	chr3:196601978:A:G	2.66455e-05	0.158682	-1.33974
196602067	chr3:196602067:T:C	8.56991e-06	-1.37404	-0.941379
196602156	chr3:196602156:A:G	2.3186e-05	-1.03933e-10	-1.32013
196602285	chr3:196602285:C:A	2.19341e-05	-1.03933e-10	-1.37563
196602346	chr3:196602346:T:G	3.43914e-05	-1.03933e-10	-0.925871
196602367	chr3:196602367:T:C	4.1092e-05	-1.03933e-10	-0.747865
196602448	chr3:196602448:C:G	8.53145e-06	-1.40973	-0.910185
196602501	chr3:196602501:G:A	3.16319e-05	-1.30657	0.297056
196602633	chr3:196602633:T:C	3.56635e-05	-1.03933e-10	-0.88955
196602645	chr3:196602645:C:T	7.89029e-06	-1.50608	-0.891969
196602690	chr3:196602690:A:G	3.74165e-05	-1.03933e-10	-0.841565
196602786	chr3:196602786:T:A	8.5758e-06	-1.40358	-0.911154
196602815	chr3:196602815:T:A	2.19335e-05	-1.03933e-10	-1.37566
196603285	chr3:196603285:T:C	6.98212e-06	-1.50684	-1.01348
196603321	chr3:196603321:T:C	9.01433e-06	-1.40923	-0.855633
196603328	chr3:196603328:C:A	8.52344e-06	-1.43387	-0.886985
196603355	chr3:196603355:G:A	8.82225e-05	1.34689	-1.33071
196603372	chr3:196603372:G:A	1.87702e-05	-1.53141	-3.67306e-10
196603378	chr3:196603378:G:A	9.98365e-06	-1.40817	-0.754556
196603545	chr3:196603545:T:C	7.42773e-05	-1.03933e-10	-0.155873
196603769	chr3:196603769:T:C	2.19418e-05	-1.03933e-10	-1.37528
196603942	chr3:196603942:C:T	2.33038e-05	-1.03933e-10	-1.31506
196604000	chr3:196604000:G:T	2.09539e-05	-1.42135	-3.67306e-10
196604050	chr3:196604050:T:A	9.92602e-06	-1.42265	-0.745868
196604215	chr3:196604215:G:A	5.47812e-05	-1.03933e-10	-0.460332
196604228	chr3:196604228:G:A	2.23699e-05	-1.03933e-10	-1.35596
196604441	chr3:196604441:G:GT	3.53003e-05	-1.03933e-10	-0.899788
196604731	chr3:196604731:C:T	9.45697e-06	-1.44037	-0.776562
196604873	chr3:196604873:C:T	1.9335e-05	-1.50176	-3.67306e-10
196605025	chr3:196605025:C:G	8.49714e-06	-1.2542	-1.06975
196605192	chr3:196605192:G:A	9.00886e-06	-1.46021	-0.805255
196605491	chr3:196605491:T:C	7.50469e-05	-1.03933e-10	-0.145565
196605601	chr3:196605601:A:G	5.25461e-05	-1.03933e-10	-0.501987
196605863	chr3:196605863:G:A	7.1232e-06	-1.51331	-0.987011
196605880	chr3:196605880:A:G	3.04597e-05	-1.03933e-10	-1.04727
196606240	chr3:196606240:G:A	6.73613e-05	-1.03933e-10	-0.253608
196606374	chr3:196606374:T:C	3.20851e-05	-1.03933e-10	-0.995286
196606415	chr3:196606415:T:C	1.02971e-05	-1.30607	-0.825748
196606796	chr3:196606796:T:C	3.67343e-05	-1.03933e-10	-0.859967
196606929	chr3:196606929:G:A	2.37884e-05	-1.03933e-10	-1.29448
196606997	chr3:196606997:C:T	9.41155e-06	-1.31492	-0.906821
196607124	chr3:196607124:C:T	2.27205e-05	-1.03933e-10	-1.34041
196607128	chr3:196607128:A:T	9.3477e-06	-1.29411	-0.934436
196607131	chr3:196607131:C:T	2.13832e-05	-1.27045	-0.130619
196607258	chr3:196607258:G:A	1.0408e-05	-0.783821	-1.33728
196607545	chr3:196607545:G:A	7.12551e-06	-1.43335	-1.06665
196607659	chr3:196607659:G:A	8.40697e-06	-1.44875	-0.88587
196607889	chr3:196607889:G:A	1.03867e-05	-1.19029	-0.932859
196607926	chr3:196607926:G:A	2.52616e-05	-1.03933e-10	-1.23439
196608219	chr3:196608219:C:A	3.70412e-05	-0.0851599	-0.766489
196608235	chr3:196608235:G:A	2.39426e-05	-1.03933e-10	-1.28802
196608322	chr3:196608322:T:C	7.18455e-06	-1.53422	-0.957526
196608595	chr3:196608595:A:G	0.000141903	-1.03933e-10	0.491467
196609495	chr3:196609495:G:T	2.67778e-05	-1.03933e-10	-1.1761
196609553	chr3:196609553:T:C	2.54003e-05	-1.03933e-10	-1.22892
196609921	chr3:196609921:C:T	8.27762e-06	-0.982021	-1.3681
196610140	chr3:196610140:C:A	2.2436e-05	-1.03933e-10	-1.35301
196610326	chr3:196610326:G:A	1.03931e-05	-1.06663	-1.05591
196610541	chr3:196610541:T:C	2.28712e-05	-1.03933e-10	-1.3338
196610718	chr3:196610718:G:A	2.38806e-05	-1.29061	-3.67306e-10
196610799	chr3:196610799:G:A	4.85128e-06	-1.51033	-1.3741
196610975	chr3:196610975:AG:A	9.30358e-06	-1.29427	-0.939009
196611049	chr3:196611049:A:G	4.36405e-05	-0.687693	-3.67306e-10
196611370	chr3:196611370:C:A	3.48653e-05	-1.03933e-10	-0.912186
196611835	chr3:196611835:T:C	2.32309e-05	-1.03933e-10	-1.3182
196612004	chr3:196612004:A:G	3.33633e-05	0.40401	-1.36023
196612349	chr3:196612349:G:A	2.3809e-05	-1.03933e-10	-1.29361
196612762	chr3:196612762:C:T	4.42069e-05	-1.03933e-10	-0.674797
196612786	chr3:196612786:G:A	0.000151819	0.55901	-3.67306e-10
196612981	chr3:196612981:G:A	2.53079e-05	0.0715805	-1.30414
196613044	chr3:196613044:T:C	2.86525e-05	0.252301	-1.36074
196613374	chr3:196613374:T:G	2.36151e-05	-1.03933e-10	-1.30179
196613596	chr3:196613596:A:G	4.84665e-06	-1.50999	-1.3754
196613627	chr3:196613627:G:A	2.40336e-05	-1.03933e-10	-1.28423
196613654	chr3:196613654:C:T	2.45898e-05	-1.03933e-10	-1.26135
196613759	chr3:196613759:G:A	1.73699e-05	-0.825242	-0.783697
196613812	chr3:196613812:G:A	1.81806e-05	-0.829124	-0.734202
196613853	chr3:196613853:A:C	0.000114047	-1.03933e-10	0.272936
196613889	chr3:196613889:ACAGTGGCT:A	3.03325e-05	-1.03933e-10	-1.05146
196614012	chr3:196614012:C:T	4.83735e-06	-1.51263	-1.37468
196614069	chr3:196614069:T:C	2.19325e-05	-1.03933e-10	-1.37571
196614308	chr3:196614308:T:G	8.99651e-06	-1.32511	-0.941728
196614333	chr3:196614333:C:T	1.3636e-05	-0.507542	-1.34342
196614443	chr3:196614443:C:T	2.43957e-05	-1.03933e-10	-1.26927
196614642	chr3:196614642:A:C	4.85668e-06	-1.52576	-1.35756
196614962	chr3:196614962:T:C	6.29971e-06	-1.41426	-1.20892
196615339	chr3:196615339:A:G	4.19854e-05	-1.03933e-10	-0.726356
196615670	chr3:196615670:C:T	6.41477e-06	-1.24982	-1.35526
196615778	chr3:196615778:C:T	4.42513e-05	-0.673793	-3.67306e-10
196616280	chr3:196616280:T:C	3.94465e-05	-1.03933e-10	-0.788734
196616482	chr3:196616482:A:G	7.53608e-06	-1.1117	-1.33228
196616903	chr3:196616903:C:T	6.31044e-06	-1.47593	-1.14554
196616918	chr3:196616918:G:A	9.33513e-05	-1.03933e-10	0.0726912
196616942	chr3:196616942:C:T	2.23891e-05	-1.03933e-10	-1.35511
196616946	chr3:196616946:A:G	2.92861e-05	-1.44808	0.361516
196616998	chr3:196616998:A:C	2.24785e-05	-0.154885	-1.19623
196617039	chr3:196617039:G:A	0.000667302	-1.03933e-10	2.03956
196617151	chr3:196617151:C:T	4.14602e-05	-1.03933e-10	-0.738945
196617291	chr3:196617291:A:G	1.95104e-05	-0.119195	-1.37353
196617331	chr3:196617331:T:C	0.000182796	-1.03933e-10	0.744695
196617405	chr3:196617405:A:G	4.21518e-05	-1.03933e-10	-0.722401
196617493	chr3:196617493:T:C	0.000104495	-1.03933e-10	0.185458
196617519	chr3:196617519:C:T	5.62136e-06	-1.52807	-1.20903
196617835	chr3:196617835:G:A	5.68665e-06	-1.52459	-1.20097
196617946	chr3:196617946:G:GC	2.79334e-05	0.200201	-1.33406
196618278	chr3:196618278:A:C	1.74045e-05	-1.53405	-0.0728937
196618306	chr3:196618306:C:T	2.70074e-05	-1.03933e-10	-1.16757
196618344	chr3:196618344:A:T	3.97513e-05	-0.127421	-0.653616
196618669	chr3:196618669:C:T	9.14138e-06	-1.45538	-0.795487
196618766	chr3:196618766:C:A	5.09208e-06	-1.51973	-1.31626
196619116	chr3:196619116:G:A	4.78894e-05	0.741362	-1.33615
196619448	chr3:196619448:C:T	9.38463e-05	-1.03933e-10	0.0779796
196619717	chr3:196619717:A:T	1.59172e-05	-1.52595	-0.17033
196619873	chr3:196619873:T:C	2.93448e-05	-1.03933e-10	-1.08456
196619874	chr3:196619874:A:C	3.005e-05	-1.03933e-10	-1.06082
196619896	chr3:196619896:C:T	3.30647e-05	-1.03933e-10	-0.965212
196619920	chr3:196619920:A:G	8.6111e-06	-1.48226	-0.828367
196620440	chr3:196620440:TC:T	3.78861e-05	0.398509	-1.2276
196620566	chr3:196620566:T:C	1.78039e-05	-0.412715	-1.17154
196620634	chr3:196620634:C:T	3.86279e-05	-0.809704	-3.67306e-10
196620833	chr3:196620833:T:C	1.35238e-05	-0.5448	-1.31443
196620901	chr3:196620901:C:T	9.09138e-05	-1.03933e-10	0.046233
196621160	chr3:196621160:AG:A	4.3031e-05	-1.03933e-10	-0.701759
196621183	chr3:196621183:C:A	3.85192e-05	-1.03933e-10	-0.812523
196621450	chr3:196621450:G:A	8.79816e-05	-1.03933e-10	0.0134492
196621485	chr3:196621485:T:C	3.48871e-05	-0.0222461	-0.889315
196621507	chr3:196621507:T:C	4.06098e-05	0.614552	-1.37422
196621549	chr3:196621549:TA:T	4.31682e-05	-0.0117501	-0.686825
196621553	chr3:196621553:C:G	1.91922e-05	-1.53258	0.0234074
196621886	chr3:196621886:G:A	3.8226e-05	-1.03933e-10	-0.820162
196622133	chr3:196622133:C:T	3.25136e-05	-1.43758	0.455564
196622363	chr3:196622363:T:C	1.9489e-05	-0.193439	-1.30039
196622438	chr3:196622438:A:G	2.29941e-05	-1.03933e-10	-1.32844
196622723	chr3:196622723:T:C	2.53244e-05	-1.03933e-10	-1.23191
196622944	chr3:196622944:C:T	8.02952e-05	-0.0779693	-3.67306e-10
196623052	chr3:196623052:C:T	1.36681e-05	-1.32151	-0.527103
196623083	chr3:196623083:A:G	6.64956e-06	-1.48968	-1.07945
196623294	chr3:196623294:A:G	1.20832e-05	-1.03214	-0.939725
196623465	chr3:196623465:C:T	6.39841e-05	-1.03933e-10	-0.305043
196623970	chr3:196623970:G:A	1.94885e-05	-0.264981	-1.22887
196624005	chr3:196624005:T:C	2.91245e-05	-1.42432	0.332224
196624039	chr3:196624039:G:A	4.7412e-05	0.710148	-1.31495
196624124	chr3:196624124:A:C	2.38704e-05	-1.03933e-10	-1.29104
196624168	chr3:196624168:C:T	4.86248e-05	-1.03933e-10	-0.579544
196624274	chr3:196624274:AT:A	5.6615e-05	-1.03933e-10	-0.427405
196624344	chr3:196624344:C:T	1.94729e-05	-0.263592	-1.23106
196624508	chr3:196624508:C:T	1.17166e-05	-1.5331	-0.469572
196624792	chr3:196624792:A:G	2.23609e-05	-0.0688865	-1.28748
196625230	chr3:196625230:C:T	2.37599e-05	-1.03933e-10	-1.29568
196625963	chr3:196625963:C:T	2.28239e-05	-1.03933e-10	-1.33587
196626369	chr3:196626369:A:G	8.357e-05	-1.03933e-10	-0.0379942
196626489	chr3:196626489:G:A	3.96004e-05	-1.03933e-10	-0.78484
196626545	chr3:196626545:G:A	2.86765e-05	-1.03933e-10	-1.1076
196626645	chr3:196626645:C:T	6.37503e-05	-1.03933e-10	-0.308705
196626685	chr3:196626685:C:T	8.25829e-06	-1.35676	-0.995704
196627147	chr3:196627147:C:T	2.28823e-05	-1.03933e-10	-1.33332
196627149	chr3:196627149:G:A	4.73167e-06	-1.53384	-1.37556
196627532	chr3:196627532:C:T	7.39005e-05	-1.03933e-10	-0.160959
196627586	chr3:196627586:C:T	2.83321e-05	-1.03933e-10	-1.11968
196627630	chr3:196627630:C:T	2.19492e-05	-1.42856	0.053612
196627752	chr3:196627752:C:T	2.53928e-05	-1.35125	0.122042
196628080	chr3:196628080:G:A	3.53165e-05	-1.03933e-10	-0.899329
196628083	chr3:196628083:C:G	2.51803e-05	-1.03933e-10	-1.23762
196628489	chr3:196628489:T:C	0.000110112	1.61267	-1.37484
196628648	chr3:196628648:C:T	3.70158e-05	-0.852334	-3.67306e-10
196628649	chr3:196628649:G:A	1.9644e-05	-1.48591	-3.67306e-10
196628797	chr3:196628797:T:C	6.18975e-06	-1.47563	-1.16516
196628921	chr3:196628921:TTTTTA:T	2.30086e-05	-1.03933e-10	-1.32781
196628943	chr3:196628943:T:C	6.27126e-06	-1.48004	-1.14766
196628951	chr3:196628951:T:G	1.57828e-05	-1.50177	-0.202987
196629233	chr3:196629233:C:T	5.196e-05	-1.03933e-10	-0.513204
196629309	chr3:196629309:A:C	2.36536e-05	-1.03933e-10	-1.30016
196629446	chr3:196629446:T:C	6.27495e-06	-1.47458	-1.15253
196629589	chr3:196629589:AAAAATGTTAAAC:A	3.52307e-05	-1.03933e-10	-0.90176
196629615	chr3:196629615:C:T	2.35719e-05	-1.03933e-10	-1.30362
196630255	chr3:196630255:A:T	3.87032e-05	-0.807756	-3.67306e-10
196630491	chr3:196630491:C:T	7.92257e-05	1.01402	-1.1054
196630544	chr3:196630544:G:A	1.68913e-05	-1.49244	-0.144444
196630846	chr3:196630846:C:T	3.3332e-05	-1.03933e-10	-0.95716
196630966	chr3:196630966:T:C	5.171e-05	-1.03933e-10	-0.518028
196631434	chr3:196631434:T:C	7.28131e-05	-1.03933e-10	-0.175783
196631608	chr3:196631608:G:A	9.37205e-05	-1.03933e-10	0.0766389
196631765	chr3:196631765:G:T	2.5631e-05	-1.40653	0.186653
196631909	chr3:196631909:G:A	5.9482e-06	-1.45987	-1.22072
196631972	chr3:196631972:G:T	3.6848e-05	-0.406509	-0.450368
196631993	chr3:196631993:A:G	0.000126817	-1.03933e-10	0.379063
196632169	chr3:196632169:G:A	7.17571e-05	-1.03933e-10	-0.190391
196632265	chr3:196632265:GA:G	5.37026e-05	0.441754	-0.921972
196632439	chr3:196632439:G:A	0.00121984	2.8554	-0.212598
196632480	chr3:196632480:G:A	2.27904e-05	-1.03933e-10	-1.33734
196632572	chr3:196632572:G:A	1.29021e-05	-0.569504	-1.33679
196632836	chr3:196632836:C:T	7.87801e-06	-1.04617	-1.35343
196632847	chr3:196632847:G:A	2.44788e-05	-1.03933e-10	-1.26587
196633102	chr3:196633102:C:T	1.89197e-05	-1.20548	-0.317998
196633174	chr3:196633174:C:T	6.22553e-06	-1.52144	-1.11358
196633290	chr3:196633290:C:T	0.00016515	0.586745	0.0564307
196633337	chr3:196633337:C:T	0.000137543	-1.03933e-10	0.460256
196633725	chr3:196633725:C:T	1.12702e-05	-1.52417	-0.517343
196633959	chr3:196633959:A:T	0.0001672	1.74316	-1.08765
196634017	chr3:196634017:G:A	5.54203e-05	-1.03933e-10	-0.448733
196634358	chr3:196634358:C:T	2.7076e-05	-1.03933e-10	-1.16503
196634976	chr3:196634976:C:T	3.575e-05	-0.565914	-0.321215
196635013	chr3:196635013:G:T	3.45226e-05	-0.598318	-0.323747
196635163	chr3:196635163:G:A	2.40585e-05	-1.03933e-10	-1.28319
196635178	chr3:196635178:G:C	2.26628e-05	-1.03933e-10	-1.34296
196635405	chr3:196635405:T:G	2.27238e-05	-1.03933e-10	-1.34027
196635414	chr3:196635414:CCTT:C	5.61355e-06	-1.48124	-1.25726
196635694	chr3:196635694:G:C	0.000107686	-1.03933e-10	0.215541
196635708	chr3:196635708:G:A	0.000523076	-1.03933e-10	1.79605
196635795	chr3:196635795:A:AC	9.68546e-06	-1.51571	-0.677339
196635826	chr3:196635826:G:T	9.77953e-05	-1.03933e-10	0.119198
196636309	chr3:196636309:G:A	5.67216e-06	-1.50044	-1.22767
196637285	chr3:196637285:A:G	7.26361e-06	-1.39354	-1.08726
196637530	chr3:196637530:A:C	5.52993e-06	-1.49395	-1.25956
196637629	chr3:196637629:G:A	2.89138e-05	-1.03933e-10	-1.09936
196637759	chr3:196637759:G:T	2.19723e-05	-1.03933e-10	-1.3739
196637920	chr3:196637920:T:TGA	8.42247e-06	-1.51657	-0.816209
196638318	chr3:196638318:T:A	7.96797e-06	-1.48405	-0.904194
196638673	chr3:196638673:A:C	4.80542e-05	0.400698	-0.992048
196638894	chr3:196638894:A:G	3.03198e-05	0.299162	-1.35104
196639048	chr3:196639048:T:G	0.000191234	1.69903	-0.909215
196639259	chr3:196639259:C:A	6.27957e-06	-1.46669	-1.15969
196639393	chr3:196639393:C:T	1.74107e-05	-1.43392	-0.172676
196639449	chr3:196639449:C:G	1.66611e-05	-0.573168	-1.07744
196639483	chr3:196639483:G:A	4.52191e-05	-1.03933e-10	-0.652159
196639618	chr3:196639618:G:A	2.19357e-05	-1.03933e-10	-1.37557
196639828	chr3:196639828:C:T	9.86338e-06	-1.24285	-0.931997
196639988	chr3:196639988:C:G	1.91747e-05	-1.51009	-3.67306e-10
196640138	chr3:196640138:G:A	2.12351e-05	-1.40802	-3.67306e-10
196640613	chr3:196640613:C:T	6.25851e-06	-1.27974	-1.35
196640800	chr3:196640800:CCT:C	2.36691e-05	0.0347492	-1.33426
196640864	chr3:196640864:G:A	2.57237e-05	-1.03933e-10	-1.21627
196640897	chr3:196640897:T:G	3.70718e-05	-1.03933e-10	-0.850822
196640988	chr3:196640988:G:A	3.65444e-05	-0.865152	-3.67306e-10
196641059	chr3:196641059:G:A	8.73679e-06	-1.40871	-0.88743
196641065	chr3:196641065:G:A	8.44908e-06	-1.39781	-0.931809
196641075	chr3:196641075:G:A	9.30622e-06	-1.19494	-1.03806
196641206	chr3:196641206:T:A	1.89931e-05	-0.304022	-1.21558
196641401	chr3:196641401:C:G	5.42302e-06	-1.4331	-1.33992
196641402	chr3:196641402:A:T	7.83376e-06	-1.44381	-0.961431
196641481	chr3:196641481:C:CT	2.64391e-05	-1.03933e-10	-1.18883
196641487	chr3:196641487:G:A	2.27254e-05	-0.533995	-0.8062
196641565	chr3:196641565:T:C	4.81621e-06	-1.5163	-1.37539
196641630	chr3:196641630:A:G	2.64236e-05	0.0523514	-1.24177
196641767	chr3:196641767:C:T	5.50682e-06	-1.5062	-1.2515
196642290	chr3:196642290:AAG:A	2.25158e-05	-1.03933e-10	-1.34946
196642291	chr3:196642291:AG:A	3.38557e-05	-1.03933e-10	-0.941572
196642324	chr3:196642324:C:A	8.41527e-05	-0.0310459	-3.67306e-10
196642456	chr3:196642456:G:A	4.05766e-05	-0.233933	-0.526554
196642779	chr3:196642779:T:C	7.28923e-05	-1.03933e-10	-0.174696
196643207	chr3:196643207:G:A	2.19334e-05	-1.03933e-10	-1.37567
196643565	chr3:196643565:GGA:G	8.23749e-06	-1.41925	-0.935731
196643844	chr3:196643844:G:C	2.79947e-05	-1.03933e-10	-1.13166
196643969	chr3:196643969:C:T	2.65163e-05	-1.07367	-0.112244
196644011	chr3:196644011:A:T	2.29134e-05	-1.03933e-10	-1.33196
196644545	chr3:196644545:G:T	2.92969e-05	-1.03933e-10	-1.0862
196644628	chr3:196644628:G:A	1.8734e-05	-1.53334	-3.67306e-10
196645141	chr3:196645141:C:T	1.92519e-05	-1.50607	-3.67306e-10
196645227	chr3:196645227:G:A	2.22065e-05	-1.03933e-10	-1.36329
196645837	chr3:196645837:C:T	1.17936e-05	-1.49463	-0.5015
196645872	chr3:196645872:G:A	7.54673e-05	-1.03933e-10	-0.139979
196646066	chr3:196646066:G:A	9.57364e-05	1.38122	-1.2833
196646124	chr3:196646124:A:T	3.6315e-05	-0.871449	-3.67306e-10
196646135	chr3:196646135:AGGCCATC:A	2.23019e-05	-1.03933e-10	-1.35901
196646167	chr3:196646167:C:T	5.14186e-06	-1.53264	-1.29363
196646336	chr3:196646336:C:G	1.64943e-05	-1.53408	-0.126582
196646504	chr3:196646504:TGGC:T	4.60392e-05	-0.634186	-3.67306e-10
196646535	chr3:196646535:T:A	1.91457e-05	-1.44301	-0.068586
196646537	chr3:196646537:G:A	6.78955e-06	-1.18474	-1.36356
196646540	chr3:196646540:T:C	4.79585e-05	-1.03933e-10	-0.593343
196646685	chr3:196646685:G:A	9.07778e-06	-1.42569	-0.832157
196646711	chr3:196646711:C:T	1.70915e-05	-0.475237	-1.14986
196646750	chr3:196646750:T:C	2.74573e-05	-1.35194	0.200895
196646759	chr3:196646759:A:G	1.84371e-05	-0.364703	-1.18461
196646781	chr3:196646781:T:C	1.70642e-05	-0.425981	-1.20071
196646869	chr3:196646869:C:T	2.59916e-05	-1.03933e-10	-1.2059
196646992	chr3:196646992:C:T	2.51906e-05	-1.03933e-10	-1.23721
196647158	chr3:196647158:T:C	4.86876e-06	-1.50644	-1.3744
196647684	chr3:196647684:G:A	1.34423e-05	-1.47533	-0.389939
196647848	chr3:196647848:T:C	6.64115e-06	-1.19468	-1.37571
196647849	chr3:196647849:G:A	6.45991e-05	-0.648592	0.353113
196648023	chr3:196648023:A:G	5.44852e-06	-1.39435	-1.37398
196648121	chr3:196648121:C:T	6.09358e-05	-0.613476	0.259618
196648269	chr3:196648269:T:G	4.6674e-05	-1.39196	0.771473
196648480	chr3:196648480:C:T	2.29371e-05	-0.155146	-1.17578
196648505	chr3:196648505:G:A	6.88585e-05	-0.687857	0.456232
196648557	chr3:196648557:G:A	5.48364e-06	-1.44499	-1.31691
196649292	chr3:196649292:T:C	8.3162e-05	-1.03933e-10	-0.0428874
196649342	chr3:196649342:T:C	3.97903e-05	-1.03933e-10	-0.780056
196649505	chr3:196649505:T:C	3.03003e-05	-0.416007	-0.636515
196649654	chr3:196649654:G:A	2.75927e-05	-1.03933e-10	-1.14613
196650211	chr3:196650211:G:C	5.39812e-05	-0.629197	0.154154
196650246	chr3:196650246:C:T	8.48495e-05	-1.03933e-10	-0.0227989
196650571	chr3:196650571:G:A	6.72015e-06	-1.22318	-1.33539
196650665	chr3:196650665:C:T	2.31524e-05	-1.03933e-10	-1.32158
196650721	chr3:196650721:T:A	2.22998e-05	-1.03933e-10	-1.3591
196650879	chr3:196650879:C:T	5.31245e-06	-1.47543	-1.3182
196651147	chr3:196651147:A:G	5.48656e-06	-1.47121	-1.29016
196651213	chr3:196651213:C:G	2.2063e-05	-1.03933e-10	-1.36977
196651504	chr3:196651504:C:T	2.32716e-05	-1.03933e-10	-1.31644
196651562	chr3:196651562:A:T	1.40555e-05	-0.557347	-1.26332
196651636	chr3:196651636:G:A	2.22512e-05	-1.03933e-10	-1.36128
196651649	chr3:196651649:C:A	0.000114731	-1.03933e-10	0.278912
196651702	chr3:196651702:T:G	2.29596e-05	-1.03933e-10	-1.32994
196651834	chr3:196651834:G:A	5.55291e-06	-1.37404	-1.37532
196652086	chr3:196652086:C:T	7.51746e-05	-1.03933e-10	-0.143866
196652185	chr3:196652185:T:C	2.43325e-05	-1.03933e-10	-1.27187
196652348	chr3:196652348:T:C	7.35077e-06	-1.12241	-1.34646
196652480	chr3:196652480:A:G	5.6675e-06	-1.3695	-1.35943
196652530	chr3:196652530:G:T	3.08166e-05	-1.03933e-10	-1.03563
196652637	chr3:196652637:T:C	9.76465e-06	-1.53402	-0.650894
196652674	chr3:196652674:A:G	2.23041e-05	-1.03933e-10	-1.35891
196652676	chr3:196652676:T:C	2.24903e-05	-1.03933e-10	-1.35059
196652681	chr3:196652681:T:C	2.33972e-05	-1.03933e-10	-1.31106
196652825	chr3:196652825:T:C	2.22903e-05	-1.03933e-10	-1.35953
196652972	chr3:196652972:T:C	6.17542e-06	-1.48899	-1.15411
196653026	chr3:196653026:A:G	1.7489e-05	-1.39964	-0.20247
196653035	chr3:196653035:C:T	6.32785e-06	-1.53394	-1.08478
196653045	chr3:196653045:T:C	8.06477e-06	-1.02141	-1.35476
196653085	chr3:196653085:G:A	8.60777e-06	-1.51928	-0.791735
196653122	chr3:196653122:G:T	7.64641e-06	-1.09892	-1.33052
196653141	chr3:196653141:G:A	3.54795e-05	-1.03933e-10	-0.894724
196653435	chr3:196653435:G:A	1.30286e-05	-0.908631	-0.987902
196653482	chr3:196653482:C:T	2.22293e-05	-1.03933e-10	-1.36227
196653505	chr3:196653505:A:C	2.35147e-05	-1.03933e-10	-1.30605
196653736	chr3:196653736:T:C	8.65545e-06	-1.25871	-1.04678
196653759	chr3:196653759:A:G	5.66991e-05	-1.03933e-10	-0.425921
196653877	chr3:196653877:C:G	0.000176324	-1.48892	2.19756
196653880	chr3:196653880:G:A	2.20837e-05	-1.03933e-10	-1.36884
196654088	chr3:196654088:G:A	2.26288e-05	-1.03933e-10	-1.34446
196654267	chr3:196654267:C:T	1.36103e-05	-0.555595	-1.29726
196654268	chr3:196654268:G:A	1.33585e-05	-1.36873	-0.502797
196654965	chr3:196654965:A:G	6.12735e-06	-1.30145	-1.34946
196655056	chr3:196655056:A:G	5.82991e-06	-1.33906	-1.36162
196655085	chr3:196655085:A:ATCAG	6.17434e-05	-1.03933e-10	-0.340692
196655140	chr3:196655140:T:C	6.89003e-06	-1.53354	-1.00006
196655809	chr3:196655809:T:C	3.37321e-05	-0.945229	-3.67306e-10
196655823	chr3:196655823:T:C	2.82807e-05	-0.250436	-0.871062
196655885	chr3:196655885:A:G	1.45955e-05	-0.513439	-1.26953
196655911	chr3:196655911:G:A	2.57924e-05	-1.03933e-10	-1.2136
196656330	chr3:196656330:C:T	2.74221e-05	-0.562022	-0.590306
196656344	chr3:196656344:G:T	1.14397e-05	-1.42271	-0.603877
196656556	chr3:196656556:G:A	3.52062e-05	0.266263	-1.16872
196656932	chr3:196656932:G:A	5.71816e-06	-1.35214	-1.36789
196657016	chr3:196657016:C:T	1.87321e-05	-1.53344	-3.67306e-10
196657118	chr3:196657118:C:T	2.3938e-05	-1.03933e-10	-1.28821
196657142	chr3:196657142:T:G	1.62927e-05	-1.53098	-0.141982
196657444	chr3:196657444:G:A	2.86184e-05	-1.03933e-10	-1.10963
196657488	chr3:196657488:A:G	2.5978e-05	-0.77399	-0.432439
196657630	chr3:196657630:C:T	3.09265e-05	-1.4131	0.381038
196657648	chr3:196657648:A:G	4.47827e-05	-1.53309	0.871233
196657731	chr3:196657731:A:G	6.26888e-06	-1.29784	-1.33024
196657743	chr3:196657743:A:G	1.53835e-05	-0.360168	-1.37021
196657994	chr3:196657994:T:C	0.000161804	-0.706361	1.32907
196658560	chr3:196658560:C:T	9.6884e-06	-1.31589	-0.876855
196658566	chr3:196658566:G:A	7.15626e-05	-1.03933e-10	-0.193106
196658627	chr3:196658627:A:G	2.85392e-05	-0.826119	-0.286282
196658640	chr3:196658640:C:T	2.01095e-05	-1.46249	-3.67306e-10
196658687	chr3:196658687:C:T	2.58781e-05	-1.03933e-10	-1.21028
196658693	chr3:196658693:C:T	1.96675e-05	-1.48471	-3.67306e-10
196658806	chr3:196658806:A:G	5.63298e-06	-1.43389	-1.30115
196658863	chr3:196658863:G:A	6.05624e-06	-1.5314	-1.13119
196658902	chr3:196658902:A:G	3.82655e-05	-1.16806	0.348932
196659104	chr3:196659104:G:A	0.000393469	-1.03933e-10	1.51132
196659212	chr3:196659212:G:A	2.46027e-05	-0.0715136	-1.18931
196659441	chr3:196659441:G:A	1.45974e-05	-1.5328	-0.250032
196659528	chr3:196659528:T:C	9.50051e-06	-1.48745	-0.724881
196660892	chr3:196660892:G:A	3.61857e-05	-1.03933e-10	-0.875014
196661228	chr3:196661228:G:C	1.64984e-05	-1.5207	-0.139715
196662179	chr3:196662179:GACAAGGATTTCATAGCAGGACGACGAC:G	8.49036e-06	-1.17163	-1.15311
196662231	chr3:196662231:G:A	4.77429e-05	-1.03933e-10	-0.597849
196662543	chr3:196662543:A:G	2.96597e-05	-1.03933e-10	-1.07389
196662567	chr3:196662567:G:A	3.15894e-05	-1.03933e-10	-1.01086
196662643	chr3:196662643:C:G	3.7571e-05	-1.03933e-10	-0.837446
196662709	chr3:196662709:A:G	7.57761e-06	-1.24032	-1.19816
196662825	chr3:196662825:C:T	2.29354e-05	-1.03933e-10	-1.331
196663219	chr3:196663219:G:T	2.30425e-05	-1.03933e-10	-1.32634
196663377	chr3:196663377:C:A	3.50753e-05	0.0282958	-0.934476
196663378	chr3:196663378:A:G	2.7405e-05	-1.03933e-10	-1.15295
196663703	chr3:196663703:C:T	6.80558e-06	-1.29593	-1.25
196663972	chr3:196663972:G:A	4.47902e-05	-1.03933e-10	-0.661689
196664016	chr3:196664016:GA:G	3.47608e-05	-1.03933e-10	-0.91519
196664057	chr3:196664057:G:A	8.45204e-06	-1.26847	-1.0608
196664260	chr3:196664260:C:G	2.72714e-05	-1.03933e-10	-1.15784
196664264	chr3:196664264:T:C	2.71685e-05	-1.03933e-10	-1.16162
196664267	chr3:196664267:A:G	2.71562e-05	-1.03933e-10	-1.16207
196664297	chr3:196664297:A:G	5.48357e-06	-1.52877	-1.23315
196664433	chr3:196664433:G:A	3.17752e-05	-1.03933e-10	-1.00499
196664671	chr3:196664671:T:C	2.63609e-05	-1.03933e-10	-1.1918
196664715	chr3:196664715:T:A	2.79208e-05	-1.03933e-10	-1.13431
196664792	chr3:196664792:T:C	2.3802e-05	0.0708182	-1.36473
196664819	chr3:196664819:C:T	3.23318e-05	0.183818	-1.17144
196664899	chr3:196664899:G:A	3.99558e-05	-1.03933e-10	-0.775904
196664922	chr3:196664922:T:C	3.12284e-05	-1.03933e-10	-1.02235
196664937	chr3:196664937:G:A	8.23e-06	-1.21121	-1.14469
196664967	chr3:196664967:A:G	3.47149e-05	-1.03933e-10	-0.916509
196665025	chr3:196665025:A:G	4.23645e-05	-1.03933e-10	-0.717369
196665062	chr3:196665062:G:A	1.93815e-05	-1.49936	-3.67306e-10
196665097	chr3:196665097:G:A	7.46724e-06	-1.53249	-0.920665
196665099	chr3:196665099:G:A	7.55654e-06	-1.53219	-0.909076
196665104	chr3:196665104:G:A	8.36027e-06	-1.53157	-0.80862
196665254	chr3:196665254:C:T	3.06267e-05	-1.03933e-10	-1.04181
196665270	chr3:196665270:G:A	3.05322e-05	0.145097	-1.18999
196665652	chr3:196665652:G:A	2.3156e-05	-1.03933e-10	-1.32142
196665708	chr3:196665708:C:T	2.00351e-05	-0.624289	-0.841904
196665714	chr3:196665714:C:T	2.22507e-05	-1.03933e-10	-1.36131
196665745	chr3:196665745:G:A	3.86603e-05	-1.03933e-10	-0.808866
196665808	chr3:196665808:G:A	2.96351e-05	-1.03933e-10	-1.07472
196665937	chr3:196665937:A:C	4.98185e-05	-1.03933e-10	-0.555292
196665953	chr3:196665953:C:A	3.12168e-05	-1.03933e-10	-1.02272
196666148	chr3:196666148:A:G	3.13627e-05	0.159183	-1.17724
196666266	chr3:196666266:C:T	2.19894e-05	-1.03933e-10	-1.37312
196666397	chr3:196666397:C:T	2.19028e-05	-1.37706	-3.67306e-10
196666609	chr3:196666609:C:T	2.0662e-05	-0.641255	-0.79413
196666880	chr3:196666880:C:T	6.38096e-06	-1.27621	-1.33415
196666974	chr3:196666974:T:C	2.31002e-05	-1.03933e-10	-1.32384
196667299	chr3:196667299:C:G	5.72767e-06	-1.44621	-1.27216
196667305	chr3:196667305:T:C	5.70469e-06	-1.44249	-1.2799
196667523	chr3:196667523:C:A	6.08149e-05	0.452484	-0.808328
196667647	chr3:196667647:T:C	7.37886e-06	-1.10109	-1.36397
196667815	chr3:196667815:C:T	3.01177e-05	-1.03933e-10	-1.05856
196668036	chr3:196668036:G:T	2.19667e-05	-1.03933e-10	-1.37415
196668744	chr3:196668744:AC:A	2.81164e-05	-0.549398	-0.577926
196668810	chr3:196668810:A:G	7.26475e-06	-1.28315	-1.1975
196669025	chr3:196669025:T:G	7.86988e-05	-0.0980513	-3.67306e-10
196669581	chr3:196669581:T:C	2.73522e-05	-1.03933e-10	-1.15488
196669597	chr3:196669597:C:T	1.0191e-05	-1.14962	-0.992563
196669737	chr3:196669737:C:T	2.77597e-05	0.10047	-1.24056
196669938	chr3:196669938:C:G	2.76932e-05	-0.571857	-0.570636
196670009	chr3:196670009:A:C	2.99821e-05	-0.488483	-0.574594
196670442	chr3:196670442:A:G	2.09971e-05	-0.141856	-1.27744
196670817	chr3:196670817:C:G	4.81854e-05	0.280594	-0.869216
196670843	chr3:196670843:C:T	5.72386e-05	-1.03933e-10	-0.41645
196670991	chr3:196670991:G:T	0.000255308	0.293767	0.785026
196671211	chr3:196671211:C:T	2.92e-05	-0.603739	-0.485771
196671995	chr3:196671995:C:T	4.85861e-05	-1.03933e-10	-0.58034
196672134	chr3:196672134:G:A	6.00167e-06	-1.44018	-1.23146
196672135	chr3:196672135:C:T	2.0621e-05	-1.43737	-3.67306e-10
196672146	chr3:196672146:A:G	2.8563e-05	-1.11156	-3.67306e-10
196672155	chr3:196672155:A:G	1.8925e-05	-1.52319	-3.67306e-10
196672477	chr3:196672477:A:G	4.32743e-05	-1.03933e-10	-0.69612
196672729	chr3:196672729:C:T	8.526e-06	-1.52801	-0.792548
196672808	chr3:196672808:T:G	3.00635e-05	-1.03933e-10	-1.06037
196672920	chr3:196672920:G:T	7.05909e-06	-1.4222	-1.08716
196672979	chr3:196672979:G:A	2.08489e-05	-1.42638	-3.67306e-10
196673347	chr3:196673347:A:G	4.75279e-06	-1.53417	-1.37077
196673591	chr3:196673591:G:T	8.01707e-06	-1.24583	-1.13628
196673626	chr3:196673626:A:G	2.34358e-05	-1.03933e-10	-1.30942
196673837	chr3:196673837:T:C	8.10081e-06	-1.29106	-1.08065
196673972	chr3:196673972:A:G	5.27453e-05	0.262711	-0.760915
196674585	chr3:196674585:A:T	2.22884e-05	-1.03933e-10	-1.35961
196674623	chr3:196674623:C:T	2.30608e-05	-1.32554	-3.67306e-10
196674788	chr3:196674788:C:G	4.46245e-05	-1.03933e-10	-0.665396
196674933	chr3:196674933:G:A	6.87374e-06	-1.3984	-1.13757
196675250	chr3:196675250:G:A	9.51253e-06	-0.847073	-1.364
196675381	chr3:196675381:A:T	2.70248e-05	-1.03933e-10	-1.16692
196675513	chr3:196675513:C:T	8.74097e-06	-1.24911	-1.04655
196675521	chr3:196675521:A:G	5.93975e-06	-1.31818	-1.36383
196675809	chr3:196675809:C:T	2.21713e-05	-1.03933e-10	-1.36488
196675854	chr3:196675854:G:A	2.19589e-05	-1.03933e-10	-1.37451
196675915	chr3:196675915:G:C	6.09385e-05	-1.03933e-10	-0.353813
196676517	chr3:196676517:A:G	2.34322e-05	-1.03933e-10	-1.30957
196676521	chr3:196676521:A:G	6.3934e-06	-1.42452	-1.18389
196676632	chr3:196676632:T:C	0.000113233	-1.03933e-10	0.265766
196676864	chr3:196676864:T:C	7.84407e-06	-1.2273	-1.17662
196677077	chr3:196677077:A:C	2.16842e-05	-1.3871	-3.67306e-10
196677092	chr3:196677092:GA:G	3.51129e-05	-1.03933e-10	-0.905111
196677495	chr3:196677495:T:A	8.50414e-06	-0.958565	-1.36456
196677609	chr3:196677609:A:T	2.27707e-05	-1.03933e-10	-1.33821
196678237	chr3:196678237:A:T	1.93228e-05	-1.50239	-3.67306e-10
196678265	chr3:196678265:A:T	7.11515e-06	-1.26926	-1.23219
196678287	chr3:196678287:T:A	2.21111e-05	-1.3676	-3.67306e-10
196678356	chr3:196678356:A:T	7.05496e-06	-1.14557	-1.36438
196678526	chr3:196678526:G:A	2.29301e-05	-1.03933e-10	-1.33123
196678577	chr3:196678577:C:T	2.24126e-05	-1.03933e-10	-1.35405
196679805	chr3:196679805:A:G	3.64133e-05	-1.03933e-10	-0.868743
196679895	chr3:196679895:C:A	2.40336e-05	-1.03933e-10	-1.28423
196680083	chr3:196680083:A:G	4.96568e-05	-1.03933e-10	-0.558543
196680336	chr3:196680336:C:T	8.80869e-06	-1.44231	-0.845632
196680410	chr3:196680410:T:C	7.67847e-06	-1.20384	-1.22142
196680480	chr3:196680480:G:A	2.59927e-05	-1.20586	-3.67306e-10
196680550	chr3:196680550:C:G	2.39045e-05	-1.03933e-10	-1.28961
196680767	chr3:196680767:C:T	2.33343e-05	-1.03933e-10	-1.31375
196681058	chr3:196681058:G:A	6.36214e-06	-1.4376	-1.17572
196681362	chr3:196681362:T:C	1.87259e-05	-1.53377	-3.67306e-10
196681616	chr3:196681616:T:C	7.31634e-06	-1.1029	-1.37067
196681908	chr3:196681908:T:C	1.0893e-05	-0.708482	-1.36708
196682441	chr3:196682441:C:T	7.38371e-06	-1.26666	-1.19774
196682976	chr3:196682976:CAG:C	3.06343e-05	-1.03933e-10	-1.04156
196683015	chr3:196683015:A:G	8.53068e-06	-1.03648	-1.28353
196683099	chr3:196683099:C:T	2.19934e-05	-1.03933e-10	-1.37294
196683294	chr3:196683294:G:A	2.95419e-05	-1.03933e-10	-1.07787
196683300	chr3:196683300:T:C	2.25766e-05	-1.03933e-10	-1.34677
196683306	chr3:196683306:A:G	1.90369e-05	-1.5173	-3.67306e-10
196683419	chr3:196683419:A:G	2.46659e-05	-1.03933e-10	-1.25826
196683563	chr3:196683563:CCACACCG:C	2.23909e-05	-1.03933e-10	-1.35503
196683591	chr3:196683591:C:T	2.89643e-05	-1.03933e-10	-1.09762
196683956	chr3:196683956:A:G	3.09575e-05	-1.03933e-10	-1.03106
196684181	chr3:196684181:C:T	1.24466e-05	-1.53343	-0.408804
196684214	chr3:196684214:T:C	1.20021e-05	-1.04158	-0.937019
196684272	chr3:196684272:T:C	1.4172e-05	-0.973825	-0.838585
196684647	chr3:196684647:C:T	2.35061e-05	-0.984361	-0.322058
196684974	chr3:196684974:T:C	2.27355e-05	-1.03933e-10	-1.33975
196685160	chr3:196685160:T:C	2.8162e-05	-1.03933e-10	-1.12571
196685175	chr3:196685175:G:A	3.92045e-05	-1.03933e-10	-0.794886
196685499	chr3:196685499:G:C	4.23454e-05	-1.03933e-10	-0.717818
196685616	chr3:196685616:A:G	1.59349e-05	-0.366863	-1.3283
196685626	chr3:196685626:G:A	5.15947e-06	-1.5155	-1.30734
196685634	chr3:196685634:G:A	2.19543e-05	-1.03933e-10	-1.37472
196685899	chr3:196685899:G:A	0.00137693	-0.0550605	2.81899
196686365	chr3:196686365:A:G	2.82946e-05	-1.03933e-10	-1.12101
196686487	chr3:196686487:C:T	2.76613e-05	-1.03933e-10	-1.14364
196687285	chr3:196687285:G:C	2.29145e-05	-1.03933e-10	-1.33191
196687288	chr3:196687288:C:T	1.76859e-05	-0.348098	-1.24281
196687747	chr3:196687747:A:C	5.1054e-05	-1.03933e-10	-0.530796
196687790	chr3:196687790:T:G	5.19435e-05	-1.03933e-10	-0.513521
196688063	chr3:196688063:TG:T	2.36575e-05	-1.03933e-10	-1.3
196688484	chr3:196688484:G:C	8.20181e-06	-1.38865	-0.970676
196688782	chr3:196688782:A:G	1.81152e-05	-0.649739	-0.917186
196688913	chr3:196688913:G:A	2.59116e-05	-1.03933e-10	-1.20899
196689451	chr3:196689451:C:T	4.08744e-05	-1.03933e-10	-0.753174
196689551	chr3:196689551:A:C	2.41444e-05	-1.03933e-10	-1.27962
196689553	chr3:196689553:T:C	3.162e-05	-1.03933e-10	-1.00989
196689673	chr3:196689673:C:G	9.38541e-05	-1.03933e-10	0.0780633
196689917	chr3:196689917:G:A	2.45183e-05	-1.03933e-10	-1.26426
196690335	chr3:196690335:C:A	3.4346e-05	-1.03933e-10	-0.927193
196690667	chr3:196690667:G:A	3.60849e-05	-1.03933e-10	-0.877805
196690886	chr3:196690886:T:C	3.57268e-05	-1.03933e-10	-0.887778
196691118	chr3:196691118:C:T	2.22519e-05	-1.03933e-10	-1.36125
196691533	chr3:196691533:G:A	2.36613e-05	-1.03933e-10	-1.29984
196691612	chr3:196691612:T:A	2.9209e-05	-1.03933e-10	-1.0892
196691926	chr3:196691926:G:C	3.51059e-05	-1.03933e-10	-0.905309
196691935	chr3:196691935:G:A	4.84264e-05	-1.03933e-10	-0.583634
196692129	chr3:196692129:A:C	0.000302367	-0.502347	1.75031
196692449	chr3:196692449:T:C	2.2108e-05	-1.03933e-10	-1.36774
196692610	chr3:196692610:A:G	2.35128e-05	-1.03933e-10	-1.30613
196692841	chr3:196692841:A:G	3.04659e-05	-1.03933e-10	-1.04707
196693371	chr3:196693371:T:C	1.26849e-05	-0.547584	-1.37568
196693573	chr3:196693573:C:T	2.5285e-05	-0.798013	-0.435454
196695752	chr3:196695752:C:G	2.69702e-05	-1.03933e-10	-1.16894
196695793	chr3:196695793:T:C	2.38242e-05	-1.03933e-10	-1.29298
196695801	chr3:196695801:C:G	2.52297e-05	-1.03933e-10	-1.23566
196695949	chr3:196695949:C:T	2.56944e-05	-1.03933e-10	-1.21741
196696083	chr3:196696083:T:G	5.41088e-05	-1.03933e-10	-0.472682
196696112	chr3:196696112:A:G	2.39241e-05	-1.03933e-10	-1.28879
196696152	chr3:196696152:C:CT	2.01622e-05	-1.45987	-3.67306e-10
196696155	chr3:196696155:T:C	2.24667e-05	-1.03933e-10	-1.35165
196696261	chr3:196696261:T:C	2.03803e-05	-1.44911	-3.67306e-10
196696622	chr3:196696622:T:A	1.12876e-05	-0.667245	-1.37273
196696666	chr3:196696666:C:T	2.19934e-05	-1.03933e-10	-1.37294
196697330	chr3:196697330:T:G	2.25636e-05	-1.03933e-10	-1.34734
196697356	chr3:196697356:A:G	2.19806e-05	-1.03933e-10	-1.37352
196697458	chr3:196697458:T:C	1.29289e-05	-0.536416	-1.3678
196697678	chr3:196697678:A:G	2.25639e-05	-1.03933e-10	-1.34733
196697696	chr3:196697696:G:A	3.17673e-05	-1.03933e-10	-1.00524
196697712	chr3:196697712:C:T	0.00018583	-0.81366	1.57482
196697793	chr3:196697793:T:A	2.25505e-05	-1.03933e-10	-1.34792
196697863	chr3:196697863:C:A	4.14358e-05	-1.03933e-10	-0.739533
196698318	chr3:196698318:C:T	2.88444e-05	-1.03933e-10	-1.10176
196698504	chr3:196698504:A:G	2.1945e-05	-1.03933e-10	-1.37514
196698621	chr3:196698621:T:G	3.89217e-05	-1.03933e-10	-0.802126
196698687	chr3:196698687:C:T	5.57826e-06	-1.46361	-1.28119
196699114	chr3:196699114:A:T	3.23916e-05	-1.03933e-10	-0.98578
196699336	chr3:196699336:C:T	0.000241165	-0.813422	1.83523
196699397	chr3:196699397:G:A	9.32083e-05	-1.03933e-10	0.0711585
196699499	chr3:196699499:A:G	1.90808e-05	-1.51499	-3.67306e-10
196699735	chr3:196699735:T:G	9.36059e-05	-0.730546	0.805961
196699993	chr3:196699993:C:T	2.25054e-05	-1.03933e-10	-1.34993
196700016	chr3:196700016:C:T	3.65007e-05	-1.03933e-10	-0.866348
196700222	chr3:196700222:C:T	2.18121e-05	-0.694034	-0.68718
196700341	chr3:196700341:C:T	2.25354e-05	-1.03933e-10	-1.34859
196700387	chr3:196700387:T:C	2.70468e-05	-1.03933e-10	-1.16611
196700406	chr3:196700406:T:A	2.19938e-05	-1.03933e-10	-1.37292
196700500	chr3:196700500:A:G	1.34916e-05	-0.562456	-1.29915
196700544	chr3:196700544:G:A	1.88791e-05	-0.171218	-1.35441
196700568	chr3:196700568:A:G	2.27134e-05	-1.03933e-10	-1.34072
196700611	chr3:196700611:G:A	6.61717e-05	-1.03933e-10	-0.271426
196700706	chr3:196700706:G:A	2.3359e-05	-1.03933e-10	-1.3127
196701158	chr3:196701158:C:G	5.79087e-05	-1.03933e-10	-0.404812
196701243	chr3:196701243:C:G	5.22201e-06	-1.50288	-1.30792
196701299	chr3:196701299:T:C	5.87071e-05	-1.03933e-10	-0.391118
196701320	chr3:196701320:G:C	1.51325e-05	-0.544862	-1.20197
196701499	chr3:196701499:T:C	2.26387e-05	-1.03933e-10	-1.34402
196701843	chr3:196701843:C:T	1.99892e-05	-1.46848	-3.67306e-10
196701886	chr3:196701886:T:C	2.26905e-05	-1.03933e-10	-1.34173
196701927	chr3:196701927:A:T	3.3453e-05	-1.03933e-10	-0.953538
196702270	chr3:196702270:C:T	0.000170014	-0.789972	1.46217
196702400	chr3:196702400:G:A	2.22902e-05	-1.03933e-10	-1.35953
196702843	chr3:196702843:C:T	2.42046e-05	-1.03933e-10	-1.27714
196703208	chr3:196703208:A:G	2.58132e-05	-1.03933e-10	-1.21279
196704947	chr3:196704947:A:T	2.26969e-05	-1.03933e-10	-1.34145
196705218	chr3:196705218:A:C	2.2107e-05	-1.03933e-10	-1.36778
196705261	chr3:196705261:G:A	5.15402e-05	-1.03933e-10	-0.521317
196705296	chr3:196705296:A:G	4.73214e-06	-1.53376	-1.37554
196705844	chr3:196705844:G:C	3.68916e-05	-1.03933e-10	-0.855694
196706550	chr3:196706550:C:T	4.97201e-05	0.800614	-1.35788
196706570	chr3:196706570:T:C	4.99378e-05	0.801975	-1.35488
196706635	chr3:196706635:C:T	2.93396e-05	-1.03933e-10	-1.08474
196706736	chr3:196706736:TC:T	7.55629e-05	-1.03933e-10	-0.138714
196706752	chr3:196706752:T:C	3.58442e-05	0.48322	-1.36772
196706782	chr3:196706782:CCTT:C	5.67338e-05	0.924122	-1.34943
196706928	chr3:196706928:C:A	2.21464e-05	-1.03933e-10	-1.366
196707113	chr3:196707113:C:T	4.12134e-05	0.56947	-1.31439
196707493	chr3:196707493:AGTCTG:A	8.99037e-06	-1.49798	-0.769546
196707974	chr3:196707974:C:G	0.000442136	-1.03933e-10	1.62794
196708267	chr3:196708267:A:G	4.67454e-05	0.756664	-1.37563
196708663	chr3:196708663:T:C	4.45182e-05	0.707714	-1.37549
196708709	chr3:196708709:G:T	7.37949e-05	-1.03933e-10	-0.162389
196708735	chr3:196708735:G:GA	2.326e-05	-1.03933e-10	-1.31694
196708826	chr3:196708826:C:T	2.32613e-05	-1.03933e-10	-1.31689
196709115	chr3:196709115:G:A	4.21005e-05	0.652043	-1.37566
196709123	chr3:196709123:C:T	5.25193e-05	0.840273	-1.34277
196709605	chr3:196709605:T:C	6.63094e-06	-1.32007	-1.25186
196709758	chr3:196709758:C:T	5.42011e-05	0.877442	-1.34842
196710133	chr3:196710133:C:T	4.33604e-05	0.680978	-1.37511
196710326	chr3:196710326:T:C	3.89234e-05	0.570497	-1.37258
196710477	chr3:196710477:G:A	3.14348e-05	-1.01576	-3.67306e-10
196710568	chr3:196710568:T:A	7.05333e-06	-1.27103	-1.23915
196710736	chr3:196710736:A:G	1.93405e-05	-1.50148	-3.67306e-10
196710757	chr3:196710757:G:A	2.35076e-05	-1.03933e-10	-1.30635
196710956	chr3:196710956:T:C	2.19324e-05	-1.03933e-10	-1.37571
196711831	chr3:196711831:T:C	2.74917e-05	-1.03933e-10	-1.14979
196711873	chr3:196711873:A:G	7.55346e-06	-1.52543	-0.916239
196711955	chr3:196711955:G:T	6.61563e-06	-1.53176	-1.04249
196712319	chr3:196712319:T:C	2.2075e-05	-1.03933e-10	-1.36923
196712468	chr3:196712468:C:T	3.29008e-05	-1.03933e-10	-0.970183
196712754	chr3:196712754:G:A	7.03725e-06	-1.24731	-1.26515
196712777	chr3:196712777:C:T	7.51637e-06	-1.19335	-1.25325
196713024	chr3:196713024:G:A	4.26357e-05	-0.0434457	-0.667542
196713115	chr3:196713115:A:G	2.89083e-05	-1.03933e-10	-1.09955
196713357	chr3:196713357:A:G	2.86841e-05	-1.10734	-3.67306e-10
196713367	chr3:196713367:C:T	2.51177e-05	-1.2401	-3.67306e-10
196713593	chr3:196713593:T:C	1.88289e-05	-1.01868	-0.509605
196713607	chr3:196713607:A:G	2.82731e-05	-1.03933e-10	-1.12177
196713656	chr3:196713656:G:A	5.90344e-05	0.952475	-1.33803
196713862	chr3:196713862:A:G	2.85179e-05	0.201283	-1.31443
196713937	chr3:196713937:T:C	3.10146e-05	0.329074	-1.35829
196713978	chr3:196713978:TC:T	2.27506e-05	-1.03933e-10	-1.33909
196714064	chr3:196714064:G:A	2.39332e-05	0.0833576	-1.37177
196714256	chr3:196714256:G:T	2.65363e-05	-1.03933e-10	-1.18516
196714269	chr3:196714269:G:C	7.67273e-05	1.2479	-1.37132
196714320	chr3:196714320:C:T	2.50175e-05	-1.03933e-10	-1.2441
196714435	chr3:196714435:G:A	6.42234e-05	-1.03933e-10	-0.301311
196714693	chr3:196714693:C:T	6.84536e-05	-1.03933e-10	-0.237523
196714883	chr3:196714883:C:T	2.36148e-05	-1.03933e-10	-1.30181
196715000	chr3:196715000:T:C	2.80671e-05	0.196275	-1.32536
196715261	chr3:196715261:G:A	2.30128e-05	0.0462433	-1.37387
196715320	chr3:196715320:G:A	2.67867e-05	-1.03933e-10	-1.17577
196715354	chr3:196715354:G:T	2.3687e-05	-1.03933e-10	-1.29875
196715624	chr3:196715624:C:A	0.000145252	0.712838	-0.198044
196715735	chr3:196715735:A:AGTGCAGTG	5.07033e-05	-1.03933e-10	-0.537687
196715863	chr3:196715863:T:C	2.23264e-05	0.000939647	-1.35885
196716933	chr3:196716933:G:A	2.38686e-05	-1.03933e-10	-1.29111
196716955	chr3:196716955:A:G	2.36326e-05	0.0511574	-1.35221
196716960	chr3:196716960:G:A	2.36749e-05	-1.03933e-10	-1.29926
196716979	chr3:196716979:A:G	2.36972e-05	-1.03933e-10	-1.29832
196717073	chr3:196717073:G:A	0.000159988	0.748314	-0.136893
196717487	chr3:196717487:A:G	2.69542e-05	-1.03933e-10	-1.16954
196717750	chr3:196717750:C:T	2.82733e-05	-1.03933e-10	-1.12176
196717765	chr3:196717765:A:G	7.67762e-05	1.23679	-1.35957
196717840	chr3:196717840:A:C	7.53984e-05	-1.03933e-10	-0.140893
196717864	chr3:196717864:T:C	2.57941e-05	-1.21353	-3.67306e-10
196718099	chr3:196718099:A:G	2.32851e-05	0.0595592	-1.37542
196718138	chr3:196718138:A:G	2.41136e-05	0.0947125	-1.37562
196718178	chr3:196718178:T:C	1.57118e-05	-1.52914	-0.180126
196718221	chr3:196718221:A:G	2.14592e-05	-0.0318684	-1.36566
196718575	chr3:196718575:G:A	4.84368e-05	-0.58342	-3.67306e-10
196718611	chr3:196718611:A:C	2.28297e-05	0.0396904	-1.37531
196719077	chr3:196719077:A:G	3.74695e-05	-1.03933e-10	-0.840152
196719108	chr3:196719108:A:G	2.3242e-05	-1.03933e-10	-1.31772
196719254	chr3:196719254:T:C	3.65392e-05	-1.03933e-10	-0.865293
196719290	chr3:196719290:C:T	2.24546e-05	0.0216315	-1.37382
196719850	chr3:196719850:C:T	1.34798e-05	-1.07204	-0.79044
196719861	chr3:196719861:C:T	2.3975e-05	-1.03933e-10	-1.28667
196719951	chr3:196719951:C:T	2.37164e-05	-1.03933e-10	-1.29751
196720068	chr3:196720068:G:A	2.19327e-05	-1.03933e-10	-1.3757
196720469	chr3:196720469:C:T	8.23114e-05	1.23101	-1.28418
196720648	chr3:196720648:T:C	2.20813e-05	0.00449145	-1.37344
196720819	chr3:196720819:A:T	2.72279e-05	-1.03933e-10	-1.15944
196721749	chr3:196721749:T:A	1.1142e-05	-0.774684	-1.27827
196721756	chr3:196721756:TTTTTTC:T	7.34808e-05	-1.03933e-10	-0.166654
196721825	chr3:196721825:T:C	3.9229e-05	-0.212939	-0.581323
196721828	chr3:196721828:T:C	2.33126e-05	-1.03933e-10	-1.31468
196721910	chr3:196721910:C:T	8.03362e-05	1.2917	-1.36916
196721912	chr3:196721912:C:T	2.33953e-05	-1.03933e-10	-1.31114
196722040	chr3:196722040:C:T	7.61608e-05	1.22161	-1.35244
196722739	chr3:196722739:T:C	2.37849e-05	-1.29463	-3.67306e-10
196722941	chr3:196722941:A:G	1.35839e-05	-1.05607	-0.798724
196722972	chr3:196722972:A:G	2.37283e-05	-1.03933e-10	-1.29701
196723030	chr3:196723030:A:T	8.27047e-05	-1.03933e-10	-0.0484022
196723122	chr3:196723122:G:A	0.000227153	-1.03933e-10	0.961944
196723295	chr3:196723295:C:G	0.00018096	0.940312	-0.205712
196723296	chr3:196723296:G:A	2.36084e-05	-1.03933e-10	-1.30208
196723463	chr3:196723463:C:G	2.90242e-05	-1.03933e-10	-1.09555
196723564	chr3:196723564:C:T	2.19331e-05	-1.03933e-10	-1.37568
196724263	chr3:196724263:C:T	8.07127e-05	1.29667	-1.36945
196725104	chr3:196725104:T:C	0.00171355	-1.03933e-10	2.98264
196725440	chr3:196725440:A:G	2.35883e-05	-1.03933e-10	-1.30293
196725871	chr3:196725871:C:G	3.09682e-05	-1.03933e-10	-1.03072
196725909	chr3:196725909:T:G	2.37259e-05	-1.03933e-10	-1.29711
196725961	chr3:196725961:G:A	2.35339e-05	-1.03933e-10	-1.30524
196726026	chr3:196726026:G:A	2.36966e-05	-1.03933e-10	-1.29835
196726545	chr3:196726545:G:A	2.34538e-05	-1.03933e-10	-1.30865
196726556	chr3:196726556:C:A	2.46028e-05	0.114473	-1.37529
196726596	chr3:196726596:A:C	9.94322e-05	1.43903	-1.30323
196727053	chr3:196727053:G:C	2.42747e-05	-1.03933e-10	-1.27424
196727148	chr3:196727148:C:T	1.81732e-05	-0.964006	-0.599727
196727182	chr3:196727182:G:A	2.54186e-05	0.129689	-1.35789
196727311	chr3:196727311:T:C	2.9371e-05	-1.03933e-10	-1.08367
196727568	chr3:196727568:G:T	2.98062e-05	-1.03933e-10	-1.06896
196727689	chr3:196727689:G:A	0.000107462	1.55906	-1.34561
196728226	chr3:196728226:C:T	3.11071e-05	-1.03933e-10	-1.02624
196728258	chr3:196728258:GTATT:G	3.11071e-05	-1.03933e-10	-1.02624
196728334	chr3:196728334:A:C	2.9502e-05	-1.03933e-10	-1.07922
196728447	chr3:196728447:T:A	8.1769e-05	-1.03933e-10	-0.05978
196728535	chr3:196728535:AT:A	3.43448e-05	-1.03933e-10	-0.927227
196728811	chr3:196728811:G:A	1.5656e-05	-0.495109	-1.21771
196728867	chr3:196728867:G:C	3.03387e-05	-1.03933e-10	-1.05126
196728887	chr3:196728887:C:CTG	2.9502e-05	-1.03933e-10	-1.07922
196728962	chr3:196728962:C:T	0.000204717	0.857952	-3.67306e-10
196729531	chr3:196729531:A:G	6.2172e-05	-1.03933e-10	-0.333774
196729835	chr3:196729835:C:T	2.99434e-05	-1.03933e-10	-1.06437
196729949	chr3:196729949:A:G	3.84721e-05	-1.03933e-10	-0.813746
196729962	chr3:196729962:T:C	1.86226e-05	-0.295122	-1.24418
196729985	chr3:196729985:A:G	2.84458e-05	-1.03933e-10	-1.11568
196730093	chr3:196730093:A:G	1.46912e-05	-0.435585	-1.34085
196730144	chr3:196730144:C:T	3.34653e-05	-1.03933e-10	-0.953168
196730145	chr3:196730145:G:A	2.34096e-05	-1.03933e-10	-1.31053
196730261	chr3:196730261:G:A	6.13785e-05	1.01981	-1.36643
196731028	chr3:196731028:T:C	3.75097e-05	-1.03933e-10	-0.839078
196731150	chr3:196731150:G:C	2.82643e-05	-1.03933e-10	-1.12208
196731186	chr3:196731186:T:G	8.18718e-05	-1.03933e-10	-0.0585242
196731533	chr3:196731533:A:G	2.53022e-05	-1.03933e-10	-1.23279
196731667	chr3:196731667:T:G	8.40788e-05	1.28507	-1.31699
196731937	chr3:196731937:T:A	2.66843e-05	-1.03933e-10	-1.1796
196732133	chr3:196732133:C:T	2.42373e-05	0.0999259	-1.37571
196732430	chr3:196732430:T:C	2.32829e-05	0.058084	-1.37404
196732442	chr3:196732442:T:C	2.88066e-05	-1.03933e-10	-1.10307
196732445	chr3:196732445:A:C	3.01791e-05	-1.03933e-10	-1.05653
196732491	chr3:196732491:A:G	2.63357e-05	-1.03933e-10	-1.19275
196732576	chr3:196732576:G:A	2.81028e-05	-1.03933e-10	-1.12781
196732838	chr3:196732838:T:C	8.59925e-05	1.30684	-1.31626
196732894	chr3:196732894:G:GT	2.77957e-05	-1.03933e-10	-1.1388
196733117	chr3:196733117:T:C	1.84755e-05	-0.379166	-1.16806
196733321	chr3:196733321:TA:T	1.89401e-05	-1.5224	-3.67306e-10
196733525	chr3:196733525:T:C	2.75118e-05	-1.03933e-10	-1.14906
196733603	chr3:196733603:T:G	4.02294e-05	-1.03933e-10	-0.769082
196733728	chr3:196733728:C:A	2.917e-05	-1.03933e-10	-1.09054
196734519	chr3:196734519:C:T	1.77096e-05	-0.297537	-1.29203
196734531	chr3:196734531:A:C	2.24596e-05	-0.00506298	-1.3469
196734603	chr3:196734603:A:C	6.223e-05	1.02697	-1.35982
196734708	chr3:196734708:C:T	0.000100152	-1.03933e-10	0.143008
196735037	chr3:196735037:A:G	2.36068e-05	-1.03933e-10	-1.30214
196735376	chr3:196735376:G:C	2.81513e-05	-1.03933e-10	-1.12609
196735630	chr3:196735630:T:C	5.34981e-05	-0.484033	-3.67306e-10
196736078	chr3:196736078:C:T	1.61286e-05	-0.386862	-1.29622
196736597	chr3:196736597:G:A	1.64902e-05	-0.83622	-0.824695
196736672	chr3:196736672:T:C	2.41306e-05	0.0819595	-1.36216
196736793	chr3:196736793:A:G	1.89876e-05	-1.51989	-3.67306e-10
196736889	chr3:196736889:T:C	1.09197e-05	-0.901888	-1.17122
196737049	chr3:196737049:C:T	2.32243e-05	0.0339477	-1.35243
196737338	chr3:196737338:C:T	2.23908e-05	-1.03933e-10	-1.35503
196737421	chr3:196737421:C:T	2.23806e-05	-1.03933e-10	-1.35549
196737455	chr3:196737455:G:A	6.23868e-05	-0.330325	-3.67306e-10
196737458	chr3:196737458:T:C	5.79359e-05	-0.404342	-3.67306e-10
196737459	chr3:196737459:G:A	5.80529e-05	-0.402324	-3.67306e-10
196737487	chr3:196737487:T:C	2.646e-05	0.128993	-1.31704
196737492	chr3:196737492:T:G	3.60806e-05	-1.03933e-10	-0.877924
196737533	chr3:196737533:G:A	5.88146e-05	0.986357	-1.37565
196737590	chr3:196737590:C:T	2.91328e-05	-1.09182	-3.67306e-10
196738302	chr3:196738302:C:G	0.000135077	-1.03933e-10	0.442166
196738765	chr3:196738765:G:C	4.96867e-05	-1.03933e-10	-0.557941
196738802	chr3:196738802:AG:A	0.00402181	4.82181	-0.986004
196738941	chr3:196738941:C:T	2.43279e-05	-1.46387	0.19181
196739186	chr3:196739186:C:T	4.61046e-05	-1.03933e-10	-0.632766
196739192	chr3:196739192:T:G	4.61159e-05	-1.03933e-10	-0.63252
196739353	chr3:196739353:C:T	3.84223e-05	-1.03933e-10	-0.815041
196739604	chr3:196739604:A:G	2.15883e-05	-1.39153	-3.67306e-10
196739633	chr3:196739633:G:A	3.35689e-05	0.157962	-1.10804
196739663	chr3:196739663:G:A	2.19595e-05	-1.03933e-10	-1.37448
196739928	chr3:196739928:T:C	6.16645e-05	-1.03933e-10	-0.341971
196740032	chr3:196740032:C:T	8.2815e-05	-0.0470698	-3.67306e-10
196740204	chr3:196740204:T:A	6.55154e-05	-0.281393	-3.67306e-10
196740395	chr3:196740395:G:C	1.44476e-05	-0.840967	-0.952181
196740442	chr3:196740442:A:T	2.60855e-05	-1.03933e-10	-1.2023
196740467	chr3:196740467:C:T	0.00483548	3.07891	0.941144
196740647	chr3:196740647:G:C	2.27165e-05	-1.03933e-10	-1.34059
196741023	chr3:196741023:G:T	4.56532e-05	0.497809	-1.14041
196741126	chr3:196741126:C:A	2.30086e-05	-1.03933e-10	-1.32781
196741311	chr3:196741311:G:A	6.36617e-05	0.2894	-0.599496
196742054	chr3:196742054:A:G	2.68763e-05	-1.03933e-10	-1.17243
196742169	chr3:196742169:A:G	2.766e-05	-1.14369	-3.67306e-10
196742556	chr3:196742556:A:T	2.20449e-05	-1.03933e-10	-1.3706
196742643	chr3:196742643:G:C	1.55507e-05	-1.08101	-0.638568
196742667	chr3:196742667:C:A	6.9077e-05	-0.228457	-3.67306e-10
196742675	chr3:196742675:G:A	0.000573446	2.76029	-0.8723
196742711	chr3:196742711:A:G	8.15565e-05	-0.235709	0.173326
196742786	chr3:196742786:A:G	4.78744e-06	-1.52509	-1.37259
196742875	chr3:196742875:G:A	8.26162e-05	-1.03933e-10	-0.0494727
196743306	chr3:196743306:G:A	2.43025e-05	-1.09705	-0.176049
196743349	chr3:196743349:C:G	3.14844e-05	-1.03933e-10	-1.01419
196743980	chr3:196743980:G:A	6.28909e-05	-0.322277	-3.67306e-10
196744145	chr3:196744145:G:T	0.000172332	-1.03933e-10	0.685743
196744247	chr3:196744247:A:G	4.36744e-05	-1.15147	0.464558
196744401	chr3:196744401:CAATT:C	2.42235e-05	-1.03933e-10	-1.27636
196744528	chr3:196744528:A:T	0.000115637	-1.03933e-10	0.286777
196744585	chr3:196744585:C:T	1.87262e-05	-1.53375	-3.67306e-10
196744636	chr3:196744636:AAGT:A	0.00171661	2.61853	0.3659
196744682	chr3:196744682:A:G	4.25938e-05	-1.18307	0.471095
196745200	chr3:196745200:C:T	2.19325e-05	-1.03933e-10	-1.37571
196745436	chr3:196745436:A:G	0.00038621	-1.03933e-10	1.4927
196745597	chr3:196745597:T:G	7.95553e-06	-1.25339	-1.13642
196745809	chr3:196745809:A:G	9.22235e-05	-1.03933e-10	0.0605368
196745998	chr3:196745998:T:C	7.84067e-06	-1.27155	-1.13281
196746324	chr3:196746324:G:C	6.94613e-05	0.552749	-0.775658
196746518	chr3:196746518:T:C	8.83084e-06	-1.30464	-0.980786
196746533	chr3:196746533:C:T	3.8917e-05	-1.03933e-10	-0.802248
196746556	chr3:196746556:T:A	0.00193411	2.71421	0.389518
196746761	chr3:196746761:G:C	0.00107826	2.35723	0.162203
196747158	chr3:196747158:T:G	2.68128e-05	-1.03933e-10	-1.1748
196747205	chr3:196747205:AGTTAAT:A	4.18761e-05	-1.03933e-10	-0.728964
196747294	chr3:196747294:A:G	3.45015e-05	-0.922676	-3.67306e-10
196747416	chr3:196747416:G:A	0.00187642	2.69392	0.379519
196747418	chr3:196747418:C:T	0.0019202	2.69004	0.406462
196747494	chr3:196747494:T:C	8.46286e-05	-1.03933e-10	-0.0254064
196747576	chr3:196747576:T:G	0.00213261	2.77705	0.424379
196747985	chr3:196747985:T:C	0.0017583	2.6181	0.390324
196747989	chr3:196747989:G:C	4.13057e-05	-0.742678	-3.67306e-10
196748248	chr3:196748248:T:C	0.00188197	2.60325	0.473146
196748271	chr3:196748271:G:C	0.001757	2.52129	0.486392
196748362	chr3:196748362:G:A	4.10643e-05	-1.03933e-10	-0.748539
196748403	chr3:196748403:T:G	0.00227921	2.80732	0.460587
196748485	chr3:196748485:T:C	7.75744e-06	-1.24717	-1.16785
196748879	chr3:196748879:A:G	0.00209871	2.73125	0.454148
196749316	chr3:196749316:C:G	3.14563e-05	-1.03933e-10	-1.01508
196749338	chr3:196749338:G:A	8.73284e-06	-1.07183	-1.22476
196749454	chr3:196749454:A:G	0.000119986	-1.03933e-10	0.323693
196749493	chr3:196749493:G:T	0.000205183	-1.2483	2.10852
196749768	chr3:196749768:C:T	0.00198126	2.79765	0.330159
196749774	chr3:196749774:A:G	2.20949e-05	-1.03933e-10	-1.36833
196749801	chr3:196749801:A:G	2.20027e-05	-1.03933e-10	-1.37251
196749900	chr3:196749900:C:T	2.25615e-05	-1.03933e-10	-1.34743
196749961	chr3:196749961:A:G	0.000127784	-1.03933e-10	0.386666
196749965	chr3:196749965:A:G	0.00171408	2.62178	0.36117
196750009	chr3:196750009:A:G	0.00206815	2.67921	0.491521
196750025	chr3:196750025:C:T	0.00215769	2.6972	0.515921
196750072	chr3:196750072:C:T	0.00184421	2.75518	0.300948
196750498	chr3:196750498:G:A	0.00194445	2.67344	0.43561
196750789	chr3:196750789:A:G	0.0020077	2.73454	0.406527
196750961	chr3:196750961:T:A	2.19325e-05	-1.03933e-10	-1.37571
196751191	chr3:196751191:T:C	6.53403e-05	0.566713	-0.850783
196751342	chr3:196751342:G:A	0.00205277	2.79499	0.368277
196751405	chr3:196751405:TG:T	2.48317e-05	-1.03933e-10	-1.25156
196751507	chr3:196751507:C:T	0.000527355	2.99673	-1.19254
196751796	chr3:196751796:A:G	4.76959e-05	0.470058	-1.06889
196751803	chr3:196751803:C:T	2.20383e-05	-1.03933e-10	-1.3709
196751852	chr3:196751852:C:G	0.00459011	3.15805	0.809932
196751862	chr3:196751862:T:C	0.00403678	3.24187	0.597653
196751909	chr3:196751909:A:T	0.00247678	2.90669	0.44435
196751982	chr3:196751982:T:A	0.00198143	2.71389	0.414004
196751986	chr3:196751986:G:A	2.46851e-05	-1.03933e-10	-1.25748
196752210	chr3:196752210:A:G	0.000171197	-1.03933e-10	0.679135
196752432	chr3:196752432:C:T	0.00227547	2.83319	0.433068
196752481	chr3:196752481:C:A	0.000160511	-1.03933e-10	0.614684
196752656	chr3:196752656:A:G	3.99335e-05	-1.03933e-10	-0.776462
196752771	chr3:196752771:T:G	9.73036e-05	-1.03933e-10	0.114158
196752816	chr3:196752816:TCCTGG:T	0.000178052	-1.03933e-10	0.718396
196753036	chr3:196753036:A:G	5.51706e-05	-1.03933e-10	-0.453248
196753192	chr3:196753192:C:T	4.86379e-05	-1.06885	0.48957
196753209	chr3:196753209:A:G	2.77111e-05	-0.0813817	-1.06046
196753390	chr3:196753390:A:G	7.90562e-05	0.807159	-0.900678
196753452	chr3:196753452:C:T	8.77137e-05	-1.03933e-10	0.010399
196753464	chr3:196753464:G:A	0.00294177	2.90627	0.616817
196753517	chr3:196753517:A:G	0.000139533	-1.03933e-10	0.474623
196753724	chr3:196753724:C:T	0.000831176	2.96962	-0.710457
196753931	chr3:196753931:A:G	5.42571e-05	-1.03933e-10	-0.469945
196754153	chr3:196754153:T:C	0.00262376	2.87878	0.5299
196754391	chr3:196754391:C:T	4.03825e-05	-0.765282	-3.67306e-10
196754441	chr3:196754441:G:A	2.21359e-05	-1.03933e-10	-1.36648
196754900	chr3:196754900:T:C	0.00273111	2.95926	0.489528
196754966	chr3:196754966:T:C	2.22445e-05	-1.03933e-10	-1.36158
196755158	chr3:196755158:A:G	0.000144204	-1.03933e-10	0.507553
196755340	chr3:196755340:T:C	1.79217e-05	-0.218779	-1.35889
196755702	chr3:196755702:C:T	4.82475e-05	-1.03933e-10	-0.587334
196755937	chr3:196755937:A:G	7.78935e-05	0.715808	-0.824144
196756005	chr3:196756005:T:C	4.70685e-05	0.00177847	-0.613853
196756050	chr3:196756050:G:A	7.1328e-06	-1.14181	-1.35716
196756409	chr3:196756409:G:A	0.00270857	2.95709	0.483409
196756488	chr3:196756488:C:T	3.30824e-05	-0.332092	-0.632584
196756751	chr3:196756751:G:A	0.000932988	3.09788	-0.723162
196756923	chr3:196756923:G:A	0.00258509	2.95783	0.436012
196757086	chr3:196757086:G:A	4.44734e-05	-1.03933e-10	-0.668786
196757199	chr3:196757199:G:A	6.70361e-05	-1.03933e-10	-0.258448
196757732	chr3:196757732:G:A	0.000714725	2.10822	-3.67306e-10
196758096	chr3:196758096:A:G	0.000809419	2.91761	-0.684973
196758203	chr3:196758203:G:A	0.00244297	2.76987	0.567427
196758256	chr3:196758256:G:A	7.67793e-06	-1.16338	-1.26195
196758274	chr3:196758274:A:G	2.37588e-05	-1.03933e-10	-1.29572
196758654	chr3:196758654:T:G	7.94735e-05	-1.01925	0.930991
196758707	chr3:196758707:T:C	3.43375e-05	-1.03933e-10	-0.92744
196758719	chr3:196758719:T:C	0.00245651	2.74569	0.597129
196758735	chr3:196758735:C:A	4.77684e-05	-1.03933e-10	-0.597315
196758805	chr3:196758805:A:G	2.21158e-05	-1.03933e-10	-1.36739
196758960	chr3:196758960:G:A	4.52937e-05	-0.650511	-3.67306e-10
196758980	chr3:196758980:G:T	2.79839e-05	-0.126524	-1.00552
196759926	chr3:196759926:A:G	2.20121e-05	-1.03933e-10	-1.37208
196760311	chr3:196760311:C:T	8.48614e-05	-1.03933e-10	-0.022659
196760573	chr3:196760573:A:G	0.00142813	-1.03933e-10	2.80044
196760848	chr3:196760848:C:T	0.00250644	2.86053	0.502416
196760991	chr3:196760991:C:G	3.00582e-05	-1.1156	0.0550592
196761297	chr3:196761297:C:T	4.07635e-05	-0.865834	0.109941
196761672	chr3:196761672:C:T	8.73005e-05	-1.03933e-10	0.00567821
196761687	chr3:196761687:G:C	0.000145293	-1.03933e-10	0.515075
196761940	chr3:196761940:C:T	3.49746e-05	-1.03933e-10	-0.909058
196762580	chr3:196762580:G:T	2.20474e-05	-1.03933e-10	-1.37048
196762656	chr3:196762656:C:T	9.96537e-06	-1.04907	-1.1155
196762657	chr3:196762657:G:A	4.10333e-05	-1.03933e-10	-0.749295
196762690	chr3:196762690:G:T	2.19743e-05	-1.03933e-10	-1.37381
196762723	chr3:196762723:A:T	0.000141558	-1.03933e-10	0.48903
196762749	chr3:196762749:C:T	0.00225031	2.98572	0.269427
196762879	chr3:196762879:T:C	5.57758e-05	-1.03933e-10	-0.442338
196762951	chr3:196762951:A:C	9.33504e-06	-1.05246	-1.17744
196763291	chr3:196763291:G:C	0.000276077	1.87455	-0.717552
196763350	chr3:196763350:G:T	0.000634128	2.98127	-0.992695
196763399	chr3:196763399:C:G	0.000144204	-1.03933e-10	0.507553
196763451	chr3:196763451:G:A	9.07878e-06	-1.07128	-1.18646
196763772	chr3:196763772:A:G	0.000506049	2.8355	-1.07254
196763955	chr3:196763955:C:T	3.91797e-05	-1.03933e-10	-0.795521
196764442	chr3:196764442:G:A	5.20757e-05	-1.03933e-10	-0.510981
196764788	chr3:196764788:G:C	2.4515e-05	-1.03933e-10	-1.26439
196764830	chr3:196764830:T:G	0.000114912	1.44897	-1.16848
196764844	chr3:196764844:T:TC	3.09121e-05	-1.03933e-10	-1.03253
196764895	chr3:196764895:T:C	1.55339e-05	-1.12606	-0.594588
196764984	chr3:196764984:A:T	3.82198e-05	-1.03933e-10	-0.820324
196765035	chr3:196765035:G:A	8.77156e-06	-1.11026	-1.1819
196765079	chr3:196765079:C:T	6.62882e-06	-1.26701	-1.30524
196765087	chr3:196765087:A:G	4.7553e-05	-0.601833	-3.67306e-10
196765311	chr3:196765311:C:T	3.19509e-05	-1.07158	0.0720983
196766610	chr3:196766610:A:G	2.2236e-05	-1.03933e-10	-1.36196
196766701	chr3:196766701:A:C	5.98709e-05	-0.371488	-3.67306e-10
196766831	chr3:196766831:A:G	2.86226e-05	-1.03933e-10	-1.10948
196767090	chr3:196767090:G:A	1.02431e-05	-1.22427	-0.912798
196767665	chr3:196767665:T:C	2.19478e-05	-1.03933e-10	-1.37501
196767827	chr3:196767827:AC:A	6.66731e-05	-1.31901	1.05513
196767831	chr3:196767831:C:T	0.00029618	2.20997	-0.982678
196768125	chr3:196768125:TAA:T	2.2108e-05	-1.03933e-10	-1.36774
196768316	chr3:196768316:A:G	2.24624e-05	-1.03933e-10	-1.35184
196768487	chr3:196768487:T:TG	1.30678e-05	-0.691178	-1.20235
196768490	chr3:196768490:A:ATG	4.22734e-05	-1.03933e-10	-0.719521
196768508	chr3:196768508:T:G	2.19835e-05	-1.03933e-10	-1.37339
196768956	chr3:196768956:C:T	2.52463e-05	-1.03933e-10	-1.235
196769075	chr3:196769075:C:T	0.000142329	-1.03933e-10	0.494464
196769333	chr3:196769333:A:C	5.14112e-05	-0.159924	-0.363899
196769530	chr3:196769530:G:A	1.51154e-05	-1.06476	-0.683212
196769534	chr3:196769534:A:G	0.0135422	6.25263	-1.20275
196769539	chr3:196769539:T:C	5.34317e-05	-0.485275	-3.67306e-10
196769978	chr3:196769978:G:A	0.000103934	0.18008	-3.67306e-10
196770041	chr3:196770041:A:T	8.57463e-06	-1.24815	-1.06672
196770346	chr3:196770346:A:G	0.000136384	0.119792	0.332006
196770667	chr3:196770667:C:T	0.000112586	-1.03933e-10	0.260039
196770685	chr3:196770685:C:G	0.000544051	3.0708	-1.23544
196770700	chr3:196770700:G:T	2.24068e-05	-1.03933e-10	-1.35431
196770702	chr3:196770702:A:C	7.72004e-05	-0.117274	-3.67306e-10
196770711	chr3:196770711:C:G	2.22331e-05	-1.03933e-10	-1.3621
196770729	chr3:196770729:TCTC:T	0.000604	3.04831	-1.10842
196770820	chr3:196770820:A:G	0.00103452	2.47801	-3.67306e-10
196771123	chr3:196771123:A:G	2.19901e-05	-1.03933e-10	-1.37308
196771189	chr3:196771189:G:A	6.68935e-05	-0.260576	-3.67306e-10
196771581	chr3:196771581:A:G	5.65439e-05	-1.03933e-10	-0.428661
196771716	chr3:196771716:G:A	2.61921e-05	-1.03933e-10	-1.19822
196772021	chr3:196772021:C:T	1.57644e-05	-0.809111	-0.896812
196772341	chr3:196772341:G:A	2.36804e-05	-1.03933e-10	-1.29903
196772450	chr3:196772450:A:G	2.4591e-05	-1.03933e-10	-1.2613
196772521	chr3:196772521:A:G	2.19326e-05	-1.03933e-10	-1.3757
196772748	chr3:196772748:T:C	8.68282e-06	-1.35462	-0.947712
196772766	chr3:196772766:A:G	5.18445e-06	-1.52029	-1.29773
196772955	chr3:196772955:C:T	2.20137e-05	-1.03933e-10	-1.37201
196773377	chr3:196773377:C:T	1.21998e-05	-0.760818	-1.20144
196773603	chr3:196773603:C:T	1.01597e-05	-1.23577	-0.909482
196774068	chr3:196774068:G:A	2.32104e-05	-1.03933e-10	-1.31908
196774227	chr3:196774227:A:G	0.000115903	-1.03933e-10	0.289074
196774542	chr3:196774542:A:G	0.0294496	7.13754	-1.31078
196774682	chr3:196774682:A:G	4.82543e-05	-1.03933e-10	-0.587193
196774957	chr3:196774957:TCAA:T	2.22978e-05	-1.03933e-10	-1.35919
196775080	chr3:196775080:T:C	1.87219e-05	-1.53398	-3.67306e-10
196775291	chr3:196775291:G:A	2.21793e-05	-1.03933e-10	-1.36452
196775405	chr3:196775405:C:T	2.24946e-05	-1.03933e-10	-1.3504
196775468	chr3:196775468:C:T	4.18005e-05	-0.730771	-3.67306e-10
196776190	chr3:196776190:G:A	2.77287e-05	-1.03933e-10	-1.14121
196776263	chr3:196776263:A:G	5.44594e-06	-1.43258	-1.33623
196776470	chr3:196776470:G:A	2.19579e-05	-1.03933e-10	-1.37455
196776723	chr3:196776723:C:T	7.10969e-06	-1.39878	-1.10344
196776902	chr3:196776902:T:G	2.21226e-05	-1.03933e-10	-1.36708
196776913	chr3:196776913:T:C	2.26632e-05	-1.03933e-10	-1.34294
196776985	chr3:196776985:A:C	1.06562e-05	-0.949166	-1.14837
196777341	chr3:196777341:C:T	2.19363e-05	-1.03933e-10	-1.37553
196777587	chr3:196777587:G:C	4.24731e-05	-1.03933e-10	-0.714808
196777781	chr3:196777781:T:C	2.21121e-05	-1.03933e-10	-1.36756
196778019	chr3:196778019:G:C	0.00525445	4.06697	0.0361841
196778031	chr3:196778031:G:C	0.035452	7.30211	-1.28986
196778120	chr3:196778120:C:G	4.65524e-05	-0.623099	-3.67306e-10
196778333	chr3:196778333:T:C	7.21209e-06	-1.3881	-1.09982
196778520	chr3:196778520:G:T	2.91619e-05	-1.09082	-3.67306e-10
196778792	chr3:196778792:T:C	6.83298e-06	-1.1858	-1.35612
196778798	chr3:196778798:A:AATG	2.26433e-05	-1.03933e-10	-1.34381
196778926	chr3:196778926:A:G	2.23807e-05	-1.03933e-10	-1.35548
196779282	chr3:196779282:A:G	0.0222763	5.62859	-0.0809916
196779378	chr3:196779378:G:A	1.02075e-05	-1.2678	-0.872757
196779418	chr3:196779418:A:G	2.2127e-05	-1.03933e-10	-1.36688
196779568	chr3:196779568:A:G	9.49379e-06	-1.4168	-0.796243
196779707	chr3:196779707:C:T	1.36872e-05	-0.814489	-1.03273
196779712	chr3:196779712:A:G	8.50639e-06	-1.53425	-0.788616
196780002	chr3:196780002:A:G	4.08457e-05	-0.753876	-3.67306e-10
196780069	chr3:196780069:G:T	2.21192e-05	-1.03933e-10	-1.36723
196780462	chr3:196780462:C:A	7.19008e-06	-1.38969	-1.10129
196780699	chr3:196780699:C:T	2.27722e-05	-1.03933e-10	-1.33814
196781103	chr3:196781103:T:C	1.33049e-05	-0.618749	-1.2568
196781221	chr3:196781221:A:G	2.2684e-05	-1.03933e-10	-1.34202
196781275	chr3:196781275:G:T	1.12097e-05	-1.43974	-0.607163
196781456	chr3:196781456:G:A	2.24681e-05	-1.03933e-10	-1.35158
196781680	chr3:196781680:T:A	0.00501125	4.22578	-0.17002
196781902	chr3:196781902:G:A	5.11294e-05	-1.03933e-10	-0.529319
196782259	chr3:196782259:A:G	2.21963e-05	-1.03933e-10	-1.36375
196782462	chr3:196782462:G:A	3.72926e-05	-0.844883	-3.67306e-10
196782769	chr3:196782769:C:T	2.20709e-05	-1.03933e-10	-1.36942
196782867	chr3:196782867:A:T	2.22732e-05	-1.03933e-10	-1.36029
196783028	chr3:196783028:C:T	2.22534e-05	-1.03933e-10	-1.36118
196783662	chr3:196783662:G:A	8.54838e-06	-0.96641	-1.35153
196783720	chr3:196783720:T:G	2.70634e-05	-1.03933e-10	-1.1655
196783766	chr3:196783766:C:A	2.64998e-05	-1.18654	-3.67306e-10
196783817	chr3:196783817:G:T	3.43511e-05	-0.927046	-3.67306e-10
196783921	chr3:196783921:A:T	4.41017e-05	-0.67718	-3.67306e-10
196784021	chr3:196784021:T:C	0.00246132	3.93916	-0.594384
196784149	chr3:196784149:A:G	2.22508e-05	-1.03933e-10	-1.3613
196784151	chr3:196784151:T:C	2.00886e-05	-1.46353	-3.67306e-10
196785049	chr3:196785049:C:T	5.49916e-06	-1.38921	-1.36987
196785054	chr3:196785054:G:A	3.65008e-05	-1.03933e-10	-0.866344
196785114	chr3:196785114:T:C	1.50894e-05	-0.789986	-0.9597
196785273	chr3:196785273:C:T	8.45876e-06	-0.977021	-1.35145
196785531	chr3:196785531:T:C	2.20133e-05	-1.03933e-10	-1.37203
196785746	chr3:196785746:C:T	2.82762e-05	-1.03933e-10	-1.12166
196785806	chr3:196785806:A:G	1.05682e-05	-1.34645	-0.759382
196785852	chr3:196785852:G:A	0.0025395	3.77768	-0.401638
196786182	chr3:196786182:A:T	9.65268e-06	-1.39333	-0.803118
196786248	chr3:196786248:C:T	5.73838e-06	-1.37136	-1.34514
196786255	chr3:196786255:C:T	3.35738e-05	-1.03933e-10	-0.949934
196786365	chr3:196786365:G:C	0.0164666	3.17407	2.07135
196786711	chr3:196786711:T:A	5.66682e-06	-1.47468	-1.25438
196786722	chr3:196786722:C:G	2.88202e-05	-1.03933e-10	-1.1026
196786963	chr3:196786963:T:A	2.00234e-05	-1.46678	-3.67306e-10
196787712	chr3:196787712:T:C	1.23221e-05	-0.806085	-1.1462
196787765	chr3:196787765:A:G	8.2149e-05	0.435591	-0.490735
196788780	chr3:196788780:G:A	1.9609e-05	-1.48769	-3.67306e-10
196789907	chr3:196789907:C:T	2.19353e-05	-1.03933e-10	-1.37558
196789962	chr3:196789962:G:A	0.000130284	-1.03933e-10	0.406034
196790225	chr3:196790225:G:A	2.48767e-05	-1.03933e-10	-1.24975
196790883	chr3:196790883:A:G	1.40131e-05	-0.693764	-1.12992
196790916	chr3:196790916:A:C	2.45933e-05	-1.03933e-10	-1.2612
196791041	chr3:196791041:G:T	2.31157e-05	-1.03933e-10	-1.32317
196791153	chr3:196791153:G:A	2.21368e-05	-1.03933e-10	-1.36644
196791155	chr3:196791155:A:G	1.33202e-05	-0.723227	-1.15117
196791208	chr3:196791208:C:G	1.30587e-05	-0.748008	-1.14621
196791564	chr3:196791564:T:G	8.37963e-05	-1.03933e-10	-0.0352895
196791749	chr3:196791749:C:A	2.19353e-05	-1.03933e-10	-1.37558
196791752	chr3:196791752:G:A	0.0448976	7.59722	-1.34876
196791920	chr3:196791920:G:A	2.98393e-05	-1.03933e-10	-1.06785
196791981	chr3:196791981:A:G	1.24816e-05	-0.790119	-1.14931
196792283	chr3:196792283:A:G	2.19348e-05	-1.03933e-10	-1.37561
196792338	chr3:196792338:T:C	0.00839558	3.11237	1.45941
196792362	chr3:196792362:C:T	0.000135332	0.684471	-0.240418
196792644	chr3:196792644:C:T	2.5288e-05	-1.03933e-10	-1.23335
196792660	chr3:196792660:C:T	0.00934965	2.77372	1.90569
196792674	chr3:196792674:C:G	0.000234973	0.937136	0.0586577
196792732	chr3:196792732:C:T	2.29567e-05	-1.03933e-10	-1.33007
196792806	chr3:196792806:T:A	0.00189242	4.19725	-1.11532
196792818	chr3:196792818:C:T	0.0228335	5.48583	0.0864745
196792820	chr3:196792820:C:T	2.61329e-05	-1.20048	-3.67306e-10
196792829	chr3:196792829:A:G	0.000115364	-1.03933e-10	0.284412
196792962	chr3:196792962:A:G	2.25764e-05	-1.03933e-10	-1.34677
196793007	chr3:196793007:T:C	0.000145435	1.73408	-1.21803
196793035	chr3:196793035:C:T	1.8765e-05	-1.53169	-3.67306e-10
196793179	chr3:196793179:C:T	2.32881e-05	0.0595744	-1.37531
196793858	chr3:196793858:C:T	8.33583e-06	-1.35882	-0.984297
196794159	chr3:196794159:A:G	7.57075e-05	-0.136801	-3.67306e-10
196794179	chr3:196794179:A:G	2.38625e-05	-1.03933e-10	-1.29137
196794358	chr3:196794358:C:T	7.28591e-05	-0.175151	-3.67306e-10
196794483	chr3:196794483:G:A	3.49521e-05	-1.03933e-10	-0.909699
196794670	chr3:196794670:C:G	0.000345725	2.64413	-1.26216
196794698	chr3:196794698:A:G	7.77292e-05	-1.03933e-10	-0.110447
196794772	chr3:196794772:G:A	9.29877e-05	0.0687883	-3.67306e-10
196794893	chr3:196794893:A:G	2.49866e-05	-1.03933e-10	-1.24534
196795588	chr3:196795588:T:C	1.64479e-05	-0.575041	-1.08844
196796045	chr3:196796045:C:T	2.28211e-05	-1.03933e-10	-1.33599
196796345	chr3:196796345:T:A	9.60642e-06	-0.82897	-1.37228
196796678	chr3:196796678:A:G	2.1934e-05	-1.03933e-10	-1.37564
196797224	chr3:196797224:T:C	1.26995e-05	-0.661822	-1.26029
196797349	chr3:196797349:G:C	7.7294e-05	-0.116063	-3.67306e-10
196797760	chr3:196797760:T:A	5.31804e-05	0.71723	-1.20722
196798189	chr3:196798189:A:G	1.93531e-05	-1.50083	-3.67306e-10
196798404	chr3:196798404:T:C	1.10827e-05	-0.753326	-1.30497
196798707	chr3:196798707:A:G	1.29887e-05	-0.724471	-1.17513
196799355	chr3:196799355:T:A	2.2959e-05	-1.03933e-10	-1.32997
196799458	chr3:196799458:G:A	2.23996e-05	-0.917808	-0.436826
196799496	chr3:196799496:AG:A	2.30637e-05	-1.03933e-10	-1.32542
196799556	chr3:196799556:C:T	2.40315e-05	-1.51027	0.225954
196799814	chr3:196799814:A:G	9.99354e-06	-0.894215	-1.26752
196800077	chr3:196800077:A:G	2.46529e-05	-1.03933e-10	-1.25879
196800238	chr3:196800238:C:A	2.34061e-05	-1.03933e-10	-1.31068
196801266	chr3:196801266:A:G	0.00038827	-1.03933e-10	1.49802
196801461	chr3:196801461:T:A	0.000104944	-1.03933e-10	0.189745
196801569	chr3:196801569:G:A	3.80413e-05	0.370129	-1.19514
196801789	chr3:196801789:C:T	0.000103426	-1.03933e-10	0.175177
196802867	chr3:196802867:T:C	2.49571e-05	-1.03933e-10	-1.24652
196802950	chr3:196802950:A:G	2.22748e-05	-1.03933e-10	-1.36022
196803275	chr3:196803275:G:A	2.5077e-05	-1.03933e-10	-1.24173
196803565	chr3:196803565:A:G	4.67015e-05	-1.03933e-10	-0.619902
196803672	chr3:196803672:C:T	2.22712e-05	-1.03933e-10	-1.36039
196804619	chr3:196804619:C:T	2.54808e-05	-1.03933e-10	-1.22575
196804966	chr3:196804966:A:C	4.66462e-05	-1.03933e-10	-0.621086
196804989	chr3:196804989:G:A	9.23358e-05	-1.03933e-10	0.0617535
196805675	chr3:196805675:T:G	4.36272e-05	-1.03933e-10	-0.687998
196805920	chr3:196805920:T:A	4.67988e-05	-1.03933e-10	-0.617822
196805935	chr3:196805935:A:G	7.35097e-05	0.479214	-0.645475
196806068	chr3:196806068:C:T	8.14464e-06	-1.10288	-1.26343
196806101	chr3:196806101:C:T	5.24952e-05	-1.03933e-10	-0.502958
196806248	chr3:196806248:G:A	1.33142e-05	-0.908713	-0.966134
196806342	chr3:196806342:A:G	2.37404e-05	-1.03933e-10	-1.2965
196806449	chr3:196806449:C:A	2.2453e-05	-1.03933e-10	-1.35225
196806507	chr3:196806507:G:A	0.000233556	-1.03933e-10	0.989743
196806519	chr3:196806519:C:T	2.64254e-05	-1.03933e-10	-1.18935
196806800	chr3:196806800:G:A	1.32986e-05	-0.942037	-0.933986
196806873	chr3:196806873:T:A	8.04746e-06	-1.51676	-0.86156
196807014	chr3:196807014:T:C	8.36699e-06	-1.05556	-1.28383
196807104	chr3:196807104:A:G	6.28415e-06	-1.27346	-1.35218
196807120	chr3:196807120:G:C	9.48487e-06	-1.41873	-0.795249
196807181	chr3:196807181:G:A	3.09606e-05	-1.03933e-10	-1.03096
196807367	chr3:196807367:G:T	0.000124685	-1.03933e-10	0.362115
196807787	chr3:196807787:C:T	0.000396778	-1.03933e-10	1.5197
196808032	chr3:196808032:T:A	7.23509e-06	-1.32394	-1.16079
196808175	chr3:196808175:G:T	4.66778e-05	-1.03933e-10	-0.62041
196808272	chr3:196808272:G:A	1.66857e-05	-1.43821	-0.21091
196808277	chr3:196808277:G:A	9.18129e-06	-1.42748	-0.819035
196808291	chr3:196808291:G:A	4.77813e-05	-1.03933e-10	-0.597045
196808928	chr3:196808928:G:T	5.3421e-05	0.49897	-0.984444
196808951	chr3:196808951:T:TA	1.01755e-05	-0.98682	-1.15688
196809328	chr3:196809328:T:TA	2.20181e-05	-1.03933e-10	-1.37182
196809530	chr3:196809530:G:C	8.85559e-05	1.04054	-1.02058
196809693	chr3:196809693:C:A	2.42991e-05	-1.03933e-10	-1.27324
196809824	chr3:196809824:C:G	8.62806e-05	0.737756	-0.74383
196810040	chr3:196810040:T:C	4.14403e-05	-1.03933e-10	-0.739426
196810483	chr3:196810483:G:A	2.15722e-05	-1.39227	-3.67306e-10
196810735	chr3:196810735:C:T	0.00023297	-1.03933e-10	0.987232
196810976	chr3:196810976:T:G	6.26137e-06	-1.46141	-1.16787
196811040	chr3:196811040:A:G	2.32651e-05	-1.03933e-10	-1.31672
196811733	chr3:196811733:G:A	9.84899e-06	-0.971314	-1.205
196811777	chr3:196811777:C:T	0.000205831	1.70467	-0.84129
196811837	chr3:196811837:T:C	8.32341e-05	-1.03933e-10	-0.0420218
196811846	chr3:196811846:A:C	9.98098e-06	-0.853833	-1.30916
196811883	chr3:196811883:G:A	0.0003982	-1.03933e-10	1.52328
196812021	chr3:196812021:A:G	2.21944e-05	-1.03933e-10	-1.36384
196812369	chr3:196812369:G:A	2.22255e-05	-1.03933e-10	-1.36244
196812376	chr3:196812376:G:A	2.22313e-05	-1.03933e-10	-1.36218
196812443	chr3:196812443:A:G	7.4733e-06	-1.38834	-1.064
196812495	chr3:196812495:A:G	2.20948e-05	-1.03933e-10	-1.36834
196813102	chr3:196813102:G:A	2.21117e-05	-1.03933e-10	-1.36757
196813372	chr3:196813372:T:C	0.000241904	1.98466	-0.959803
196813518	chr3:196813518:C:T	1.21053e-05	-0.607469	-1.36257
196813748	chr3:196813748:G:A	1.12063e-05	-0.678014	-1.36919
196813766	chr3:196813766:G:A	1.13889e-05	-0.671168	-1.35987
196813865	chr3:196813865:G:C	2.35112e-05	-1.03933e-10	-1.3062
196813970	chr3:196813970:A:G	1.03648e-05	-0.756898	-1.36836
196814135	chr3:196814135:C:T	1.0953e-05	-1.09239	-0.977678
196814381	chr3:196814381:C:T	1.05521e-05	-0.734519	-1.37284
196814912	chr3:196814912:G:A	1.02423e-05	-0.933828	-1.20332
196814951	chr3:196814951:G:A	0.000548616	-1.03933e-10	1.84372
196815035	chr3:196815035:C:T	8.89336e-06	-1.49317	-0.785203
196815212	chr3:196815212:T:G	0.00010517	0.917089	-0.725188
196815429	chr3:196815429:T:C	3.14583e-05	-1.03933e-10	-1.01502
196815688	chr3:196815688:G:A	2.32075e-05	-1.03933e-10	-1.3192
196815725	chr3:196815725:C:T	9.02031e-06	-0.893692	-1.37051
196815806	chr3:196815806:A:G	9.30906e-06	-1.5228	-0.709895
196816120	chr3:196816120:T:C	5.68595e-05	-1.03933e-10	-0.423095
196816270	chr3:196816270:T:A	6.08824e-06	-1.30016	-1.35716
196817246	chr3:196817246:T:C	2.21486e-05	-1.03933e-10	-1.3659
196817350	chr3:196817350:C:T	1.27169e-05	-0.983873	-0.936875
196817453	chr3:196817453:C:T	5.86711e-06	-1.50215	-1.19217
196817526	chr3:196817526:T:C	2.71114e-05	0.044869	-1.20859
196817538	chr3:196817538:A:ACACAGGGTTT	2.99122e-05	-1.03933e-10	-1.06541
196818077	chr3:196818077:T:C	9.63963e-06	-1.05599	-1.14181
196818381	chr3:196818381:T:G	3.28747e-05	-1.03933e-10	-0.970974
196818645	chr3:196818645:C:T	1.96802e-05	-0.197605	-1.28646
196818670	chr3:196818670:T:C	2.53555e-05	-1.03933e-10	-1.23068
196818753	chr3:196818753:G:A	7.05279e-06	-1.13495	-1.37531
196818787	chr3:196818787:G:A	1.87407e-05	-1.53298	-3.67306e-10
196819040	chr3:196819040:A:G	3.38915e-05	-1.03933e-10	-0.940515
196819215	chr3:196819215:G:A	4.28612e-05	-1.03933e-10	-0.705712
196819314	chr3:196819314:C:T	2.2151e-05	-1.03933e-10	-1.36579
196819658	chr3:196819658:T:G	9.52565e-06	-0.965093	-1.2446
196819871	chr3:196819871:C:T	2.29781e-05	-1.03933e-10	-1.32913
196819905	chr3:196819905:A:G	1.13488e-05	-0.934934	-1.09963
196820132	chr3:196820132:AATT:A	1.87229e-05	-1.53393	-3.67306e-10
196820575	chr3:196820575:G:C	7.07885e-06	-1.13804	-1.36853
196820667	chr3:196820667:G:A	3.08673e-05	0.167587	-1.20157
196820923	chr3:196820923:G:A	8.57674e-06	-1.08091	-1.23372
196821055	chr3:196821055:G:A	2.747e-05	-1.03933e-10	-1.15058
196821099	chr3:196821099:C:A	5.7595e-05	-1.03933e-10	-0.410243
196821358	chr3:196821358:A:T	4.24951e-05	-1.03933e-10	-0.714289
196821532	chr3:196821532:G:A	2.45039e-05	0.00371272	-1.26856
196821669	chr3:196821669:C:T	3.44351e-05	-1.03933e-10	-0.924602
196821753	chr3:196821753:ATGGTACATCTGCTT:A	2.54699e-05	-1.22618	-3.67306e-10
196821867	chr3:196821867:A:G	3.2201e-05	-1.03933e-10	-0.991681
196821999	chr3:196821999:T:C	9.47296e-06	-1.16039	-1.05485
196822061	chr3:196822061:T:A	3.5201e-05	-1.03933e-10	-0.902603
196822218	chr3:196822218:G:A	1.59803e-05	-0.318892	-1.37343
196822457	chr3:196822457:G:A	2.35975e-05	-1.03933e-10	-1.30254
196822725	chr3:196822725:A:G	8.89365e-06	-1.33585	-0.942494
196822871	chr3:196822871:T:G	3.25248e-05	0.0653201	-1.04699
196822910	chr3:196822910:C:T	2.76808e-05	-1.03933e-10	-1.14294
196823331	chr3:196823331:C:T	0.000390445	-1.03933e-10	1.50361
196823362	chr3:196823362:G:A	2.29658e-05	-1.03933e-10	-1.32967
196823731	chr3:196823731:G:A	3.1503e-05	-1.03933e-10	-1.0136
196824128	chr3:196824128:C:T	1.08819e-05	-0.985312	-1.09126
196824602	chr3:196824602:G:A	7.7974e-06	-1.3065	-1.10339
196824706	chr3:196824706:C:T	2.69167e-05	-1.03933e-10	-1.17093
196824723	chr3:196824723:G:C	2.56854e-05	-1.03933e-10	-1.21776
196824882	chr3:196824882:T:C	6.2971e-06	-1.25208	-1.37151
196825137	chr3:196825137:G:T	5.72979e-06	-1.41261	-1.30539
196825419	chr3:196825419:A:G	2.19772e-05	-1.03933e-10	-1.37367
196825426	chr3:196825426:A:G	2.2131e-05	-1.03933e-10	-1.3667
196825428	chr3:196825428:A:G	2.20047e-05	-1.03933e-10	-1.37242
196825437	chr3:196825437:T:A	2.19371e-05	-1.03933e-10	-1.3755
196825450	chr3:196825450:T:C	0.00194968	-1.03933e-10	3.11174
196825520	chr3:196825520:A:G	2.54579e-05	-1.03933e-10	-1.22665
196825599	chr3:196825599:T:C	2.21943e-05	-1.03933e-10	-1.36384
196826154	chr3:196826154:A:G	8.35966e-05	-1.03933e-10	-0.037676
196826339	chr3:196826339:T:A	7.5848e-06	-1.12791	-1.30962
196826467	chr3:196826467:C:T	4.49609e-05	-1.48458	0.826693
196826730	chr3:196826730:G:T	5.37834e-06	-1.42965	-1.35165
196826916	chr3:196826916:G:A	1.3599e-05	-1.02725	-0.826428
196827149	chr3:196827149:C:T	6.4285e-06	-1.26606	-1.33688
196827395	chr3:196827395:C:T	7.11239e-06	-1.48197	-1.01987
196827443	chr3:196827443:G:T	7.1181e-06	-1.18759	-1.31345
196827562	chr3:196827562:C:T	1.31301e-05	-1.17126	-0.717518
196827582	chr3:196827582:A:G	7.0717e-06	-1.44289	-1.06469
196827679	chr3:196827679:G:C	6.74471e-06	-1.44004	-1.11488
196828527	chr3:196828527:A:G	2.19903e-05	-1.03933e-10	-1.37308
196828611	chr3:196828611:G:A	1.17933e-05	-0.621648	-1.3745
196829190	chr3:196829190:T:C	2.20419e-05	-1.03933e-10	-1.37073
196829253	chr3:196829253:G:A	5.2735e-05	-1.03933e-10	-0.4984
196829606	chr3:196829606:C:G	2.19674e-05	-1.03933e-10	-1.37412
196829612	chr3:196829612:G:A	7.70346e-06	-1.06533	-1.35668
196829938	chr3:196829938:T:C	1.7928e-05	-1.42915	-0.148165
196829972	chr3:196829972:G:A	5.8449e-05	0.51613	-0.911655
196830403	chr3:196830403:C:T	4.28888e-05	-1.03933e-10	-0.705069
196830453	chr3:196830453:T:C	7.29903e-05	-1.03933e-10	-0.173352
196830482	chr3:196830482:CTG:C	2.03506e-05	-1.47499	0.0244259
196830593	chr3:196830593:T:C	4.3368e-05	-1.03933e-10	-0.693957
196830709	chr3:196830709:G:A	2.66747e-05	-1.03933e-10	-1.17996
196830805	chr3:196830805:A:T	7.32627e-05	-1.03933e-10	-0.169627
196830807	chr3:196830807:T:A	7.32627e-05	-1.03933e-10	-0.169627
196831002	chr3:196831002:T:C	4.33487e-05	-1.03933e-10	-0.694401
196831309	chr3:196831309:T:C	4.45881e-05	-1.03933e-10	-0.66621
196831444	chr3:196831444:G:C	2.52787e-05	-1.03933e-10	-1.23371
196831457	chr3:196831457:A:G	8.14603e-06	-1.22459	-1.14156
196831629	chr3:196831629:C:G	3.97555e-05	-1.03933e-10	-0.780929
196832052	chr3:196832052:G:A	4.5e-05	-1.03933e-10	-0.657016
196832078	chr3:196832078:A:G	2.66662e-05	0.0218049	-1.20209
196832263	chr3:196832263:A:G	2.1854e-05	-1.3793	-3.67306e-10
196832686	chr3:196832686:C:T	8.55608e-05	-1.03933e-10	-0.014451
196832956	chr3:196832956:T:C	0.000187412	-1.03933e-10	0.76963
196833046	chr3:196833046:A:G	4.55949e-05	-1.03933e-10	-0.643882
196833134	chr3:196833134:C:A	2.19325e-05	-1.03933e-10	-1.37571
196833335	chr3:196833335:G:A	3.05431e-05	-1.03933e-10	-1.04454
196833357	chr3:196833357:G:A	4.55041e-05	-1.03933e-10	-0.645877
196833755	chr3:196833755:G:A	4.42522e-05	-1.03933e-10	-0.673774
196833873	chr3:196833873:G:A	2.22359e-05	-1.36197	-3.67306e-10
196833951	chr3:196833951:C:T	3.83233e-05	-1.03933e-10	-0.817621
196833954	chr3:196833954:G:C	4.40286e-05	-1.03933e-10	-0.678839
196834068	chr3:196834068:G:A	5.63685e-06	-1.41399	-1.32036
196834071	chr3:196834071:G:A	6.76377e-06	-1.19865	-1.35345
196834108	chr3:196834108:C:T	8.04748e-06	-1.12577	-1.25254
196834117	chr3:196834117:G:T	2.2465e-05	-1.03933e-10	-1.35172
196834132	chr3:196834132:A:G	5.96339e-05	-1.03933e-10	-0.375454
196834283	chr3:196834283:A:G	7.77581e-06	-1.04772	-1.36494
196834733	chr3:196834733:G:A	1.58345e-05	-1.52927	-0.17222
196834770	chr3:196834770:A:G	6.07155e-06	-1.28643	-1.37363
196834924	chr3:196834924:T:G	9.66556e-06	-0.993045	-1.20206
196835140	chr3:196835140:CTG:C	3.05635e-05	-1.03933e-10	-1.04387
196835165	chr3:196835165:G:A	4.97741e-05	-1.03933e-10	-0.556184
196835247	chr3:196835247:G:A	2.74609e-05	-1.03933e-10	-1.15091
196835255	chr3:196835255:T:A	5.68864e-06	-1.37217	-1.35304
196835392	chr3:196835392:A:G	5.06719e-05	-1.03933e-10	-0.538308
196835457	chr3:196835457:G:C	5.02448e-05	-1.03933e-10	-0.546771
196835847	chr3:196835847:C:T	4.49571e-05	-1.03933e-10	-0.65797
196836052	chr3:196836052:C:T	0.000151734	-1.03933e-10	0.558448
196836430	chr3:196836430:C:T	4.31386e-05	-1.03933e-10	-0.69926
196836487	chr3:196836487:G:A	0.000139037	-1.03933e-10	0.471058
196836555	chr3:196836555:G:A	4.48248e-05	-1.03933e-10	-0.660917
196836595	chr3:196836595:G:A	4.43954e-05	-1.03933e-10	-0.670542
196836603	chr3:196836603:A:T	0.000158864	-1.03933e-10	0.60437
196836785	chr3:196836785:AAAG:A	1.71241e-05	-0.640037	-0.983155
196836855	chr3:196836855:C:T	4.21158e-05	-1.03933e-10	-0.723256
196836914	chr3:196836914:A:C	4.28146e-05	-1.03933e-10	-0.7068
196837044	chr3:196837044:C:T	2.71814e-05	-1.03933e-10	-1.16114
196837400	chr3:196837400:G:A	1.70767e-05	-0.609712	-1.01625
196837545	chr3:196837545:G:A	5.36039e-05	-1.03933e-10	-0.482056
196837550	chr3:196837550:A:G	7.48724e-05	-1.03933e-10	-0.147894
196837846	chr3:196837846:C:T	4.52387e-05	-1.03933e-10	-0.651726
196838194	chr3:196838194:C:G	2.38453e-05	-1.03933e-10	-1.29209
196838568	chr3:196838568:G:T	4.76481e-05	-1.03933e-10	-0.599835
196838594	chr3:196838594:T:C	2.46905e-05	-1.03933e-10	-1.25726
196838831	chr3:196838831:C:T	3.23091e-05	-1.03933e-10	-0.988328
196838879	chr3:196838879:T:C	2.39968e-05	-1.03933e-10	-1.28576
196838959	chr3:196838959:A:G	3.35262e-05	-1.03933e-10	-0.95135
196839399	chr3:196839399:T:C	9.93901e-05	-1.03933e-10	0.135374
196839434	chr3:196839434:A:G	9.9938e-05	-1.03933e-10	0.140872
196839548	chr3:196839548:A:AG	2.2385e-05	-1.03933e-10	-1.35529
196839569	chr3:196839569:G:A	0.000105522	-1.03933e-10	0.195243
196839651	chr3:196839651:A:T	0.000115632	-1.03933e-10	0.286732
196839758	chr3:196839758:C:G	2.2543e-05	-1.03933e-10	-1.34825
196839950	chr3:196839950:T:C	4.94771e-05	-1.03933e-10	-0.562169
196839984	chr3:196839984:A:G	4.5097e-05	-1.03933e-10	-0.654862
196840188	chr3:196840188:T:G	5.60086e-05	-1.03933e-10	-0.438173
196840245	chr3:196840245:C:T	4.38665e-05	-1.03933e-10	-0.682528
196840269	chr3:196840269:C:T	3.85314e-05	-1.03933e-10	-0.812205
196840276	chr3:196840276:A:G	4.62867e-05	-1.03933e-10	-0.628825
196840361	chr3:196840361:A:G	3.18692e-05	-1.03933e-10	-1.00204
196840595	chr3:196840595:A:C	2.29724e-05	-1.03933e-10	-1.32939
196840734	chr3:196840734:G:A	4.77695e-05	-1.03933e-10	-0.597291
196840756	chr3:196840756:T:A	2.41978e-05	-1.03933e-10	-1.27742
196840782	chr3:196840782:A:G	4.43037e-05	-1.03933e-10	-0.67261
196840969	chr3:196840969:G:A	9.1905e-05	-1.03933e-10	0.0570767
196841337	chr3:196841337:T:C	2.61974e-05	-1.03933e-10	-1.19802
196841537	chr3:196841537:G:A	6.20701e-05	-1.03933e-10	-0.335414
196841727	chr3:196841727:G:A	0.000372223	-1.03933e-10	1.45581
196841730	chr3:196841730:A:G	0.000285295	-1.03933e-10	1.18984
196841751	chr3:196841751:G:A	4.34098e-05	-1.03933e-10	-0.692993
196841824	chr3:196841824:C:T	0.000223263	-1.03933e-10	0.94467
196841909	chr3:196841909:G:C	7.3991e-05	-1.03933e-10	-0.159735
196842336	chr3:196842336:G:A	0.000186933	-1.03933e-10	0.767071
196842533	chr3:196842533:C:A	5.56911e-05	-1.03933e-10	-0.443858
196842641	chr3:196842641:A:G	2.19489e-05	-1.03933e-10	-1.37496
196842653	chr3:196842653:A:G	4.3842e-05	-1.03933e-10	-0.683086
196843035	chr3:196843035:C:T	3.82116e-05	-1.03933e-10	-0.820539
196843173	chr3:196843173:C:T	2.25216e-05	-1.03933e-10	-1.34921
196843394	chr3:196843394:A:C	4.055e-05	-1.03933e-10	-0.761144
196843495	chr3:196843495:C:A	1.87711e-05	-1.53136	-3.67306e-10
196843567	chr3:196843567:G:A	5.62305e-05	-1.03933e-10	-0.434219
196843587	chr3:196843587:T:C	3.90214e-05	-1.03933e-10	-0.799568
196843846	chr3:196843846:CA:C	2.32254e-05	-1.03933e-10	-1.31843
196844253	chr3:196844253:A:G	3.83578e-05	-1.03933e-10	-0.81672
196844310	chr3:196844310:G:A	1.04236e-05	-0.781968	-1.33764
196844315	chr3:196844315:C:A	3.15454e-05	-1.03933e-10	-1.01225
196844406	chr3:196844406:A:G	3.64744e-05	-1.03933e-10	-0.867068
196844568	chr3:196844568:G:C	3.88149e-05	-1.03933e-10	-0.804874
196844627	chr3:196844627:C:T	4.21889e-05	-1.03933e-10	-0.721521
196844815	chr3:196844815:T:C	2.21976e-05	-1.03933e-10	-1.36369
196844824	chr3:196844824:A:ATT	2.41624e-05	-1.03933e-10	-1.27888
196844836	chr3:196844836:TC:T	2.70701e-05	-1.03933e-10	-1.16525
196844901	chr3:196844901:T:C	4.48994e-05	-1.03933e-10	-0.659255
196844932	chr3:196844932:G:A	2.21645e-05	-1.03933e-10	-1.36519
196844950	chr3:196844950:G:A	4.76345e-05	-1.03933e-10	-0.600122
196844992	chr3:196844992:A:C	4.86126e-05	-1.03933e-10	-0.579796
196845025	chr3:196845025:T:A	2.2181e-05	-1.03933e-10	-1.36444
196845026	chr3:196845026:A:G	2.219e-05	-1.03933e-10	-1.36404
196845130	chr3:196845130:A:C	0.000104452	-1.03933e-10	0.185051
196845148	chr3:196845148:A:G	0.000171994	-1.03933e-10	0.683782
196845502	chr3:196845502:A:G	6.86917e-06	-1.53419	-1.00245
196845643	chr3:196845643:C:T	7.46061e-06	-1.49897	-0.955069
196846295	chr3:196846295:G:A	5.95986e-06	-1.45868	-1.21995
196846421	chr3:196846421:C:T	5.34627e-05	-1.12781	0.643118
196846559	chr3:196846559:G:A	0.000153601	-1.03933e-10	0.570682
196846687	chr3:196846687:G:A	3.02593e-05	-1.03933e-10	-1.05388
196846754	chr3:196846754:A:C	0.000152353	-1.03933e-10	0.562524
196847303	chr3:196847303:G:A	2.47405e-05	-1.03933e-10	-1.25524
196847309	chr3:196847309:A:G	0.000154824	-1.03933e-10	0.57861
196847696	chr3:196847696:G:A	2.3654e-05	-1.03933e-10	-1.30015
196847736	chr3:196847736:A:G	5.94233e-06	-1.52389	-1.15769
196847863	chr3:196847863:A:G	0.000163969	-1.03933e-10	0.635997
196847869	chr3:196847869:T:C	0.000163495	-1.03933e-10	0.633104
196847915	chr3:196847915:T:C	5.76364e-06	-1.51944	-1.19267
196847928	chr3:196847928:C:T	0.0001531	-1.03933e-10	0.567412
196848266	chr3:196848266:C:T	2.1966e-05	-1.03933e-10	-1.37418
196848503	chr3:196848503:G:A	0.000153017	-1.03933e-10	0.566873
196849018	chr3:196849018:A:G	7.88383e-05	-1.03933e-10	-0.0962801
196849030	chr3:196849030:G:T	5.50791e-06	-1.38194	-1.37555
196849118	chr3:196849118:C:T	5.04902e-06	-1.53227	-1.31222
196849160	chr3:196849160:G:A	6.83285e-05	-1.03933e-10	-0.239351
196849238	chr3:196849238:G:A	5.30812e-06	-1.48025	-1.31419
196849261	chr3:196849261:C:T	0.00017518	-1.03933e-10	0.702135
196849600	chr3:196849600:C:T	4.00558e-05	-1.03933e-10	-0.773405
196849604	chr3:196849604:C:T	8.18087e-06	-1.22853	-1.13335
196849723	chr3:196849723:C:T	5.24215e-05	-1.03933e-10	-0.504361
196849738	chr3:196849738:C:T	0.000153876	-1.03933e-10	0.572468
196849905	chr3:196849905:AT:A	2.3045e-05	-1.03933e-10	-1.32623
196849976	chr3:196849976:G:A	5.56681e-06	-1.37235	-1.37451
196850151	chr3:196850151:C:T	1.69316e-05	-1.4635	-0.170996
196850467	chr3:196850467:T:C	6.78595e-05	-1.03933e-10	-0.246239
196850702	chr3:196850702:G:A	7.11689e-05	-1.03933e-10	-0.198623
196850764	chr3:196850764:C:T	6.78862e-05	-1.03933e-10	-0.245846
196851119	chr3:196851119:C:T	5.34438e-05	-1.03933e-10	-0.485048
196851354	chr3:196851354:G:A	6.7541e-05	-1.03933e-10	-0.250943
196851487	chr3:196851487:G:A	4.22591e-05	-0.719858	-3.67306e-10
196851987	chr3:196851987:G:A	6.70315e-06	-1.5267	-1.0344
196853126	chr3:196853126:CA:C	9.81889e-05	-1.03933e-10	0.123214
196853189	chr3:196853189:G:C	2.08667e-05	-1.42552	-3.67306e-10
196853355	chr3:196853355:CAGTT:C	0.000136851	-1.03933e-10	0.455217
196853517	chr3:196853517:A:G	2.0405e-05	-1.4479	-3.67306e-10
196854039	chr3:196854039:T:C	1.05663e-05	-1.52624	-0.579771
196854108	chr3:196854108:C:T	2.42641e-05	-1.03933e-10	-1.27468
196854123	chr3:196854123:G:A	2.3827e-05	-1.03933e-10	-1.29286
196854146	chr3:196854146:T:C	2.32947e-05	-1.03933e-10	-1.31545
196854153	chr3:196854153:T:C	2.23094e-05	-1.03933e-10	-1.35867
196854300	chr3:196854300:T:C	6.20721e-06	-1.44519	-1.19277
196854635	chr3:196854635:G:C	0.000133956	-1.03933e-10	0.43383
196854688	chr3:196854688:C:T	2.19413e-05	-1.03933e-10	-1.37531
196854815	chr3:196854815:C:T	1.07311e-05	-1.52441	-0.566118
196854829	chr3:196854829:A:G	2.68661e-05	-1.03933e-10	-1.17281
196854983	chr3:196854983:T:C	7.10329e-06	-1.50615	-0.996968
196855032	chr3:196855032:G:A	5.40441e-06	-1.43579	-1.34067
196855121	chr3:196855121:C:T	6.96998e-05	-1.03933e-10	-0.219481
196855293	chr3:196855293:G:A	6.17498e-05	-1.03933e-10	-0.340587
196855305	chr3:196855305:G:A	6.00948e-05	-1.03933e-10	-0.367756
196856031	chr3:196856031:C:T	2.05544e-05	-1.4406	-3.67306e-10
196856756	chr3:196856756:T:C	6.61385e-06	-1.40778	-1.16674
196856856	chr3:196856856:G:A	7.92329e-05	-1.03933e-10	-0.0912866
196856931	chr3:196856931:G:A	5.22583e-06	-1.44193	-1.36813
196857000	chr3:196857000:AGAAAG:A	6.28529e-06	-1.42442	-1.20105
196857246	chr3:196857246:C:G	5.20905e-05	-1.03933e-10	-0.510696
196857272	chr3:196857272:A:T	2.59518e-05	-1.03933e-10	-1.20744
196857605	chr3:196857605:G:A	2.48656e-05	-1.03933e-10	-1.25019
196857653	chr3:196857653:C:A	4.43026e-05	-1.03933e-10	-0.672635
196857701	chr3:196857701:G:A	2.4749e-05	-1.03933e-10	-1.25489
196857742	chr3:196857742:T:C	5.07596e-06	-1.46407	-1.37509
196857817	chr3:196857817:A:G	2.45564e-05	-1.03933e-10	-1.26271
196857977	chr3:196857977:G:T	2.48625e-05	-1.03933e-10	-1.25032
196858432	chr3:196858432:T:A	5.53068e-05	-1.03933e-10	-0.450782
196859111	chr3:196859111:A:C	3.18122e-05	-1.00383	-3.67306e-10
196859127	chr3:196859127:G:A	0.000102709	-1.03933e-10	0.168218
196859651	chr3:196859651:T:C	8.41787e-06	-1.50673	-0.826593
196859866	chr3:196859866:A:G	5.45632e-05	-1.03933e-10	-0.464318
196859913	chr3:196859913:C:T	5.03001e-05	-0.545672	-3.67306e-10
196859955	chr3:196859955:G:A	2.08915e-05	-1.42433	-3.67306e-10
196860187	chr3:196860187:T:C	8.52747e-06	-1.49334	-0.827046
196860330	chr3:196860330:C:G	2.30041e-05	-1.03933e-10	-1.328
196860366	chr3:196860366:G:A	1.74898e-05	-1.00529	-0.596768
196860875	chr3:196860875:G:T	5.73339e-05	-1.03933e-10	-0.414787
196860911	chr3:196860911:C:T	4.63842e-05	-1.03933e-10	-0.62672
196861051	chr3:196861051:A:G	2.20042e-05	-1.03933e-10	-1.37244
196861315	chr3:196861315:G:A	2.38738e-05	-1.03933e-10	-1.2909
196861325	chr3:196861325:C:T	2.20738e-05	-1.03933e-10	-1.36929
196861936	chr3:196861936:G:A	2.74735e-05	-1.03933e-10	-1.15046
196862068	chr3:196862068:G:T	5.10034e-06	-1.48205	-1.35232
196862072	chr3:196862072:C:T	2.52756e-05	-1.03933e-10	-1.23384
196862318	chr3:196862318:G:A	3.10426e-05	-1.03933e-10	-1.02832
196862489	chr3:196862489:T:C	2.21775e-05	-1.03933e-10	-1.3646
196863152	chr3:196863152:A:C	7.15761e-05	-1.03933e-10	-0.192918
196863313	chr3:196863313:T:C	3.09812e-05	-1.03933e-10	-1.0303
196863524	chr3:196863524:G:A	1.87271e-05	-1.5337	-3.67306e-10
196863686	chr3:196863686:G:A	5.17476e-06	-1.46956	-1.35033
196863773	chr3:196863773:C:T	5.81001e-06	-1.33141	-1.37269
196863956	chr3:196863956:C:T	2.70921e-05	-1.03933e-10	-1.16444
196864158	chr3:196864158:A:C	1.94746e-05	-1.49457	-3.67306e-10
196864783	chr3:196864783:T:C	5.64011e-05	-1.03933e-10	-0.43119
196864885	chr3:196864885:T:C	0.000106452	-1.03933e-10	0.204012
196865112	chr3:196865112:T:C	2.12235e-05	-1.40857	-3.67306e-10
196865790	chr3:196865790:C:T	5.92131e-06	-1.39044	-1.29469
196865962	chr3:196865962:C:T	2.19538e-05	-1.03933e-10	-1.37474
196865983	chr3:196865983:C:T	2.77078e-05	-1.03933e-10	-1.14196
196866067	chr3:196866067:C:T	2.64474e-05	-1.03933e-10	-1.18852
196866190	chr3:196866190:C:T	3.95509e-05	-1.03933e-10	-0.78609
196866493	chr3:196866493:G:A	9.18282e-06	-1.49886	-0.74748
196866691	chr3:196866691:C:T	0.000106825	-1.03933e-10	0.207512
196866918	chr3:196866918:G:A	8.18613e-06	-1.47964	-0.881596
196867279	chr3:196867279:C:T	3.91077e-05	-1.03933e-10	-0.79736
196867860	chr3:196867860:G:A	0.000411273	-1.03933e-10	1.55558
196868408	chr3:196868408:G:C	5.4374e-06	-1.42515	-1.34523
196868558	chr3:196868558:A:T	1.43964e-05	-1.41656	-0.380137
196868744	chr3:196868744:A:G	2.62286e-05	-1.03933e-10	-1.19683
196869933	chr3:196869933:C:T	6.24957e-05	-1.03933e-10	-0.32858
196870323	chr3:196870323:T:C	4.42371e-05	-1.03933e-10	-0.674116
196871569	chr3:196871569:A:G	2.20023e-05	-1.03933e-10	-1.37253
196872053	chr3:196872053:A:G	6.2104e-06	-1.32862	-1.30883
196872451	chr3:196872451:T:G	8.28435e-06	-1.19422	-1.15509
196872490	chr3:196872490:A:AT	3.31603e-05	-1.03933e-10	-0.962324
196872622	chr3:196872622:C:T	2.50086e-05	-1.03933e-10	-1.24446
196872962	chr3:196872962:AT:A	2.19331e-05	-1.03933e-10	-1.37568
196873303	chr3:196873303:C:T	6.46736e-06	-1.35139	-1.24552
196873353	chr3:196873353:G:A	8.1641e-06	-1.35118	-1.01275
196873363	chr3:196873363:G:A	5.58063e-05	-1.44394	1.00215
196873736	chr3:196873736:A:T	9.93338e-06	-1.3713	-0.796477
196874367	chr3:196874367:T:C	2.58508e-05	-1.03933e-10	-1.21134
196874405	chr3:196874405:A:T	0.000130219	-1.03933e-10	0.40554
196874461	chr3:196874461:A:G	2.19332e-05	-1.03933e-10	-1.37568
196874465	chr3:196874465:T:G	5.72981e-06	-1.50331	-1.21468
196874580	chr3:196874580:T:C	2.50533e-05	-1.03933e-10	-1.24267
196874650	chr3:196874650:T:G	7.26419e-06	-1.30094	-1.17978
196874679	chr3:196874679:A:C	2.43597e-05	-1.03933e-10	-1.27075
196874833	chr3:196874833:C:T	5.28922e-05	-1.03933e-10	-0.495423
196876143	chr3:196876143:A:G	6.44218e-06	-1.23738	-1.36343
196876325	chr3:196876325:T:C	2.71082e-05	-1.03933e-10	-1.16384
196876393	chr3:196876393:C:T	2.66112e-05	-1.03933e-10	-1.18235
196876542	chr3:196876542:A:T	3.99274e-05	-1.03933e-10	-0.776616
196876649	chr3:196876649:G:A	1.97583e-05	-1.15645	-0.323654
196877009	chr3:196877009:T:TA	3.53659e-05	-1.03933e-10	-0.89793
196877062	chr3:196877062:A:G	3.60725e-05	-1.03933e-10	-0.878149
196877255	chr3:196877255:C:T	3.04338e-05	-1.03933e-10	-1.04812
196877326	chr3:196877326:G:T	0.000131738	-1.03933e-10	0.417134
196877389	chr3:196877389:T:G	2.57331e-05	-1.03933e-10	-1.2159
196877984	chr3:196877984:G:A	8.10333e-06	-1.48842	-0.882983
196878081	chr3:196878081:T:C	3.25776e-05	-1.03933e-10	-0.980053
196878189	chr3:196878189:G:A	2.4941e-05	-1.03933e-10	-1.24716
196879010	chr3:196879010:C:G	2.21482e-05	-1.03933e-10	-1.36592
196879710	chr3:196879710:G:C	3.51953e-05	-1.03933e-10	-0.902767
196879768	chr3:196879768:T:C	1.88848e-05	-1.52532	-3.67306e-10
196880089	chr3:196880089:G:A	2.11899e-05	-1.41015	-3.67306e-10
196880387	chr3:196880387:A:G	2.2127e-05	-1.03933e-10	-1.36688
196880841	chr3:196880841:G:A	6.3571e-06	-1.26609	-1.34802
196880922	chr3:196880922:T:C	6.96653e-06	-1.28544	-1.23712
196880965	chr3:196880965:G:C	2.29026e-05	-1.03933e-10	-1.33243
196881413	chr3:196881413:C:A	2.21839e-05	-1.03933e-10	-1.36431
196881475	chr3:196881475:C:T	2.49276e-05	-1.03933e-10	-1.2477
196882063	chr3:196882063:A:AT	2.44049e-05	-1.26889	-3.67306e-10
196882141	chr3:196882141:C:T	0.000177545	-1.03933e-10	0.715546
196882232	chr3:196882232:TA:T	2.21285e-05	-1.03933e-10	-1.36681
196882295	chr3:196882295:C:T	3.27933e-05	-1.03933e-10	-0.973453
196882607	chr3:196882607:A:G	7.54763e-06	-1.06675	-1.37569
196882779	chr3:196882779:C:T	2.56286e-05	-1.03933e-10	-1.21997
196883164	chr3:196883164:C:A	3.24328e-05	-1.03933e-10	-0.984507
196883295	chr3:196883295:C:A	2.45155e-05	-1.03933e-10	-1.26437
196883439	chr3:196883439:A:G	2.49697e-05	-1.03933e-10	-1.24602
196883499	chr3:196883499:C:T	5.61855e-06	-1.53424	-1.20337
196884327	chr3:196884327:C:T	2.49759e-05	-1.03933e-10	-1.24577
196884427	chr3:196884427:A:G	8.34923e-06	-0.966277	-1.37523
196884614	chr3:196884614:CAT:C	4.95675e-05	-1.03933e-10	-0.560344
196885322	chr3:196885322:A:G	2.5827e-05	-1.03933e-10	-1.21226
196885429	chr3:196885429:A:G	2.19384e-05	-1.03933e-10	-1.37544
196886201	chr3:196886201:A:C	2.37724e-05	-1.29515	-3.67306e-10
196886204	chr3:196886204:C:T	1.37228e-05	-1.23777	-0.606854
196886320	chr3:196886320:A:G	0.000129825	-1.03933e-10	0.402506
196886812	chr3:196886812:A:AG	7.2976e-06	-1.49884	-0.977296
196886916	chr3:196886916:G:A	3.18367e-05	-1.03933e-10	-1.00306
196887304	chr3:196887304:C:T	2.52205e-05	-1.23602	-3.67306e-10
196887501	chr3:196887501:G:A	1.25912e-05	-1.13861	-0.792071
196887746	chr3:196887746:A:G	3.37635e-05	-1.03933e-10	-0.944297
196888077	chr3:196888077:G:A	6.41815e-06	-1.24879	-1.35576
196888119	chr3:196888119:T:A	6.9983e-06	-1.26421	-1.25381
196888574	chr3:196888574:A:T	8.21533e-06	-1.00538	-1.3523
196888677	chr3:196888677:G:A	3.24455e-05	-1.03933e-10	-0.984118
196888697	chr3:196888697:A:G	3.34984e-05	-1.03933e-10	-0.952181
196888758	chr3:196888758:A:G	7.22529e-06	-1.52729	-0.958796
196888803	chr3:196888803:C:T	2.48378e-05	-1.03933e-10	-1.25131
196889091	chr3:196889091:G:A	2.52174e-05	-1.03933e-10	-1.23614
196889354	chr3:196889354:A:G	2.20342e-05	-1.03933e-10	-1.37108
196889378	chr3:196889378:G:A	7.09974e-06	-1.52889	-0.974729
196889820	chr3:196889820:G:A	7.53508e-06	-1.53005	-0.914057
196890336	chr3:196890336:G:T	6.39558e-06	-1.25532	-1.35275
196890526	chr3:196890526:A:G	6.35248e-06	-1.2544	-1.36043
196890612	chr3:196890612:C:T	6.20604e-06	-1.50736	-1.13079
196890777	chr3:196890777:A:G	2.01385e-05	-1.46104	-3.67306e-10
196891270	chr3:196891270:A:G	6.94424e-06	-1.32077	-1.20499
196891327	chr3:196891327:T:TAAA	7.33369e-06	-1.09617	-1.37503
196891433	chr3:196891433:T:C	6.54158e-06	-1.49485	-1.09065
196891445	chr3:196891445:A:T	6.69271e-06	-1.53116	-1.0315
196892231	chr3:196892231:C:T	7.01549e-06	-1.30595	-1.20961
196892247	chr3:196892247:G:A	6.56987e-06	-1.53055	-1.05063
196892676	chr3:196892676:A:G	0.00011304	-1.03933e-10	0.264066
196892726	chr3:196892726:C:G	2.48065e-05	-1.03933e-10	-1.25257
196892737	chr3:196892737:G:A	7.0874e-06	-1.30345	-1.20191
196893185	chr3:196893185:T:A	2.21287e-05	-1.03933e-10	-1.36681
196893423	chr3:196893423:G:T	6.67811e-06	-1.25145	-1.31339
196893437	chr3:196893437:A:G	2.21196e-05	-1.03933e-10	-1.36722
196893635	chr3:196893635:C:T	7.29529e-06	-1.53091	-0.945542
196893710	chr3:196893710:G:T	2.22831e-05	-1.03933e-10	-1.35985
196893973	chr3:196893973:G:A	6.43125e-06	-1.23345	-1.36906
196894531	chr3:196894531:GTTC:G	2.36066e-05	-1.03933e-10	-1.30215
196894548	chr3:196894548:A:T	2.49245e-05	-1.03933e-10	-1.24783
196894576	chr3:196894576:A:G	2.70003e-05	-1.50026	0.332428
196894898	chr3:196894898:G:A	6.75192e-06	-1.24365	-1.31021
196895075	chr3:196895075:G:A	2.49565e-05	-1.03933e-10	-1.24655
196895085	chr3:196895085:C:T	6.01711e-06	-1.53211	-1.13696
196895139	chr3:196895139:A:G	7.39452e-06	-1.48069	-0.982245
196895266	chr3:196895266:G:A	2.35586e-05	-1.03933e-10	-1.30419
196895771	chr3:196895771:C:G	8.05062e-05	-0.0753444	-3.67306e-10
196896080	chr3:196896080:T:C	7.67514e-06	-1.05075	-1.37494
196896432	chr3:196896432:A:G	2.24148e-05	-1.03933e-10	-1.35396
196896725	chr3:196896725:G:A	7.17139e-06	-1.25572	-1.23786
196897220	chr3:196897220:A:G	3.24879e-05	-1.03933e-10	-0.982812
196897628	chr3:196897628:A:G	3.90079e-05	-0.799913	-3.67306e-10
196897784	chr3:196897784:C:G	7.89738e-06	-1.02222	-1.37493
196897948	chr3:196897948:G:A	7.77578e-06	-1.03785	-1.37481
196897975	chr3:196897975:C:G	2.23658e-05	-1.03933e-10	-1.35615
196898530	chr3:196898530:G:A	6.22489e-06	-1.53333	-1.10179
196898558	chr3:196898558:A:G	3.31207e-05	-1.03933e-10	-0.963519
196898623	chr3:196898623:G:A	3.24949e-05	-1.03933e-10	-0.982595
196898959	chr3:196898959:G:C	7.47764e-06	-1.52238	-0.929383
196898971	chr3:196898971:T:C	2.00475e-05	-1.46557	-3.67306e-10
196899246	chr3:196899246:A:G	3.00839e-05	-1.05969	-3.67306e-10
196899272	chr3:196899272:T:C	6.8597e-06	-1.28243	-1.25558
196899477	chr3:196899477:G:A	6.58855e-06	-1.52923	-1.04912
196899818	chr3:196899818:G:A	6.58458e-06	-1.53007	-1.04888
196900217	chr3:196900217:A:G	6.461e-06	-1.23642	-1.36147
196900464	chr3:196900464:T:C	7.48156e-06	-1.07639	-1.37484
196900485	chr3:196900485:C:T	8.34649e-06	-1.256	-1.08584
196900490	chr3:196900490:G:A	7.7897e-06	-1.03566	-1.37522
196900622	chr3:196900622:G:A	2.21859e-05	-1.03933e-10	-1.36422
196900642	chr3:196900642:G:A	3.85807e-05	-1.42212	0.611189
196900646	chr3:196900646:C:T	0.000130801	-1.03933e-10	0.41
196900897	chr3:196900897:C:G	2.24731e-05	-1.03933e-10	-1.35136
196901044	chr3:196901044:T:C	1.87447e-05	-1.53277	-3.67306e-10
196901045	chr3:196901045:TTTAC:T	1.89066e-05	-1.52417	-3.67306e-10
196901287	chr3:196901287:C:T	0.000264193	-1.03933e-10	1.113
196901334	chr3:196901334:C:T	8.23475e-06	-1.25678	-1.09854
196901807	chr3:196901807:G:C	2.60315e-05	-1.03933e-10	-1.20437
196902189	chr3:196902189:T:G	3.94969e-05	-1.03933e-10	-0.787457
196902221	chr3:196902221:A:G	5.65116e-06	-1.5122	-1.21961
196902489	chr3:196902489:G:A	2.55314e-05	-1.03933e-10	-1.22377
196902546	chr3:196902546:A:G	1.88719e-05	-1.52601	-3.67306e-10
196902581	chr3:196902581:T:A	2.23625e-05	-1.03933e-10	-1.35629
196902615	chr3:196902615:C:T	0.000343575	-1.03933e-10	1.37573
196902707	chr3:196902707:C:T	6.50677e-06	-1.4905	-1.10033
196902966	chr3:196902966:G:A	3.54299e-05	-1.03933e-10	-0.896121
196903775	chr3:196903775:C:A	5.76892e-06	-1.53424	-1.17695
196904066	chr3:196904066:A:G	2.86624e-05	-1.03933e-10	-1.10809
196904267	chr3:196904267:G:A	6.84586e-06	-1.27888	-1.26115
196904448	chr3:196904448:A:G	5.59861e-05	-1.03933e-10	-0.438576
196905193	chr3:196905193:G:A	5.82759e-05	-1.03933e-10	-0.39849
196905324	chr3:196905324:C:G	2.19825e-05	-1.03933e-10	-1.37343
196905616	chr3:196905616:A:C	1.9014e-05	-1.5185	-3.67306e-10
196905720	chr3:196905720:G:A	6.59948e-06	-1.53127	-1.04541
196906162	chr3:196906162:G:A	2.30389e-05	-1.32649	-3.67306e-10
196906224	chr3:196906224:AAG:A	2.41509e-05	-1.03933e-10	-1.27936
196907187	chr3:196907187:C:T	4.13951e-05	-1.03933e-10	-0.740516
196907249	chr3:196907249:G:A	6.62967e-06	-1.46955	-1.10258
196907656	chr3:196907656:A:G	9.21869e-06	-1.28521	-0.957239
196907933	chr3:196907933:G:A	7.0545e-06	-1.20635	-1.30366
196908014	chr3:196908014:A:G	2.94418e-05	-1.03933e-10	-1.08126
196908083	chr3:196908083:T:C	6.92771e-06	-1.20935	-1.3188
196908101	chr3:196908101:C:T	0.000179112	-1.03933e-10	0.724333
196908226	chr3:196908226:A:G	6.74826e-06	-1.2572	-1.29719
196908568	chr3:196908568:A:T	2.94502e-05	-1.03933e-10	-1.08098
196908588	chr3:196908588:C:T	2.22474e-05	-1.03933e-10	-1.36145
196908804	chr3:196908804:G:C	6.58861e-06	-1.23496	-1.34337
196908814	chr3:196908814:ACT:A	7.04535e-06	-1.22698	-1.28433
196908892	chr3:196908892:G:A	1.87601e-05	-1.53195	-3.67306e-10
196909169	chr3:196909169:G:A	6.62067e-06	-1.53301	-1.04047
196909339	chr3:196909339:A:T	3.34283e-05	-1.03933e-10	-0.954276
196909403	chr3:196909403:G:T	6.67112e-06	-1.53267	-1.03323
196909420	chr3:196909420:G:A	2.66096e-05	-1.03933e-10	-1.18241
196909428	chr3:196909428:C:T	2.50154e-05	-1.03933e-10	-1.24419
196909739	chr3:196909739:T:G	3.44602e-05	-1.03933e-10	-0.923872
196909772	chr3:196909772:G:C	2.42311e-05	-1.03933e-10	-1.27604
196909803	chr3:196909803:G:A	6.61619e-06	-1.28587	-1.28829
196909872	chr3:196909872:T:A	2.6121e-05	-1.03933e-10	-1.20094
196909938	chr3:196909938:A:G	5.67395e-06	-1.50738	-1.22041
196910177	chr3:196910177:G:A	5.08037e-05	-1.03933e-10	-0.535709
196910414	chr3:196910414:G:A	1.23444e-05	-0.576809	-1.37366
196910589	chr3:196910589:G:A	1.89735e-05	-1.52064	-3.67306e-10
196911220	chr3:196911220:TTAAAC:T	6.64603e-06	-1.53014	-1.03952
196911386	chr3:196911386:T:C	7.33011e-05	-0.169102	-3.67306e-10
196911567	chr3:196911567:A:G	2.58656e-05	-1.03933e-10	-1.21076
196911670	chr3:196911670:TGTG:T	7.6864e-06	-1.52076	-0.903463
196911878	chr3:196911878:A:T	3.52728e-05	-1.03933e-10	-0.900566
196912031	chr3:196912031:A:G	2.08245e-05	-1.42755	-3.67306e-10
196912093	chr3:196912093:G:A	1.90153e-05	-1.51843	-3.67306e-10
196912518	chr3:196912518:T:C	3.98034e-05	-1.03933e-10	-0.779726
196912546	chr3:196912546:ACT:A	1.89514e-05	-1.5218	-3.67306e-10
196913006	chr3:196913006:G:A	3.8935e-05	-1.03933e-10	-0.801786
196913250	chr3:196913250:C:G	7.2037e-06	-1.19987	-1.28921
196914234	chr3:196914234:G:A	7.02481e-06	-1.2746	-1.23963
196914736	chr3:196914736:A:G	2.26555e-05	-1.03933e-10	-1.34328
196915117	chr3:196915117:A:G	2.51061e-05	-1.03933e-10	-1.24057
196915787	chr3:196915787:C:A	7.34455e-06	-1.53423	-0.935494
196916045	chr3:196916045:C:T	1.30653e-05	-1.22273	-0.670981
196916143	chr3:196916143:G:A	2.67541e-05	-1.03933e-10	-1.17699
196916400	chr3:196916400:A:G	2.49597e-05	-1.03933e-10	-1.24642
196916736	chr3:196916736:G:A	6.41547e-06	-1.53396	-1.07101
196916810	chr3:196916810:A:G	3.44277e-05	-1.03933e-10	-0.924818
196916848	chr3:196916848:C:T	7.406e-06	-1.0921	-1.36928
196917036	chr3:196917036:A:G	2.78852e-05	-1.03933e-10	-1.13558
196917106	chr3:196917106:C:T	2.77238e-05	-1.03933e-10	-1.14139
196917300	chr3:196917300:A:G	3.27e-05	-1.03933e-10	-0.976302
196917811	chr3:196917811:G:A	2.72392e-05	-1.03933e-10	-1.15902
196917856	chr3:196917856:A:G	2.23649e-05	-1.03933e-10	-1.35619
196917869	chr3:196917869:A:G	7.00508e-05	-0.214458	-3.67306e-10
196918036	chr3:196918036:A:G	4.41511e-05	-1.03933e-10	-0.676061
196918167	chr3:196918167:C:T	2.30489e-05	-1.03933e-10	-1.32606
196918169	chr3:196918169:C:T	1.94537e-05	-1.49564	-3.67306e-10
196918179	chr3:196918179:C:T	3.12675e-05	-1.03933e-10	-1.0211
196918187	chr3:196918187:G:A	2.54339e-05	-1.03933e-10	-1.2276
196918449	chr3:196918449:G:A	6.28458e-06	-1.26627	-1.35931
196918552	chr3:196918552:C:A	6.25781e-06	-1.26727	-1.36258
196918657	chr3:196918657:C:T	5.61105e-05	-1.03933e-10	-0.436355
196918688	chr3:196918688:C:G	2.74933e-05	-1.03933e-10	-1.14974
196918784	chr3:196918784:G:A	6.15664e-05	-1.03933e-10	-0.343562
196918854	chr3:196918854:A:AG	2.68568e-05	-1.03933e-10	-1.17316
196919218	chr3:196919218:C:T	3.66117e-05	-1.03933e-10	-0.863311
196919258	chr3:196919258:A:G	2.70521e-05	-1.03933e-10	-1.16591
196919413	chr3:196919413:G:A	9.66014e-05	-1.03933e-10	0.106914
196919436	chr3:196919436:G:A	2.50769e-05	-1.03933e-10	-1.24173
196919622	chr3:196919622:C:T	7.92016e-05	-0.0916821	-3.67306e-10
196919809	chr3:196919809:A:C	3.43063e-05	-1.03933e-10	-0.92835
196919816	chr3:196919816:A:G	5.67167e-06	-1.51387	-1.21432
196919898	chr3:196919898:G:A	2.22475e-05	-1.03933e-10	-1.36145
196920466	chr3:196920466:A:G	2.78568e-05	-1.03933e-10	-1.1366
196920904	chr3:196920904:A:G	2.61276e-05	-1.03933e-10	-1.20069
196921617	chr3:196921617:A:T	2.46913e-05	-1.03933e-10	-1.25723
196922035	chr3:196922035:A:G	7.26053e-06	-1.48693	-0.994295
196922477	chr3:196922477:TCTCA:T	7.24524e-06	-1.53258	-0.95075
196922541	chr3:196922541:C:T	1.94906e-05	-1.49374	-3.67306e-10
196922613	chr3:196922613:T:C	3.17819e-05	-1.03933e-10	-1.00478
196922670	chr3:196922670:G:T	2.56542e-05	-1.21897	-3.67306e-10
196923116	chr3:196923116:G:A	3.54028e-05	-1.03933e-10	-0.896887
196923316	chr3:196923316:C:T	7.31352e-06	-1.53293	-0.941021
196923853	chr3:196923853:C:T	5.35353e-05	-1.03933e-10	-0.483338
196924429	chr3:196924429:C:T	7.23437e-05	-1.03933e-10	-0.18225
196924621	chr3:196924621:GT:G	7.42818e-06	-1.47143	-0.986964
196924719	chr3:196924719:A:G	6.16137e-06	-1.29162	-1.35376
196924768	chr3:196924768:C:T	7.0354e-06	-1.49792	-1.0148
196924873	chr3:196924873:T:C	3.3232e-05	-1.03933e-10	-0.960167
196924945	chr3:196924945:C:T	2.20275e-05	-1.03933e-10	-1.37139
196925686	chr3:196925686:G:A	3.53096e-05	-1.03933e-10	-0.899525
196925973	chr3:196925973:G:A	2.41886e-05	-1.2778	-3.67306e-10
196926291	chr3:196926291:G:A	0.000105262	-1.03933e-10	0.192776
196926965	chr3:196926965:G:A	3.50938e-05	-1.03933e-10	-0.905654
196927009	chr3:196927009:GGA:G	3.53246e-05	-1.03933e-10	-0.899099
196927558	chr3:196927558:C:T	1.23187e-05	-1.31552	-0.637039
196927665	chr3:196927665:G:A	6.68149e-06	-1.30285	-1.26148
196927711	chr3:196927711:C:G	0.000329948	-1.03933e-10	1.33526
196928417	chr3:196928417:T:TC	3.52728e-05	-1.03933e-10	-0.900566
196928460	chr3:196928460:G:A	3.52728e-05	-1.03933e-10	-0.900566
196928993	chr3:196928993:C:T	6.49088e-06	-1.31103	-1.28225
196929047	chr3:196929047:C:T	2.83827e-05	-1.03933e-10	-1.1179
196929209	chr3:196929209:T:C	6.68296e-06	-1.27771	-1.28641
196929708	chr3:196929708:A:G	2.01293e-05	-1.4615	-3.67306e-10
196929901	chr3:196929901:G:A	6.79861e-06	-1.52977	-1.01719
196929919	chr3:196929919:G:C	5.09419e-06	-1.52001	-1.31557
196930287	chr3:196930287:G:C	7.08302e-06	-1.13739	-1.36858
196930676	chr3:196930676:C:T	1.30554e-05	-1.41132	-0.483149
196930805	chr3:196930805:T:C	3.52239e-05	-1.03933e-10	-0.901952
196931098	chr3:196931098:T:C	2.71882e-05	-1.03933e-10	-1.1609
196931435	chr3:196931435:T:TC	6.42466e-06	-1.32529	-1.27825
196931503	chr3:196931503:AACTG:A	3.49991e-05	-1.03933e-10	-0.908355
196931764	chr3:196931764:C:A	4.56101e-05	-1.03933e-10	-0.643549
196931769	chr3:196931769:C:T	2.43678e-05	-1.03933e-10	-1.27042
196931951	chr3:196931951:T:TA	2.46389e-05	-1.03933e-10	-1.25935
196932158	chr3:196932158:G:A	5.60662e-05	-1.03933e-10	-0.437145
196932912	chr3:196932912:A:C	3.70575e-05	-1.03933e-10	-0.851209
196933473	chr3:196933473:T:A	2.03342e-05	-1.45138	-3.67306e-10
196933516	chr3:196933516:T:C	3.62704e-05	-1.03933e-10	-0.872676
196933684	chr3:196933684:C:T	6.00625e-06	-1.42534	-1.24554
196933949	chr3:196933949:C:T	6.06035e-06	-1.33454	-1.32737
196934413	chr3:196934413:T:C	6.77354e-05	-0.24807	-3.67306e-10
196934545	chr3:196934545:G:A	2.46586e-05	-1.03933e-10	-1.25855
196935000	chr3:196935000:AT:A	3.52728e-05	-1.03933e-10	-0.900566
196935091	chr3:196935091:G:C	5.9496e-06	-1.41505	-1.26531
196935283	chr3:196935283:A:G	8.00153e-06	-1.53411	-0.84994
196935292	chr3:196935292:C:T	5.64706e-05	-1.03933e-10	-0.429959
196935509	chr3:196935509:A:G	3.2454e-05	-1.03933e-10	-0.983856
196935650	chr3:196935650:G:A	1.69984e-05	-1.40567	-0.224889
196935682	chr3:196935682:C:CCAA	0.000112919	-1.03933e-10	0.262988
196935770	chr3:196935770:T:C	2.46396e-05	-1.03933e-10	-1.25932
196935912	chr3:196935912:G:A	1.89565e-05	-1.52153	-3.67306e-10
196936251	chr3:196936251:T:A	6.6656e-06	-1.26162	-1.3051
196936379	chr3:196936379:T:G	2.358e-05	-1.03933e-10	-1.30328
196936707	chr3:196936707:A:G	3.169e-05	-1.03933e-10	-1.00768
196937188	chr3:196937188:A:G	2.46103e-05	-1.03933e-10	-1.26051
196937420	chr3:196937420:T:C	2.09936e-05	-1.41946	-3.67306e-10
196938019	chr3:196938019:T:A	5.66443e-06	-1.43856	-1.29091
196938047	chr3:196938047:A:G	3.44063e-05	-1.03933e-10	-0.92544
196938254	chr3:196938254:G:A	2.36798e-05	-1.03933e-10	-1.29906
196938369	chr3:196938369:A:G	3.49491e-05	-1.03933e-10	-0.909787
196938451	chr3:196938451:C:T	4.83164e-06	-1.53171	-1.35678
196938783	chr3:196938783:C:G	9.74124e-06	-1.35575	-0.831564
196938860	chr3:196938860:A:G	2.46425e-05	-1.03933e-10	-1.2592
196938927	chr3:196938927:G:C	8.09001e-06	-1.53397	-0.839074
196938955	chr3:196938955:T:C	4.29445e-05	-1.03933e-10	-0.70377
196938978	chr3:196938978:T:G	2.45724e-05	-1.03933e-10	-1.26205
196938993	chr3:196938993:T:C	3.77448e-05	-1.52265	0.689822
196939165	chr3:196939165:TAGGGACGAGTGC:T	2.48176e-05	-1.03933e-10	-1.25213
196939198	chr3:196939198:ACT:A	6.59685e-05	-1.03933e-10	-0.274501
196939343	chr3:196939343:G:A	2.35112e-05	-1.3062	-3.67306e-10
196939501	chr3:196939501:G:A	2.47386e-05	-1.03933e-10	-1.25531
196939695	chr3:196939695:C:T	7.60914e-06	-1.52505	-0.909282
196939698	chr3:196939698:C:T	5.53737e-06	-1.53328	-1.21888
196939898	chr3:196939898:G:A	4.27327e-05	-1.03933e-10	-0.708714
196940117	chr3:196940117:C:G	2.57316e-05	-1.03933e-10	-1.21596
196940141	chr3:196940141:G:A	6.6565e-05	-1.03933e-10	-0.265499
196940307	chr3:196940307:G:A	0.000123655	-1.03933e-10	0.353813
196940420	chr3:196940420:GT:G	8.08674e-06	-1.27335	-1.1001
196940913	chr3:196940913:G:A	0.000108113	-1.03933e-10	0.219498
196941052	chr3:196941052:G:C	2.48301e-05	-1.03933e-10	-1.25162
196941298	chr3:196941298:G:C	4.92388e-06	-1.53421	-1.33538
196941375	chr3:196941375:C:G	6.68555e-05	-1.03933e-10	-0.261145
196941425	chr3:196941425:C:T	6.30363e-06	-1.2469	-1.37565
196941488	chr3:196941488:C:T	5.17582e-06	-1.52811	-1.29157
196942101	chr3:196942101:G:C	2.21352e-05	-1.03933e-10	-1.36651
196942178	chr3:196942178:G:A	2.89746e-05	-1.03933e-10	-1.09726
196942242	chr3:196942242:G:A	2.46144e-05	-1.03933e-10	-1.26035
196943041	chr3:196943041:C:T	5.86943e-06	-1.40415	-1.28977
196943079	chr3:196943079:G:A	5.7164e-06	-1.36045	-1.35989
196943886	chr3:196943886:G:A	3.00264e-05	-1.03933e-10	-1.0616
196944205	chr3:196944205:ACCCC:A	4.45664e-05	-1.03933e-10	-0.666699
196944218	chr3:196944218:T:C	2.47014e-05	-1.03933e-10	-1.25682
196944480	chr3:196944480:CA:C	3.42266e-05	-1.51198	0.581303
196944538	chr3:196944538:C:T	4.5169e-05	-1.03933e-10	-0.653268
196944575	chr3:196944575:C:T	2.22632e-05	-1.03933e-10	-1.36074
196944624	chr3:196944624:C:A	2.47346e-05	-1.03933e-10	-1.25548
196944915	chr3:196944915:C:T	2.68659e-05	-1.03933e-10	-1.17282
196945094	chr3:196945094:G:A	2.19755e-05	-1.03933e-10	-1.37375
196945340	chr3:196945340:TG:T	4.46153e-05	-1.03933e-10	-0.665602
196945620	chr3:196945620:G:A	2.26298e-05	-1.03933e-10	-1.34441
196945660	chr3:196945660:T:C	2.70298e-05	-1.03933e-10	-1.16674
196945802	chr3:196945802:A:G	4.7714e-05	-1.03933e-10	-0.598453
196945889	chr3:196945889:T:C	3.00442e-05	-1.03933e-10	-1.06101
196946034	chr3:196946034:C:T	6.26357e-06	-1.47991	-1.14902
196946627	chr3:196946627:C:T	3.49507e-05	-1.03933e-10	-0.909739
196946960	chr3:196946960:A:G	1.19459e-05	-0.626247	-1.35705
196947008	chr3:196947008:A:G	2.47097e-05	-1.03933e-10	-1.25648
196947090	chr3:196947090:C:T	2.37826e-05	-1.03933e-10	-1.29473
196947178	chr3:196947178:C:T	3.65832e-05	-1.03933e-10	-0.864089
196947388	chr3:196947388:G:A	8.73861e-06	-1.08409	-1.21183
196947647	chr3:196947647:A:G	9.31731e-06	-1.45107	-0.780738
196947878	chr3:196947878:C:T	7.34928e-06	-1.5305	-0.938574
196947976	chr3:196947976:C:T	3.98028e-05	-1.03933e-10	-0.77974
196948008	chr3:196948008:A:G	7.71478e-06	-1.39448	-1.02606
196948101	chr3:196948101:C:T	1.47329e-05	-1.35828	-0.41531
196948597	chr3:196948597:A:G	1.88097e-05	-1.52931	-3.67306e-10
196949123	chr3:196949123:C:G	1.43737e-05	-0.443803	-1.35448
196949126	chr3:196949126:G:A	2.19324e-05	-1.03933e-10	-1.37571
196949287	chr3:196949287:T:C	9.58858e-06	-1.19595	-1.00715
196949658	chr3:196949658:A:G	2.71948e-05	-1.03933e-10	-1.16065
196949728	chr3:196949728:T:C	8.05347e-06	-1.48605	-0.891523
196950024	chr3:196950024:C:T	2.79241e-05	-1.03933e-10	-1.13419
196950288	chr3:196950288:GA:G	2.42681e-05	-1.03933e-10	-1.27452
196950538	chr3:196950538:A:C	7.25021e-06	-1.33901	-1.14363
196950778	chr3:196950778:TC:T	0.000340278	-1.03933e-10	1.36608
196951242	chr3:196951242:G:A	7.52992e-06	-1.25998	-1.18481
196951967	chr3:196951967:G:A	2.19378e-05	-1.03933e-10	-1.37547
196952087	chr3:196952087:G:T	0.000291474	-1.03933e-10	1.21127
196952184	chr3:196952184:A:G	6.80912e-06	-1.44677	-1.09864
196952220	chr3:196952220:A:G	6.55816e-06	-1.40053	-1.18244
196952248	chr3:196952248:C:G	5.78093e-06	-1.3653	-1.34381
196952468	chr3:196952468:T:C	7.13584e-06	-1.22825	-1.27029
196952499	chr3:196952499:A:G	0.00040718	-1.03933e-10	1.54558
196952524	chr3:196952524:A:G	5.13429e-06	-1.45671	-1.37103
196952531	chr3:196952531:A:G	6.68606e-06	-1.23244	-1.33121
196952598	chr3:196952598:C:T	2.29365e-05	-1.03933e-10	-1.33095
196952638	chr3:196952638:A:G	8.11763e-05	-1.03933e-10	-0.0670548
196953385	chr3:196953385:C:G	3.16238e-05	-1.00977	-3.67306e-10
196953579	chr3:196953579:C:G	2.34576e-05	-1.03933e-10	-1.30849
196954252	chr3:196954252:C:T	2.87578e-05	-1.25862	0.153849
196954408	chr3:196954408:A:G	2.41557e-05	-1.03933e-10	-1.27916
196954604	chr3:196954604:T:C	2.8449e-05	-1.03933e-10	-1.11557
196955067	chr3:196955067:G:A	9.92326e-06	-0.995037	-1.17376
196955139	chr3:196955139:T:C	2.00905e-05	-1.46343	-3.67306e-10
196955157	chr3:196955157:T:C	1.04875e-05	-1.51454	-0.598961
196955516	chr3:196955516:G:T	2.27793e-05	-1.03933e-10	-1.33783
196956340	chr3:196956340:C:T	5.82868e-06	-1.39101	-1.30987
196956358	chr3:196956358:G:A	2.4168e-05	-1.27865	-3.67306e-10
196956478	chr3:196956478:T:G	1.89891e-05	-1.51981	-3.67306e-10
196956558	chr3:196956558:C:G	4.90538e-06	-1.53043	-1.34291
196956792	chr3:196956792:A:G	8.92605e-06	-1.50517	-0.76953
196956847	chr3:196956847:T:C	4.21685e-05	-0.722005	-3.67306e-10
196956906	chr3:196956906:C:T	7.47521e-06	-1.5291	-0.922984
196957283	chr3:196957283:G:A	2.21147e-05	-1.03933e-10	-1.36744
196957290	chr3:196957290:A:G	2.18029e-05	-1.17569	-0.205949
196957314	chr3:196957314:T:C	6.43552e-06	-1.22617	-1.37567
196957399	chr3:196957399:C:A	2.23063e-05	-1.03933e-10	-1.35881
196957621	chr3:196957621:C:G	2.29679e-05	-1.32958	-3.67306e-10
196957710	chr3:196957710:G:A	9.24966e-06	-0.916141	-1.32295
196957828	chr3:196957828:A:G	2.55934e-05	-1.03933e-10	-1.22134
196958357	chr3:196958357:A:G	1.71632e-05	-0.77481	-0.846102
196958565	chr3:196958565:A:C	2.30382e-05	-0.871256	-0.455268
196958648	chr3:196958648:AAAAC:A	4.93491e-05	-1.03933e-10	-0.564758
196958670	chr3:196958670:T:C	5.8546e-06	-1.37805	-1.3184
196959053	chr3:196959053:C:T	9.73972e-06	-1.15787	-1.02959
196959085	chr3:196959085:G:A	2.29044e-05	-1.33235	-3.67306e-10
196959416	chr3:196959416:A:T	4.81122e-06	-1.52057	-1.37216
196959875	chr3:196959875:C:A	9.44586e-06	-0.970892	-1.24721
196960017	chr3:196960017:C:T	8.76724e-06	-1.44735	-0.84531
196960449	chr3:196960449:A:T	7.198e-06	-1.23322	-1.25666
196960702	chr3:196960702:A:C	2.01521e-05	-1.46037	-3.67306e-10
196961156	chr3:196961156:G:T	3.3129e-05	-1.14875	0.185478
196961172	chr3:196961172:A:C	3.19846e-05	-0.883652	-0.114772
196961979	chr3:196961979:T:A	4.73236e-06	-1.53362	-1.37564
196962006	chr3:196962006:C:A	2.59756e-05	-1.21203	0.00551227
196962524	chr3:196962524:A:G	9.45154e-06	-0.941721	-1.27578
196962546	chr3:196962546:C:T	8.37312e-05	-0.0360665	-3.67306e-10
196962547	chr3:196962547:T:A	8.35733e-05	-0.0379545	-3.67306e-10
196962616	chr3:196962616:T:C	4.32015e-05	-1.45259	0.754784
196962854	chr3:196962854:T:C	4.26008e-05	-0.102015	-0.609792
196963027	chr3:196963027:G:C	6.60301e-06	-1.2626	-1.31355
196963320	chr3:196963320:A:G	7.55766e-06	-1.44368	-0.997434
196963346	chr3:196963346:T:A	2.6095e-05	-1.03933e-10	-1.20194
196963649	chr3:196963649:T:C	2.28317e-05	-1.03933e-10	-1.33553
196963713	chr3:196963713:G:A	0.000143236	0.500813	-3.67306e-10
196963848	chr3:196963848:G:A	2.43806e-05	-1.03933e-10	-1.26989
196963928	chr3:196963928:T:C	2.2389e-05	-1.03933e-10	-1.35511
196964272	chr3:196964272:A:AT	1.09168e-05	-0.763314	-1.31006
196964281	chr3:196964281:C:T	5.17048e-05	-0.518128	-3.67306e-10
196964507	chr3:196964507:A:G	5.23148e-06	-1.47198	-1.337
196964720	chr3:196964720:G:A	5.53285e-06	-1.42727	-1.3257
196964889	chr3:196964889:C:G	3.15202e-05	0.204658	-1.21771
196964923	chr3:196964923:A:G	2.12203e-05	-0.488599	-0.92012
196965081	chr3:196965081:A:G	2.39619e-05	-1.03933e-10	-1.28721
196965241	chr3:196965241:CA:C	1.09604e-05	-1.07427	-0.99512
196965796	chr3:196965796:A:G	2.56721e-05	-1.03933e-10	-1.21827
196965900	chr3:196965900:T:C	1.93586e-05	-1.50054	-3.67306e-10
196966244	chr3:196966244:C:T	1.32441e-05	-0.887334	-0.992791
196966466	chr3:196966466:G:A	5.95517e-06	-1.48436	-1.19506
196966800	chr3:196966800:C:G	4.9163e-05	-1.03933e-10	-0.568537
196967317	chr3:196967317:C:T	1.81514e-05	-0.789146	-0.775784
196967593	chr3:196967593:G:T	2.34129e-05	-1.03933e-10	-1.31039
196969038	chr3:196969038:G:C	6.67585e-06	-1.53424	-1.03094
196969473	chr3:196969473:C:A	3.80003e-05	-1.03933e-10	-0.826085
196970708	chr3:196970708:G:A	0.000752925	3.09118	-0.930895
196970721	chr3:196970721:G:C	2.89982e-05	-1.03933e-10	-1.09644
196970971	chr3:196970971:G:A	9.16742e-05	-1.34659	1.40115
196971066	chr3:196971066:G:T	2.84733e-05	-1.4129	0.298192
196971330	chr3:196971330:G:A	2.02645e-05	-1.5197	0.0648952
196971639	chr3:196971639:C:T	2.76456e-05	-1.03933e-10	-1.14421
196971844	chr3:196971844:C:T	2.45642e-05	-1.03933e-10	-1.26239
196972469	chr3:196972469:C:T	4.12827e-05	-1.03933e-10	-0.743234
196972512	chr3:196972512:T:C	2.21024e-05	-1.03933e-10	-1.36799
196972852	chr3:196972852:A:C	2.1994e-05	-1.03933e-10	-1.37291
196972988	chr3:196972988:C:T	3.93639e-05	-1.03933e-10	-0.79083
196972989	chr3:196972989:G:A	2.1938e-05	-1.03933e-10	-1.37546
196973309	chr3:196973309:T:C	4.94363e-06	-1.5011	-1.36448
196973525	chr3:196973525:A:G	1.18772e-05	-0.976293	-1.01276
196975070	chr3:196975070:A:C	5.26069e-06	-1.5127	-1.29072
196975071	chr3:196975071:T:C	2.29495e-05	-1.03933e-10	-1.33038
196976087	chr3:196976087:TGCTA:T	4.80498e-06	-1.52434	-1.36969
196976287	chr3:196976287:TG:T	1.88665e-05	-1.52629	-3.67306e-10
196976439	chr3:196976439:C:T	2.24263e-05	-1.03933e-10	-1.35344
196976816	chr3:196976816:A:G	5.36128e-06	-1.41005	-1.37443
196976987	chr3:196976987:C:T	1.54349e-05	-1.17486	-0.552181
196977165	chr3:196977165:C:T	5.81422e-06	-1.4337	-1.26967
196977250	chr3:196977250:C:T	1.2059e-05	-1.3033	-0.670575
196977311	chr3:196977311:T:C	5.37649e-06	-1.49142	-1.29022
196977337	chr3:196977337:G:A	3.80202e-05	-1.03933e-10	-0.82556
196977394	chr3:196977394:A:G	4.02615e-05	-1.03933e-10	-0.768284
196977618	chr3:196977618:G:A	6.2933e-06	-1.37818	-1.24601
196977751	chr3:196977751:G:A	5.30139e-06	-1.51398	-1.28172
196978058	chr3:196978058:G:T	2.20485e-05	-1.03933e-10	-1.37043
196978065	chr3:196978065:G:A	5.39061e-06	-1.4594	-1.31962
196978297	chr3:196978297:C:T	2.4414e-05	-1.03933e-10	-1.26852
196978581	chr3:196978581:C:A	4.88691e-06	-1.53212	-1.345
196978585	chr3:196978585:T:C	2.52134e-05	-1.03933e-10	-1.2363
196978827	chr3:196978827:C:T	2.22936e-05	-1.03933e-10	-1.35938
196979048	chr3:196979048:G:A	2.30676e-05	-1.03933e-10	-1.32525
196979221	chr3:196979221:C:T	6.40891e-05	0.746337	-1.04974
196979243	chr3:196979243:C:G	6.96306e-05	1.13089	-1.35136
196979254	chr3:196979254:T:C	3.08816e-05	-1.03933e-10	-1.03352
196979367	chr3:196979367:C:T	2.91467e-05	-1.03933e-10	-1.09134
196979457	chr3:196979457:A:G	2.96403e-05	-1.03933e-10	-1.07454
196979461	chr3:196979461:T:C	2.19392e-05	-1.03933e-10	-1.37541
196979486	chr3:196979486:G:A	0.000311176	2.25871	-0.982032
196979756	chr3:196979756:C:G	2.25954e-05	-1.03933e-10	-1.34593
196979929	chr3:196979929:T:C	0.000185928	2.13197	-1.37029
196980442	chr3:196980442:C:T	1.90193e-05	-1.51822	-3.67306e-10
196980729	chr3:196980729:G:T	6.82041e-05	-1.03933e-10	-0.241174
196980877	chr3:196980877:G:A	5.85654e-06	-1.35509	-1.34103
196980912	chr3:196980912:A:C	6.49423e-06	-1.45619	-1.13657
196981081	chr3:196981081:C:G	4.73455e-05	0.490441	-1.09665
196981134	chr3:196981134:A:G	2.3812e-05	-1.03933e-10	-1.29349
196981188	chr3:196981188:T:C	7.21019e-05	-0.304159	0.11856
196981241	chr3:196981241:A:G	6.191e-06	-1.48582	-1.15476
196981244	chr3:196981244:C:T	1.0035e-05	-1.43092	-0.726676
196981304	chr3:196981304:A:G	6.41445e-06	-1.46628	-1.13884
196981313	chr3:196981313:G:A	0.000211307	1.96299	-1.07335
196981329	chr3:196981329:G:A	2.97025e-05	-1.03933e-10	-1.07245
196981651	chr3:196981651:G:C	2.36133e-05	-1.03933e-10	-1.30187
196982225	chr3:196982225:A:C	0.000153455	1.91551	-1.34578
196982234	chr3:196982234:G:A	3.19392e-05	-1.03933e-10	-0.999844
196982246	chr3:196982246:G:A	2.28355e-05	-1.03933e-10	-1.33536
196982398	chr3:196982398:C:T	2.19991e-05	-1.03933e-10	-1.37268
196982433	chr3:196982433:T:C	5.40186e-06	-1.40755	-1.36938
196982570	chr3:196982570:A:G	2.24858e-05	-1.03933e-10	-1.35079
196982686	chr3:196982686:A:G	9.23008e-06	-1.30166	-0.939548
196982703	chr3:196982703:G:A	2.95904e-05	-1.03933e-10	-1.07623
196983418	chr3:196983418:G:A	2.45356e-05	-1.03933e-10	-1.26355
196983659	chr3:196983659:C:T	4.8157e-06	-1.51736	-1.37444
196984061	chr3:196984061:T:C	2.94115e-05	-1.03933e-10	-1.08229
196984410	chr3:196984410:A:C	3.61316e-05	-1.03933e-10	-0.876511
196985394	chr3:196985394:A:T	3.07475e-05	-1.03933e-10	-1.03787
196985882	chr3:196985882:C:T	0.000307251	2.22726	-0.963276
196985907	chr3:196985907:A:G	6.0337e-06	-1.50687	-1.15944
196985950	chr3:196985950:A:G	8.80602e-06	-1.4247	-0.863544
196986154	chr3:196986154:A:G	2.20096e-05	-1.03933e-10	-1.3722
196986402	chr3:196986402:TATA:T	2.43034e-05	-1.27306	-3.67306e-10
196986483	chr3:196986483:T:A	2.86934e-05	-1.03933e-10	-1.10701
196986628	chr3:196986628:T:G	2.19353e-05	-1.03933e-10	-1.37558
196986868	chr3:196986868:A:G	2.21852e-05	-1.03933e-10	-1.36425
196986872	chr3:196986872:C:A	0.000542741	2.96143	-1.12848
196986932	chr3:196986932:A:G	3.00609e-05	-1.03933e-10	-1.06045
196987072	chr3:196987072:T:C	2.9225e-05	-1.03933e-10	-1.08865
196987152	chr3:196987152:G:A	0.000350957	2.26783	-0.87084
196987426	chr3:196987426:C:A	7.69035e-05	-1.03933e-10	-0.121127
196987448	chr3:196987448:A:G	2.70065e-05	-1.03933e-10	-1.1676
196987584	chr3:196987584:G:A	3.37408e-05	-1.03933e-10	-0.944969
196987863	chr3:196987863:T:C	2.73681e-05	-1.03933e-10	-1.1543
196988143	chr3:196988143:G:A	5.00704e-06	-1.48709	-1.36574
196988278	chr3:196988278:T:C	3.73585e-05	-1.03933e-10	-0.843118
196988428	chr3:196988428:G:A	2.82854e-05	-1.03933e-10	-1.12133
196988739	chr3:196988739:T:C	2.51213e-05	-1.03933e-10	-1.23996
196989210	chr3:196989210:G:A	2.20269e-05	-1.03933e-10	-1.37142
196989867	chr3:196989867:G:A	3.56789e-05	0.363587	-1.25271
196989954	chr3:196989954:A:G	9.4286e-05	1.33025	-1.2476
196990100	chr3:196990100:G:A	2.20085e-05	-1.03933e-10	-1.37225
196990442	chr3:196990442:G:T	6.21712e-06	-1.2803	-1.35607
196990552	chr3:196990552:T:C	1.36305e-05	-0.789913	-1.06146
196990594	chr3:196990594:G:A	9.01736e-05	1.22793	-1.18987
196990793	chr3:196990793:A:G	3.56395e-05	-1.03933e-10	-0.890224
196990924	chr3:196990924:C:A	5.09294e-06	-1.46143	-1.37439
196991323	chr3:196991323:G:A	2.23724e-05	-1.03933e-10	-1.35585
196991375	chr3:196991375:T:C	4.27056e-05	-0.70935	-3.67306e-10
196991719	chr3:196991719:G:A	2.95395e-05	-1.03933e-10	-1.07795
196991819	chr3:196991819:A:G	0.00129473	4.0088	-1.30642
196991858	chr3:196991858:A:G	0.00133072	4.00891	-1.27911
196992022	chr3:196992022:C:T	1.13675e-05	-0.732008	-1.30091
196992077	chr3:196992077:T:A	2.4171e-05	-1.03933e-10	-1.27853
196992394	chr3:196992394:A:C	2.67886e-05	-1.03933e-10	-1.1757
196992400	chr3:196992400:C:T	7.12769e-06	-1.44481	-1.05488
196992532	chr3:196992532:T:C	0.000210855	0.887494	-3.67306e-10
196992573	chr3:196992573:T:C	4.8326e-06	-1.53065	-1.35765
196993128	chr3:196993128:T:C	1.06404e-05	-1.33082	-0.768194
196993147	chr3:196993147:C:T	0.000185523	-1.03933e-10	0.759498
196993167	chr3:196993167:G:A	0.000397513	2.89691	-1.37536
196993563	chr3:196993563:C:T	7.97086e-06	-1.2366	-1.15128
196993640	chr3:196993640:T:C	2.4165e-05	-1.03933e-10	-1.27877
196994126	chr3:196994126:G:A	2.50154e-05	-1.03933e-10	-1.24419
196994206	chr3:196994206:C:T	3.08655e-05	-1.03933e-10	-1.03404
196994524	chr3:196994524:C:T	7.21295e-06	-1.16034	-1.32747
196994623	chr3:196994623:AT:A	1.63566e-05	-0.496991	-1.17205
196994628	chr3:196994628:T:G	0.000147145	1.89653	-1.36878
196994869	chr3:196994869:T:C	5.27375e-06	-1.50744	-1.29349
196994891	chr3:196994891:A:ACG	4.31255e-05	-1.03933e-10	-0.699563
196995034	chr3:196995034:C:T	5.43832e-05	-1.03933e-10	-0.467623
196995059	chr3:196995059:GCA:G	2.19398e-05	-1.03933e-10	-1.37537
196995132	chr3:196995132:CACACACAG:C	3.83126e-05	-0.8179	-3.67306e-10
196995204	chr3:196995204:CATGCACACATGCACACACATGCACAT:C	8.39756e-05	-1.03933e-10	-0.0331517
196995389	chr3:196995389:G:A	1.71708e-05	-1.38434	-0.236125
196995450	chr3:196995450:A:G	0.000438414	1.61948	-3.67306e-10
196995671	chr3:196995671:A:C	2.22139e-05	-1.03933e-10	-1.36296
196995676	chr3:196995676:GAGA:G	0.000140741	-0.778134	1.26137
196995786	chr3:196995786:G:A	3.50812e-05	-1.03933e-10	-0.906012
196995823	chr3:196995823:G:A	2.23353e-05	-1.03933e-10	-1.35751
196996239	chr3:196996239:C:T	2.88938e-05	-1.03933e-10	-1.10005
196996264	chr3:196996264:C:T	4.57659e-05	-1.03933e-10	-0.64014
196996318	chr3:196996318:A:G	3.66035e-05	0.336108	-1.19964
196996420	chr3:196996420:C:G	2.922e-05	-1.03933e-10	-1.08883
196996639	chr3:196996639:A:T	2.20599e-05	-1.03933e-10	-1.36992
196997052	chr3:196997052:G:A	2.80815e-05	-1.12857	-3.67306e-10
196997198	chr3:196997198:G:A	2.29674e-05	-1.03933e-10	-1.3296
196997399	chr3:196997399:G:A	2.195e-05	-1.03933e-10	-1.37491
196997632	chr3:196997632:TA:T	2.95005e-05	-1.03933e-10	-1.07927
196997705	chr3:196997705:G:T	3.68152e-05	-0.0153077	-0.842459
196998056	chr3:196998056:G:A	2.21629e-05	-1.03933e-10	-1.36526
196998283	chr3:196998283:C:G	0.000163597	-0.958035	1.59176
196998341	chr3:196998341:G:C	2.56515e-05	-1.03933e-10	-1.21908
196998531	chr3:196998531:T:C	2.20416e-05	-1.03933e-10	-1.37075
196998665	chr3:196998665:G:A	2.486e-05	-1.03933e-10	-1.25042
196999031	chr3:196999031:G:A	3.09417e-05	-1.03933e-10	-1.03157
196999038	chr3:196999038:C:T	2.23556e-05	-1.03933e-10	-1.3566
196999123	chr3:196999123:G:A	3.19957e-05	-0.998077	-3.67306e-10
196999168	chr3:196999168:G:A	2.95596e-05	-0.597783	-0.479486
196999346	chr3:196999346:C:T	0.000169131	-0.892299	1.55929
196999539	chr3:196999539:G:A	0.000328729	-0.516653	1.84821
196999727	chr3:196999727:C:T	2.21097e-05	-1.03933e-10	-1.36766
197000130	chr3:197000130:A:T	1.04484e-05	-1.35271	-0.764527
197000145	chr3:197000145:T:C	8.05176e-05	-1.03933e-10	-0.0752023
197000327	chr3:197000327:T:A	4.48296e-05	0.508149	-1.16896
197000522	chr3:197000522:C:G	0.000712431	-1.03933e-10	2.105
197000600	chr3:197000600:C:T	7.89314e-05	-1.03933e-10	-0.0950991
197001153	chr3:197001153:T:G	2.23224e-05	-1.03933e-10	-1.35809
197001247	chr3:197001247:G:A	3.83291e-05	-1.03933e-10	-0.817469
197001835	chr3:197001835:T:C	5.34493e-06	-1.44399	-1.34354
197002141	chr3:197002141:T:C	0.000219917	-1.03933e-10	0.929572
197002638	chr3:197002638:G:A	6.58752e-06	-1.23038	-1.34812
197002698	chr3:197002698:C:T	1.59224e-05	-1.22022	-0.475731
197002861	chr3:197002861:C:T	3.0056e-05	-1.06062	-3.67306e-10
197003069	chr3:197003069:G:C	1.87188e-05	-1.53415	-3.67306e-10
197003324	chr3:197003324:G:A	0.000179279	-1.03933e-10	0.725263
197003606	chr3:197003606:G:T	2.19523e-05	-1.03933e-10	-1.37481
197003622	chr3:197003622:C:T	2.23424e-05	-1.03933e-10	-1.35719
197003676	chr3:197003676:A:G	5.32335e-06	-1.51053	-1.28105
197003888	chr3:197003888:G:A	1.87616e-05	-1.53187	-3.67306e-10
197004336	chr3:197004336:C:T	2.23774e-05	-1.03933e-10	-1.35563
197004668	chr3:197004668:G:A	2.19772e-05	-1.03933e-10	-1.37367
197004814	chr3:197004814:T:C	1.98705e-05	-0.500337	-0.974108
197004859	chr3:197004859:A:G	2.23683e-05	-1.03933e-10	-1.35604
197005180	chr3:197005180:G:C	2.56923e-05	-1.21749	-3.67306e-10
197005246	chr3:197005246:C:T	2.55878e-05	-1.03933e-10	-1.22156
197005657	chr3:197005657:A:C	0.00114427	-1.03933e-10	2.57884
197006177	chr3:197006177:T:C	1.65734e-05	-1.45979	-0.196094
197006201	chr3:197006201:G:A	5.62714e-06	-1.53277	-1.20331
197006482	chr3:197006482:G:A	9.71184e-05	-1.03933e-10	0.112253
197006497	chr3:197006497:C:G	5.47291e-06	-1.52956	-1.23431
197008102	chr3:197008102:G:A	8.15635e-06	-1.15979	-1.20509
197008103	chr3:197008103:T:TA	2.61243e-05	-1.03933e-10	-1.20081
197008402	chr3:197008402:C:T	1.3699e-05	-1.46709	-0.379264
197008753	chr3:197008753:G:A	2.52822e-05	-0.0132764	-1.2203
197008816	chr3:197008816:C:T	7.26765e-05	-1.03933e-10	-0.177661
197008937	chr3:197008937:G:A	0.000131953	0.41877	-3.67306e-10
197009179	chr3:197009179:C:T	5.64666e-06	-1.53416	-1.19846
197009524	chr3:197009524:C:T	2.20795e-05	-1.03933e-10	-1.36903
197009704	chr3:197009704:A:G	0.000160087	0.612039	-3.67306e-10
197009978	chr3:197009978:G:A	4.78052e-06	-1.5314	-1.36773
197010245	chr3:197010245:A:G	5.35549e-06	-1.53348	-1.25208
197010377	chr3:197010377:T:C	5.1706e-06	-1.53203	-1.28866
197010424	chr3:197010424:A:G	2.17927e-05	-0.120292	-1.26181
197011090	chr3:197011090:G:A	6.88767e-05	-1.03933e-10	-0.231361
197011149	chr3:197011149:G:A	0.000181675	-1.03933e-10	0.738541
197011546	chr3:197011546:C:A	2.52472e-05	-1.03933e-10	-1.23496
197011656	chr3:197011656:C:T	2.45114e-05	-1.50271	0.238173
197011657	chr3:197011657:C:G	2.84052e-05	-1.03933e-10	-1.11711
197011905	chr3:197011905:C:G	5.35636e-06	-1.52973	-1.25567
197012048	chr3:197012048:C:T	4.24684e-05	-1.03933e-10	-0.714919
197012069	chr3:197012069:C:T	5.18997e-05	-0.514366	-3.67306e-10
197012440	chr3:197012440:G:A	6.1099e-06	-1.50559	-1.14818
197012620	chr3:197012620:A:G	5.79215e-06	-1.5096	-1.19757
197012667	chr3:197012667:C:T	5.95887e-05	0.797768	-1.17398
197013519	chr3:197013519:G:T	8.53759e-06	-1.09009	-1.22911
197014149	chr3:197014149:C:T	2.2461e-05	-1.03933e-10	-1.3519
197014166	chr3:197014166:T:C	3.78974e-05	-0.828796	-3.67306e-10
197014681	chr3:197014681:C:T	2.42085e-05	-1.03933e-10	-1.27698
197015042	chr3:197015042:G:A	4.42017e-05	-1.03933e-10	-0.674916
197015372	chr3:197015372:C:T	2.2534e-05	-1.34865	-3.67306e-10
197015419	chr3:197015419:T:C	1.04156e-05	-1.19804	-0.922341
197015438	chr3:197015438:C:T	3.35137e-05	-1.03933e-10	-0.951724
197015524	chr3:197015524:G:A	3.42395e-05	-0.690296	-0.240003
197015548	chr3:197015548:G:A	2.34238e-05	-1.03933e-10	-1.30993
197016238	chr3:197016238:C:T	4.18737e-05	-1.03933e-10	-0.72902
197016259	chr3:197016259:T:C	1.34207e-05	-0.790138	-1.07674
197016355	chr3:197016355:G:A	2.20604e-05	-1.03933e-10	-1.36989
197016737	chr3:197016737:G:A	2.28768e-05	-1.03933e-10	-1.33355
197016810	chr3:197016810:GGTTT:G	1.85414e-05	-0.874063	-0.669609
197016969	chr3:197016969:C:T	4.53593e-05	-1.03933e-10	-0.649063
197017054	chr3:197017054:C:T	2.19335e-05	-1.03933e-10	-1.37566
197017122	chr3:197017122:C:T	2.21709e-05	-1.03933e-10	-1.3649
197017591	chr3:197017591:A:C	2.19653e-05	-1.03933e-10	-1.37422
197018023	chr3:197018023:C:T	5.38815e-06	-1.43885	-1.34062
197018191	chr3:197018191:A:G	5.63229e-05	-1.03933e-10	-0.432577
197018301	chr3:197018301:C:A	3.19006e-05	-1.00105	-3.67306e-10
197018343	chr3:197018343:G:T	0.000183605	-1.03933e-10	0.749106
197018441	chr3:197018441:A:G	1.78394e-05	-0.401738	-1.18053
197018455	chr3:197018455:TTC:T	2.2192e-05	-1.03933e-10	-1.36395
197018579	chr3:197018579:T:A	6.79751e-05	-1.03933e-10	-0.244538
197018846	chr3:197018846:G:A	5.1222e-06	-1.53093	-1.29916
197019088	chr3:197019088:C:A	4.04847e-05	0.354594	-1.11735
197019654	chr3:197019654:T:C	2.20486e-05	-1.03933e-10	-1.37043
197019724	chr3:197019724:T:C	2.19334e-05	-1.03933e-10	-1.37567
197020429	chr3:197020429:C:T	1.56883e-05	-0.566096	-1.14467
197020640	chr3:197020640:C:A	2.39419e-05	-1.03933e-10	-1.28805
197020702	chr3:197020702:C:A	8.2208e-05	0.156012	-0.210438
197020754	chr3:197020754:T:C	3.51681e-05	-0.00390908	-0.89963
197021214	chr3:197021214:C:T	2.7866e-05	-0.121625	-1.01465
197022537	chr3:197022537:C:A	7.81116e-06	-1.30676	-1.10137
197022607	chr3:197022607:C:T	9.51516e-05	-1.03933e-10	0.0917933
197022716	chr3:197022716:C:G	0.000129392	-1.03933e-10	0.399171
197022902	chr3:197022902:T:C	7.07242e-05	-1.03933e-10	-0.20489
197022950	chr3:197022950:C:T	5.84998e-06	-1.34566	-1.35158
197023145	chr3:197023145:A:G	1.00234e-05	-1.53308	-0.625676
197023493	chr3:197023493:A:C	2.35655e-05	-1.03933e-10	-1.30389
197023962	chr3:197023962:A:G	2.38559e-05	-1.03933e-10	-1.29165
197023976	chr3:197023976:C:T	0.000695024	-0.197921	2.27819
197024316	chr3:197024316:G:A	3.3572e-05	-1.03933e-10	-0.949987
197024609	chr3:197024609:T:C	0.000181429	-1.03933e-10	0.737186
197024929	chr3:197024929:C:T	2.7416e-05	-1.03933e-10	-1.15255
197026396	chr3:197026396:C:T	2.54159e-05	-1.03933e-10	-1.2283
197027008	chr3:197027008:T:C	0.000213745	0.901106	-3.67306e-10
197027035	chr3:197027035:G:A	5.51862e-06	-1.44533	-1.31022
197027062	chr3:197027062:C:T	2.55889e-05	-1.03933e-10	-1.22152
197027104	chr3:197027104:G:A	5.1476e-05	-1.03933e-10	-0.522563
197027948	chr3:197027948:C:G	7.25345e-05	0.956238	-1.13585
197027985	chr3:197027985:C:A	7.80856e-05	0.477213	-0.583087
197028071	chr3:197028071:G:C	7.78605e-06	-1.26053	-1.15081
197028115	chr3:197028115:A:G	2.33347e-05	-1.03933e-10	-1.31374
197028466	chr3:197028466:A:G	3.01136e-05	-1.0587	-3.67306e-10
197028865	chr3:197028865:C:G	0.000252378	-1.03933e-10	1.06725
197029269	chr3:197029269:T:C	2.36301e-05	0.00990314	-1.31106
197029300	chr3:197029300:C:T	5.7995e-05	-0.0268517	-0.37647
197030016	chr3:197030016:AG:A	1.39992e-05	-0.449569	-1.37511
197030593	chr3:197030593:G:A	2.94476e-05	0.0919863	-1.17305
197031093	chr3:197031093:C:T	1.14742e-05	-0.650252	-1.37332
197031267	chr3:197031267:G:A	3.28706e-05	-1.03933e-10	-0.9711
197031268	chr3:197031268:G:A	3.28706e-05	-1.03933e-10	-0.9711
197031582	chr3:197031582:G:A	2.22568e-05	-1.03933e-10	-1.36103
197031612	chr3:197031612:A:G	2.3645e-05	-1.03933e-10	-1.30052
197031704	chr3:197031704:G:A	5.13726e-05	-1.03933e-10	-0.524574
197031953	chr3:197031953:A:G	0.000112367	-1.29425	1.55234
197032029	chr3:197032029:C:A	0.000281587	-1.03933e-10	1.17676
197032043	chr3:197032043:T:C	0.000122994	-1.03933e-10	0.348457
197036223	chr3:197036223:G:A	0.000129609	-1.03933e-10	0.400844
197036515	chr3:197036515:CCG:C	2.20416e-05	-1.03933e-10	-1.37074
197036541	chr3:197036541:T:C	3.11161e-05	-1.03933e-10	-1.02595
197036552	chr3:197036552:G:A	1.33026e-05	-0.809749	-1.06597
197037268	chr3:197037268:A:G	5.39376e-06	-1.47041	-1.30803
197037818	chr3:197037818:TATTA:T	6.15871e-06	-1.53202	-1.1138
197037900	chr3:197037900:C:G	2.23173e-05	-1.35831	-3.67306e-10
197037901	chr3:197037901:T:G	7.17512e-05	-0.190475	-3.67306e-10
197038260	chr3:197038260:C:T	8.41441e-06	-1.06382	-1.26991
197038436	chr3:197038436:G:A	2.26022e-05	-1.03933e-10	-1.34563
197038497	chr3:197038497:A:G	2.23408e-05	-1.03933e-10	-1.35726
197038514	chr3:197038514:A:G	2.25087e-05	-1.03933e-10	-1.34978
197038601	chr3:197038601:C:A	7.29252e-06	-1.1013	-1.37553
197039288	chr3:197039288:A:G	2.73955e-05	-1.03933e-10	-1.1533
197039763	chr3:197039763:G:A	4.78892e-05	-1.03933e-10	-0.594788
197039959	chr3:197039959:G:A	6.06145e-05	-1.03933e-10	-0.359145
197040096	chr3:197040096:A:G	6.80084e-06	-1.19639	-1.35024
197040283	chr3:197040283:T:C	1.53258e-05	-1.30501	-0.429138
197040321	chr3:197040321:C:T	5.49549e-06	-1.48419	-1.27556
197040346	chr3:197040346:C:T	1.09009e-05	-0.857969	-1.21686
197040489	chr3:197040489:G:A	1.04639e-05	-0.94194	-1.17381
197040775	chr3:197040775:G:A	4.90125e-05	-1.03933e-10	-0.571604
197040812	chr3:197040812:T:C	5.24782e-06	-1.4797	-1.32616
197040983	chr3:197040983:C:T	8.17909e-06	-1.02081	-1.34129
197041167	chr3:197041167:T:C	2.80129e-05	-1.13101	-3.67306e-10
197041183	chr3:197041183:G:A	8.79907e-06	-0.917531	-1.3715
197041308	chr3:197041308:G:T	2.8439e-05	-1.03933e-10	-1.11592
197041658	chr3:197041658:G:A	1.46753e-05	-1.49113	-0.286386
197041859	chr3:197041859:A:G	8.03526e-06	-1.36929	-1.01055
197041885	chr3:197041885:G:C	1.50737e-05	-1.49614	-0.254585
197042926	chr3:197042926:A:G	8.03906e-05	-0.599689	0.522907
197043111	chr3:197043111:C:G	1.13347e-05	-0.885709	-1.1501
197043484	chr3:197043484:TAAGG:T	2.32286e-05	-0.864394	-0.453899
197044178	chr3:197044178:T:C	0.00166279	0.481578	2.47099
197044486	chr3:197044486:AAAAG:A	3.98489e-05	-1.03933e-10	-0.778584
197044642	chr3:197044642:G:A	9.35334e-05	0.0746403	-3.67306e-10
197044683	chr3:197044683:T:C	9.63027e-05	0.103818	-3.67306e-10
197045214	chr3:197045214:TGA:T	1.27679e-05	-1.03722	-0.879528
197045702	chr3:197045702:C:T	5.8317e-05	-1.03933e-10	-0.397786
197046560	chr3:197046560:G:T	3.97824e-05	-1.03933e-10	-0.780254
197046649	chr3:197046649:G:T	1.35474e-05	-0.838238	-1.01924
197047396	chr3:197047396:T:A	2.45507e-05	-1.03933e-10	-1.26294
197047485	chr3:197047485:G:A	1.32651e-05	-0.840011	-1.03853
197047844	chr3:197047844:G:A	2.37947e-05	-1.03933e-10	-1.29421
197047916	chr3:197047916:T:C	8.78594e-06	-0.936746	-1.35378
197048461	chr3:197048461:ACT:A	2.50269e-05	-1.03933e-10	-1.24373
197048488	chr3:197048488:A:G	2.22743e-05	-1.03933e-10	-1.36025
197049131	chr3:197049131:CAACCCTGT:C	1.93297e-05	-1.11825	-0.383788
197049526	chr3:197049526:G:A	9.18881e-05	0.0568935	-3.67306e-10
197049598	chr3:197049598:C:A	2.88249e-05	-1.03933e-10	-1.10244
197049641	chr3:197049641:A:G	1.16725e-05	-0.846321	-1.16012
197049662	chr3:197049662:G:C	0.000137632	-1.03933e-10	0.460908
197049682	chr3:197049682:GT:G	8.23256e-06	-0.989259	-1.36632
197049912	chr3:197049912:T:C	3.6918e-05	-1.03933e-10	-0.854979
197050761	chr3:197050761:T:C	2.26861e-05	-1.03933e-10	-1.34193
197051383	chr3:197051383:T:C	5.68354e-05	-1.03933e-10	-0.42352
197051550	chr3:197051550:A:C	4.09693e-05	-1.03933e-10	-0.750857
197051556	chr3:197051556:C:T	2.39015e-05	-1.03933e-10	-1.28974
197051567	chr3:197051567:C:T	1.20661e-05	-1.53414	-0.439137
197052070	chr3:197052070:A:C	2.25886e-05	-1.03933e-10	-1.34624
197052441	chr3:197052441:C:T	2.58001e-05	-1.03933e-10	-1.2133
197052573	chr3:197052573:G:C	5.25304e-05	-1.03933e-10	-0.502287
197053394	chr3:197053394:T:C	3.11449e-05	-1.03933e-10	-1.02503
197053566	chr3:197053566:C:G	1.39572e-05	-0.506936	-1.32075
197053670	chr3:197053670:G:A	1.55983e-05	-1.51049	-0.206026
197053696	chr3:197053696:C:T	2.40019e-05	-1.03933e-10	-1.28555
197053949	chr3:197053949:A:G	4.87259e-05	-0.577468	-3.67306e-10
197053954	chr3:197053954:T:C	5.70377e-06	-1.34691	-1.37564
197054250	chr3:197054250:T:C	7.44959e-06	-1.45546	-1.00006
197054254	chr3:197054254:C:T	3.46218e-05	0.286451	-1.20564
197054389	chr3:197054389:T:C	3.78325e-05	0.250328	-1.08084
197054556	chr3:197054556:T:C	2.232e-05	-1.03933e-10	-1.35819
197054919	chr3:197054919:G:A	2.40898e-05	-1.03933e-10	-1.28189
197055256	chr3:197055256:C:T	1.98996e-05	-1.47298	-3.67306e-10
197056117	chr3:197056117:T:C	3.84768e-05	-1.03933e-10	-0.813623
197056221	chr3:197056221:A:G	0.000115033	0.281542	-3.67306e-10
197056462	chr3:197056462:T:C	1.12275e-05	-1.4112	-0.634107
197056585	chr3:197056585:C:T	2.22211e-05	-1.03933e-10	-1.36264
197056602	chr3:197056602:T:A	2.6466e-05	-1.03933e-10	-1.18782
197057546	chr3:197057546:A:C	5.36734e-06	-1.49138	-1.29197
197058171	chr3:197058171:A:T	2.31234e-05	-1.03933e-10	-1.32283
197058267	chr3:197058267:G:A	1.58767e-05	-0.844946	-0.853881
197058705	chr3:197058705:C:T	2.46244e-05	-1.03933e-10	-1.25994
197058836	chr3:197058836:T:A	2.32085e-05	-1.03933e-10	-1.31916
197058949	chr3:197058949:T:C	1.63596e-05	-0.373533	-1.29533
197059054	chr3:197059054:T:C	0.000148373	-1.03933e-10	0.536049
197059312	chr3:197059312:A:G	2.41814e-05	-1.03933e-10	-1.27809
197060178	chr3:197060178:C:T	4.20903e-05	0.158856	-0.882717
197060385	chr3:197060385:T:C	1.39293e-05	-0.89231	-0.937376
197060753	chr3:197060753:T:C	2.43585e-05	-1.03933e-10	-1.2708
197060813	chr3:197060813:T:C	3.33344e-05	-1.03933e-10	-0.957088
197060888	chr3:197060888:T:C	1.44211e-05	-0.447228	-1.34776
197060952	chr3:197060952:C:T	2.30338e-05	-1.03933e-10	-1.32672
197060953	chr3:197060953:G:A	4.29961e-05	-1.03933e-10	-0.702569
197061031	chr3:197061031:T:C	1.2057e-05	-0.661362	-1.31267
197061150	chr3:197061150:T:C	0.000104455	0.185075	-3.67306e-10
197061492	chr3:197061492:A:G	7.2959e-06	-1.19424	-1.28212
197061550	chr3:197061550:AAGTCTCCTT:A	2.1967e-05	-1.03933e-10	-1.37414
197061567	chr3:197061567:G:A	8.59714e-06	-1.14801	-1.16424
197061591	chr3:197061591:CT:C	1.14846e-05	-1.0139	-1.00878
197061734	chr3:197061734:T:C	0.000303623	-0.0686549	1.32076
197061868	chr3:197061868:A:G	1.47551e-05	-0.40806	-1.36403
197062073	chr3:197062073:ACTTACTTACTCACATACAGAT:A	5.48667e-05	-1.03933e-10	-0.458772
197062491	chr3:197062491:A:G	2.26862e-05	-1.03933e-10	-1.34192
197063857	chr3:197063857:A:G	2.25841e-05	-1.03933e-10	-1.34643
197064058	chr3:197064058:T:C	8.54737e-05	-1.03933e-10	-0.0154702
197064227	chr3:197064227:CTT:C	5.10457e-05	-1.03933e-10	-0.530958
197064235	chr3:197064235:C:G	2.45887e-05	-1.03933e-10	-1.26139
197064262	chr3:197064262:C:T	6.42691e-06	-1.52138	-1.0818
197064317	chr3:197064317:C:T	2.41687e-05	-1.27862	-3.67306e-10
197064382	chr3:197064382:G:A	0.00524755	0.101675	4.00016
197064958	chr3:197064958:T:C	3.95764e-05	-0.785446	-3.67306e-10
197065003	chr3:197065003:A:G	2.49127e-05	-1.03933e-10	-1.2483
197065051	chr3:197065051:C:T	2.21088e-05	-1.03933e-10	-1.3677
197065069	chr3:197065069:C:T	5.15562e-06	-1.45024	-1.37335
197065292	chr3:197065292:C:T	1.9694e-05	-1.48336	-3.67306e-10
197066987	chr3:197066987:A:G	8.45137e-06	-0.976383	-1.35297
197067843	chr3:197067843:C:T	3.21901e-05	-1.03933e-10	-0.992021
197067853	chr3:197067853:G:A	2.45021e-05	-1.03933e-10	-1.26492
197067896	chr3:197067896:C:CCCT	7.33276e-05	-1.03933e-10	-0.168741
197068687	chr3:197068687:C:T	2.44541e-05	-1.03933e-10	-1.26688
197068849	chr3:197068849:T:C	1.87856e-05	-0.258888	-1.2717
197069377	chr3:197069377:TTTTC:T	2.452e-05	-1.26419	-3.67306e-10
197070329	chr3:197070329:G:A	1.04536e-05	-0.976067	-1.14066
197071052	chr3:197071052:T:C	2.87704e-05	-1.03933e-10	-1.10433
197071087	chr3:197071087:T:C	5.62243e-05	-1.03933e-10	-0.43433
197071150	chr3:197071150:T:C	0.000171781	0.416942	0.265598
197071234	chr3:197071234:G:GA	2.47258e-05	-1.03933e-10	-1.25583
197071254	chr3:197071254:A:G	2.74017e-05	-1.03933e-10	-1.15307
197071912	chr3:197071912:C:G	7.86411e-06	-1.13514	-1.26623
197071924	chr3:197071924:T:C	2.90399e-05	-1.03933e-10	-1.09501
197072040	chr3:197072040:T:C	2.34097e-05	-1.03933e-10	-1.31053
197072864	chr3:197072864:T:C	1.04271e-05	-1.01408	-1.10519
197073544	chr3:197073544:C:G	1.01196e-05	-1.20907	-0.940133
197073545	chr3:197073545:T:G	1.04576e-05	-1.19411	-0.922244
197073690	chr3:197073690:AAATG:GAATG	0.00586878	0.457474	3.75625
197073847	chr3:197073847:T:C	5.33593e-05	-1.03933e-10	-0.486631
197074188	chr3:197074188:G:A	1.00871e-05	-1.53327	-0.619159
197074639	chr3:197074639:C:T	8.4982e-06	-1.07622	-1.2476
197074789	chr3:197074789:G:A	8.94085e-06	-1.51419	-0.758857
197074840	chr3:197074840:T:C	9.03509e-06	-1.52293	-0.739629
197074936	chr3:197074936:G:T	1.13284e-05	-1.06728	-0.969084
197075169	chr3:197075169:C:A	8.31523e-06	-1.05747	-1.28811
197075604	chr3:197075604:T:C	7.698e-06	-1.51574	-0.906981
197076047	chr3:197076047:C:T	2.21278e-05	-1.03933e-10	-1.36684
197076776	chr3:197076776:T:C	6.64593e-06	-1.19408	-1.37559
197076823	chr3:197076823:A:C	1.13946e-05	-1.36712	-0.663413
197076917	chr3:197076917:T:C	1.92389e-05	-1.50674	-3.67306e-10
197077178	chr3:197077178:G:C	1.65301e-05	-1.02266	-0.635836
197077553	chr3:197077553:G:A	4.99988e-06	-1.49628	-1.35799
197078808	chr3:197078808:G:T	3.35757e-05	-1.03933e-10	-0.949875
197078812	chr3:197078812:TG:T	2.39647e-05	-1.03933e-10	-1.2871
197079309	chr3:197079309:T:G	1.61447e-05	-0.378991	-1.3031
197079751	chr3:197079751:T:C	0.000129836	0.494363	-0.0917717
197079929	chr3:197079929:T:C	9.92452e-06	-1.05635	-1.11232
197080244	chr3:197080244:T:C	3.61625e-05	-1.03933e-10	-0.875655
197080492	chr3:197080492:C:T	3.68002e-05	-1.03933e-10	-0.858175
197080755	chr3:197080755:C:A	0.00010032	-1.03933e-10	0.14469
197080835	chr3:197080835:A:G	1.89052e-05	-1.52424	-3.67306e-10
197081057	chr3:197081057:A:C	5.566e-05	-0.444417	-3.67306e-10
197081690	chr3:197081690:TTGAAG:T	2.39762e-05	-0.0660322	-1.22058
197082097	chr3:197082097:C:T	0.00010227	0.163938	-3.67306e-10
197082785	chr3:197082785:G:T	0.000104863	0.359542	-0.17057
197083921	chr3:197083921:TATG:T	1.956e-05	-1.49019	-3.67306e-10
197083946	chr3:197083946:G:A	9.89292e-05	0.130726	-3.67306e-10
197084517	chr3:197084517:G:A	0.00018145	0.28676	0.450539
197084783	chr3:197084783:T:C	0.000168808	0.424065	0.241018
197084852	chr3:197084852:A:T	1.15198e-05	-0.942017	-1.07759
197085077	chr3:197085077:C:T	0.000173371	0.29816	0.393598
197085400	chr3:197085400:C:T	2.37288e-05	-1.03933e-10	-1.29699
197085420	chr3:197085420:T:C	0.000103896	0.088211	0.0915024
197085471	chr3:197085471:T:C	2.3029e-05	-1.03933e-10	-1.32692
197085844	chr3:197085844:TAATTA:T	2.38837e-05	-1.29048	-3.67306e-10
197085877	chr3:197085877:C:A	2.20736e-05	-1.03933e-10	-1.3693
197086113	chr3:197086113:T:A	8.09079e-05	-0.0703674	-3.67306e-10
197086237	chr3:197086237:G:T	2.21506e-05	-1.03933e-10	-1.36582
197086317	chr3:197086317:G:A	7.09808e-06	-1.50828	-0.995574
197086392	chr3:197086392:G:A	7.86783e-06	-1.52112	-0.879773
197086941	chr3:197086941:CCA:C	7.65859e-06	-1.52594	-0.901915
197087446	chr3:197087446:T:C	9.55122e-05	-1.03933e-10	0.0955755
197087468	chr3:197087468:C:T	7.4497e-06	-1.53055	-0.924951
197087627	chr3:197087627:C:T	8.85951e-06	-1.00937	-1.27282
197088342	chr3:197088342:T:C	1.88741e-05	-1.52589	-3.67306e-10
197088939	chr3:197088939:C:G	9.76733e-06	-1.10499	-1.07965
197089324	chr3:197089324:C:T	2.24509e-05	-1.03933e-10	-1.35235
197089418	chr3:197089418:T:C	1.96429e-05	-0.946182	-0.539779
197089517	chr3:197089517:A:C	0.000117609	-1.03933e-10	0.30369
197089638	chr3:197089638:T:C	7.44074e-06	-1.20191	-1.2548
197089778	chr3:197089778:A:G	5.17657e-05	-0.516951	-3.67306e-10
197089844	chr3:197089844:T:C	2.20387e-05	-1.03933e-10	-1.37088
197089974	chr3:197089974:A:C	2.56971e-05	-1.48611	0.26881
197090127	chr3:197090127:C:T	3.03484e-05	-1.03933e-10	-1.05093
197090193	chr3:197090193:A:G	2.20912e-05	-1.03933e-10	-1.3685
197090822	chr3:197090822:T:G	3.12546e-05	-1.03933e-10	-1.02151
197090864	chr3:197090864:A:T	0.00129047	0.629138	2.06994
197091177	chr3:197091177:A:C	3.60618e-05	-0.29143	-0.587016
197091203	chr3:197091203:C:T	2.34798e-05	-1.03933e-10	-1.30754
197091573	chr3:197091573:A:C	0.000330605	-1.03933e-10	1.33725
197091681	chr3:197091681:C:T	0.000113258	0.265987	-3.67306e-10
197091982	chr3:197091982:A:G	7.24047e-06	-1.31331	-1.17069
197092204	chr3:197092204:A:T	9.56488e-05	-1.03933e-10	0.0970042
197092278	chr3:197092278:C:T	2.26127e-05	-1.03933e-10	-1.34517
197092639	chr3:197092639:C:T	2.19646e-05	-1.03933e-10	-1.37424
197093038	chr3:197093038:C:A	1.42541e-05	-0.656789	-1.14984
197093128	chr3:197093128:A:G	2.49626e-05	-1.03933e-10	-1.2463
197093157	chr3:197093157:TTTC:T	2.91269e-05	-1.03933e-10	-1.09202
197093307	chr3:197093307:C:T	0.000133068	1.48304	-1.05586
197093815	chr3:197093815:G:A	3.17729e-05	0.233501	-1.23857
197094331	chr3:197094331:C:T	2.38715e-05	-1.03933e-10	-1.29099
197095521	chr3:197095521:T:C	2.2036e-05	-1.03933e-10	-1.371
197095632	chr3:197095632:T:C	2.2769e-05	-1.03933e-10	-1.33828
197096024	chr3:197096024:G:A	2.31133e-05	-1.03933e-10	-1.32327
197096184	chr3:197096184:A:G	2.49017e-05	-1.11037	-0.138378
197096540	chr3:197096540:C:G	2.69816e-05	-0.0439902	-1.12453
197097446	chr3:197097446:G:A	2.36601e-05	-1.03933e-10	-1.29989
197097650	chr3:197097650:G:A	5.56103e-05	-0.94364	0.498329
197097782	chr3:197097782:G:A	2.38729e-05	-1.03933e-10	-1.29093
197097876	chr3:197097876:A:G	2.27009e-05	-1.03933e-10	-1.34127
197098527	chr3:197098527:A:G	5.45338e-05	-0.934686	0.469828
197099128	chr3:197099128:C:T	0.00020707	-1.03933e-10	0.869376
197099386	chr3:197099386:T:C	2.68941e-05	-1.03933e-10	-1.17177
197099694	chr3:197099694:C:T	6.26696e-06	-1.48813	-1.14026
197099818	chr3:197099818:T:A	1.50872e-05	-0.541237	-1.20859
197099939	chr3:197099939:G:A	1.08431e-05	-0.940245	-1.1399
197100335	chr3:197100335:C:T	2.33788e-05	-1.03933e-10	-1.31185
197100377	chr3:197100377:T:C	0.000134619	-0.500472	0.939246
197100438	chr3:197100438:T:C	2.71705e-05	-0.915938	-0.245607
197101509	chr3:197101509:G:A	5.06316e-05	-1.03933e-10	-0.539103
197101631	chr3:197101631:T:C	2.33202e-05	-1.03933e-10	-1.31436
197101780	chr3:197101780:C:T	2.20816e-05	-1.03933e-10	-1.36893
197102274	chr3:197102274:A:G	6.03476e-05	-1.03933e-10	-0.363558
197102467	chr3:197102467:A:G	0.00117438	0.620019	1.9848
197102681	chr3:197102681:T:C	2.3048e-05	-1.03933e-10	-1.3261
197102835	chr3:197102835:G:C	1.20983e-05	-1.1905	-0.780118
197103061	chr3:197103061:T:C	1.49561e-05	-0.516951	-1.24161
197103084	chr3:197103084:T:A	1.29465e-05	-0.554026	-1.34882
197103111	chr3:197103111:C:A	2.25012e-05	-1.03933e-10	-1.35011
197103267	chr3:197103267:T:C	2.64677e-05	-1.03933e-10	-1.18775
197103270	chr3:197103270:G:A	5.71494e-06	-1.3453	-1.37529
197103271	chr3:197103271:T:C	2.85621e-05	-1.03933e-10	-1.1116
197103281	chr3:197103281:G:A	2.55493e-05	-1.03933e-10	-1.22307
197103490	chr3:197103490:C:G	2.60306e-05	-1.03933e-10	-1.20441
197103581	chr3:197103581:G:T	2.22694e-05	-1.03933e-10	-1.36046
197103636	chr3:197103636:T:C	8.93199e-06	-1.15103	-1.12301
197104292	chr3:197104292:G:C	2.20496e-05	-1.03933e-10	-1.37038
197104369	chr3:197104369:G:T	3.08207e-05	-1.03933e-10	-1.03549
197104539	chr3:197104539:C:T	2.33438e-05	-1.03933e-10	-1.31335
197104550	chr3:197104550:T:C	6.55699e-06	-1.2109	-1.37224
197104622	chr3:197104622:C:T	2.21483e-05	-1.03933e-10	-1.36592
197105484	chr3:197105484:A:G	2.28842e-05	-1.03933e-10	-1.33323
197106072	chr3:197106072:A:G	5.10062e-06	-1.50358	-1.33074
197106207	chr3:197106207:A:G	2.2528e-05	-1.03933e-10	-1.34892
197106274	chr3:197106274:T:C	2.99769e-05	0.0310624	-1.09431
197106850	chr3:197106850:G:A	1.53732e-05	-0.72568	-1.00537
197107267	chr3:197107267:A:G	5.92881e-06	-1.30818	-1.37567
197107417	chr3:197107417:C:T	2.48458e-05	-1.03933e-10	-1.25099
197107534	chr3:197107534:G:A	2.49935e-05	-1.03933e-10	-1.24506
197107648	chr3:197107648:G:C	2.52095e-05	-1.03933e-10	-1.23646
197107650	chr3:197107650:A:ATT	2.21644e-05	-1.03933e-10	-1.36519
197108173	chr3:197108173:C:T	2.43705e-05	-1.03933e-10	-1.27031
197108246	chr3:197108246:T:C	3.06238e-05	0.111754	-1.15366
197108617	chr3:197108617:T:C	4.60261e-05	0.234438	-0.868908
197108778	chr3:197108778:G:C	8.70479e-06	-1.37499	-0.924813
197109344	chr3:197109344:G:T	6.47805e-06	-1.23092	-1.36434
197109414	chr3:197109414:T:C	1.87951e-05	-1.53008	-3.67306e-10
197109428	chr3:197109428:G:A	3.8894e-05	-1.03933e-10	-0.802839
197109620	chr3:197109620:G:A	6.25606e-06	-1.25467	-1.37546
197109934	chr3:197109934:G:A	4.76815e-06	-1.53256	-1.36916
197110030	chr3:197110030:A:G	0.00105693	0.551834	1.94761
197110446	chr3:197110446:A:T	0.00115212	0.617205	1.96848
197110447	chr3:197110447:C:T	0.00155556	0.632007	2.2539
197110729	chr3:197110729:G:A	1.49362e-05	-0.762087	-0.997801
197110798	chr3:197110798:AT:A	3.41076e-05	-0.934159	-3.67306e-10
197110846	chr3:197110846:T:G	7.70521e-06	-1.38813	-1.03366
197110853	chr3:197110853:T:C	0.00117743	0.641679	1.96573
197110858	chr3:197110858:T:A	2.28348e-05	-1.03933e-10	-1.33539
197111131	chr3:197111131:G:A	2.2822e-05	-1.03933e-10	-1.33595
197111402	chr3:197111402:C:T	3.93858e-05	-1.03933e-10	-0.790273
197111615	chr3:197111615:A:G	1.54189e-05	-0.549297	-1.17879
197111631	chr3:197111631:C:T	8.20455e-06	-1.35703	-1.00196
197111821	chr3:197111821:TTG:T	2.21243e-05	-1.03933e-10	-1.367
197111866	chr3:197111866:T:C	2.22745e-05	-1.03933e-10	-1.36024
197111981	chr3:197111981:T:A	2.6593e-05	-1.03933e-10	-1.18303
197112100	chr3:197112100:G:A	0.00129791	0.720033	1.9848
197112157	chr3:197112157:T:C	1.01106e-05	-1.03307	-1.11702
197112269	chr3:197112269:T:G	4.28753e-05	-1.03933e-10	-0.705382
197112357	chr3:197112357:G:A	0.000131234	0.413305	-3.67306e-10
197113684	chr3:197113684:CCAAGCCGA:C	2.19326e-05	-1.03933e-10	-1.3757
197114237	chr3:197114237:C:T	1.25941e-05	-0.72641	-1.20404
197114549	chr3:197114549:G:A	2.19872e-05	-1.03933e-10	-1.37322
197114792	chr3:197114792:T:C	2.32744e-05	-1.03933e-10	-1.31632
197114806	chr3:197114806:C:A	3.13737e-05	0.147791	-1.1655
197114929	chr3:197114929:A:G	2.36188e-05	-1.03933e-10	-1.30164
197115682	chr3:197115682:C:T	3.30427e-05	0.206026	-1.17191
197115827	chr3:197115827:A:C	2.19477e-05	-1.03933e-10	-1.37502
197115960	chr3:197115960:A:G	2.48547e-05	-1.03933e-10	-1.25063
197116715	chr3:197116715:GAAT:G	2.28248e-05	-1.03933e-10	-1.33583
197117213	chr3:197117213:T:C	8.86786e-06	-1.14897	-1.13228
197117748	chr3:197117748:A:T	1.44956e-05	-0.622653	-1.16718
197118028	chr3:197118028:T:C	2.81274e-05	-1.03933e-10	-1.12694
197118142	chr3:197118142:G:C	2.19325e-05	-1.03933e-10	-1.37571
197118144	chr3:197118144:C:T	2.3278e-05	-1.03933e-10	-1.31617
197118335	chr3:197118335:T:C	0.00102826	0.602889	1.86906
197118407	chr3:197118407:A:C	2.22472e-05	-1.03933e-10	-1.36146
197118596	chr3:197118596:C:T	4.96581e-06	-1.48982	-1.37129
197118646	chr3:197118646:G:A	2.47403e-05	-1.03933e-10	-1.25525
197118950	chr3:197118950:T:C	1.67758e-05	-0.705846	-0.937898
197119566	chr3:197119566:C:T	1.91769e-05	-1.06477	-0.4452
197119604	chr3:197119604:A:G	2.32925e-05	-1.03933e-10	-1.31555
197119615	chr3:197119615:A:C	2.83696e-05	-1.03933e-10	-1.11836
197119804	chr3:197119804:T:C	2.38064e-05	-1.03933e-10	-1.29372
197119860	chr3:197119860:C:T	2.36916e-05	-1.03933e-10	-1.29856
197119908	chr3:197119908:CT:C	6.27722e-06	-1.50165	-1.1251
197120132	chr3:197120132:T:C	0.00128299	0.723859	1.96941
197120777	chr3:197120777:T:C	0.0214096	0.423398	5.08452
197121062	chr3:197121062:T:C	0.000210981	-1.03933e-10	0.888092
197121484	chr3:197121484:A:G	2.32535e-05	-1.03933e-10	-1.31722
197121795	chr3:197121795:C:T	1.34586e-05	-0.492226	-1.37183
197121917	chr3:197121917:T:C	0.00110273	0.568657	1.97321
197122173	chr3:197122173:G:A	3.53037e-05	-1.03933e-10	-0.899691
197122502	chr3:197122502:G:A	6.4084e-05	-1.03933e-10	-0.303483
197122626	chr3:197122626:T:C	2.95436e-05	-1.03933e-10	-1.07781
197122636	chr3:197122636:A:G	7.50816e-06	-1.18068	-1.26701
197122835	chr3:197122835:C:T	5.71734e-06	-1.44265	-1.27753
197123298	chr3:197123298:T:C	2.84944e-05	-1.06781	-0.0461607
197123391	chr3:197123391:A:C	2.20032e-05	-1.03933e-10	-1.37249
197123453	chr3:197123453:C:T	1.87215e-05	-1.534	-3.67306e-10
197123930	chr3:197123930:C:T	4.46195e-05	-1.03933e-10	-0.665507
197124126	chr3:197124126:A:G	1.47394e-05	-0.578595	-1.19456
197124285	chr3:197124285:T:A	3.03139e-05	-1.05207	-3.67306e-10
197124286	chr3:197124286:T:A	5.88564e-06	-1.52514	-1.16602
197124626	chr3:197124626:C:T	1.23177e-05	-0.740255	-1.21239
197124720	chr3:197124720:G:A	2.20886e-05	-1.03933e-10	-1.36862
197124786	chr3:197124786:C:G	5.61304e-06	-1.44515	-1.29344
197125420	chr3:197125420:G:A	2.55696e-05	-1.03933e-10	-1.22228
197125462	chr3:197125462:A:G	1.17425e-05	-1.20807	-0.792386
197125472	chr3:197125472:C:G	5.80699e-06	-1.4273	-1.27731
197125963	chr3:197125963:C:T	5.11241e-06	-1.45634	-1.37567
197126008	chr3:197126008:CACAA:C	0.000171674	-1.03933e-10	0.68192
197126197	chr3:197126197:T:C	1.87416e-05	-1.53293	-3.67306e-10
197126501	chr3:197126501:A:AC	9.41363e-05	0.0810651	-3.67306e-10
197126747	chr3:197126747:C:T	7.23933e-06	-1.11253	-1.37162
197127160	chr3:197127160:C:T	0.023533	0.339373	5.26311
197127161	chr3:197127161:G:A	2.1973e-05	-1.03933e-10	-1.37386
197127294	chr3:197127294:A:G	2.25966e-05	-1.34588	-3.67306e-10
197127303	chr3:197127303:A:G	0.000118303	0.309568	-3.67306e-10
197127355	chr3:197127355:G:A	2.4248e-05	-1.03933e-10	-1.27534
197127729	chr3:197127729:A:G	1.41986e-05	-0.646835	-1.1637
197128658	chr3:197128658:T:C	2.45416e-05	-1.03933e-10	-1.26331
197128773	chr3:197128773:C:T	1.04555e-05	-0.899042	-1.21751
197129093	chr3:197129093:T:C	1.87186e-05	-1.53416	-3.67306e-10
197129152	chr3:197129152:T:G	2.48913e-05	-1.03933e-10	-1.24916
197129153	chr3:197129153:G:T	2.49095e-05	-1.03933e-10	-1.24843
197129194	chr3:197129194:T:C	2.90489e-05	-1.05323	-0.0414669
197129687	chr3:197129687:A:G	2.40113e-05	-1.03933e-10	-1.28515
197130100	chr3:197130100:T:A	2.43056e-05	-1.03933e-10	-1.27297
197130215	chr3:197130215:G:C	2.43299e-05	-1.03933e-10	-1.27197
197130307	chr3:197130307:C:T	7.11931e-06	-1.12884	-1.37202
197130818	chr3:197130818:T:C	2.41355e-05	-1.03933e-10	-1.27999
197130919	chr3:197130919:G:A	5.30026e-06	-1.46143	-1.33449
197130979	chr3:197130979:C:A	0.000153698	-1.03933e-10	0.571314
197131735	chr3:197131735:AG:A	6.54748e-05	-1.03933e-10	-0.282013
197131738	chr3:197131738:C:T	0.000180636	-1.03933e-10	0.732804
197131832	chr3:197131832:A:T	3.47319e-05	-0.777428	-0.138591
197132075	chr3:197132075:T:C	2.21175e-05	-1.03933e-10	-1.36731
197132191	chr3:197132191:T:C	8.40628e-06	-1.20346	-1.13124
197132376	chr3:197132376:T:C	7.23582e-06	-1.11049	-1.37414
197132406	chr3:197132406:T:C	6.4509e-06	-1.42405	-1.17541
197132428	chr3:197132428:A:G	2.9958e-05	-1.03933e-10	-1.06388
197132588	chr3:197132588:G:A	2.45618e-05	-1.03933e-10	-1.26249
197133089	chr3:197133089:C:A	2.45416e-05	-1.03933e-10	-1.26331
197133256	chr3:197133256:G:C	2.19704e-05	-1.03933e-10	-1.37398
197133285	chr3:197133285:C:T	3.14501e-05	0.167658	-1.18293
197133336	chr3:197133336:G:C	2.45479e-05	-1.03933e-10	-1.26305
197133737	chr3:197133737:A:G	2.10221e-05	-1.4181	-3.67306e-10
197133805	chr3:197133805:T:C	2.21169e-05	-1.03933e-10	-1.36734
197134172	chr3:197134172:T:C	6.3726e-06	-1.53035	-1.08132
197134228	chr3:197134228:G:A	2.30555e-05	-1.03933e-10	-1.32577
197134346	chr3:197134346:C:T	3.09216e-05	-0.869632	-0.162591
197134834	chr3:197134834:C:A	3.28693e-05	-1.03933e-10	-0.971139
197134938	chr3:197134938:A:G	2.57669e-05	-1.03933e-10	-1.21459
197135175	chr3:197135175:T:A	2.45288e-05	-1.03933e-10	-1.26383
197135253	chr3:197135253:T:A	2.45416e-05	-1.03933e-10	-1.26331
197135457	chr3:197135457:T:C	2.40432e-05	-1.03933e-10	-1.28383
197135498	chr3:197135498:T:G	4.54584e-05	-0.64688	-3.67306e-10
197135693	chr3:197135693:A:G	2.24189e-05	-1.03933e-10	-1.35378
197136093	chr3:197136093:G:C	0.00110986	0.578718	1.96959
197136372	chr3:197136372:A:G	0.0292586	0.331583	5.48867
197137117	chr3:197137117:T:C	1.71428e-05	-0.768862	-0.853241
197137193	chr3:197137193:CT:C	2.45791e-05	-1.03933e-10	-1.26178
197137392	chr3:197137392:T:G	0.000325759	-1.03933e-10	1.32248
197137773	chr3:197137773:C:T	3.24508e-05	-1.03933e-10	-0.983952
197138319	chr3:197138319:C:T	5.15115e-05	-1.03933e-10	-0.521873
197138371	chr3:197138371:C:T	6.03773e-06	-1.484	-1.18165
197138430	chr3:197138430:A:G	9.93348e-05	0.134818	-3.67306e-10
197138608	chr3:197138608:A:G	2.22228e-05	-1.03933e-10	-1.36256
197138610	chr3:197138610:T:C	2.20093e-05	-1.03933e-10	-1.37221
197139496	chr3:197139496:G:T	1.06738e-05	-0.912536	-1.18335
197139598	chr3:197139598:G:T	2.20365e-05	-1.03933e-10	-1.37098
197139678	chr3:197139678:A:T	7.07836e-06	-1.13168	-1.37495
197139701	chr3:197139701:C:T	3.77493e-05	-0.832712	-3.67306e-10
197139763	chr3:197139763:CTG:C	2.20027e-05	-1.03933e-10	-1.37251
197139792	chr3:197139792:CAT:C	1.41609e-05	-0.501811	-1.31139
197139804	chr3:197139804:C:A	1.2843e-05	-0.842043	-1.06883
197139871	chr3:197139871:T:C	2.92717e-05	-0.0115832	-1.07547
197139951	chr3:197139951:T:A	2.31519e-05	-1.03933e-10	-1.3216
197140301	chr3:197140301:A:G	0.000179707	-1.03933e-10	0.727649
197140337	chr3:197140337:C:T	3.41803e-05	-1.03933e-10	-0.93203
197140368	chr3:197140368:C:G	2.27779e-05	-1.03933e-10	-1.33789
197140887	chr3:197140887:T:C	0.00117223	0.529105	2.07388
197141000	chr3:197141000:G:A	1.29011e-05	-0.737338	-1.16903
197141315	chr3:197141315:A:C	6.94954e-06	-1.1526	-1.3724
197141385	chr3:197141385:AAGTT:A	2.44148e-05	-1.03933e-10	-1.26849
197141418	chr3:197141418:G:A	1.0118e-05	-0.992118	-1.15725
197141504	chr3:197141504:T:C	2.39959e-05	-1.03933e-10	-1.2858
197141765	chr3:197141765:CA:C	7.63081e-06	-1.13491	-1.29657
197141802	chr3:197141802:A:C	1.33462e-05	-0.694432	-1.17801
197142056	chr3:197142056:G:A	1.24005e-05	-0.674541	-1.2714
197142102	chr3:197142102:G:T	2.39814e-05	-1.03933e-10	-1.2864
197142163	chr3:197142163:T:C	2.19676e-05	-1.03933e-10	-1.37411
197142647	chr3:197142647:T:C	6.07794e-06	-1.53424	-1.12478
197142654	chr3:197142654:C:A	3.12468e-05	-1.03933e-10	-1.02176
197142817	chr3:197142817:A:G	2.55669e-05	-1.03933e-10	-1.22238
197142949	chr3:197142949:T:A	6.787e-06	-1.17809	-1.37058
197143097	chr3:197143097:T:C	2.40086e-05	-1.03933e-10	-1.28527
197143308	chr3:197143308:AGTG:A	9.92656e-06	-1.00359	-1.16487
197143605	chr3:197143605:C:A	2.39932e-05	-1.03933e-10	-1.28591
197143658	chr3:197143658:C:T	2.44252e-05	-1.03933e-10	-1.26806
197143710	chr3:197143710:G:A	1.11362e-05	-0.818163	-1.23532
197143799	chr3:197143799:C:T	6.91888e-06	-1.16445	-1.36498
197143866	chr3:197143866:C:G	1.29503e-05	-0.610707	-1.29185
197144105	chr3:197144105:T:C	2.46433e-05	-1.03933e-10	-1.25917
197144124	chr3:197144124:T:C	1.24875e-05	-0.654636	-1.28431
197144667	chr3:197144667:G:A	9.22726e-05	0.0610682	-3.67306e-10
197145600	chr3:197145600:C:T	2.66149e-05	-1.03933e-10	-1.18221
197146272	chr3:197146272:C:G	2.19331e-05	-1.03933e-10	-1.37568
197146694	chr3:197146694:TTTTAGAAGATAACA:T	2.4001e-05	-1.03933e-10	-1.28558
197146757	chr3:197146757:G:C	2.00448e-05	-1.46571	-3.67306e-10
197146830	chr3:197146830:A:G	1.61498e-05	-0.955308	-0.726463
197147365	chr3:197147365:A:G	1.26799e-05	-0.791908	-1.13176
197147446	chr3:197147446:A:G	7.70304e-05	-1.03933e-10	-0.119479
197147572	chr3:197147572:T:C	2.52383e-05	-1.07424	-0.161073
197148530	chr3:197148530:C:T	2.20111e-05	-1.03933e-10	-1.37213
197148582	chr3:197148582:C:T	1.12643e-05	-0.990858	-1.05118
197149076	chr3:197149076:T:C	3.27383e-05	-1.03933e-10	-0.975133
197149363	chr3:197149363:C:T	2.62122e-05	-1.03933e-10	-1.19745
197149729	chr3:197149729:G:A	2.47659e-05	-1.11717	-0.137043
197149904	chr3:197149904:T:TTA	8.86413e-06	-0.979593	-1.30207
197151123	chr3:197151123:A:G	5.21091e-05	-1.03933e-10	-0.510339
197151743	chr3:197151743:A:G	2.55711e-05	-1.03933e-10	-1.22222
197151813	chr3:197151813:C:T	2.41158e-05	-1.03933e-10	-1.28081
197151832	chr3:197151832:CAGG:C	8.86667e-06	-1.14587	-1.13551
197151868	chr3:197151868:C:A	3.54773e-05	-1.03933e-10	-0.894785
197152075	chr3:197152075:C:CT	0.000192732	0.797623	-3.67306e-10
197152558	chr3:197152558:C:T	2.21178e-05	-1.03933e-10	-1.3673
197153053	chr3:197153053:T:C	3.26058e-05	-1.03933e-10	-0.979189
197153752	chr3:197153752:T:C	2.49823e-05	-1.03933e-10	-1.24551
197153782	chr3:197153782:G:C	2.20944e-05	-1.03933e-10	-1.36835
197153913	chr3:197153913:C:T	2.40125e-05	-1.03933e-10	-1.2851
197154007	chr3:197154007:T:C	2.38803e-05	-1.03933e-10	-1.29062
197154209	chr3:197154209:G:A	9.99919e-06	-1.2245	-0.936676
197154718	chr3:197154718:G:A	8.5834e-06	-0.966804	-1.34704
197154732	chr3:197154732:A:C	2.41934e-05	-1.03933e-10	-1.2776
197154846	chr3:197154846:T:C	2.38355e-05	-1.03933e-10	-1.2925
197155375	chr3:197155375:T:C	2.39998e-05	-1.03933e-10	-1.28563
197155606	chr3:197155606:C:A	2.4182e-05	-1.03933e-10	-1.27807
197155910	chr3:197155910:C:A	1.90265e-05	-1.51784	-3.67306e-10
197156210	chr3:197156210:T:C	8.49271e-06	-1.07091	-1.25356
197156388	chr3:197156388:A:T	0.000220323	-1.03933e-10	0.931415
197156443	chr3:197156443:AAAGT:A	6.33295e-06	-1.44074	-1.17717
197156691	chr3:197156691:A:G	2.01459e-05	-1.46068	-3.67306e-10
197156851	chr3:197156851:G:C	2.31633e-05	-1.03933e-10	-1.32111
197157251	chr3:197157251:A:G	4.27101e-05	-1.03933e-10	-0.709243
197157499	chr3:197157499:A:C	5.4764e-06	-1.39337	-1.36986
197157592	chr3:197157592:T:TA	7.49254e-06	-1.3863	-1.06347
197157764	chr3:197157764:C:T	2.01519e-05	-1.46038	-3.67306e-10
197158202	chr3:197158202:G:A	1.28637e-05	-0.893689	-1.01558
197158829	chr3:197158829:G:C	6.10656e-06	-1.52859	-1.12573
197158937	chr3:197158937:C:T	9.78548e-06	-1.17431	-1.00847
197158957	chr3:197158957:G:T	2.42703e-05	-1.03933e-10	-1.27442
197159568	chr3:197159568:A:C	2.20445e-05	-1.03933e-10	-1.37061
197159837	chr3:197159837:T:G	3.27663e-05	-1.03933e-10	-0.974279
197162560	chr3:197162560:T:C	2.19975e-05	-1.03933e-10	-1.37275
197162638	chr3:197162638:G:A	5.21064e-05	-1.03933e-10	-0.51039
197162819	chr3:197162819:G:T	2.19787e-05	-1.03933e-10	-1.3736
197163352	chr3:197163352:A:G	2.57073e-05	-1.03933e-10	-1.2169
197164413	chr3:197164413:A:G	2.57289e-05	-1.03933e-10	-1.21606
197164492	chr3:197164492:C:T	1.29036e-05	-0.847443	-1.05873
197164774	chr3:197164774:T:G	2.41782e-05	-1.03933e-10	-1.27823
197164867	chr3:197164867:A:G	0.000105976	0.199531	-3.67306e-10
197165142	chr3:197165142:T:C	9.63858e-06	-1.03609	-1.16181
197165496	chr3:197165496:T:C	2.92429e-05	-1.03933e-10	-1.08804
197165512	chr3:197165512:CTT:C	9.03204e-06	-1.13291	-1.13
197165546	chr3:197165546:C:T	1.17959e-05	-0.712041	-1.28389
197165575	chr3:197165575:C:T	7.37855e-06	-1.09433	-1.37077
197165951	chr3:197165951:C:G	0.00105562	0.566019	1.93219
197166138	chr3:197166138:T:C	2.53615e-05	-1.03933e-10	-1.23045
197166246	chr3:197166246:G:A	1.29501e-05	-0.575609	-1.32696
197166391	chr3:197166391:G:A	4.97626e-05	-1.03933e-10	-0.556416
197166625	chr3:197166625:C:T	3.03914e-05	-1.03933e-10	-1.04952
197166676	chr3:197166676:G:A	5.12881e-05	-1.03933e-10	-0.52622
197166726	chr3:197166726:C:T	9.11663e-06	-0.905485	-1.34809
197166844	chr3:197166844:A:C	2.40957e-05	-1.03933e-10	-1.28164
197167357	chr3:197167357:A:T	2.25085e-05	-1.03933e-10	-1.34978
197167793	chr3:197167793:A:C	2.83455e-05	-1.11921	-3.67306e-10
197169056	chr3:197169056:T:G	4.80574e-06	-1.52726	-1.36661
197169067	chr3:197169067:T:C	2.42899e-05	-1.03933e-10	-1.27362
197169094	chr3:197169094:C:T	3.14745e-05	-1.0145	-3.67306e-10
197169127	chr3:197169127:C:T	2.61026e-05	-1.03933e-10	-1.20165
197169522	chr3:197169522:T:C	3.69225e-05	0.219709	-1.07457
197169870	chr3:197169870:T:C	2.21286e-05	-1.03933e-10	-1.36681
197169997	chr3:197169997:C:T	2.3965e-05	-1.03933e-10	-1.28709
197170370	chr3:197170370:T:C	1.57982e-05	-0.787076	-0.916706
197170373	chr3:197170373:T:C	1.60562e-05	-0.76975	-0.917832
197171487	chr3:197171487:A:C	2.43136e-05	-1.03933e-10	-1.27264
197171515	chr3:197171515:A:T	4.9507e-06	-1.48941	-1.37474
197171709	chr3:197171709:T:C	3.50425e-05	-1.03933e-10	-0.907118
197172151	chr3:197172151:GA:G	0.000286829	-1.03933e-10	1.19521
197172256	chr3:197172256:T:C	0.00106614	0.539646	1.96848
197172433	chr3:197172433:A:T	4.98579e-06	-1.48371	-1.37338
197172798	chr3:197172798:A:G	2.25085e-05	-1.03933e-10	-1.34978
197173689	chr3:197173689:G:A	5.0032e-05	-1.03933e-10	-0.551017
197173935	chr3:197173935:C:CA	1.89283e-05	-1.52302	-3.67306e-10
197174821	chr3:197174821:G:A	8.7036e-06	-1.12357	-1.17637
197174866	chr3:197174866:A:G	6.10119e-06	-1.52388	-1.13132
197175315	chr3:197175315:A:G	1.18763e-05	-0.650338	-1.3388
197175499	chr3:197175499:T:C	9.88898e-06	-0.999815	-1.17244
197175778	chr3:197175778:T:C	3.25013e-05	-1.03933e-10	-0.982398
197177019	chr3:197177019:T:C	5.00542e-05	-1.03933e-10	-0.550572
197177043	chr3:197177043:A:G	2.2174e-05	-1.03933e-10	-1.36476
197177618	chr3:197177618:C:A	2.60606e-05	-1.03933e-10	-1.20325
197177755	chr3:197177755:T:C	2.20522e-05	-1.03933e-10	-1.37026
197177890	chr3:197177890:C:T	1.30589e-05	-0.801677	-1.09253
197178233	chr3:197178233:A:G	2.43015e-05	-1.03933e-10	-1.27314
197178298	chr3:197178298:A:T	2.41354e-05	-1.03933e-10	-1.28
197178331	chr3:197178331:C:T	3.25353e-05	-1.03933e-10	-0.981353
197178835	chr3:197178835:CT:C	4.22062e-05	-0.721111	-3.67306e-10
197178902	chr3:197178902:T:C	1.51499e-05	-1.04063	-0.705055
197179062	chr3:197179062:G:A	1.21936e-05	-0.711207	-1.25156
197179203	chr3:197179203:G:T	7.32186e-06	-1.12801	-1.3448
197179220	chr3:197179220:A:G	0.000201515	0.843412	-0.00122845
197179254	chr3:197179254:T:C	4.9659e-06	-1.50904	-1.35204
197179256	chr3:197179256:C:T	2.42785e-05	-1.03933e-10	-1.27409
197179274	chr3:197179274:C:G	0.00114711	0.590868	1.99045
197179293	chr3:197179293:A:G	1.90678e-05	-0.155054	-1.36062
197179574	chr3:197179574:T:A	2.69621e-05	-1.03933e-10	-1.16925
197179641	chr3:197179641:CACTT:C	4.20144e-05	-1.03933e-10	-0.725666
197179869	chr3:197179869:T:C	0.000188338	0.774561	-3.67306e-10
197180325	chr3:197180325:A:C	2.22293e-05	-1.03933e-10	-1.36227
197181030	chr3:197181030:T:G	2.46043e-05	-1.03933e-10	-1.26076
197181048	chr3:197181048:T:C	2.41424e-05	-1.03933e-10	-1.27971
197181145	chr3:197181145:T:C	2.8842e-05	-1.03933e-10	-1.10185
197181548	chr3:197181548:G:C	1.34374e-05	-0.681765	-1.18387
197181769	chr3:197181769:AG:A	1.36104e-05	-0.515901	-1.33694
197181942	chr3:197181942:G:A	9.83281e-06	-0.938515	-1.23944
197181970	chr3:197181970:C:T	5.0032e-05	-1.03933e-10	-0.551017
197182143	chr3:197182143:A:AT	6.15923e-06	-1.41131	-1.23442
197182538	chr3:197182538:G:A	7.2483e-06	-1.39745	-1.08546
197183037	chr3:197183037:C:T	1.22859e-05	-0.722216	-1.23301
197183117	chr3:197183117:A:T	2.41456e-05	-1.03933e-10	-1.27958
197183211	chr3:197183211:A:G	1.32788e-05	-0.597198	-1.28031
197183444	chr3:197183444:GA:G	2.54274e-05	-0.866354	-0.361498
197184320	chr3:197184320:A:G	2.03695e-05	-1.44964	-3.67306e-10
197184331	chr3:197184331:CTG:C	4.90805e-06	-1.49712	-1.37568
197184490	chr3:197184490:C:T	6.87676e-06	-1.16035	-1.37518
197184513	chr3:197184513:A:T	4.94232e-06	-1.49025	-1.37559
197184617	chr3:197184617:T:C	7.17017e-06	-1.52672	-0.967027
197184933	chr3:197184933:C:T	2.23838e-05	-1.03933e-10	-1.35534
197185359	chr3:197185359:G:A	1.16139e-05	-0.766798	-1.24468
197185405	chr3:197185405:T:C	2.75196e-05	-0.943494	-0.205285
197185519	chr3:197185519:C:T	2.70936e-05	-1.03933e-10	-1.16438
197185954	chr3:197185954:A:C	3.4112e-05	-1.03933e-10	-0.934028
197186171	chr3:197186171:C:T	1.8787e-05	-1.53051	-3.67306e-10
197186199	chr3:197186199:A:G	3.1913e-05	-1.03933e-10	-1.00067
197186800	chr3:197186800:A:C	0.000101082	0.152257	-3.67306e-10
197187853	chr3:197187853:A:T	1.73283e-05	-0.427765	-1.18357
197188208	chr3:197188208:G:C	2.19541e-05	-1.03933e-10	-1.37473
197188372	chr3:197188372:ACT:A	2.85641e-05	-1.03933e-10	-1.11153
197188392	chr3:197188392:G:A	7.0061e-06	-1.34841	-1.16849
197188892	chr3:197188892:T:C	2.27909e-05	-1.03933e-10	-1.33732
197189374	chr3:197189374:T:C	0.028198	0.296919	5.48641
197189375	chr3:197189375:A:G	4.13139e-05	-0.742479	-3.67306e-10
197190078	chr3:197190078:A:G	2.41986e-05	-1.03933e-10	-1.27738
197190701	chr3:197190701:C:T	9.51555e-06	-1.05781	-1.15294
197190747	chr3:197190747:C:A	0.000120689	-1.03933e-10	0.329541
197191199	chr3:197191199:T:C	9.4229e-06	-1.06705	-1.15348
197191511	chr3:197191511:G:C	2.19668e-05	-1.03933e-10	-1.37414
197191944	chr3:197191944:G:A	5.05276e-06	-1.49129	-1.35246
197192354	chr3:197192354:A:G	4.90569e-05	-1.03933e-10	-0.570699
197192779	chr3:197192779:G:A	2.5146e-05	-1.03933e-10	-1.23898
197192839	chr3:197192839:C:G	7.24893e-06	-1.37866	-1.10416
197193413	chr3:197193413:A:C	0.000103013	0.171175	-3.67306e-10
197193682	chr3:197193682:A:G	3.27336e-05	-1.03933e-10	-0.975278
197193830	chr3:197193830:T:C	9.70609e-05	0.11166	-3.67306e-10
197194489	chr3:197194489:T:C	3.21489e-05	-0.993301	-3.67306e-10
197194794	chr3:197194794:T:C	2.64186e-05	-1.03933e-10	-1.18961
197194909	chr3:197194909:A:G	1.26971e-05	-0.867886	-1.05442
197197560	chr3:197197560:T:C	2.37517e-05	-1.03933e-10	-1.29602
197198227	chr3:197198227:C:T	5.1463e-05	-1.03933e-10	-0.522815
197198229	chr3:197198229:C:T	9.70796e-06	-1.03406	-1.15667
197198405	chr3:197198405:T:A	1.01229e-05	-1.02165	-1.12724
197198440	chr3:197198440:C:G	6.0309e-06	-1.31587	-1.35091
197198588	chr3:197198588:A:G	3.5872e-05	-1.03933e-10	-0.883722
197198911	chr3:197198911:C:T	0.000973546	0.546285	1.87098
197198942	chr3:197198942:G:A	5.72725e-05	-1.03933e-10	-0.415858
197198946	chr3:197198946:T:C	1.31864e-05	-0.603044	-1.28145
197199261	chr3:197199261:C:T	2.20245e-05	-1.03933e-10	-1.37152
197199716	chr3:197199716:C:T	7.21553e-06	-1.42328	-1.06416
197199978	chr3:197199978:C:T	0.00105741	0.638401	1.8615
197200021	chr3:197200021:A:G	2.39619e-05	-1.03933e-10	-1.28722
197200151	chr3:197200151:G:A	0.00128597	0.759989	1.9356
197200267	chr3:197200267:T:C	2.90492e-05	-1.03933e-10	-1.09469
197200543	chr3:197200543:A:G	5.4159e-05	-1.03933e-10	-0.471755
197200736	chr3:197200736:C:T	1.10626e-05	-0.901374	-1.15873
197200950	chr3:197200950:C:T	2.2022e-05	-1.03933e-10	-1.37164
197201106	chr3:197201106:G:A	2.29375e-05	-1.03933e-10	-1.33091
197201310	chr3:197201310:G:A	2.23132e-05	-1.03933e-10	-1.3585
197201379	chr3:197201379:G:A	1.26645e-05	-0.604473	-1.32041
197201739	chr3:197201739:G:A	2.98998e-05	-1.06583	-3.67306e-10
197202161	chr3:197202161:T:C	2.34026e-05	-1.03933e-10	-1.31083
197202913	chr3:197202913:ACT:A	0.026614	0.391114	5.3344
197203081	chr3:197203081:T:C	2.83042e-05	-1.03933e-10	-1.12067
197203114	chr3:197203114:T:G	3.38097e-05	-1.03933e-10	-0.942931
197203335	chr3:197203335:T:C	2.28357e-05	-1.03933e-10	-1.33535
197203910	chr3:197203910:T:C	8.27127e-06	-1.22881	-1.12209
197204068	chr3:197204068:G:A	2.84848e-05	-1.03933e-10	-1.11431
197204740	chr3:197204740:A:G	6.42106e-06	-1.45931	-1.14478
197204754	chr3:197204754:G:T	1.32727e-05	-0.556683	-1.32129
197204780	chr3:197204780:G:A	5.88474e-06	-1.52534	-1.16597
197204854	chr3:197204854:C:T	4.22597e-05	-0.719845	-3.67306e-10
197204950	chr3:197204950:T:C	9.61458e-06	-1.04595	-1.15445
197205191	chr3:197205191:G:T	9.07468e-06	-1.07858	-1.17961
197205702	chr3:197205702:C:T	2.61455e-05	-1.2	-3.67306e-10
197206369	chr3:197206369:G:A	6.98988e-05	-1.03933e-10	-0.216631
197206491	chr3:197206491:G:A	2.31024e-05	-1.32374	-3.67306e-10
197206754	chr3:197206754:A:C	3.41688e-05	-1.03933e-10	-0.932367
197207036	chr3:197207036:C:G	2.19963e-05	-1.03933e-10	-1.3728
197207091	chr3:197207091:C:T	6.02248e-06	-1.53009	-1.13809
197207390	chr3:197207390:C:T	4.92933e-05	-1.03933e-10	-0.565891
197207432	chr3:197207432:C:T	4.84279e-05	-1.03933e-10	-0.583603
197207455	chr3:197207455:C:CT	1.95736e-05	-0.319036	-1.17046
197207579	chr3:197207579:T:C	2.20597e-05	-1.03933e-10	-1.36992
197207839	chr3:197207839:G:C	2.43032e-05	-1.03933e-10	-1.27307
197208124	chr3:197208124:AT:A	2.19395e-05	-1.03933e-10	-1.37539
197209616	chr3:197209616:T:A	2.25576e-05	-1.03933e-10	-1.34761
197209975	chr3:197209975:C:T	4.59402e-05	-1.03933e-10	-0.636338
197210680	chr3:197210680:G:T	2.3309e-05	-1.03933e-10	-1.31484
197211070	chr3:197211070:TTA:T	2.23336e-05	-1.03933e-10	-1.35758
197211440	chr3:197211440:G:A	2.26862e-05	-1.03933e-10	-1.34192
197211668	chr3:197211668:G:C	3.90223e-05	-1.03933e-10	-0.799546
197211848	chr3:197211848:C:T	2.49114e-05	-1.03933e-10	-1.24835
197212228	chr3:197212228:A:G	2.19717e-05	-1.03933e-10	-1.37392
197212469	chr3:197212469:A:G	2.19916e-05	-1.03933e-10	-1.37302
197212535	chr3:197212535:G:A	2.70958e-05	-0.848988	-0.315311
197212593	chr3:197212593:C:T	1.91326e-05	-0.36196	-1.15032
197212698	chr3:197212698:T:C	2.20124e-05	-1.03933e-10	-1.37207
197212758	chr3:197212758:T:C	2.20063e-05	-1.03933e-10	-1.37235
197212781	chr3:197212781:CT:C	9.45266e-05	-1.03933e-10	0.0852031
197212990	chr3:197212990:A:G	6.31312e-06	-1.43866	-1.18239
197213012	chr3:197213012:C:T	6.65625e-06	-1.19292	-1.3752
197213087	chr3:197213087:T:C	1.86579e-05	-0.870403	-0.667005
197213352	chr3:197213352:A:G	0.000362398	-1.03933e-10	1.42906
197214402	chr3:197214402:G:A	9.48136e-06	-1.02788	-1.18647
197214445	chr3:197214445:C:T	0.00098591	0.558252	1.87163
197214524	chr3:197214524:G:C	5.10259e-05	-1.03933e-10	-0.531346
197214644	chr3:197214644:T:C	2.62077e-05	-1.03933e-10	-1.19762
197215564	chr3:197215564:C:A	5.03136e-06	-1.47765	-1.37034
197215770	chr3:197215770:G:C	2.39781e-05	-1.03933e-10	-1.28654
197216101	chr3:197216101:T:C	2.61302e-05	-1.03933e-10	-1.20059
197216159	chr3:197216159:T:C	6.50502e-06	-1.42234	-1.16876
197216256	chr3:197216256:T:C	2.19799e-05	-1.03933e-10	-1.37355
197216606	chr3:197216606:C:T	2.89756e-05	-1.03933e-10	-1.09722
197216640	chr3:197216640:G:A	2.42092e-05	-1.03933e-10	-1.27695
197216778	chr3:197216778:C:A	2.53351e-05	-1.03933e-10	-1.23149
197217400	chr3:197217400:T:A	2.26715e-05	-1.03933e-10	-1.34257
197218869	chr3:197218869:C:T	0.0321422	0.434299	5.47995
197218991	chr3:197218991:A:G	2.37162e-05	-0.757099	-0.540422
197219776	chr3:197219776:A:G	6.22926e-06	-1.53227	-1.10215
197219816	chr3:197219816:C:T	2.20448e-05	-1.03933e-10	-1.3706
197219861	chr3:197219861:C:T	3.41985e-05	-1.03933e-10	-0.931496
197220235	chr3:197220235:A:G	1.31108e-05	-0.676875	-1.21337
197220260	chr3:197220260:G:A	2.495e-05	-1.03933e-10	-1.2468
197220304	chr3:197220304:GTT:G	2.49185e-05	-1.03933e-10	-1.24807
197220502	chr3:197220502:G:T	0.000108941	0.227126	-3.67306e-10
197220652	chr3:197220652:T:C	1.33809e-05	-0.6542	-1.21565
197220980	chr3:197220980:A:G	1.96743e-05	-1.48436	-3.67306e-10
197221063	chr3:197221063:C:T	0.000739841	0.544671	1.59809
197221206	chr3:197221206:G:A	3.50959e-05	-1.03933e-10	-0.905595
197221457	chr3:197221457:T:C	5.32147e-06	-1.53423	-1.2577
197221631	chr3:197221631:A:G	2.36548e-05	-1.03933e-10	-1.30011
197221760	chr3:197221760:G:C	2.19335e-05	-1.03933e-10	-1.37566
197221784	chr3:197221784:C:T	1.49152e-05	-0.59377	-1.16753
197221936	chr3:197221936:C:T	8.43604e-06	-1.09652	-1.23464
197222610	chr3:197222610:C:T	1.33855e-05	-0.809789	-1.05972
197222693	chr3:197222693:C:T	8.8547e-06	-1.10318	-1.17955
197223268	chr3:197223268:T:C	0.000183937	-1.03933e-10	0.750915
197223567	chr3:197223567:A:G	2.22286e-05	-1.03933e-10	-1.3623
197223906	chr3:197223906:G:A	8.16397e-06	-1.31592	-1.04803
197224024	chr3:197224024:A:G	7.86211e-05	-1.03933e-10	-0.099039
197224098	chr3:197224098:C:T	2.20996e-05	-1.03933e-10	-1.36812
197224382	chr3:197224382:G:A	1.87281e-05	-1.53366	-3.67306e-10
197224418	chr3:197224418:T:C	1.93329e-05	-1.50187	-3.67306e-10
197224850	chr3:197224850:GA:G	8.38992e-05	-1.03933e-10	-0.0340628
197224862	chr3:197224862:C:T	2.6313e-05	-1.03933e-10	-1.19362
197224948	chr3:197224948:CAT:C	1.10554e-05	-0.694074	-1.36668
197225017	chr3:197225017:C:T	2.66845e-05	-1.03933e-10	-1.1796
197225018	chr3:197225018:G:A	2.92468e-05	-1.03933e-10	-1.08791
197225932	chr3:197225932:A:G	2.37146e-05	-1.03933e-10	-1.29759
197226031	chr3:197226031:GCTGA:G	6.98525e-06	-1.51218	-1.0077
197226194	chr3:197226194:G:A	2.19803e-05	-1.03933e-10	-1.37353
197226306	chr3:197226306:A:G	2.72785e-05	-0.696643	-0.460936
197226535	chr3:197226535:T:C	9.31394e-05	-1.03933e-10	0.0704186
197226744	chr3:197226744:T:TTC	2.38633e-05	-1.03933e-10	-1.29134
197226999	chr3:197226999:TA:T	2.29382e-05	-1.03933e-10	-1.33087
197227423	chr3:197227423:C:T	0.000108289	-1.03933e-10	0.221125
197227655	chr3:197227655:C:T	2.87908e-05	-1.03933e-10	-1.10362
197227747	chr3:197227747:T:G	2.45452e-05	-1.03933e-10	-1.26316
197227825	chr3:197227825:T:C	5.55859e-05	-0.44575	-3.67306e-10
197228230	chr3:197228230:A:G	4.91044e-06	-1.53364	-1.33867
197228603	chr3:197228603:T:C	3.77917e-05	-1.03933e-10	-0.831588
197228685	chr3:197228685:T:C	4.90056e-06	-1.5327	-1.34163
197228935	chr3:197228935:G:T	2.20729e-05	-1.03933e-10	-1.36933
197229214	chr3:197229214:A:C	6.63402e-06	-1.27133	-1.30014
197229478	chr3:197229478:C:A	1.90804e-05	-1.51502	-3.67306e-10
197229496	chr3:197229496:A:G	4.80831e-06	-1.52943	-1.36391
197229895	chr3:197229895:C:T	4.82155e-05	-0.587997	-3.67306e-10
197230100	chr3:197230100:C:T	2.12069e-05	-1.40935	-3.67306e-10
197230161	chr3:197230161:G:A	4.83219e-06	-1.53367	-1.35471
197230254	chr3:197230254:A:G	2.60774e-05	-1.03933e-10	-1.20261
197230522	chr3:197230522:C:T	4.84124e-06	-1.53411	-1.3524
197230959	chr3:197230959:T:TA	2.54507e-05	-1.03933e-10	-1.22694
197231206	chr3:197231206:G:A	4.87705e-06	-1.5339	-1.34524
197231494	chr3:197231494:A:T	0.000624974	0.425388	1.54864
197231574	chr3:197231574:G:A	6.04305e-05	-1.03933e-10	-0.362185
197231597	chr3:197231597:G:A	1.24713e-05	-0.716758	-1.22349
197231853	chr3:197231853:C:T	5.08199e-05	-1.03933e-10	-0.53539
197231986	chr3:197231986:A:G	2.15923e-05	-0.28248	-1.10886
197232248	chr3:197232248:C:A	2.48255e-05	-1.03933e-10	-1.25181
197232505	chr3:197232505:T:C	2.90805e-05	-1.03933e-10	-1.09361
197232517	chr3:197232517:A:T	6.17455e-06	-1.43512	-1.20812
197232937	chr3:197232937:G:GA	1.39373e-05	-0.645412	-1.1837
197232955	chr3:197232955:T:A	2.41834e-05	-1.03933e-10	-1.27801
197233848	chr3:197233848:C:T	8.61788e-06	-1.22155	-1.08829
197234105	chr3:197234105:G:T	2.20241e-05	-1.03933e-10	-1.37154
197234315	chr3:197234315:A:G	9.60765e-06	-1.05066	-1.15046
197234957	chr3:197234957:T:C	2.60823e-05	-1.03933e-10	-1.20242
197235458	chr3:197235458:A:C	5.2106e-06	-1.53171	-1.28128
197235935	chr3:197235935:A:G	2.28353e-05	-1.33537	-3.67306e-10
197236017	chr3:197236017:T:G	1.87464e-05	-1.53268	-3.67306e-10
197236080	chr3:197236080:A:G	1.26631e-05	-0.698449	-1.22653
197236225	chr3:197236225:A:T	7.88743e-05	-1.03933e-10	-0.0958234
197236310	chr3:197236310:C:T	2.38502e-05	-1.03933e-10	-1.29189
197236698	chr3:197236698:G:C	3.72296e-05	-0.846573	-3.67306e-10
197236741	chr3:197236741:G:A	4.89194e-06	-1.50114	-1.37495
197237203	chr3:197237203:C:T	5.52109e-06	-1.38719	-1.36791
197237492	chr3:197237492:C:G	2.98939e-05	-1.03933e-10	-1.06602
197237624	chr3:197237624:G:A	4.81321e-06	-1.5304	-1.36191
197237765	chr3:197237765:G:A	1.81986e-05	-0.595017	-0.967315
197237861	chr3:197237861:C:T	2.35438e-05	-1.03933e-10	-1.30482
197237892	chr3:197237892:A:G	3.10036e-05	-1.03933e-10	-1.02958
197238219	chr3:197238219:T:C	4.78662e-06	-1.53084	-1.36701
197238542	chr3:197238542:T:C	0.000702013	0.599676	1.4906
197239489	chr3:197239489:G:A	4.83579e-06	-1.5324	-1.35524
197239635	chr3:197239635:G:A	0.000297759	-1.03933e-10	1.23261
197239949	chr3:197239949:C:T	8.15418e-06	-1.14449	-1.22066
197240020	chr3:197240020:T:C	4.99611e-05	-1.03933e-10	-0.552433
197240724	chr3:197240724:G:T	2.93397e-05	-1.08474	-3.67306e-10
197240734	chr3:197240734:A:G	2.8761e-05	-1.03933e-10	-1.10466
197241237	chr3:197241237:A:G	4.79016e-06	-1.5246	-1.37251
197241292	chr3:197241292:C:T	1.9551e-05	-1.49065	-3.67306e-10
197241623	chr3:197241623:T:G	2.19977e-05	-1.03933e-10	-1.37274
197241633	chr3:197241633:C:T	2.3546e-05	-1.03933e-10	-1.30472
197241824	chr3:197241824:C:T	0.0144498	0.238739	4.87602
197242056	chr3:197242056:C:T	1.99325e-05	-1.47133	-3.67306e-10
197242261	chr3:197242261:A:T	2.18237e-05	-0.650539	-0.730144
197242639	chr3:197242639:G:A	3.50086e-05	-1.03933e-10	-0.908084
197242820	chr3:197242820:T:C	5.66806e-06	-1.37043	-1.35841
197243049	chr3:197243049:C:T	6.26835e-06	-1.51669	-1.11148
197243471	chr3:197243471:T:C	3.09752e-05	-1.03933e-10	-1.03049
197243541	chr3:197243541:A:T	6.44357e-06	-1.48881	-1.11179
197243764	chr3:197243764:T:C	2.19784e-05	-1.03933e-10	-1.37362
197243913	chr3:197243913:T:G	5.21761e-05	-1.03933e-10	-0.509053
197244290	chr3:197244290:G:A	5.38663e-06	-1.53362	-1.24614
197244387	chr3:197244387:T:C	3.19934e-05	-1.03933e-10	-0.99815
197244591	chr3:197244591:T:C	0.000691198	0.59346	1.48129
197245054	chr3:197245054:A:G	2.61108e-05	-1.03933e-10	-1.20133
197245364	chr3:197245364:T:C	2.19692e-05	-1.03933e-10	-1.37404
197245384	chr3:197245384:C:T	3.24532e-05	-1.03933e-10	-0.98388
197245556	chr3:197245556:T:A	2.20193e-05	-1.03933e-10	-1.37176
197245821	chr3:197245821:G:C	2.19375e-05	-1.03933e-10	-1.37548
197246077	chr3:197246077:T:C	3.05234e-05	-1.03933e-10	-1.04518
197246124	chr3:197246124:C:T	5.32478e-05	-1.03933e-10	-0.488721
197246125	chr3:197246125:G:A	1.67145e-05	-1.24005	-0.40735
197246763	chr3:197246763:G:C	1.31206e-05	-0.63824	-1.25126
197247035	chr3:197247035:G:A	1.38059e-05	-0.745582	-1.093
197247237	chr3:197247237:G:A	3.64488e-05	-1.03933e-10	-0.86777
197247312	chr3:197247312:C:T	1.50599e-05	-0.66051	-1.09113
197247359	chr3:197247359:C:T	5.16491e-06	-1.45824	-1.36356
197247447	chr3:197247447:T:C	4.73805e-06	-1.53269	-1.37536
197247511	chr3:197247511:A:G	5.22184e-06	-1.46083	-1.35
197247583	chr3:197247583:T:C	1.348e-05	-0.626646	-1.23582
197247750	chr3:197247750:G:T	7.89465e-05	-1.03933e-10	-0.0949087
197247762	chr3:197247762:T:C	3.45832e-05	-0.920311	-3.67306e-10
197247886	chr3:197247886:T:C	1.37033e-05	-0.773386	-1.07266
197248053	chr3:197248053:C:T	4.9772e-06	-1.49008	-1.36873
197248181	chr3:197248181:C:T	3.13372e-05	-1.03933e-10	-1.01887
197248203	chr3:197248203:C:A	2.20258e-05	-1.03933e-10	-1.37146
197248404	chr3:197248404:G:A	5.61598e-05	-1.03933e-10	-0.435478
197248634	chr3:197248634:T:C	3.23351e-05	-1.03933e-10	-0.987526
197248863	chr3:197248863:G:A	1.17179e-05	-0.99056	-1.012
197248950	chr3:197248950:C:G	2.74622e-05	-0.586505	-0.564364
197249151	chr3:197249151:A:G	2.50627e-05	-1.03933e-10	-1.2423
197249298	chr3:197249298:T:C	3.97424e-05	-1.03933e-10	-0.78126
197249389	chr3:197249389:T:C	2.36518e-05	-1.03933e-10	-1.30024
197249598	chr3:197249598:C:T	7.81329e-06	-1.18311	-1.22474
197249772	chr3:197249772:A:G	2.1948e-05	-1.03933e-10	-1.375
197250001	chr3:197250001:C:A	5.05163e-06	-1.51863	-1.32534
197250008	chr3:197250008:A:C	8.75805e-06	-1.067	-1.22671
197250429	chr3:197250429:C:T	3.22827e-05	-1.03933e-10	-0.989148
197250811	chr3:197250811:T:C	2.42786e-05	-1.03933e-10	-1.27408
197251151	chr3:197251151:G:A	4.92564e-06	-1.50847	-1.36075
197251307	chr3:197251307:C:T	4.82624e-06	-1.52538	-1.36423
197251517	chr3:197251517:C:T	3.90285e-05	-1.03933e-10	-0.799387
197251562	chr3:197251562:G:A	5.07155e-05	-1.03933e-10	-0.537447
197251688	chr3:197251688:T:C	4.20435e-05	-1.03933e-10	-0.724975
197251848	chr3:197251848:T:C	9.69305e-06	-1.03405	-1.15821
197252347	chr3:197252347:G:A	3.62567e-05	-1.03933e-10	-0.873055
197252652	chr3:197252652:T:C	4.7542e-06	-1.5305	-1.37415
197252662	chr3:197252662:G:A	3.15182e-05	-1.03933e-10	-1.01311
197252776	chr3:197252776:A:T	2.20063e-05	-1.03933e-10	-1.37235
197253109	chr3:197253109:T:G	1.90184e-05	-1.51827	-3.67306e-10
197253481	chr3:197253481:G:A	2.06367e-05	-1.43661	-3.67306e-10
197253764	chr3:197253764:T:C	0.000678906	0.481839	1.57496
197254112	chr3:197254112:A:G	5.19254e-06	-1.45509	-1.36136
197254340	chr3:197254340:C:T	2.42619e-05	-1.03933e-10	-1.27477
197254900	chr3:197254900:A:G	9.75617e-06	-1.00122	-1.18456
197255043	chr3:197255043:C:T	0.0288042	0.320912	5.48368
197256324	chr3:197256324:G:A	5.09688e-05	-1.03933e-10	-0.532464
197256656	chr3:197256656:A:G	5.62128e-06	-1.37144	-1.36568
197256973	chr3:197256973:A:AAAATT	2.60971e-05	-1.03933e-10	-1.20186
197257014	chr3:197257014:C:T	2.98854e-05	-1.06631	-3.67306e-10
197257206	chr3:197257206:TAATATA:T	1.11111e-05	-1.09003	-0.965705
197257977	chr3:197257977:C:T	0.000211255	-1.03933e-10	0.889389
197258725	chr3:197258725:C:T	1.08851e-05	-1.06881	-1.00748
197259595	chr3:197259595:T:C	6.82494e-05	-0.24051	-3.67306e-10
197259744	chr3:197259744:A:G	2.4009e-05	-1.03933e-10	-1.28525
197260448	chr3:197260448:A:C	2.33441e-05	-1.03933e-10	-1.31334
197261395	chr3:197261395:T:C	4.79772e-05	-1.03933e-10	-0.592952
197261397	chr3:197261397:G:A	1.92298e-05	-1.50722	-3.67306e-10
197261429	chr3:197261429:G:A	1.90537e-05	-0.97992	-0.536495
197261743	chr3:197261743:T:C	6.37598e-06	-1.52666	-1.08448
197261770	chr3:197261770:G:A	1.1287e-05	-0.786547	-1.25348
197261807	chr3:197261807:CAG:C	0.0134012	0.150739	4.88868
197261816	chr3:197261816:C:T	2.49389e-05	-1.03933e-10	-1.24725
197263049	chr3:197263049:CTAAA:C	5.3541e-06	-1.53411	-1.2517
197263215	chr3:197263215:C:G	7.56753e-05	-0.137226	-3.67306e-10
197263412	chr3:197263412:A:C	3.56897e-05	-1.03933e-10	-0.888816
197263655	chr3:197263655:C:T	2.77021e-05	-1.03933e-10	-1.14217
197264134	chr3:197264134:TTTAG:T	6.59841e-06	-1.43315	-1.1437
197264361	chr3:197264361:C:G	6.62043e-06	-1.45002	-1.12349
197264678	chr3:197264678:C:T	2.73602e-05	-1.03933e-10	-1.15459
197265654	chr3:197265654:A:G	6.64218e-06	-1.4449	-1.12534
197265781	chr3:197265781:G:A	1.61449e-05	-0.97435	-0.707722
197266337	chr3:197266337:C:T	2.78178e-05	-1.03933e-10	-1.138
197266423	chr3:197266423:C:T	6.78784e-06	-1.2045	-1.34404
197266469	chr3:197266469:C:T	4.63071e-05	-1.03933e-10	-0.628382
197266822	chr3:197266822:C:T	4.93496e-06	-1.52903	-1.3383
197266908	chr3:197266908:T:C	4.23825e-05	-1.03933e-10	-0.716942
197266919	chr3:197266919:C:T	5.12566e-05	-1.03933e-10	-0.526834
197267185	chr3:197267185:C:G	4.86398e-05	-1.03933e-10	-0.579237
197267336	chr3:197267336:T:C	4.65704e-05	-1.03933e-10	-0.622713
197267353	chr3:197267353:T:C	2.20812e-05	-1.03933e-10	-1.36895
197267502	chr3:197267502:T:C	3.22395e-05	-1.03933e-10	-0.990486
197268407	chr3:197268407:T:C	2.17092e-05	-1.38594	-3.67306e-10
197268788	chr3:197268788:G:A	4.39906e-05	-0.679703	-3.67306e-10
197268895	chr3:197268895:AAAAC:A	7.76496e-06	-1.43598	-0.978083
197269496	chr3:197269496:G:A	1.13537e-05	-0.755626	-1.27851
197269859	chr3:197269859:G:A	7.64962e-06	-1.31011	-1.11891
197270141	chr3:197270141:A:G	2.34932e-05	-1.03933e-10	-1.30697
197270155	chr3:197270155:G:A	7.41368e-05	-0.157767	-3.67306e-10
197270277	chr3:197270277:G:T	1.1776e-05	-0.672037	-1.32557
197270575	chr3:197270575:A:G	2.00046e-05	-1.46771	-3.67306e-10
197270605	chr3:197270605:T:A	5.2466e-06	-1.4528	-1.3533
197270628	chr3:197270628:GA:G	4.58392e-05	-1.03933e-10	-0.638539
197270707	chr3:197270707:G:A	8.11626e-06	-1.28097	-1.08884
197271030	chr3:197271030:C:T	0.00021293	-1.03933e-10	0.897283
197271061	chr3:197271061:A:G	0.000219795	-1.03933e-10	0.929018
197272219	chr3:197272219:G:T	8.29475e-06	-1.12646	-1.22159
197272226	chr3:197272226:C:T	2.20962e-05	-1.03933e-10	-1.36827
197272501	chr3:197272501:T:C	4.88479e-05	-1.03933e-10	-0.574966
197272713	chr3:197272713:A:G	2.42948e-05	-0.995641	-0.277774
197273222	chr3:197273222:A:G	6.56924e-06	-1.44697	-1.13431
197273224	chr3:197273224:A:G	7.27787e-06	-1.43852	-1.04032
197273936	chr3:197273936:G:C	6.60802e-06	-1.20257	-1.37282
197274008	chr3:197274008:T:C	2.72439e-05	-1.03933e-10	-1.15885
197274137	chr3:197274137:G:A	9.02143e-06	-1.06685	-1.19723
197274514	chr3:197274514:A:G	2.22483e-05	-1.03933e-10	-1.36141
197274569	chr3:197274569:G:A	1.36859e-05	-0.726455	-1.12086
197274675	chr3:197274675:A:G	0.000258203	-1.03933e-10	1.09007
197274685	chr3:197274685:A:C	4.47351e-05	-1.03933e-10	-0.66292
197274961	chr3:197274961:G:A	3.41986e-05	-1.03933e-10	-0.931494
197275614	chr3:197275614:G:A	0.0122655	0.0621894	4.88868
197275911	chr3:197275911:C:T	0.000266033	-1.03933e-10	1.11994
197275998	chr3:197275998:T:C	9.29083e-06	-1.0448	-1.18985
197276096	chr3:197276096:C:A	1.09513e-05	-0.790631	-1.27959
197276462	chr3:197276462:A:G	0.000611953	0.259748	1.69323
197276635	chr3:197276635:A:G	5.02356e-06	-1.53185	-1.31768
197277824	chr3:197277824:T:C	5.03779e-06	-1.53182	-1.31489
197278041	chr3:197278041:T:C	8.05884e-05	-0.0743241	-3.67306e-10
197278547	chr3:197278547:C:T	4.52047e-05	-1.03933e-10	-0.652478
197278812	chr3:197278812:G:C	3.97669e-05	-1.03933e-10	-0.780644
197278817	chr3:197278817:G:C	6.31127e-06	-1.42213	-1.19921
```
