## Supplementary material for "Characterization of shared and ancestry-specific signals driving complex traits using multi-ancestry fine-mapping": susiex_nc2.cs80.cs

```
CS_ID	SNP	BP	REF_ALLELE	ALT_ALLELE	REF_FRQ	BETA	SE	-LOG10P	CS_PIP	OVRL_PIP
1	chr3:197218869:C:T	197218869	T,T	C,C	1,1	-inf,inf	inf,inf	1.37513,3.88645	0.0533743	0.0535645
1	chr3:197136372:A:G	197136372	G,G	A,A	1,1	-inf,inf	inf,inf	1.31965,3.89074	0.0486845	0.0488631
1	chr3:197255043:C:T	197255043	T,T	C,C	1,1	-inf,inf	inf,inf	1.31387,3.88829	0.0479579	0.0481417
1	chr3:197189374:T:C	197189374	C,C	T,T	1,1	-inf,inf	inf,inf	1.30084,3.88963	0.0469483	0.0471234
1	chr3:197202913:ACT:A	197202913	A,A	ACT,ACT	1,1	-inf,inf	inf,inf	1.35185,3.81477	0.0443038	0.0444736
1	chr3:197127160:C:T	197127160	T,T	C,C	1,1	-inf,inf	inf,inf	1.32387,3.77964	0.0391469	0.039305
1	chr3:197120777:T:C	197120777	C,C	T,T	1,1	-inf,inf	inf,inf	1.36926,3.69152	0.0356263	0.0357775
1	chr3:197241824:C:T	197241824	T,T	C,C	1,1	-inf,inf	inf,inf	1.26917,3.58849	0.0242257	0.0243486
1	chr3:195873356:T:C	195873356	C,C	T,T	1,1	inf,inf	inf,inf	5.2265,0.504142	0.0229756	0.148184
1	chr3:197261807:CAG:C	197261807	C,C	CAG,CAG	1,1	-inf,inf	inf,inf	1.221,3.59475	0.0224583	0.0225764
1	chr3:197275614:G:A	197275614	A,A	G,G	1,1	-inf,inf	inf,inf	1.17218,3.59475	0.0206013	0.0207141
1	chr3:197073690:AAATG:GAATG	197073690	GAATG,GAATG	AAATG,AAATG	1,1	-inf,inf	inf,inf	1.38759,3.03146	0.00971817	0.00980312
1	chr3:197064382:G:A	197064382	A,A	G,G	1,1	-inf,inf	inf,inf	1.19399,3.15338	0.00878559	0.0088662
1	chr3:196786365:G:C	196786365	C,C	G,G	1,1	inf,inf	inf,inf	2.77596,2.17662	0.00357793	0.0274022
1	chr3:196792818:C:T	196792818	T,T	C,C	1,1	inf,inf	inf,inf	3.90502,1.11246	0.0035648	0.031553
1	chr3:195828134:A:G	195828134	NA,G	NA,A	NA,1	NA,-inf	NA,inf	NA,2.75103	0.00353248	0.00665842
1	chr3:195828180:A:G	195828180	NA,G	NA,A	NA,1	NA,-inf	NA,inf	NA,2.74942	0.00352137	0.00663751
1	chr3:196825450:T:C	196825450	NA,C	NA,T	NA,1	NA,inf	NA,inf	NA,2.70738	0.00322785	0.0067838
1	chr3:195827351:C:T	195827351	NA,T	NA,C	NA,1	NA,-inf	NA,inf	NA,2.65798	0.00294763	0.0055649
1	chr3:196991858:A:G	196991858	G,G	A,A	1,1	inf,inf	inf,inf	3.18693,0.187322	0.0029441	0.00497432
1	chr3:196991819:A:G	196991819	G,G	A,A	1,1	inf,inf	inf,inf	3.18687,0.154624	0.00285084	0.00481866
1	chr3:196725104:T:C	196725104	NA,C	NA,T	NA,1	NA,inf	NA,inf	NA,2.64208	0.0027414	0.0055727
1	chr3:197044178:T:C	197044178	C,C	T,T	1,1	-inf,inf	inf,inf	1.40054,2.38182	0.00272547	0.00290743
1	chr3:197110447:C:T	197110447	T,T	C,C	1,1	-inf,inf	inf,inf	1.48092,2.27059	0.00256892	0.00261561
1	chr3:196420176:G:T	196420176	NA,T	NA,G	NA,1	NA,inf	NA,inf	NA,2.53603	0.0025546	0.00487418
1	chr3:196211306:A:G	196211306	G,G	A,A	1,1	inf,inf	inf,inf	0.426025,3.14586	0.00253398	0.00448173
1	chr3:196792660:C:T	196792660	T,T	C,C	1,1	inf,inf	inf,inf	2.57714,2.09097	0.0024069	0.016278
1	chr3:196760573:A:G	196760573	NA,G	NA,A	NA,1	NA,inf	NA,inf	NA,2.54969	0.00228664	0.00466276
1	chr3:196632439:G:A	196632439	A,A	G,G	1,1	inf,inf	inf,inf	2.61781,0.939371	0.00214214	0.00412466
1	chr3:197112100:G:A	197112100	A,A	G,G	1,1	-inf,inf	inf,inf	1.52765,2.13192	0.00212715	0.0021783
1	chr3:197200151:G:A	197200151	A,A	G,G	1,1	-inf,inf	inf,inf	1.54879,2.10646	0.00212001	0.00216298
1	chr3:197090864:A:T	197090864	T,T	A,A	1,1	-inf,inf	inf,inf	1.4794,2.17589	0.00211901	0.00216991
1	chr3:197005657:A:C	197005657	NA,C	NA,A	NA,1	NA,-inf	NA,inf	NA,2.43689	0.0021163	0.00402754
1	chr3:197120132:T:C	197120132	C,C	T,T	1,1	-inf,inf	inf,inf	1.52968,2.12396	0.00211407	0.00215669
1	chr3:195856090:C:G	195856090	G,G	C,C	1,1	inf,inf	inf,inf	3.53252,0.213689	0.00199959	0.00556822
1	chr3:196104115:T:G	196104115	G,G	T,T	1,1	-inf,-inf	inf,inf	2.1463,1.38083	0.00198386	0.00345056
1	chr3:196792338:T:C	196792338	C,C	T,T	1,1	inf,inf	inf,inf	2.74541,1.8582	0.00197284	0.0141797
1	chr3:197140887:T:C	197140887	C,C	T,T	1,1	-inf,inf	inf,inf	1.42601,2.17792	0.00194069	0.00198068
1	chr3:197110853:T:C	197110853	C,C	T,T	1,1	-inf,inf	inf,inf	1.48607,2.12206	0.00193449	0.00198271
1	chr3:197102467:A:G	197102467	G,G	A,A	1,1	-inf,inf	inf,inf	1.47454,2.13192	0.00192944	0.00197755
1	chr3:196097784:G:A	196097784	NA,A	NA,G	NA,1	NA,-inf	NA,inf	NA,2.42075	0.00191098	0.00362957
1	chr3:197110446:A:T	197110446	T,T	A,A	1,1	-inf,inf	inf,inf	1.47304,2.12347	0.00190384	0.00194375
1	chr3:197179274:C:G	197179274	G,G	C,C	1,1	-inf,inf	inf,inf	1.45901,2.13484	0.00188704	0.00193443
1	chr3:197136093:G:C	197136093	C,C	G,G	1,1	-inf,inf	inf,inf	1.45253,2.12405	0.00183584	0.00187483
1	chr3:197121917:T:C	197121917	C,C	T,T	1,1	-inf,inf	inf,inf	1.44716,2.12592	0.00182273	0.00186159
1	chr3:197172256:T:C	197172256	C,C	T,T	1,1	-inf,inf	inf,inf	1.43165,2.12347	0.00176463	0.00180271
1	chr3:195852938:G:A	195852938	A,A	G,G	1,1	inf,inf	inf,inf	3.50361,0.10072	0.00175082	0.00490787
1	chr3:197110030:A:G	197110030	G,G	A,A	1,1	-inf,inf	inf,inf	1.43817,2.11268	0.00175002	0.001788
1	chr3:197199978:C:T	197199978	T,T	C,C	1,1	-inf,inf	inf,inf	1.48432,2.06806	0.00174764	0.00178609
1	chr3:197165951:C:G	197165951	G,G	C,C	1,1	-inf,inf	inf,inf	1.44575,2.1047	0.00174619	0.00178419
1	chr3:197118335:T:C	197118335	C,C	T,T	1,1	-inf,inf	inf,inf	1.46542,2.07198	0.00169169	0.00173638
1	chr3:196970708:G:A	196970708	A,A	G,G	1,1	inf,inf	inf,inf	2.7349,0.481894	0.0016656	0.00292058
1	chr3:196779282:A:G	196779282	G,G	A,A	1,1	inf,inf	inf,inf	3.97396,1.0163	0.0016655	0.0266037
1	chr3:196593272:A:T	196593272	NA,T	NA,A	NA,1	NA,inf	NA,inf	NA,2.32138	0.00165484	0.00316089
1	chr3:197214445:C:T	197214445	T,T	C,C	1,1	-inf,inf	inf,inf	1.4416,2.07332	0.00163267	0.00166951
1	chr3:197198911:C:T	197198911	T,T	C,C	1,1	-inf,inf	inf,inf	1.4352,2.07298	0.00161281	0.00164935
1	chr3:196791752:G:A	196791752	A,A	G,G	1,1	inf,inf	inf,inf	4.91838,0.0913102	0.00155603	0.0589727
1	chr3:196593070:TTTTG:T	196593070	NA,T	NA,TTTTG	NA,1	NA,inf	NA,inf	NA,2.21188	0.00133779	0.00255543
1	chr3:196778031:G:C	196778031	C,C	G,G	1,1	inf,inf	inf,inf	4.77745,0.174908	0.00128301	0.0431772
1	chr3:197000522:C:G	197000522	NA,G	NA,C	NA,1	NA,-inf	NA,inf	NA,2.19397	0.00127992	0.0023878
1	chr3:196770820:A:G	196770820	G,NA	A,NA	1,NA	inf,NA	inf,NA	2.4294,NA	0.00123668	0.00291674
1	chr3:197221063:C:T	197221063	T,T	C,C	1,1	-inf,inf	inf,inf	1.43434,1.93088	0.00123082	0.00126324
1	chr3:196617039:G:A	196617039	NA,A	NA,G	NA,1	NA,-inf	NA,inf	NA,2.16021	0.00122913	0.00226629
1	chr3:197023976:C:T	197023976	T,T	C,C	1,1	-inf,inf	inf,inf	1.02642,2.28306	0.00121877	0.00153956
1	chr3:196100839:C:T	196100839	NA,T	NA,C	NA,1	NA,inf	NA,inf	NA,2.16241	0.00119865	0.00233415
1	chr3:197238542:T:C	197238542	C,C	T,T	1,1	-inf,inf	inf,inf	1.4637,1.87457	0.00116533	0.0011972
1	chr3:197244591:T:C	197244591	C,C	T,T	1,1	-inf,inf	inf,inf	1.46039,1.86969	0.00114911	0.00118084
1	chr3:196109413:G:A	196109413	NA,A	NA,G	NA,1	NA,-inf	NA,inf	NA,2.15338	0.00114828	0.00216565
1	chr3:196005471:G:A	196005471	NA,A	NA,G	NA,1	NA,-inf	NA,inf	NA,2.13921	0.00114459	0.00212604
1	chr3:196037789:G:A	196037789	NA,A	NA,G	NA,1	NA,inf	NA,inf	NA,2.13578	0.00113931	0.00223367
1	chr3:196774542:A:G	196774542	G,G	A,A	1,1	inf,inf	inf,inf	4.69877,0.149	0.00113455	0.0390672
1	chr3:197253764:T:C	197253764	C,C	T,T	1,1	-inf,inf	inf,inf	1.40068,1.91878	0.00113027	0.00116114
1	chr3:196986872:C:A	196986872	A,A	C,C	1,1	inf,inf	inf,inf	2.67052,0.3303	0.00111781	0.0019891
1	chr3:196302361:G:A	196302361	NA,A	NA,G	NA,1	NA,inf	NA,inf	NA,2.09151	0.00106365	0.00205388
1	chr3:197231494:A:T	197231494	T,T	A,A	1,1	-inf,inf	inf,inf	1.37033,1.905	0.00104301	0.00107256
1	chr3:196178698:A:G	196178698	G,G	A,A	1,1	inf,inf	inf,inf	2.76882,0.254646	0.00103298	0.00192694
1	chr3:196022351:C:T	196022351	NA,T	NA,C	NA,1	NA,inf	NA,inf	NA,2.08345	0.00103127	0.00201945
1	chr3:196064369:C:T	196064369	NA,T	NA,C	NA,1	NA,inf	NA,inf	NA,2.08189	0.00102495	0.00199293
1	chr3:197276462:A:G	197276462	G,G	A,A	1,1	-inf,inf	inf,inf	1.28062,1.98055	0.00102288	0.00105158
1	chr3:195964766:G:A	195964766	A,A	G,G	1,1	inf,-inf	inf,inf	1.40449,1.92173	0.00101045	0.00200542
1	chr3:196077748:G:A	196077748	NA,A	NA,G	NA,1	NA,inf	NA,inf	NA,2.07196	0.00100563	0.0019548
1	chr3:196117659:T:G	196117659	G,G	T,T	1,1	-inf,-inf	inf,inf	1.0209,2.0763	0.000996447	0.00182853
1	chr3:196685899:G:A	196685899	A,A	G,G	1,1	inf,inf	inf,inf	1.10694,2.55911	0.000980462	0.00278204
1	chr3:196635708:G:A	196635708	NA,A	NA,G	NA,1	NA,-inf	NA,inf	NA,2.03407	0.000976906	0.00182954
1	chr3:195983294:T:C	195983294	C,NA	T,NA	1,NA	inf,NA	inf,NA	2.22496,NA	0.000968317	0.00200159
1	chr3:196570804:C:T	196570804	T,NA	C,NA	1,NA	-inf,NA	inf,NA	2.014,NA	0.000928878	0.00167783
1	chr3:196995450:A:G	196995450	G,NA	A,NA	1,NA	inf,NA	inf,NA	1.99508,NA	0.000912942	0.00164901
1	chr3:196814951:G:A	196814951	NA,A	NA,G	NA,1	NA,inf	NA,inf	NA,2.05883	0.000885585	0.00181804
1	chr3:196769534:A:G	196769534	G,G	A,A	1,1	inf,inf	inf,inf	4.27452,0.264953	0.000884985	0.0194026
1	chr3:196757732:G:A	196757732	A,NA	G,NA	1,NA	inf,NA	inf,NA	2.24341,NA	0.000875184	0.0020366
1	chr3:196118854:T:C	196118854	NA,C	NA,T	NA,1	NA,-inf	NA,inf	NA,1.97633	0.000858169	0.00160205
1	chr3:196180531:C:T	196180531	T,T	C,C	1,1	inf,inf	inf,inf	2.32151,0.797521	0.000812349	0.00152325
1	chr3:196116089:T:G	196116089	NA,G	NA,T	NA,1	NA,inf	NA,inf	NA,1.93899	0.000781356	0.00153496
1	chr3:196162087:T:C	196162087	C,C	T,T	1,1	inf,inf	inf,inf	1.99417,1.14188	0.000779238	0.0014452
1	chr3:196098545:C:T	196098545	T,T	C,C	1,1	inf,inf	inf,inf	1.041,2.02961	0.000776712	0.00142627
1	chr3:195846331:A:G	195846331	G,G	A,A	1,1	inf,inf	inf,inf	3.08077,0.057005	0.000775658	0.00210608
1	chr3:196867860:G:A	196867860	NA,A	NA,G	NA,1	NA,inf	NA,inf	NA,1.90864	0.000748612	0.00144142
1	chr3:196952499:A:G	196952499	NA,G	NA,A	NA,1	NA,-inf	NA,inf	NA,1.9034	0.000748576	0.00142296
1	chr3:196156054:T:C	196156054	C,C	T,T	1,1	inf,inf	inf,inf	1.98529,1.12447	0.000743255	0.00137932
1	chr3:196140467:C:T	196140467	NA,T	NA,C	NA,1	NA,-inf	NA,inf	NA,1.90779	0.00073556	0.00135009
1	chr3:196659104:G:A	196659104	NA,A	NA,G	NA,1	NA,-inf	NA,inf	NA,1.88545	0.000733929	0.00135822
1	chr3:196707974:C:G	196707974	NA,G	NA,C	NA,1	NA,inf	NA,inf	NA,1.94648	0.000729268	0.00146255
1	chr3:196158719:G:A	196158719	A,A	G,G	1,1	inf,inf	inf,inf	1.94964,1.14448	0.000718771	0.00133325
1	chr3:196841727:G:A	196841727	NA,A	NA,G	NA,1	NA,-inf	NA,inf	NA,1.85631	0.00071738	0.00128112
1	chr3:196987152:G:A	196987152	A,A	G,G	1,1	inf,inf	inf,inf	2.32386,0.524246	0.000711057	0.00128918
1	chr3:196811883:G:A	196811883	NA,A	NA,G	NA,1	NA,inf	NA,inf	NA,1.89171	0.000694586	0.00136099
1	chr3:196278573:G:A	196278573	A,A	G,G	1,1	inf,inf	inf,inf	1.80921,1.15842	0.000688856	0.00130287
1	chr3:196807787:C:T	196807787	NA,T	NA,C	NA,1	NA,inf	NA,inf	NA,1.88984	0.000688486	0.00134841
1	chr3:196740467:C:T	196740467	T,T	C,C	1,1	inf,-inf	inf,inf	2.72882,1.5832	0.000680273	0.00763245
1	chr3:196096917:C:T	196096917	NA,T	NA,C	NA,1	NA,inf	NA,inf	NA,1.86292	0.000675759	0.00131427
1	chr3:196801266:A:G	196801266	NA,G	NA,A	NA,1	NA,inf	NA,inf	NA,1.87847	0.000674294	0.00132049
1	chr3:196428769:G:A	196428769	NA,A	NA,G	NA,1	NA,inf	NA,inf	NA,1.85448	0.000670168	0.00129251
1	chr3:196098368:T:C	196098368	NA,C	NA,T	NA,1	NA,inf	NA,inf	NA,1.85832	0.000670106	0.00130325
1	chr3:196228891:G:A	196228891	A,A	G,G	1,1	inf,inf	inf,inf	1.20308,1.79456	0.000664386	0.00119613
1	chr3:196778019:G:C	196778019	C,C	G,G	1,1	inf,inf	inf,inf	3.21535,1.08377	0.000651145	0.00707002
1	chr3:196015788:C:T	196015788	NA,T	NA,C	NA,1	NA,inf	NA,inf	NA,1.86397	0.000648149	0.00128453
1	chr3:196999539:G:A	196999539	A,A	G,G	1,1	inf,inf	inf,inf	0.841537,2.06116	0.000646662	0.00104062
1	chr3:196019942:C:T	196019942	T,T	C,C	1,1	-inf,-inf	inf,inf	0.937533,2.20454	0.000645091	0.00133354
1	chr3:196902615:C:T	196902615	NA,T	NA,C	NA,1	NA,-inf	NA,inf	NA,1.81418	0.000645079	0.00118066
1	chr3:196176059:T:C	196176059	C,C	T,T	1,1	-inf,-inf	inf,inf	2.57401,0.23807	0.000644191	0.00125123
1	chr3:197213352:A:G	197213352	NA,G	NA,A	NA,1	NA,-inf	NA,inf	NA,1.84225	0.000643711	0.00119375
1	chr3:195893167:G:A	195893167	A,A	G,G	1,1	inf,-inf	inf,inf	3.02265,0.0375471	0.00063909	0.00181585
1	chr3:196823331:C:T	196823331	NA,T	NA,C	NA,1	NA,inf	NA,inf	NA,1.8814	0.000634704	0.00129919
1	chr3:196950778:TC:T	196950778	NA,T	NA,TC	NA,1	NA,-inf	NA,inf	NA,1.80909	0.000631197	0.0012083
1	chr3:196979486:G:A	196979486	A,A	G,G	1,1	inf,inf	inf,inf	2.31928,0.444733	0.000626482	0.00113499
1	chr3:196985882:C:T	196985882	T,T	C,C	1,1	inf,inf	inf,inf	2.30344,0.458494	0.000621962	0.00112489
1	chr3:196927711:C:G	196927711	NA,G	NA,C	NA,1	NA,-inf	NA,inf	NA,1.79284	0.000619389	0.00113402
1	chr3:196781680:T:A	196781680	A,A	T,T	1,1	inf,inf	inf,inf	3.29301,0.964403	0.000605433	0.00667001
1	chr3:196364320:G:A	196364320	NA,A	NA,G	NA,1	NA,inf	NA,inf	NA,1.79918	0.00060414	0.00116817
1	chr3:196751852:C:G	196751852	G,G	C,C	1,1	inf,-inf	inf,inf	2.76803,1.51256	0.000592689	0.00716424
1	chr3:197091573:A:C	197091573	NA,C	NA,A	NA,1	NA,-inf	NA,inf	NA,1.79389	0.000587058	0.00109013
1	chr3:195966365:C:T	195966365	T,T	C,C	1,1	inf,-inf	inf,inf	1.43818,1.59123	0.000580525	0.00115085
1	chr3:197137392:T:G	197137392	NA,G	NA,T	NA,1	NA,-inf	NA,inf	NA,1.78609	0.000578863	0.00107443
1	chr3:196993167:G:A	196993167	A,A	G,G	1,1	-inf,inf	inf,inf	2.63845,0.00963132	0.000577431	0.00125091
1	chr3:196087545:G:C	196087545	C,C	G,G	1,1	inf,inf	inf,inf	0.864324,2.05693	0.000575992	0.00106418
1	chr3:195892249:T:C	195892249	C,NA	T,NA	1,NA	inf,NA	inf,NA	1.94477,NA	0.000575098	0.00116516
1	chr3:196083960:G:A	196083960	NA,A	NA,G	NA,1	NA,inf	NA,inf	NA,1.76304	0.000559315	0.00109405
1	chr3:196110699:T:C	196110699	NA,C	NA,T	NA,1	NA,inf	NA,inf	NA,1.74966	0.000557849	0.00108053
1	chr3:196841730:A:G	196841730	NA,G	NA,A	NA,1	NA,-inf	NA,inf	NA,1.71589	0.000548111	0.000983043
1	chr3:196952087:G:T	196952087	NA,T	NA,G	NA,1	NA,-inf	NA,inf	NA,1.72726	0.000540517	0.00103414
1	chr3:196118378:G:A	196118378	NA,A	NA,G	NA,1	NA,inf	NA,inf	NA,1.74636	0.000537344	0.00105607
1	chr3:197239635:G:A	197239635	NA,A	NA,G	NA,1	NA,-inf	NA,inf	NA,1.73856	0.000536731	0.000983056
1	chr3:196070955:T:C	196070955	NA,C	NA,T	NA,1	NA,inf	NA,inf	NA,1.73921	0.000534606	0.00104569
1	chr3:196177266:T:C	196177266	NA,C	NA,T	NA,1	NA,-inf	NA,inf	NA,1.74217	0.000532174	0.0010066
1	chr3:196025899:C:T	196025899	NA,T	NA,C	NA,1	NA,inf	NA,inf	NA,1.75968	0.000531832	0.00105617
1	chr3:196173750:G:A	196173750	NA,A	NA,G	NA,1	NA,-inf	NA,inf	NA,1.73527	0.000526165	0.000992095
1	chr3:197032029:C:A	197032029	NA,A	NA,C	NA,1	NA,-inf	NA,inf	NA,1.70895	0.000521678	0.00104538
1	chr3:196116126:C:T	196116126	T,T	C,C	1,1	inf,inf	inf,inf	1.3854,1.54394	0.000521361	0.000978932
1	chr3:196751862:T:C	196751862	C,C	T,T	1,1	inf,-inf	inf,inf	2.80951,1.39721	0.000520067	0.00627643
1	chr3:196179876:A:G	196179876	G,G	A,A	1,1	inf,inf	inf,inf	2.4088,0.295832	0.000518573	0.000975495
1	chr3:197172151:GA:G	197172151	NA,G	NA,GA	NA,1	NA,-inf	NA,inf	NA,1.71874	0.000517061	0.000947551
1	chr3:196745436:A:G	196745436	NA,G	NA,A	NA,1	NA,-inf	NA,inf	NA,1.87568	0.00051293	0.00116719
1	chr3:195949690:C:T	195949690	T,NA	C,NA	1,NA	inf,NA	inf,NA	1.8813,NA	0.000509095	0.00104235
1	chr3:197061734:T:C	197061734	C,C	T,T	1,1	-inf,inf	inf,inf	1.09933,1.78519	0.000508951	0.000553371
1	chr3:196792806:T:A	196792806	A,A	T,T	1,1	inf,-inf	inf,inf	3.27907,0.341226	0.00050817	0.00283177
1	chr3:196175159:G:C	196175159	NA,C	NA,G	NA,1	NA,-inf	NA,inf	NA,1.70294	0.000493675	0.000932309
1	chr3:196008619:G:A	196008619	NA,A	NA,G	NA,1	NA,inf	NA,inf	NA,1.66952	0.000482729	0.000916657
1	chr3:197275911:C:T	197275911	NA,T	NA,C	NA,1	NA,-inf	NA,inf	NA,1.67874	0.000482522	0.00087495
1	chr3:195987957:TCTAC:T	195987957	T,T	TCTAC,TCTAC	1,1	inf,-inf	inf,inf	1.42405,1.49442	0.000481467	0.000951417
1	chr3:196901287:C:T	196901287	NA,T	NA,C	NA,1	NA,inf	NA,inf	NA,1.67505	0.000478646	0.000920526
1	chr3:196134546:C:T	196134546	NA,T	NA,C	NA,1	NA,-inf	NA,inf	NA,1.67197	0.000473222	0.000890886
1	chr3:197028865:C:G	197028865	NA,G	NA,C	NA,1	NA,-inf	NA,inf	NA,1.65066	0.000469082	0.000920535
1	chr3:195964516:T:C	195964516	C,C	T,T	1,1	inf,-inf	inf,inf	1.35646,1.55096	0.000467006	0.00092382
1	chr3:197274675:A:G	197274675	NA,G	NA,A	NA,1	NA,-inf	NA,inf	NA,1.66283	0.000465665	0.000852769
1	chr3:195832113:G:A	195832113	NA,A	NA,G	NA,1	NA,-inf	NA,inf	NA,1.66714	0.000447999	0.000853001
1	chr3:196122040:G:A	196122040	A,NA	G,NA	1,NA	-inf,NA	inf,NA	1.61711,NA	0.000447301	0.000834113
1	chr3:196331992:C:T	196331992	NA,T	NA,C	NA,1	NA,inf	NA,inf	NA,1.62886	0.000442252	0.000876128
1	chr3:196104491:T:C	196104491	C,NA	T,NA	1,NA	inf,NA	inf,NA	1.78658,NA	0.000440458	0.000873986
1	chr3:196149418:G:A	196149418	A,A	G,G	1,1	inf,inf	inf,inf	2.09136,0.671895	0.000434304	0.000812602
1	chr3:196179075:A:G	196179075	G,G	A,A	1,1	inf,inf	inf,inf	2.18695,0.553062	0.000433202	0.000815313
1	chr3:196159930:C:T	196159930	T,NA	C,NA	1,NA	-inf,NA	inf,NA	1.69671,NA	0.000431678	0.000836309
1	chr3:196981313:G:A	196981313	A,A	G,G	1,1	inf,inf	inf,inf	2.16994,0.375092	0.000427735	0.000774461
1	chr3:196753464:G:A	196753464	A,A	G,G	1,1	inf,-inf	inf,inf	2.64311,1.40769	0.000415544	0.00462705
1	chr3:196202397:A:G	196202397	G,G	A,A	1,1	-inf,-inf	inf,inf	1.78151,0.911054	0.000411873	0.00078389
1	chr3:196670991:G:T	196670991	T,T	G,G	1,1	-inf,-inf	inf,inf	1.29913,1.4991	0.000409713	0.000842768
1	chr3:196810735:C:T	196810735	NA,T	NA,C	NA,1	NA,inf	NA,inf	NA,1.6079	0.000406662	0.000797927
1	chr3:196226090:A:G	196226090	G,G	A,A	1,1	inf,inf	inf,inf	1.28767,1.50679	0.0004024	0.000775954
1	chr3:197002141:T:C	197002141	NA,C	NA,T	NA,1	NA,inf	NA,inf	NA,1.57699	0.000400428	0.000791525
1	chr3:196841824:C:T	196841824	NA,T	NA,C	NA,1	NA,inf	NA,inf	NA,1.58509	0.000400333	0.000773692
1	chr3:196992532:T:C	196992532	C,NA	T,NA	1,NA	inf,NA	inf,NA	1.61598,NA	0.000399947	0.000740516
1	chr3:197156388:A:T	197156388	NA,T	NA,A	NA,1	NA,-inf	NA,inf	NA,1.57798	0.000397687	0.000730237
1	chr3:197271061:A:G	197271061	NA,G	NA,A	NA,1	NA,-inf	NA,inf	NA,1.57669	0.000396673	0.000727292
1	chr3:195966320:A:G	195966320	G,G	A,A	1,1	inf,-inf	inf,inf	1.31317,1.50088	0.000394049	0.000783318
1	chr3:196754900:T:C	196754900	C,C	T,T	1,1	inf,-inf	inf,inf	2.66944,1.33789	0.000384702	0.00429621
1	chr3:196806507:G:A	196806507	NA,A	NA,G	NA,1	NA,inf	NA,inf	NA,1.60924	0.000384379	0.000782046
1	chr3:195993401:G:A	195993401	NA,A	NA,G	NA,1	NA,-inf	NA,inf	NA,1.56145	0.00038384	0.000717922
1	chr3:196756409:G:A	196756409	A,A	G,G	1,1	inf,-inf	inf,inf	2.66836,1.33452	0.000382102	0.00425722
1	chr3:196176931:T:C	196176931	NA,C	NA,T	NA,1	NA,-inf	NA,inf	NA,1.56367	0.000381913	0.000721209
1	chr3:195900188:G:A	195900188	NA,A	NA,G	NA,1	NA,-inf	NA,inf	NA,1.55641	0.000380814	0.000714189
1	chr3:197257977:C:T	197257977	NA,T	NA,C	NA,1	NA,-inf	NA,inf	NA,1.55539	0.000380372	0.000684525
1	chr3:197271030:C:T	197271030	NA,T	NA,C	NA,1	NA,-inf	NA,inf	NA,1.55964	0.000380004	0.00070325
1	chr3:196738802:AG:A	196738802	A,A	AG,AG	1,1	inf,inf	inf,inf	3.58335,0.441798	0.000378585	0.0058334
1	chr3:195827677:A:G	195827677	G,G	A,A	1,1	-inf,inf	inf,inf	2.46448,0.301851	0.000378333	0.000901882
1	chr3:196148921:G:T	196148921	T,T	G,G	1,1	inf,inf	inf,inf	2.07134,0.604048	0.000376916	0.000705869
1	chr3:196754153:T:C	196754153	C,C	T,T	1,1	inf,-inf	inf,inf	2.62944,1.36009	0.00037669	0.00413622
1	chr3:197121062:T:C	197121062	NA,C	NA,T	NA,1	NA,-inf	NA,inf	NA,1.55469	0.000376152	0.000693685
1	chr3:195826126:A:G	195826126	G,G	A,A	1,1	-inf,inf	inf,inf	2.53265,0.0757383	0.000375756	0.000846926
1	chr3:196175383:C:T	196175383	NA,T	NA,C	NA,1	NA,-inf	NA,inf	NA,1.55411	0.000375345	0.000708784
1	chr3:196123414:T:C	196123414	NA,C	NA,T	NA,1	NA,-inf	NA,inf	NA,1.53653	0.000374586	0.000691897
1	chr3:197099128:C:T	197099128	NA,T	NA,C	NA,1	NA,-inf	NA,inf	NA,1.54462	0.000373941	0.000686563
1	chr3:196176907:G:A	196176907	NA,A	NA,G	NA,1	NA,-inf	NA,inf	NA,1.54994	0.000372365	0.000703188
1	chr3:196756923:G:A	196756923	A,A	G,G	1,1	inf,-inf	inf,inf	2.66873,1.30836	0.000366944	0.00406237
1	chr3:196538118:TC:T	196538118	T,NA	TC,NA	1,NA	-inf,NA	inf,NA	1.57514,NA	0.000365811	0.000695766
1	chr3:196187226:C:T	196187226	T,T	C,C	1,1	inf,inf	inf,inf	2.21368,0.39143	0.00036451	0.000691714
1	chr3:196758719:T:C	196758719	C,C	T,T	1,1	inf,-inf	inf,inf	2.56317,1.39693	0.000363814	0.00388804
1	chr3:196639048:T:G	196639048	G,G	T,T	1,1	inf,inf	inf,inf	2.03572,0.497331	0.000363449	0.000691406
1	chr3:196760848:C:T	196760848	T,T	C,C	1,1	inf,-inf	inf,inf	2.62036,1.34498	0.000362828	0.00395584
1	chr3:196182337:C:T	196182337	NA,T	NA,C	NA,1	NA,-inf	NA,inf	NA,1.53444	0.000362005	0.000683916
1	chr3:196758203:G:A	196758203	A,A	G,G	1,1	inf,-inf	inf,inf	2.57522,1.38067	0.000360377	0.00386482
1	chr3:196176750:T:C	196176750	NA,C	NA,T	NA,1	NA,-inf	NA,inf	NA,1.53049	0.000359327	0.0006787
1	chr3:196723122:G:A	196723122	NA,A	NA,G	NA,1	NA,-inf	NA,inf	NA,1.59435	0.000358727	0.00072604
1	chr3:195859470:A:G	195859470	G,G	A,A	1,1	-inf,-inf	inf,inf	1.76261,0.853304	0.000358465	0.000680158
1	chr3:196169683:C:T	196169683	NA,T	NA,C	NA,1	NA,-inf	NA,inf	NA,1.50927	0.00035762	0.000681031
1	chr3:196751909:A:T	196751909	T,T	A,A	1,1	inf,-inf	inf,inf	2.64332,1.31297	0.00035637	0.00390231
1	chr3:195865507:G:A	195865507	A,NA	G,NA	1,NA	-inf,NA	inf,NA	1.64655,NA	0.000354071	0.00071513
1	chr3:196225061:G:A	196225061	A,A	G,G	1,1	inf,inf	inf,inf	2.02228,0.632318	0.000352017	0.000689738
1	chr3:196015758:C:T	196015758	T,T	C,C	1,1	-inf,-inf	inf,inf	1.65792,1.00116	0.000351995	0.000650143
1	chr3:196785852:G:A	196785852	A,A	G,G	1,1	inf,inf	inf,inf	3.07354,0.826283	0.000349305	0.00350894
1	chr3:195832378:G:A	195832378	NA,A	NA,G	NA,1	NA,-inf	NA,inf	NA,1.52722	0.000346799	0.000661119
1	chr3:196993147:C:T	196993147	NA,T	NA,C	NA,1	NA,-inf	NA,inf	NA,1.48528	0.000342583	0.000642355
1	chr3:195979419:T:G	195979419	G,NA	T,NA	1,NA	inf,NA	inf,NA	1.66372,NA	0.000342203	0.000695449
1	chr3:196657994:T:C	196657994	C,C	T,T	1,1	inf,-inf	inf,inf	0.726787,1.78957	0.00034178	0.000589566
1	chr3:196393007:GTTTCTCATA:G	196393007	G,NA	GTTTCTCATA,NA	1,NA	inf,NA	inf,NA	1.60836,NA	0.00033958	0.000682306
1	chr3:196097793:A:G	196097793	NA,G	NA,A	NA,1	NA,inf	NA,inf	NA,1.49353	0.000339023	0.000662957
1	chr3:196153796:G:A	196153796	NA,A	NA,G	NA,1	NA,inf	NA,inf	NA,1.48199	0.000337839	0.000659551
1	chr3:196105055:C:T	196105055	NA,T	NA,C	NA,1	NA,inf	NA,inf	NA,1.49144	0.000337744	0.000660524
1	chr3:196006622:G:A	196006622	A,A	G,G	1,1	-inf,-inf	inf,inf	1.73765,0.947381	0.000337206	0.000648602
1	chr3:196748403:T:G	196748403	G,G	T,T	1,1	inf,-inf	inf,inf	2.59387,1.32194	0.000336653	0.00360649
1	chr3:196175900:G:T	196175900	NA,T	NA,G	NA,1	NA,-inf	NA,inf	NA,1.49494	0.000336576	0.000635873
1	chr3:196151080:GA:G	196151080	G,G	GA,GA	1,1	inf,inf	inf,inf	2.00229,0.615545	0.000336272	0.000629838
1	chr3:196832956:T:C	196832956	NA,C	NA,T	NA,1	NA,inf	NA,inf	NA,1.49077	0.000335963	0.000651232
1	chr3:196908101:C:T	196908101	NA,T	NA,C	NA,1	NA,-inf	NA,inf	NA,1.46622	0.000335707	0.000618165
1	chr3:196175698:A:G	196175698	NA,G	NA,A	NA,1	NA,-inf	NA,inf	NA,1.49348	0.000335676	0.000634184
1	chr3:197027008:T:C	197027008	C,NA	T,NA	1,NA	inf,NA	inf,NA	1.62313,NA	0.000335424	0.000682424
1	chr3:197018343:G:T	197018343	NA,T	NA,G	NA,1	NA,inf	NA,inf	NA,1.47965	0.00033532	0.000664274
1	chr3:196175679:A:T	196175679	NA,T	NA,A	NA,1	NA,-inf	NA,inf	NA,1.49279	0.00033525	0.000633381
1	chr3:196752432:C:T	196752432	T,T	C,C	1,1	inf,-inf	inf,inf	2.60676,1.30674	0.000334836	0.00360067
1	chr3:196176834:G:A	196176834	NA,A	NA,G	NA,1	NA,-inf	NA,inf	NA,1.49096	0.000334129	0.000631252
1	chr3:196176016:T:C	196176016	NA,C	NA,T	NA,1	NA,-inf	NA,inf	NA,1.49094	0.000334116	0.000631242
1	chr3:197011149:G:A	197011149	NA,A	NA,G	NA,1	NA,-inf	NA,inf	NA,1.47393	0.000333699	0.000629292
1	chr3:197152075:C:CT	197152075	CT,NA	C,NA	1,NA	-inf,NA	inf,NA	1.56866,NA	0.000333574	0.000675572
1	chr3:196174783:T:G	196174783	NA,G	NA,T	NA,1	NA,-inf	NA,inf	NA,1.49003	0.000333562	0.000630202
1	chr3:196175130:A:G	196175130	NA,G	NA,A	NA,1	NA,-inf	NA,inf	NA,1.4894	0.000333177	0.000629472
1	chr3:196633959:A:T	196633959	T,T	A,A	1,1	inf,inf	inf,inf	2.05823,0.36371	0.000333171	0.000626873
1	chr3:197024609:T:C	197024609	NA,C	NA,T	NA,1	NA,inf	NA,inf	NA,1.47319	0.000332872	0.000658442
1	chr3:196174495:AG:A	196174495	NA,A	NA,AG	NA,1	NA,-inf	NA,inf	NA,1.48878	0.000332788	0.000628723
1	chr3:197223268:T:C	197223268	NA,C	NA,T	NA,1	NA,-inf	NA,inf	NA,1.48063	0.00033232	0.000610937
1	chr3:195892141:CTCTCCAAT:C	195892141	NA,C	NA,CTCTCCAAT	NA,1	NA,inf	NA,inf	NA,1.46305	0.000332216	0.000647546
1	chr3:197003324:G:A	197003324	NA,A	NA,G	NA,1	NA,-inf	NA,inf	NA,1.46672	0.000331629	0.000634042
1	chr3:196175626:T:G	196175626	NA,G	NA,T	NA,1	NA,-inf	NA,inf	NA,1.48615	0.000331363	0.000625955
1	chr3:196617331:T:C	196617331	NA,C	NA,T	NA,1	NA,inf	NA,inf	NA,1.47726	0.000330984	0.000642408
1	chr3:196006606:ACG:A	196006606	A,A	ACG,ACG	1,1	-inf,-inf	inf,inf	1.71021,0.962869	0.000329642	0.000631632
1	chr3:196653877:C:G	196653877	G,G	C,C	1,1	-inf,inf	inf,inf	0.120436,2.24163	0.000329484	0.000578414
1	chr3:196173829:C:T	196173829	NA,T	NA,C	NA,1	NA,-inf	NA,inf	NA,1.48139	0.000328721	0.000621526
1	chr3:195995423:G:A	195995423	A,NA	G,NA	1,NA	inf,NA	inf,NA	1.64622,NA	0.000328572	0.00066966
1	chr3:196784021:T:C	196784021	C,C	T,T	1,1	inf,inf	inf,inf	3.15275,0.706844	0.000327488	0.00332076
1	chr3:196750025:C:T	196750025	T,T	C,C	1,1	inf,-inf	inf,inf	2.53898,1.35241	0.00032722	0.0034279
1	chr3:196529404:A:G	196529404	G,G	A,A	1,1	inf,-inf	inf,inf	1.52479,1.00985	0.00032699	0.000562539
1	chr3:197179869:T:C	197179869	C,NA	T,NA	1,NA	-inf,NA	inf,NA	1.55649,NA	0.000326008	0.000660255
1	chr3:195871735:G:A	195871735	NA,A	NA,G	NA,1	NA,-inf	NA,inf	NA,1.47202	0.000325791	0.000621052
1	chr3:196633290:C:T	196633290	T,T	C,C	1,1	inf,inf	inf,inf	1.45681,1.09534	0.000325251	0.000602201
1	chr3:197179220:A:G	197179220	G,G	A,A	1,1	-inf,inf	inf,inf	1.5928,1.06232	0.000325211	0.000363393
1	chr3:196428874:T:A	196428874	NA,A	NA,T	NA,1	NA,inf	NA,inf	NA,1.46559	0.000324377	0.000623778
1	chr3:196762749:C:T	196762749	T,T	C,C	1,1	inf,-inf	inf,inf	2.68258,1.21571	0.00032415	0.00357842
1	chr3:197131738:C:T	197131738	NA,T	NA,C	NA,1	NA,inf	NA,inf	NA,1.47081	0.000323801	0.000656577
1	chr3:197140301:A:G	197140301	NA,G	NA,A	NA,1	NA,-inf	NA,inf	NA,1.46802	0.000320956	0.000595702
1	chr3:196612786:G:A	196612786	A,NA	G,NA	1,NA	-inf,NA	inf,NA	1.442,NA	0.000320533	0.00057549
1	chr3:196747576:T:G	196747576	G,G	T,T	1,1	inf,-inf	inf,inf	2.57879,1.30193	0.000318942	0.00337964
1	chr3:196842336:G:A	196842336	NA,A	NA,G	NA,1	NA,inf	NA,inf	NA,1.48938	0.000317986	0.000646954
1	chr3:196982225:A:C	196982225	C,C	A,A	1,1	inf,inf	inf,inf	2.14586,0.0967023	0.000317775	0.000561783
1	chr3:196582116:A:G	196582116	NA,G	NA,A	NA,1	NA,-inf	NA,inf	NA,1.44917	0.000317313	0.000590783
1	chr3:196748879:A:G	196748879	G,G	A,A	1,1	inf,-inf	inf,inf	2.55597,1.31838	0.00031729	0.00333202
1	chr3:196750009:A:G	196750009	G,G	A,A	1,1	inf,-inf	inf,inf	2.53001,1.33899	0.000316002	0.00328882
1	chr3:196849261:C:T	196849261	NA,T	NA,C	NA,1	NA,inf	NA,inf	NA,1.45416	0.000316001	0.00060942
1	chr3:196598441:T:C	196598441	C,C	T,T	1,1	inf,inf	inf,inf	1.67581,0.78193	0.000315898	0.000542004
1	chr3:196152847:T:TC	196152847	NA,TC	NA,T	NA,1	NA,inf	NA,inf	NA,1.44544	0.000315884	0.000616472
1	chr3:196728962:C:T	196728962	T,NA	C,NA	1,NA	-inf,NA	inf,NA	1.60045,NA	0.000315486	0.000658391
1	chr3:196174023:G:A	196174023	NA,A	NA,G	NA,1	NA,-inf	NA,inf	NA,1.4579	0.000314785	0.000595007
1	chr3:196999346:C:T	196999346	T,T	C,C	1,1	inf,inf	inf,inf	0.609239,1.91058	0.000313688	0.000515346
1	chr3:196845148:A:G	196845148	NA,G	NA,A	NA,1	NA,inf	NA,inf	NA,1.44419	0.000310188	0.000599885
1	chr3:196174643:A:C	196174643	C,C	A,A	1,1	inf,inf	inf,inf	1.87032,0.733819	0.00030957	0.000580087
1	chr3:196430183:C:T	196430183	NA,T	NA,C	NA,1	NA,inf	NA,inf	NA,1.43824	0.000308561	0.000593419
1	chr3:196588340:G:A	196588340	A,NA	G,NA	1,NA	inf,NA	inf,NA	1.56831,NA	0.000308381	0.000602079
1	chr3:195908373:G:A	195908373	NA,A	NA,G	NA,1	NA,-inf	NA,inf	NA,1.4517	0.000308111	0.000586477
1	chr3:196751342:G:A	196751342	A,A	G,G	1,1	inf,-inf	inf,inf	2.58773,1.27083	0.000307484	0.00325558
1	chr3:196343601:G:A	196343601	NA,A	NA,G	NA,1	NA,inf	NA,inf	NA,1.42283	0.00030672	0.000586638
1	chr3:197126008:CACAA:C	197126008	NA,C	NA,CACAA	NA,1	NA,-inf	NA,inf	NA,1.44317	0.000306624	0.0005695
1	chr3:196882141:C:T	196882141	NA,T	NA,C	NA,1	NA,inf	NA,inf	NA,1.46145	0.000305585	0.000603604
1	chr3:196004959:G:A	196004959	NA,A	NA,G	NA,1	NA,inf	NA,inf	NA,1.42044	0.000305562	0.000588601
1	chr3:196107432:T:C	196107432	C,C	T,T	1,1	-inf,-inf	inf,inf	1.62957,0.791848	0.000305498	0.000521466
1	chr3:196750789:A:G	196750789	G,G	A,A	1,1	inf,-inf	inf,inf	2.55761,1.29205	0.000304814	0.00319089
1	chr3:196998283:C:G	196998283	G,G	C,C	1,1	inf,inf	inf,inf	0.566044,1.92757	0.000302714	0.000497847
1	chr3:196751982:T:A	196751982	A,A	T,T	1,1	inf,-inf	inf,inf	2.54731,1.29619	0.000302262	0.00315045
1	chr3:196239828:G:A	196239828	NA,A	NA,G	NA,1	NA,inf	NA,inf	NA,1.42263	0.00030188	0.000579974
1	chr3:196517743:C:T	196517743	T,T	C,C	1,1	-inf,inf	inf,inf	1.58334,0.953312	0.000301294	0.000588006
1	chr3:197084517:G:A	197084517	A,A	G,G	1,1	-inf,inf	inf,inf	1.29532,1.31639	0.00030016	0.000326996
1	chr3:196750498:G:A	196750498	A,A	G,G	1,1	inf,-inf	inf,inf	2.52713,1.30814	0.00029948	0.00309666
1	chr3:196749768:C:T	196749768	T,T	C,C	1,1	inf,-inf	inf,inf	2.58906,1.24963	0.000298171	0.00314164
1	chr3:196455986:C:A	196455986	A,NA	C,NA	1,NA	inf,NA	inf,NA	1.53551,NA	0.000297667	0.000596232
1	chr3:196226904:C:T	196226904	T,T	C,C	1,1	inf,inf	inf,inf	1.27088,1.36021	0.000297019	0.000575638
1	chr3:196118259:G:GTTT	196118259	NA,GTTT	NA,G	NA,1	NA,inf	NA,inf	NA,1.40506	0.000296966	0.000572328
1	chr3:196434954:C:G	196434954	G,NA	C,NA	1,NA	inf,NA	inf,NA	1.53432,NA	0.00029636	0.000594188
1	chr3:196176097:T:C	196176097	NA,C	NA,T	NA,1	NA,-inf	NA,inf	NA,1.4246	0.000296024	0.000559478
1	chr3:195889773:C:T	195889773	NA,T	NA,C	NA,1	NA,-inf	NA,inf	NA,1.42909	0.000295944	0.000562639
1	chr3:196752816:TCCTGG:T	196752816	NA,T	NA,TCCTGG	NA,1	NA,inf	NA,inf	NA,1.463	0.000295942	0.000597309
1	chr3:196746556:T:A	196746556	A,A	T,T	1,1	inf,-inf	inf,inf	2.54747,1.28262	0.000295911	0.00307669
1	chr3:196847863:A:G	196847863	NA,G	NA,A	NA,1	NA,inf	NA,inf	NA,1.41816	0.000295713	0.000570393
1	chr3:196747418:C:T	196747418	T,T	C,C	1,1	inf,-inf	inf,inf	2.53541,1.29202	0.000295328	0.00306023
1	chr3:196847869:T:C	196847869	NA,C	NA,T	NA,1	NA,inf	NA,inf	NA,1.41658	0.000294881	0.000568824
1	chr3:196748248:T:C	196748248	C,C	T,T	1,1	inf,-inf	inf,inf	2.49206,1.32886	0.00029485	0.00301112
1	chr3:196150320:C:T	196150320	T,NA	C,NA	1,NA	-inf,NA	inf,NA	1.50392,NA	0.00029374	0.000573419
1	chr3:197009704:A:G	197009704	G,NA	A,NA	1,NA	inf,NA	inf,NA	1.47029,NA	0.000292689	0.000550063
1	chr3:196569578:A:G	196569578	NA,G	NA,A	NA,1	NA,-inf	NA,inf	NA,1.39832	0.000292531	0.000547327
1	chr3:196048253:C:T	196048253	NA,T	NA,C	NA,1	NA,-inf	NA,inf	NA,1.38336	0.000292484	0.000548414
1	chr3:196750072:C:T	196750072	T,T	C,C	1,1	inf,-inf	inf,inf	2.5679,1.23334	0.000291891	0.00292783
1	chr3:196424694:T:G	196424694	NA,G	NA,T	NA,1	NA,-inf	NA,inf	NA,1.40977	0.000291437	0.000550261
1	chr3:196723295:C:G	196723295	G,G	C,C	1,1	-inf,-inf	inf,inf	1.6437,0.943429	0.000290234	0.000587371
1	chr3:196747416:G:A	196747416	A,A	G,G	1,1	inf,-inf	inf,inf	2.53735,1.27708	0.000289147	0.0029889
1	chr3:196118191:T:C	196118191	NA,C	NA,T	NA,1	NA,inf	NA,inf	NA,1.3863	0.000286971	0.000552962
1	chr3:196003851:G:C	196003851	NA,C	NA,G	NA,1	NA,inf	NA,inf	NA,1.42198	0.000285454	0.000559705
1	chr3:196836603:A:T	196836603	NA,T	NA,A	NA,1	NA,inf	NA,inf	NA,1.40089	0.000285437	0.000551266
1	chr3:197085077:C:T	197085077	T,T	C,C	1,1	-inf,inf	inf,inf	1.30152,1.28489	0.000285373	0.000312988
1	chr3:196177283:G:A	196177283	A,A	G,G	1,1	inf,inf	inf,inf	1.99128,0.52471	0.000285347	0.000537585
1	chr3:195927028:C:T	195927028	NA,T	NA,C	NA,1	NA,inf	NA,inf	NA,1.41082	0.000285302	0.000561824
1	chr3:196181840:T:C	196181840	C,C	T,T	1,1	inf,inf	inf,inf	1.99207,0.528835	0.000285254	0.000538808
1	chr3:195889906:C:A	195889906	A,NA	C,NA	1,NA	inf,NA	inf,NA	1.55857,NA	0.000284425	0.000569334
1	chr3:196752210:A:G	196752210	NA,G	NA,A	NA,1	NA,inf	NA,inf	NA,1.44166	0.000284369	0.000563264
1	chr3:197071150:T:C	197071150	C,C	T,T	1,1	-inf,inf	inf,inf	1.36578,1.21357	0.000282914	0.00030917
1	chr3:196749493:G:T	196749493	T,T	G,G	1,1	-inf,inf	inf,inf	0.357864,2.19578	0.000282564	0.000611254
1	chr3:196118864:G:A	196118864	NA,A	NA,G	NA,1	NA,inf	NA,inf	NA,1.37658	0.000282332	0.000544587
1	chr3:196748271:G:C	196748271	C,C	G,G	1,1	inf,-inf	inf,inf	2.45107,1.33616	0.000281901	0.00281496
1	chr3:196091088:GT:G	196091088	NA,G	NA,GT	NA,1	NA,inf	NA,inf	NA,1.40384	0.000281548	0.000538901
1	chr3:195933685:G:A	195933685	A,NA	G,NA	1,NA	-inf,NA	inf,NA	1.37832,NA	0.000280528	0.000524866
1	chr3:196847309:A:G	196847309	NA,G	NA,A	NA,1	NA,inf	NA,inf	NA,1.3868	0.000279453	0.000540257
1	chr3:196210758:G:A	196210758	A,A	G,G	1,1	-inf,-inf	inf,inf	1.0662,1.44919	0.000277846	0.00054328
1	chr3:197084783:T:C	197084783	C,C	T,T	1,1	-inf,inf	inf,inf	1.36962,1.19979	0.000277801	0.000303856
1	chr3:196849738:C:T	196849738	NA,T	NA,C	NA,1	NA,inf	NA,inf	NA,1.38343	0.000277762	0.000536915
1	chr3:196846559:G:A	196846559	NA,A	NA,G	NA,1	NA,inf	NA,inf	NA,1.38245	0.000277262	0.00053596
1	chr3:196183757:A:G	196183757	G,G	A,A	1,1	inf,inf	inf,inf	2.02017,0.467239	0.000276964	0.000523738
1	chr3:196747985:T:C	196747985	C,C	T,T	1,1	inf,-inf	inf,inf	2.49949,1.28307	0.00027672	0.00280992
1	chr3:196578153:C:T	196578153	NA,T	NA,C	NA,1	NA,-inf	NA,inf	NA,1.37515	0.000276664	0.000514473
1	chr3:197130979:C:A	197130979	NA,A	NA,C	NA,1	NA,inf	NA,inf	NA,1.3828	0.000276493	0.00055827
1	chr3:196847928:C:T	196847928	NA,T	NA,C	NA,1	NA,inf	NA,inf	NA,1.38066	0.000276367	0.000534214
1	chr3:196848503:G:A	196848503	NA,A	NA,G	NA,1	NA,inf	NA,inf	NA,1.38037	0.000276196	0.000533912
1	chr3:196210182:CTCTG:C	196210182	C,C	CTCTG,CTCTG	1,1	-inf,-inf	inf,inf	1.06484,1.44592	0.000275116	0.000539148
1	chr3:196846754:A:C	196846754	NA,C	NA,A	NA,1	NA,inf	NA,inf	NA,1.37799	0.000275031	0.000531628
1	chr3:196836052:C:T	196836052	NA,T	NA,C	NA,1	NA,inf	NA,inf	NA,1.37575	0.000272843	0.000528073
1	chr3:195949706:C:A	195949706	A,NA	C,NA	1,NA	inf,NA	inf,NA	1.54295,NA	0.000272064	0.000553894
1	chr3:196189182:C:T	196189182	T,T	C,C	1,1	inf,inf	inf,inf	2.04792,0.409787	0.000271041	0.000513513
1	chr3:196744636:AAGT:A	196744636	A,A	AAGT,AAGT	1,1	inf,-inf	inf,inf	2.4997,1.26951	0.000270999	0.00274474
1	chr3:196088088:T:C	196088088	C,C	T,T	1,1	inf,inf	inf,inf	0.767106,1.74301	0.000270756	0.00050216
1	chr3:196749965:A:G	196749965	G,G	A,A	1,1	inf,-inf	inf,inf	2.50133,1.26689	0.000270367	0.00274044
1	chr3:196041590:G:A	196041590	A,A	G,G	1,1	-inf,-inf	inf,inf	0.522137,1.90051	0.000269179	0.000507258
1	chr3:196177028:G:A	196177028	A,A	G,G	1,1	inf,inf	inf,inf	1.92502,0.572835	0.000269092	0.000506247
1	chr3:196752481:C:A	196752481	NA,A	NA,C	NA,1	NA,inf	NA,inf	NA,1.40652	0.000267525	0.000539132
1	chr3:195875916:C:T	195875916	T,T	C,C	1,1	-inf,-inf	inf,inf	1.97997,0.88704	0.000267429	0.000673799
1	chr3:197059054:T:C	197059054	NA,C	NA,T	NA,1	NA,inf	NA,inf	NA,1.36346	0.000266364	0.000538778
1	chr3:196995676:GAGA:G	196995676	G,G	GAGA,GAGA	1,1	inf,inf	inf,inf	0.682117,1.7538	0.000266339	0.000441404
1	chr3:196744145:G:T	196744145	NA,T	NA,G	NA,1	NA,-inf	NA,inf	NA,1.44525	0.000264888	0.000597488
1	chr3:196178271:T:A	196178271	NA,A	NA,T	NA,1	NA,-inf	NA,inf	NA,1.36184	0.000264327	0.000499066
1	chr3:196608595:A:G	196608595	NA,G	NA,A	NA,1	NA,inf	NA,inf	NA,1.33896	0.000262382	0.000491278
1	chr3:196963713:G:A	196963713	A,NA	G,NA	1,NA	-inf,NA	inf,NA	1.41086,NA	0.000262272	0.00050895
1	chr3:196118800:T:C	196118800	NA,C	NA,T	NA,1	NA,inf	NA,inf	NA,1.35547	0.000260889	0.000512872
1	chr3:196013196:C:T	196013196	T,NA	C,NA	1,NA	inf,NA	inf,NA	1.51891,NA	0.000260203	0.000528462
1	chr3:196717073:G:A	196717073	A,A	G,G	1,1	-inf,-inf	inf,inf	1.54262,0.98378	0.000259049	0.000521714
1	chr3:195962946:C:T	195962946	T,T	C,C	1,1	inf,-inf	inf,inf	1.20508,1.37264	0.000257101	0.000509866
1	chr3:196392328:C:A	196392328	A,NA	C,NA	1,NA	inf,NA	inf,NA	1.46927,NA	0.000255001	0.00050027
1	chr3:196097354:T:A	196097354	NA,A	NA,T	NA,1	NA,inf	NA,inf	NA,1.32275	0.000254452	0.000466104
1	chr3:196598427:G:A	196598427	NA,A	NA,G	NA,1	NA,inf	NA,inf	NA,1.32936	0.000254017	0.000492672
1	chr3:195935899:T:C	195935899	C,NA	T,NA	1,NA	inf,NA	inf,NA	1.50589,NA	0.000253667	0.000517375
1	chr3:196216129:A:G	196216129	NA,G	NA,A	NA,1	NA,inf	NA,inf	NA,1.32119	0.000251954	0.000490711
1	chr3:196055316:G:A	196055316	NA,A	NA,G	NA,1	NA,-inf	NA,inf	NA,1.34793	0.000251517	0.000474398
1	chr3:196836487:G:A	196836487	NA,A	NA,G	NA,1	NA,inf	NA,inf	NA,1.32771	0.000250136	0.000484058
1	chr3:195931790:T:C	195931790	C,NA	T,NA	1,NA	inf,NA	inf,NA	1.49777,NA	0.000250116	0.000509855
1	chr3:196171883:C:T	196171883	NA,T	NA,C	NA,1	NA,-inf	NA,inf	NA,1.3136	0.000249367	0.000481471
1	chr3:196023820:C:T	196023820	T,T	C,C	1,1	-inf,-inf	inf,inf	1.0283,1.61916	0.000249194	0.00052089
1	chr3:195826260:C:T	195826260	T,NA	C,NA	1,NA	-inf,NA	inf,NA	1.33388,NA	0.000248607	0.000459145
1	chr3:197049662:G:C	197049662	NA,C	NA,G	NA,1	NA,inf	NA,inf	NA,1.32211	0.000248311	0.00050518
1	chr3:196853355:CAGTT:C	196853355	NA,C	NA,CAGTT	NA,1	NA,inf	NA,inf	NA,1.31897	0.000247689	0.000477839
1	chr3:196633337:C:T	196633337	NA,T	NA,C	NA,1	NA,inf	NA,inf	NA,1.32175	0.00024725	0.000479945
1	chr3:196900646:C:T	196900646	NA,T	NA,C	NA,1	NA,-inf	NA,inf	NA,1.29397	0.000246836	0.000456737
1	chr3:196192840:G:A	196192840	A,A	G,G	1,1	-inf,-inf	inf,inf	2.17225,0.0637037	0.000246453	0.000489352
1	chr3:196692129:A:C	196692129	C,C	A,A	1,1	inf,inf	inf,inf	0.850025,2.01028	0.000244733	0.000645232
1	chr3:195859800:G:A	195859800	NA,A	NA,G	NA,1	NA,-inf	NA,inf	NA,1.30015	0.000243715	0.000463011
1	chr3:196979929:T:C	196979929	C,C	T,T	1,1	-inf,-inf	inf,inf	2.2554,0.0389203	0.000243652	0.000516253
1	chr3:196877326:G:T	196877326	NA,T	NA,G	NA,1	NA,-inf	NA,inf	NA,1.29792	0.000243549	0.000454775
1	chr3:196091826:G:A	196091826	NA,A	NA,G	NA,1	NA,inf	NA,inf	NA,1.31462	0.000243353	0.00047259
1	chr3:196854635:G:C	196854635	NA,C	NA,G	NA,1	NA,inf	NA,inf	NA,1.30716	0.000242756	0.000468029
1	chr3:197022716:C:G	197022716	NA,G	NA,C	NA,1	NA,-inf	NA,inf	NA,1.28798	0.000241906	0.000466145
1	chr3:197008937:G:A	197008937	A,NA	G,NA	1,NA	inf,NA	inf,NA	1.36676,NA	0.000241681	0.00045435
1	chr3:196874405:A:T	196874405	NA,T	NA,A	NA,1	NA,-inf	NA,inf	NA,1.2915	0.000240822	0.000452048
1	chr3:196194440:G:A	196194440	A,A	G,G	1,1	inf,inf	inf,inf	2.0486,0.319133	0.000240594	0.000458894
1	chr3:196886320:A:G	196886320	NA,G	NA,A	NA,1	NA,-inf	NA,inf	NA,1.28982	0.00024001	0.000448212
1	chr3:196228401:G:A	196228401	A,A	G,G	1,1	inf,inf	inf,inf	1.61205,0.878439	0.000239894	0.000467682
1	chr3:196763399:C:G	196763399	NA,G	NA,C	NA,1	NA,inf	NA,inf	NA,1.34781	0.000239502	0.000472136
1	chr3:196755158:A:G	196755158	NA,G	NA,A	NA,1	NA,inf	NA,inf	NA,1.34781	0.000239502	0.000472136
1	chr3:197036223:G:A	197036223	NA,A	NA,G	NA,1	NA,-inf	NA,inf	NA,1.2889	0.000238142	0.000444301
1	chr3:196452587:G:T	196452587	T,NA	G,NA	1,NA	inf,NA	inf,NA	1.41368,NA	0.000238109	0.000475909
1	chr3:195933826:C:T	195933826	T,NA	C,NA	1,NA	inf,NA	inf,NA	1.46646,NA	0.00023665	0.000481787
1	chr3:196769075:C:T	196769075	NA,T	NA,C	NA,1	NA,inf	NA,inf	NA,1.34061	0.000236138	0.00046566
1	chr3:197127303:A:G	197127303	G,NA	A,NA	1,NA	-inf,NA	inf,NA	1.30771,NA	0.000235613	0.000443611
1	chr3:196762723:A:T	196762723	NA,T	NA,A	NA,1	NA,inf	NA,inf	NA,1.33761	0.000235281	0.000463421
1	chr3:196715624:C:A	196715624	A,A	C,C	1,1	-inf,-inf	inf,inf	1.52384,0.947944	0.000235275	0.000473859
1	chr3:195918493:C:T	195918493	NA,T	NA,C	NA,1	NA,inf	NA,inf	NA,1.29708	0.000234462	0.000462427
1	chr3:196738302:C:G	196738302	NA,G	NA,C	NA,1	NA,inf	NA,inf	NA,1.31177	0.000234144	0.000459433
1	chr3:196073323:G:A	196073323	NA,A	NA,G	NA,1	NA,-inf	NA,inf	NA,1.30523	0.00023294	0.000439458
1	chr3:196093027:A:T	196093027	NA,T	NA,A	NA,1	NA,inf	NA,inf	NA,1.28907	0.000232376	0.000451225
1	chr3:196189296:G:A	196189296	NA,A	NA,G	NA,1	NA,inf	NA,inf	NA,1.26635	0.000230685	0.000442969
1	chr3:196191093:C:T	196191093	T,T	C,C	1,1	inf,inf	inf,inf	2.02962,0.302373	0.000230553	0.000437886
1	chr3:196631993:A:G	196631993	NA,G	NA,A	NA,1	NA,inf	NA,inf	NA,1.27682	0.000229981	0.000445307
1	chr3:195934444:A:G	195934444	G,NA	A,NA	1,NA	inf,NA	inf,NA	1.44764,NA	0.00022862	0.000465512
1	chr3:196168754:A:T	196168754	NA,T	NA,A	NA,1	NA,-inf	NA,inf	NA,1.27813	0.000228342	0.000419674
1	chr3:197032043:T:C	197032043	NA,C	NA,T	NA,1	NA,-inf	NA,inf	NA,1.25982	0.000227107	0.000442559
1	chr3:196363593:G:T	196363593	NA,T	NA,G	NA,1	NA,inf	NA,inf	NA,1.25913	0.00022617	0.000438518
1	chr3:196699336:C:T	196699336	T,T	C,C	1,1	inf,inf	inf,inf	0.659849,2.05442	0.000225756	0.000548925
1	chr3:196940307:G:A	196940307	NA,A	NA,G	NA,1	NA,inf	NA,inf	NA,1.2628	0.000225299	0.000434091
1	chr3:196172160:C:T	196172160	NA,T	NA,C	NA,1	NA,inf	NA,inf	NA,1.25713	0.000225245	0.000437503
1	chr3:195903046:G:A	195903046	NA,A	NA,G	NA,1	NA,-inf	NA,inf	NA,1.27693	0.000224946	0.000427079
1	chr3:195932690:A:G	195932690	G,NA	A,NA	1,NA	inf,NA	inf,NA	1.43572,NA	0.000223889	0.000455652
1	chr3:197100377:T:C	197100377	C,C	T,T	1,1	inf,-inf	inf,inf	0.851136,1.58218	0.000223121	0.000373429
1	chr3:196465520:T:C	196465520	NA,C	NA,T	NA,1	NA,-inf	NA,inf	NA,1.25688	0.000222917	0.000419444
1	chr3:195921409:A:ACAT	195921409	NA,ACAT	NA,A	NA,1	NA,inf	NA,inf	NA,1.27016	0.000221358	0.000436083
1	chr3:196521123:T:C	196521123	C,C	T,T	1,1	-inf,inf	inf,inf	0.56523,1.75511	0.000219981	0.000383351
1	chr3:196584452:AGCTC:A	196584452	NA,A	NA,AGCTC	NA,1	NA,-inf	NA,inf	NA,1.24551	0.000219072	0.000414701
1	chr3:195844153:A:G	195844153	G,G	A,A	1,1	inf,-inf	inf,inf	2.05467,0.312154	0.000218759	0.000458368
1	chr3:196598593:C:T	196598593	T,T	C,C	1,1	-inf,-inf	inf,inf	0.690755,1.66341	0.000218699	0.000433012
1	chr3:196168301:G:A	196168301	NA,A	NA,G	NA,1	NA,-inf	NA,inf	NA,1.25325	0.000218488	0.000401505
1	chr3:196108435:C:T	196108435	NA,T	NA,C	NA,1	NA,inf	NA,inf	NA,1.24945	0.000217729	0.000420348
1	chr3:196789962:G:A	196789962	NA,A	NA,G	NA,1	NA,inf	NA,inf	NA,1.29178	0.000217363	0.000440864
1	chr3:196172688:C:T	196172688	T,T	C,C	1,1	-inf,inf	inf,inf	1.37977,1.03994	0.000216979	0.000413208
1	chr3:196598309:T:C	196598309	NA,C	NA,T	NA,1	NA,inf	NA,inf	NA,1.23047	0.000216725	0.000399988
1	chr3:197093307:C:T	197093307	T,T	C,C	1,1	inf,-inf	inf,inf	1.92515,0.38882	0.000216114	0.00035301
1	chr3:196089058:T:G	196089058	G,G	T,T	1,1	inf,inf	inf,inf	0.758655,1.62837	0.000215585	0.000400132
1	chr3:196429340:AC:A	196429340	NA,A	NA,AC	NA,1	NA,-inf	NA,inf	NA,1.23664	0.000215449	0.000405202
1	chr3:197190747:C:A	197190747	NA,A	NA,C	NA,1	NA,inf	NA,inf	NA,1.24929	0.000214438	0.000423611
1	chr3:196577891:A:G	196577891	NA,G	NA,A	NA,1	NA,-inf	NA,inf	NA,1.23349	0.000214412	0.000400514
1	chr3:197079751:T:C	197079751	C,C	T,T	1,1	-inf,inf	inf,inf	1.4074,1.01004	0.000213409	0.000236673
1	chr3:196770667:C:T	196770667	NA,T	NA,C	NA,1	NA,-inf	NA,inf	NA,1.21046	0.000213396	0.000399487
1	chr3:196591412:G:A	196591412	NA,A	NA,G	NA,1	NA,inf	NA,inf	NA,1.22439	0.00021337	0.000412072
1	chr3:196749961:A:G	196749961	NA,G	NA,A	NA,1	NA,inf	NA,inf	NA,1.28104	0.00021333	0.000419304
1	chr3:196651649:C:A	196651649	NA,A	NA,C	NA,1	NA,-inf	NA,inf	NA,1.22102	0.000213096	0.000407084
1	chr3:196613853:A:C	196613853	NA,C	NA,A	NA,1	NA,-inf	NA,inf	NA,1.21768	0.000211731	0.000393577
1	chr3:195846666:G:C	195846666	NA,C	NA,G	NA,1	NA,inf	NA,inf	NA,1.21307	0.000211469	0.000408812
1	chr3:197112357:G:A	197112357	A,NA	G,NA	1,NA	inf,NA	inf,NA	1.36382,NA	0.000211349	0.000423717
1	chr3:197089517:A:C	197089517	NA,C	NA,A	NA,1	NA,-inf	NA,inf	NA,1.23487	0.000210689	0.000393261
1	chr3:195932865:G:A	195932865	A,NA	G,NA	1,NA	inf,NA	inf,NA	1.39638,NA	0.000209005	0.000424752
1	chr3:196514983:G:A	196514983	NA,A	NA,G	NA,1	NA,-inf	NA,inf	NA,1.21818	0.000208651	0.000393714
1	chr3:196189545:G:A	196189545	A,A	G,G	1,1	-inf,-inf	inf,inf	1.95159,0.318056	0.000208637	0.000408106
1	chr3:196839651:A:T	196839651	NA,T	NA,A	NA,1	NA,inf	NA,inf	NA,1.2254	0.000207878	0.000403229
1	chr3:196587160:T:C	196587160	NA,C	NA,T	NA,1	NA,-inf	NA,inf	NA,1.21534	0.000207514	0.000387729
1	chr3:196461334:A:T	196461334	NA,T	NA,A	NA,1	NA,inf	NA,inf	NA,1.20821	0.000206496	0.000400758
1	chr3:196892676:A:G	196892676	NA,G	NA,A	NA,1	NA,inf	NA,inf	NA,1.21271	0.000205754	0.000396412
1	chr3:196935682:C:CCAA	196935682	NA,CCAA	NA,C	NA,1	NA,inf	NA,inf	NA,1.21211	0.000205531	0.000395983
1	chr3:196339023:T:G	196339023	NA,G	NA,T	NA,1	NA,inf	NA,inf	NA,1.20364	0.000204538	0.000399838
1	chr3:196628489:T:C	196628489	C,C	T,T	1,1	inf,inf	inf,inf	1.99159,0.0151725	0.000203958	0.000397102
1	chr3:196296789:C:G	196296789	NA,G	NA,C	NA,1	NA,-inf	NA,inf	NA,1.2064	0.000203669	0.000384231
1	chr3:196517721:G:A	196517721	A,A	G,G	1,1	inf,-inf	inf,inf	1.56719,0.756006	0.000202405	0.000384649
1	chr3:195877909:AGGGAGAGAAGCG:A	195877909	NA,A	NA,AGGGAGAGAAGCG	NA,1	NA,-inf	NA,inf	NA,1.21743	0.000202256	0.000384418
1	chr3:196994628:T:G	196994628	G,G	T,T	1,1	-inf,inf	inf,inf	2.13623,0.0442233	0.000202204	0.000422953
1	chr3:196579741:C:T	196579741	NA,T	NA,C	NA,1	NA,-inf	NA,inf	NA,1.20004	0.00020198	0.000377433
1	chr3:195963128:G:C	195963128	NA,C	NA,G	NA,1	NA,-inf	NA,inf	NA,1.20069	0.000201471	0.000377669
1	chr3:195904120:T:C	195904120	NA,C	NA,T	NA,1	NA,-inf	NA,inf	NA,1.21398	0.000201186	0.000382574
1	chr3:196753517:A:G	196753517	NA,G	NA,A	NA,1	NA,-inf	NA,inf	NA,1.32968	0.000201183	0.000420026
1	chr3:196749454:A:G	196749454	NA,G	NA,A	NA,1	NA,inf	NA,inf	NA,1.24603	0.000200648	0.000394407
1	chr3:196318096:C:T	196318096	NA,T	NA,C	NA,1	NA,inf	NA,inf	NA,1.19055	0.00020057	0.000383159
1	chr3:196002341:C:T	196002341	NA,T	NA,C	NA,1	NA,inf	NA,inf	NA,1.19367	0.000200079	0.000383923
1	chr3:197031953:A:G	197031953	G,G	A,A	1,1	inf,inf	inf,inf	0.320559,1.90694	0.000199941	0.00037854
1	chr3:196761687:G:C	196761687	NA,C	NA,G	NA,1	NA,-inf	NA,inf	NA,1.35194	0.0001992	0.00042188
1	chr3:196104454:A:C	196104454	NA,C	NA,A	NA,1	NA,-inf	NA,inf	NA,1.19179	0.000198287	0.000371467
1	chr3:196088245:G:C	196088245	NA,C	NA,G	NA,1	NA,inf	NA,inf	NA,1.19034	0.000197976	0.000379564
1	chr3:196572573:G:A	196572573	A,NA	G,NA	1,NA	inf,NA	inf,NA	1.24554,NA	0.000197847	0.000380695
1	chr3:196581621:C:T	196581621	NA,T	NA,C	NA,1	NA,-inf	NA,inf	NA,1.187	0.000197366	0.00036887
1	chr3:196521063:A:G	196521063	G,G	A,A	1,1	-inf,inf	inf,inf	0.571122,1.69212	0.000197278	0.000344376
1	chr3:196121471:C:T	196121471	NA,T	NA,C	NA,1	NA,inf	NA,inf	NA,1.1779	0.000197207	0.00037984
1	chr3:196226663:A:T	196226663	T,T	A,A	1,1	inf,inf	inf,inf	1.38953,1.00494	0.000196942	0.000380381
1	chr3:196940913:G:A	196940913	NA,A	NA,G	NA,1	NA,inf	NA,inf	NA,1.1877	0.000196924	0.000379293
1	chr3:196676632:T:C	196676632	NA,C	NA,T	NA,1	NA,inf	NA,inf	NA,1.21367	0.000196001	0.000389368
1	chr3:196107185:G:A	196107185	NA,A	NA,G	NA,1	NA,inf	NA,inf	NA,1.17776	0.000195418	0.00037881
1	chr3:196807367:G:T	196807367	NA,T	NA,G	NA,1	NA,-inf	NA,inf	NA,1.26741	0.000195117	0.000433736
1	chr3:197056221:A:G	197056221	G,NA	A,NA	1,NA	-inf,NA	inf,NA	1.29248,NA	0.000195106	0.000254331
1	chr3:196580088:G:T	196580088	NA,T	NA,G	NA,1	NA,-inf	NA,inf	NA,1.17955	0.000194773	0.000364056
1	chr3:196587065:G:C	196587065	NA,C	NA,G	NA,1	NA,-inf	NA,inf	NA,1.17929	0.000194665	0.000363898
1	chr3:196926291:G:A	196926291	NA,A	NA,G	NA,1	NA,-inf	NA,inf	NA,1.17266	0.000194624	0.000363974
1	chr3:196585787:A:G	196585787	NA,G	NA,A	NA,1	NA,-inf	NA,inf	NA,1.17882	0.000194508	0.000363648
1	chr3:196580021:T:C	196580021	NA,C	NA,T	NA,1	NA,-inf	NA,inf	NA,1.17784	0.000194187	0.000362964
1	chr3:196866691:C:T	196866691	NA,T	NA,C	NA,1	NA,inf	NA,inf	NA,1.18096	0.00019408	0.000372839
1	chr3:196635694:G:C	196635694	NA,C	NA,G	NA,1	NA,inf	NA,inf	NA,1.18548	0.000193979	0.000376159
1	chr3:196578747:T:C	196578747	NA,C	NA,T	NA,1	NA,-inf	NA,inf	NA,1.17675	0.000193812	0.000362278
1	chr3:196177210:A:C	196177210	NA,C	NA,A	NA,1	NA,inf	NA,inf	NA,1.16744	0.000193629	0.000372046
1	chr3:196744528:A:T	196744528	NA,T	NA,A	NA,1	NA,inf	NA,inf	NA,1.22542	0.000193598	0.000380234
1	chr3:195947084:T:C	195947084	C,NA	T,NA	1,NA	inf,NA	inf,NA	1.35126,NA	0.000193465	0.000391876
1	chr3:196845130:A:C	196845130	NA,C	NA,A	NA,1	NA,-inf	NA,inf	NA,1.16831	0.000193437	0.000361369
1	chr3:196496414:T:C	196496414	C,NA	T,NA	1,NA	-inf,NA	inf,NA	1.25834,NA	0.000193283	0.000370707
1	chr3:196581673:A:G	196581673	NA,G	NA,A	NA,1	NA,-inf	NA,inf	NA,1.1745	0.000193043	0.000360851
1	chr3:196582434:A:G	196582434	NA,G	NA,A	NA,1	NA,-inf	NA,inf	NA,1.17349	0.000192728	0.000360249
1	chr3:196581664:A:C	196581664	NA,C	NA,A	NA,1	NA,-inf	NA,inf	NA,1.17315	0.000192584	0.000359997
1	chr3:197227423:C:T	197227423	NA,T	NA,C	NA,1	NA,inf	NA,inf	NA,1.18862	0.00019253	0.000378661
1	chr3:196160995:A:C	196160995	NA,C	NA,A	NA,1	NA,inf	NA,inf	NA,1.16384	0.000192438	0.000369313
1	chr3:196989954:A:G	196989954	G,G	A,A	1,1	inf,inf	inf,inf	1.84647,0.221201	0.000192209	0.000345889
1	chr3:197091681:C:T	197091681	T,NA	C,NA	1,NA	-inf,NA	inf,NA	1.28402,NA	0.000191957	0.000250568
1	chr3:196576743:A:G	196576743	NA,G	NA,A	NA,1	NA,-inf	NA,inf	NA,1.16787	0.000190834	0.000356702
1	chr3:196579412:A:G	196579412	NA,G	NA,A	NA,1	NA,-inf	NA,inf	NA,1.1663	0.000190268	0.000355746
1	chr3:196617493:T:C	196617493	NA,C	NA,T	NA,1	NA,inf	NA,inf	NA,1.16854	0.000190092	0.000369299
1	chr3:196518584:G:GAGACAAAGGACCCTGGCACA	196518584	GAGACAAAGGACCCTGGCACA,NA	G,NA	1,NA	-inf,NA	inf,NA	1.25034,NA	0.000190087	0.000369247
1	chr3:196839569:G:A	196839569	NA,A	NA,G	NA,1	NA,inf	NA,inf	NA,1.17405	0.000189919	0.000368235
1	chr3:196019900:G:A	196019900	A,A	G,G	1,1	-inf,-inf	inf,inf	1.05987,1.4412	0.000189888	0.000399181
1	chr3:195934548:CTG:C	195934548	NA,C	NA,CTG	NA,1	NA,-inf	NA,inf	NA,1.18296	0.00018985	0.00036135
1	chr3:195964502:C:T	195964502	T,T	C,C	1,1	inf,-inf	inf,inf	1.24405,1.16015	0.000189237	0.000374451
1	chr3:196746761:G:C	196746761	C,C	G,G	1,1	inf,-inf	inf,inf	2.3688,1.15541	0.00018877	0.00175074
1	chr3:196321435:C:T	196321435	NA,T	NA,C	NA,1	NA,-inf	NA,inf	NA,1.15426	0.00018857	0.000360326
1	chr3:196540825:G:A	196540825	NA,A	NA,G	NA,1	NA,-inf	NA,inf	NA,1.15367	0.000187903	0.000350518
1	chr3:195890596:G:A	195890596	NA,A	NA,G	NA,1	NA,-inf	NA,inf	NA,1.16571	0.000187237	0.000353526
1	chr3:196646066:G:A	196646066	A,A	G,G	1,1	inf,-inf	inf,inf	1.87276,0.182538	0.0001871	0.000348782
1	chr3:196196824:G:A	196196824	NA,A	NA,G	NA,1	NA,inf	NA,inf	NA,1.14777	0.000186399	0.000358966
1	chr3:196206766:C:T	196206766	NA,T	NA,C	NA,1	NA,-inf	NA,inf	NA,1.15324	0.000186176	0.000352319
1	chr3:196574148:C:T	196574148	NA,T	NA,C	NA,1	NA,-inf	NA,inf	NA,1.15368	0.000186103	0.000348049
1	chr3:195919954:T:C	195919954	NA,C	NA,T	NA,1	NA,inf	NA,inf	NA,1.13836	0.000186088	0.000354714
1	chr3:195933841:G:A	195933841	A,NA	G,NA	1,NA	inf,NA	inf,NA	1.32862,NA	0.000185659	0.000376539
1	chr3:196204117:T:C	196204117	C,C	T,T	1,1	-inf,-inf	inf,inf	1.92361,0.0991334	0.000185106	0.000350173
1	chr3:197220502:G:T	197220502	T,NA	G,NA	1,NA	-inf,NA	inf,NA	1.26283,NA	0.000184791	0.000242042
1	chr3:195945663:G:C	195945663	C,NA	G,NA	1,NA	inf,NA	inf,NA	1.32423,NA	0.000184627	0.000373672
1	chr3:196516630:A:G	196516630	G,NA	A,NA	1,NA	-inf,NA	inf,NA	1.24229,NA	0.000184496	0.000361079
1	chr3:196864885:T:C	196864885	NA,C	NA,T	NA,1	NA,-inf	NA,inf	NA,1.17899	0.000184374	0.000355073
1	chr3:196859127:G:A	196859127	NA,A	NA,G	NA,1	NA,inf	NA,inf	NA,1.15881	0.000184346	0.000359863
1	chr3:196020376:T:C	196020376	C,NA	T,NA	1,NA	-inf,NA	inf,NA	1.2549,NA	0.000183753	0.000356759
1	chr3:195854357:G:A	195854357	A,A	G,G	1,1	inf,-inf	inf,inf	2.06014,0.484904	0.000183571	0.000447431
1	chr3:196392461:C:T	196392461	T,NA	C,NA	1,NA	inf,NA	inf,NA	1.28814,NA	0.000183566	0.000359389
1	chr3:196581007:A:G	196581007	NA,G	NA,A	NA,1	NA,-inf	NA,inf	NA,1.14522	0.000183317	0.000342828
1	chr3:195933747:G:C	195933747	NA,C	NA,G	NA,1	NA,-inf	NA,inf	NA,1.16256	0.000183194	0.000348462
1	chr3:196990594:G:A	196990594	A,A	G,G	1,1	inf,inf	inf,inf	1.79356,0.276815	0.000182639	0.000330238
1	chr3:197080755:C:A	197080755	NA,A	NA,C	NA,1	NA,-inf	NA,inf	NA,1.14551	0.000181862	0.000336398
1	chr3:196223293:C:T	196223293	T,NA	C,NA	1,NA	-inf,NA	inf,NA	1.1828,NA	0.000181569	0.000336839
1	chr3:196600137:C:T	196600137	T,T	C,C	1,1	inf,-inf	inf,inf	1.63369,0.55882	0.000181281	0.000335549
1	chr3:196106887:G:A	196106887	NA,A	NA,G	NA,1	NA,inf	NA,inf	NA,1.13548	0.000181239	0.00035096
1	chr3:197082785:G:T	197082785	T,T	G,G	1,1	inf,-inf	inf,inf	1.33479,0.96408	0.000181159	0.000253231
1	chr3:196792829:A:G	196792829	NA,G	NA,A	NA,1	NA,-inf	NA,inf	NA,1.2241	0.000180784	0.000400874
1	chr3:195945814:G:A	195945814	A,NA	G,NA	1,NA	inf,NA	inf,NA	1.31084,NA	0.000180382	0.00036494
1	chr3:197082097:C:T	197082097	T,NA	C,NA	1,NA	-inf,NA	inf,NA	1.22824,NA	0.000180238	0.000359807
1	chr3:196839434:A:G	196839434	NA,G	NA,A	NA,1	NA,inf	NA,inf	NA,1.14334	0.00017997	0.000348787
1	chr3:195843378:C:T	195843378	T,NA	C,NA	1,NA	-inf,NA	inf,NA	1.27592,NA	0.000179956	0.000359595
1	chr3:197164867:A:G	197164867	G,NA	A,NA	1,NA	-inf,NA	inf,NA	1.24775,NA	0.000179837	0.000236166
1	chr3:196635826:G:T	196635826	NA,T	NA,G	NA,1	NA,-inf	NA,inf	NA,1.13106	0.000179572	0.000343631
1	chr3:196044902:G:A	196044902	A,A	G,G	1,1	-inf,-inf	inf,inf	0.610395,1.61325	0.000179503	0.000337554
1	chr3:196532273:C:T	196532273	T,T	C,C	1,1	-inf,inf	inf,inf	0.640885,1.58154	0.0001794	0.00031829
1	chr3:196919413:G:A	196919413	NA,A	NA,G	NA,1	NA,-inf	NA,inf	NA,1.12409	0.000179275	0.00034658
1	chr3:196839399:T:C	196839399	NA,C	NA,T	NA,1	NA,inf	NA,inf	NA,1.14023	0.000178995	0.00034692
1	chr3:196177212:A:G	196177212	NA,G	NA,A	NA,1	NA,inf	NA,inf	NA,1.12277	0.000178905	0.000343545
1	chr3:196171169:C:T	196171169	NA,T	NA,C	NA,1	NA,-inf	NA,inf	NA,1.12323	0.000178775	0.000334879
1	chr3:196396388:C:T	196396388	NA,T	NA,C	NA,1	NA,inf	NA,inf	NA,1.12437	0.000178232	0.000345924
1	chr3:196792674:C:G	196792674	G,G	C,C	1,1	-inf,-inf	inf,inf	1.64203,1.09661	0.000177815	0.000576339
1	chr3:197061150:T:C	197061150	C,NA	T,NA	1,NA	-inf,NA	inf,NA	1.23983,NA	0.000177246	0.000233249
1	chr3:196203012:C:A	196203012	A,A	C,C	1,1	-inf,-inf	inf,inf	1.90062,0.100592	0.000176995	0.000334942
1	chr3:196210258:AG:A	196210258	NA,A	NA,AG	NA,1	NA,inf	NA,inf	NA,1.11978	0.000176593	0.000339126
1	chr3:196268067:T:C	196268067	NA,C	NA,T	NA,1	NA,inf	NA,inf	NA,1.12883	0.000176383	0.000337965
1	chr3:197006482:G:A	197006482	NA,A	NA,G	NA,1	NA,-inf	NA,inf	NA,1.12712	0.00017613	0.000329247
1	chr3:196853126:CA:C	196853126	NA,C	NA,CA	NA,1	NA,-inf	NA,inf	NA,1.13334	0.000175798	0.000335569
1	chr3:197022607:C:T	197022607	NA,T	NA,C	NA,1	NA,-inf	NA,inf	NA,1.11549	0.000175758	0.000324302
1	chr3:196840969:G:A	196840969	NA,A	NA,G	NA,1	NA,-inf	NA,inf	NA,1.09571	0.000175169	0.000320572
1	chr3:197193413:A:C	197193413	C,NA	A,NA	1,NA	-inf,NA	inf,NA	1.23221,NA	0.000175038	0.000230464
1	chr3:196697712:C:T	196697712	T,T	C,C	1,1	inf,inf	inf,inf	0.659698,1.91871	0.000174838	0.000425589
1	chr3:196586599:A:T	196586599	NA,T	NA,A	NA,1	NA,-inf	NA,inf	NA,1.11791	0.000174727	0.000326885
1	chr3:196596796:A:G	196596796	NA,G	NA,A	NA,1	NA,-inf	NA,inf	NA,1.12662	0.000174474	0.000327019
1	chr3:197092204:A:T	197092204	NA,T	NA,A	NA,1	NA,inf	NA,inf	NA,1.11845	0.000174127	0.000340835
1	chr3:197087446:T:C	197087446	NA,C	NA,T	NA,1	NA,-inf	NA,inf	NA,1.11764	0.000173167	0.000320658
1	chr3:196340996:C:G	196340996	NA,G	NA,C	NA,1	NA,inf	NA,inf	NA,1.10787	0.000172696	0.000336989
1	chr3:196631608:G:A	196631608	NA,A	NA,G	NA,1	NA,inf	NA,inf	NA,1.10686	0.000172626	0.000334103
1	chr3:197085420:T:C	197085420	C,C	T,T	1,1	-inf,inf	inf,inf	1.18656,1.11532	0.000172481	0.000193509
1	chr3:196962546:C:T	196962546	T,NA	C,NA	1,NA	inf,NA	inf,NA	1.11756,NA	0.000172259	0.000311461
1	chr3:196360129:T:C	196360129	NA,C	NA,T	NA,1	NA,inf	NA,inf	NA,1.10572	0.000172112	0.000333107
1	chr3:197212781:CT:C	197212781	NA,C	NA,CT	NA,1	NA,inf	NA,inf	NA,1.11174	0.000172098	0.000336815
1	chr3:196962547:T:A	196962547	A,NA	T,NA	1,NA	inf,NA	inf,NA	1.11651,NA	0.000171923	0.000310863
1	chr3:196188836:T:G	196188836	NA,G	NA,T	NA,1	NA,inf	NA,inf	NA,1.10339	0.00017148	0.000335093
1	chr3:195934944:AAC:A	195934944	NA,A	NA,AAC	NA,1	NA,-inf	NA,inf	NA,1.11492	0.000171207	0.00032422
1	chr3:196774227:A:G	196774227	NA,G	NA,A	NA,1	NA,-inf	NA,inf	NA,1.2267	0.000169864	0.000352752
1	chr3:196689673:C:G	196689673	NA,G	NA,C	NA,1	NA,-inf	NA,inf	NA,1.10767	0.000169808	0.000321138
1	chr3:197226535:T:C	197226535	NA,C	NA,T	NA,1	NA,inf	NA,inf	NA,1.10332	0.000169638	0.000331937
1	chr3:196619448:C:T	196619448	NA,T	NA,C	NA,1	NA,inf	NA,inf	NA,1.10763	0.000169387	0.00032925
1	chr3:197138430:A:G	197138430	G,NA	A,NA	1,NA	-inf,NA	inf,NA	1.21225,NA	0.000168971	0.000223316
1	chr3:196122710:G:A	196122710	A,A	G,G	1,1	-inf,-inf	inf,inf	1.12569,1.01297	0.000168839	0.000310137
1	chr3:196296090:G:T	196296090	T,T	G,G	1,1	-inf,-inf	inf,inf	0.575618,1.61334	0.000168686	0.000328831
1	chr3:196699397:G:A	196699397	NA,A	NA,G	NA,1	NA,-inf	NA,inf	NA,1.10374	0.000168665	0.000320806
1	chr3:195956151:A:G	195956151	G,NA	A,NA	1,NA	inf,NA	inf,NA	1.27093,NA	0.00016855	0.000340371
1	chr3:197083946:G:A	197083946	A,NA	G,NA	1,NA	-inf,NA	inf,NA	1.21,NA	0.000168359	0.000222599
1	chr3:196752771:T:G	196752771	NA,G	NA,T	NA,1	NA,inf	NA,inf	NA,1.1282	0.000168198	0.000337432
1	chr3:196375886:G:A	196375886	NA,A	NA,G	NA,1	NA,inf	NA,inf	NA,1.09033	0.00016786	0.000325494
1	chr3:196144171:G:GC	196144171	NA,GC	NA,G	NA,1	NA,-inf	NA,inf	NA,1.07998	0.000167674	0.000309786
1	chr3:196620901:C:T	196620901	NA,T	NA,C	NA,1	NA,-inf	NA,inf	NA,1.08951	0.000167474	0.00031537
1	chr3:195901765:C:A	195901765	A,A	C,C	1,1	-inf,inf	inf,inf	2.10202,0.213034	0.000167002	0.000404914
1	chr3:196540993:A:C	196540993	NA,C	NA,A	NA,1	NA,inf	NA,inf	NA,1.0861	0.000166697	0.00032117
1	chr3:196603355:G:A	196603355	A,A	G,G	1,1	inf,-inf	inf,inf	1.85506,0.121179	0.000166522	0.000312348
1	chr3:196058511:C:G	196058511	NA,G	NA,C	NA,1	NA,-inf	NA,inf	NA,1.10973	0.000166356	0.00031171
1	chr3:196203342:G:C	196203342	C,C	G,G	1,1	-inf,-inf	inf,inf	1.87285,0.0839239	0.000166139	0.000314296
1	chr3:196116645:C:G	196116645	NA,G	NA,C	NA,1	NA,-inf	NA,inf	NA,1.08146	0.000165672	0.000310445
1	chr3:196616918:G:A	196616918	NA,A	NA,G	NA,1	NA,-inf	NA,inf	NA,1.10461	0.000165531	0.000320481
1	chr3:196189463:G:A	196189463	NA,A	NA,G	NA,1	NA,-inf	NA,inf	NA,1.08498	0.000165311	0.000317549
1	chr3:196970971:G:A	196970971	A,A	G,G	1,1	inf,inf	inf,inf	0.275384,1.82757	0.000165187	0.00027231
1	chr3:197193830:T:C	197193830	C,NA	T,NA	1,NA	-inf,NA	inf,NA	1.1995,NA	0.000165153	0.000218728
1	chr3:197186800:A:C	197186800	C,NA	A,NA	1,NA	inf,NA	inf,NA	1.22183,NA	0.000164571	0.000328754
1	chr3:196226496:T:C	196226496	C,C	T,T	1,1	inf,inf	inf,inf	1.60212,0.648245	0.000164254	0.000320877
1	chr3:196303931:G:A	196303931	NA,A	NA,G	NA,1	NA,-inf	NA,inf	NA,1.08402	0.000164208	0.00031015
1	chr3:196801461:T:A	196801461	NA,A	NA,T	NA,1	NA,-inf	NA,inf	NA,1.17096	0.000163955	0.000331329
1	chr3:196024672:T:C	196024672	C,NA	T,NA	1,NA	inf,NA	inf,NA	1.25283,NA	0.000163803	0.000330196
1	chr3:196492412:T:C	196492412	C,NA	T,NA	1,NA	-inf,NA	inf,NA	1.11838,NA	0.000163772	0.000303514
1	chr3:197044683:T:C	197044683	C,NA	T,NA	1,NA	-inf,NA	inf,NA	1.19517,NA	0.000163415	0.000217222
1	chr3:196544621:C:T	196544621	T,NA	C,NA	1,NA	inf,NA	inf,NA	1.14154,NA	0.000163129	0.000314392
1	chr3:196801789:C:T	196801789	NA,T	NA,C	NA,1	NA,-inf	NA,inf	NA,1.16274	0.000161713	0.000326712
1	chr3:196148489:C:T	196148489	NA,T	NA,C	NA,1	NA,-inf	NA,inf	NA,1.0835	0.000161304	0.000301562
1	chr3:196826154:A:G	196826154	NA,G	NA,A	NA,1	NA,-inf	NA,inf	NA,1.04134	0.000161198	0.000292958
1	chr3:196189449:C:T	196189449	NA,T	NA,C	NA,1	NA,-inf	NA,inf	NA,1.07034	0.00016113	0.000309571
1	chr3:196120311:G:A	196120311	NA,A	NA,G	NA,1	NA,-inf	NA,inf	NA,1.05694	0.000160551	0.000302141
1	chr3:196189454:T:C	196189454	NA,C	NA,T	NA,1	NA,-inf	NA,inf	NA,1.06792	0.000160452	0.000308282
1	chr3:197126501:A:AC	197126501	AC,NA	A,NA	1,NA	-inf,NA	inf,NA	1.18262,NA	0.000160319	0.000212969
1	chr3:196756751:G:A	196756751	A,A	G,G	1,1	inf,-inf	inf,inf	2.73822,0.623862	0.000160171	0.00155676
1	chr3:196734708:C:T	196734708	NA,T	NA,C	NA,1	NA,-inf	NA,inf	NA,1.14455	0.000159833	0.000348259
1	chr3:196895771:C:G	196895771	G,NA	C,NA	1,NA	inf,NA	inf,NA	1.09558,NA	0.000159728	0.000296394
1	chr3:196702270:C:T	196702270	T,T	C,C	1,1	inf,inf	inf,inf	0.674671,1.85965	0.000159396	0.000406271
1	chr3:196243941:C:T	196243941	NA,T	NA,C	NA,1	NA,inf	NA,inf	NA,1.07028	0.000159277	0.000305817
1	chr3:196446921:G:T	196446921	NA,T	NA,G	NA,1	NA,-inf	NA,inf	NA,1.06187	0.000159178	0.000299905
1	chr3:196642324:C:A	196642324	A,NA	C,NA	1,NA	inf,NA	inf,NA	1.12036,NA	0.000158917	0.000298793
1	chr3:197044642:G:A	197044642	A,NA	G,NA	1,NA	-inf,NA	inf,NA	1.17906,NA	0.000158883	0.000211838
1	chr3:196621450:G:A	196621450	NA,A	NA,G	NA,1	NA,inf	NA,inf	NA,1.07074	0.000158871	0.000308755
1	chr3:196731186:T:G	196731186	NA,G	NA,T	NA,1	NA,-inf	NA,inf	NA,1.0293	0.000158839	0.000293889
1	chr3:196728447:T:A	196728447	NA,A	NA,T	NA,1	NA,-inf	NA,inf	NA,1.02858	0.000158589	0.000293239
1	chr3:196650246:C:T	196650246	NA,T	NA,C	NA,1	NA,-inf	NA,inf	NA,1.04991	0.000158187	0.000302
1	chr3:197064058:T:C	197064058	NA,C	NA,T	NA,1	NA,inf	NA,inf	NA,1.05413	0.000158013	0.000308925
1	chr3:196176645:C:T	196176645	T,T	C,C	1,1	inf,inf	inf,inf	1.88899,0.178258	0.000157608	0.000300356
1	chr3:197144667:G:A	197144667	A,NA	G,NA	1,NA	-inf,NA	inf,NA	1.17156,NA	0.000157164	0.000209242
1	chr3:196919622:C:T	196919622	T,NA	C,NA	1,NA	inf,NA	inf,NA	1.08642,NA	0.000157093	0.000291582
1	chr3:196427980:C:T	196427980	NA,T	NA,C	NA,1	NA,-inf	NA,inf	NA,1.06014	0.000156569	0.000296746
1	chr3:196499433:T:C	196499433	NA,C	NA,T	NA,1	NA,-inf	NA,inf	NA,1.05323	0.000156156	0.00029554
1	chr3:197049526:G:A	197049526	A,NA	G,NA	1,NA	-inf,NA	inf,NA	1.16925,NA	0.000156155	0.000208534
1	chr3:196367004:G:A	196367004	NA,A	NA,G	NA,1	NA,-inf	NA,inf	NA,1.0536	0.000156024	0.000294444
1	chr3:197020702:C:A	197020702	A,A	C,C	1,1	-inf,-inf	inf,inf	1.22389,0.940644	0.000155519	0.00031216
1	chr3:196325997:C:T	196325997	NA,T	NA,C	NA,1	NA,inf	NA,inf	NA,1.04595	0.000155512	0.000302766
1	chr3:196121455:A:G	196121455	G,G	A,A	1,1	-inf,-inf	inf,inf	1.3066,0.793025	0.000155342	0.000280426
1	chr3:196649292:T:C	196649292	NA,C	NA,T	NA,1	NA,-inf	NA,inf	NA,1.03833	0.000155171	0.00029627
1	chr3:196829972:G:A	196829972	A,A	G,G	1,1	-inf,-inf	inf,inf	1.41907,0.495602	0.000155001	0.000254672
1	chr3:196235373:G:T	196235373	T,T	G,G	1,1	inf,inf	inf,inf	1.22699,0.983947	0.000154719	0.000295252
1	chr3:196161795:C:T	196161795	NA,T	NA,C	NA,1	NA,-inf	NA,inf	NA,1.05281	0.000154509	0.000295852
1	chr3:196140007:A:T	196140007	NA,T	NA,A	NA,1	NA,-inf	NA,inf	NA,1.05136	0.000154203	0.000295381
1	chr3:196142985:C:T	196142985	T,NA	C,NA	1,NA	inf,NA	inf,NA	1.11772,NA	0.000153875	0.000297964
1	chr3:196832686:C:T	196832686	NA,T	NA,C	NA,1	NA,inf	NA,inf	NA,1.05472	0.000153619	0.000299382
1	chr3:196423286:C:T	196423286	NA,T	NA,C	NA,1	NA,-inf	NA,inf	NA,1.04356	0.000153213	0.000289235
1	chr3:196995204:CATGCACACATGCACACACATGCACAT:C	196995204	NA,C	NA,CATGCACACATGCACACACATGCACAT	NA,1	NA,-inf	NA,inf	NA,1.04395	0.000153195	0.000285665
1	chr3:196398939:C:T	196398939	T,NA	C,NA	1,NA	-inf,NA	inf,NA	1.13017,NA	0.000152933	0.000293958
1	chr3:197224850:GA:G	197224850	NA,G	NA,GA	NA,1	NA,-inf	NA,inf	NA,1.04342	0.000152916	0.000281875
1	chr3:196081058:G:C	196081058	NA,C	NA,G	NA,1	NA,inf	NA,inf	NA,1.02914	0.000151547	0.000291008
1	chr3:196270107:T:C	196270107	C,C	T,T	1,1	inf,inf	inf,inf	1.37698,0.792463	0.000150701	0.000282866
1	chr3:196270062:A:G	196270062	G,G	A,A	1,1	inf,inf	inf,inf	1.37894,0.788441	0.000150271	0.000282046
1	chr3:196952638:A:G	196952638	NA,G	NA,A	NA,1	NA,-inf	NA,inf	NA,1.02437	0.000149833	0.000278802
1	chr3:196270152:C:T	196270152	T,T	C,C	1,1	inf,inf	inf,inf	1.37051,0.795225	0.000149587	0.000280806
1	chr3:196849018:A:G	196849018	NA,G	NA,A	NA,1	NA,-inf	NA,inf	NA,1.00742	0.000149163	0.000274898
1	chr3:196233053:T:C	196233053	C,C	T,T	1,1	inf,inf	inf,inf	1.47779,0.727771	0.00014898	0.000295765
1	chr3:196270747:G:C	196270747	NA,C	NA,G	NA,1	NA,inf	NA,inf	NA,1.02159	0.000148567	0.000288588
1	chr3:196934413:T:C	196934413	C,NA	T,NA	1,NA	-inf,NA	inf,NA	0.997854,NA	0.0001485	0.000260111
1	chr3:196753724:C:T	196753724	T,T	C,C	1,1	inf,-inf	inf,inf	2.67459,0.632188	0.000147909	0.00139739
1	chr3:196630491:C:T	196630491	T,T	C,C	1,1	inf,inf	inf,inf	1.68227,0.349364	0.000147807	0.000279257
1	chr3:196794772:G:A	196794772	A,NA	G,NA	1,NA	-inf,NA	inf,NA	1.17583,NA	0.000147599	0.000305564
1	chr3:196626369:A:G	196626369	NA,G	NA,A	NA,1	NA,-inf	NA,inf	NA,1.04116	0.000147074	0.000284177
1	chr3:196119622:A:G	196119622	NA,G	NA,A	NA,1	NA,-inf	NA,inf	NA,1.00588	0.000146992	0.000277055
1	chr3:197000145:T:C	197000145	NA,C	NA,T	NA,1	NA,-inf	NA,inf	NA,1.01965	0.000146942	0.000278896
1	chr3:197086113:T:A	197086113	A,NA	T,NA	1,NA	inf,NA	inf,NA	1.09837,NA	0.000146837	0.00027793
1	chr3:196044027:C:T	196044027	NA,T	NA,C	NA,1	NA,inf	NA,inf	NA,1.03582	0.0001468	0.000285903
1	chr3:196794698:A:G	196794698	NA,G	NA,A	NA,1	NA,inf	NA,inf	NA,0.99919	0.000146498	0.000283374
1	chr3:197278041:T:C	197278041	C,NA	T,NA	1,NA	inf,NA	inf,NA	1.09616,NA	0.000146374	0.000277519
1	chr3:196269536:G:A	196269536	A,A	G,G	1,1	inf,inf	inf,inf	1.36867,0.783629	0.000146319	0.000274664
1	chr3:196325475:C:T	196325475	T,T	C,C	1,1	inf,inf	inf,inf	0.102847,1.82796	0.000145807	0.000261899
1	chr3:196405285:C:T	196405285	NA,T	NA,C	NA,1	NA,inf	NA,inf	NA,1.00869	0.000145744	0.000282781
1	chr3:196758096:A:G	196758096	G,G	A,A	1,1	inf,-inf	inf,inf	2.64875,0.648792	0.000145586	0.00136217
1	chr3:196164290:G:C	196164290	NA,C	NA,G	NA,1	NA,-inf	NA,inf	NA,1.02442	0.000145519	0.000272894
1	chr3:196013974:C:T	196013974	NA,T	NA,C	NA,1	NA,-inf	NA,inf	NA,1.02002	0.000145385	0.000274139
1	chr3:196911386:T:C	196911386	C,NA	T,NA	1,NA	inf,NA	inf,NA	1.04277,NA	0.000145093	0.000269504
1	chr3:197000600:C:T	197000600	NA,T	NA,C	NA,1	NA,-inf	NA,inf	NA,1.00811	0.000144775	0.000279216
1	chr3:195999251:C:T	195999251	T,T	C,C	1,1	-inf,-inf	inf,inf	1.25461,1.06758	0.000144509	0.000318612
1	chr3:196513818:G:A	196513818	NA,A	NA,G	NA,1	NA,-inf	NA,inf	NA,1.00393	0.000144463	0.000272091
1	chr3:195896772:G:A	195896772	NA,A	NA,G	NA,1	NA,-inf	NA,inf	NA,1.01304	0.000144431	0.000275482
1	chr3:196804989:G:A	196804989	NA,A	NA,G	NA,1	NA,-inf	NA,inf	NA,1.09838	0.000144381	0.000292236
1	chr3:195948890:C:T	195948890	T,NA	C,NA	1,NA	-inf,NA	inf,NA	1.31179,NA	0.000144349	0.000323986
1	chr3:197236225:A:T	197236225	NA,T	NA,A	NA,1	NA,-inf	NA,inf	NA,1.00769	0.000144074	0.000264905
1	chr3:197247750:G:T	197247750	NA,T	NA,G	NA,1	NA,-inf	NA,inf	NA,1.00822	0.000143937	0.000265557
1	chr3:196283563:C:T	196283563	T,T	C,C	1,1	inf,inf	inf,inf	1.38235,0.755273	0.00014344	0.00026905
1	chr3:197224024:A:G	197224024	NA,G	NA,A	NA,1	NA,-inf	NA,inf	NA,1.00582	0.000143346	0.000264477
1	chr3:196006617:G:A	196006617	NA,A	NA,G	NA,1	NA,inf	NA,inf	NA,1.01492	0.000143339	0.000277247
1	chr3:195879321:G:A	195879321	NA,A	NA,G	NA,1	NA,-inf	NA,inf	NA,1.00872	0.000142853	0.000272225
1	chr3:196029230:G:A	196029230	NA,A	NA,G	NA,1	NA,-inf	NA,inf	NA,1.00869	0.000142588	0.000268923
1	chr3:196259352:C:CA	196259352	CA,CA	C,C	1,1	inf,inf	inf,inf	1.33776,0.801202	0.00014237	0.000267283
1	chr3:196791564:T:G	196791564	NA,G	NA,T	NA,1	NA,inf	NA,inf	NA,1.04272	0.000142362	0.000279298
1	chr3:196979243:C:G	196979243	G,G	C,C	1,1	inf,inf	inf,inf	1.74318,0.0863957	0.000142298	0.000253856
1	chr3:196262546:T:G	196262546	G,G	T,T	1,1	inf,inf	inf,inf	1.33365,0.805173	0.000142226	0.000267031
1	chr3:196856856:G:A	196856856	NA,A	NA,G	NA,1	NA,inf	NA,inf	NA,1.01032	0.000142105	0.000277531
1	chr3:196837550:A:G	196837550	NA,G	NA,A	NA,1	NA,-inf	NA,inf	NA,0.977355	0.000142005	0.000265052
1	chr3:196152980:G:A	196152980	NA,A	NA,G	NA,1	NA,-inf	NA,inf	NA,1.00684	0.000141779	0.000265609
1	chr3:196216846:C:T	196216846	T,T	C,C	1,1	-inf,-inf	inf,inf	1.79715,0.071997	0.000141742	0.00026913
1	chr3:196217089:T:C	196217089	NA,C	NA,T	NA,1	NA,inf	NA,inf	NA,0.986116	0.000141659	0.000273284
1	chr3:196987426:C:A	196987426	NA,A	NA,C	NA,1	NA,-inf	NA,inf	NA,0.992973	0.000141593	0.000259911
1	chr3:196583774:G:A	196583774	NA,A	NA,G	NA,1	NA,-inf	NA,inf	NA,0.995483	0.000141381	0.000265033
1	chr3:196721756:TTTTTTC:T	196721756	NA,T	NA,TTTTTTC	NA,1	NA,-inf	NA,inf	NA,0.966375	0.000141376	0.000264794
1	chr3:196009188:C:T	196009188	T,NA	C,NA	1,NA	inf,NA	inf,NA	1.16551,NA	0.000140878	0.000283301
1	chr3:196841909:G:C	196841909	NA,C	NA,G	NA,1	NA,-inf	NA,inf	NA,0.970428	0.000140806	0.000259992
1	chr3:196645872:G:A	196645872	NA,A	NA,G	NA,1	NA,-inf	NA,inf	NA,0.981978	0.000140799	0.000267759
1	chr3:196036627:C:G	196036627	NA,G	NA,C	NA,1	NA,-inf	NA,inf	NA,1.00325	0.000140228	0.00026541
1	chr3:197147446:A:G	197147446	NA,G	NA,A	NA,1	NA,-inf	NA,inf	NA,0.993933	0.000140106	0.000262395
1	chr3:197042926:A:G	197042926	G,G	A,A	1,1	inf,-inf	inf,inf	0.79184,1.35625	0.000139991	0.000215002
1	chr3:196404539:GGCGTGAGCCACCGC:G	196404539	G,G	GGCGTGAGCCACCGC,GGCGTGAGCCACCGC	1,1	-inf,inf	inf,inf	0.0279547,1.81774	0.000139907	0.000256314
1	chr3:196279630:G:A	196279630	A,A	G,G	1,1	inf,inf	inf,inf	1.3291,0.7963	0.000139399	0.000263481
1	chr3:195916212:T:C	195916212	C,NA	T,NA	1,NA	inf,NA	inf,NA	1.07936,NA	0.000139324	0.000270674
1	chr3:195884917:G:A	195884917	NA,A	NA,G	NA,1	NA,-inf	NA,inf	NA,0.998812	0.000138863	0.00026402
1	chr3:195921460:GCAGAAAAGGTTGCCCTTCTCCAATAGGAACGCT:G	195921460	NA,G	NA,GCAGAAAAGGTTGCCCTTCTCCAATAGGAACGCT	NA,1	NA,inf	NA,inf	NA,0.996835	0.000138828	0.000271927
1	chr3:195938244:C:T	195938244	NA,T	NA,C	NA,1	NA,inf	NA,inf	NA,0.996486	0.000138747	0.00027173
1	chr3:196603545:T:C	196603545	NA,C	NA,T	NA,1	NA,-inf	NA,inf	NA,0.972688	0.000138714	0.000257186
1	chr3:196505275:C:T	196505275	NA,T	NA,C	NA,1	NA,-inf	NA,inf	NA,0.982322	0.000138286	0.000261805
1	chr3:196049120:G:A	196049120	A,A	G,G	1,1	inf,-inf	inf,inf	0.895357,1.2248	0.000137888	0.000250732
1	chr3:196263461:G:A	196263461	A,A	G,G	1,1	inf,inf	inf,inf	1.31849,0.802662	0.000137748	0.000258665
1	chr3:196723030:A:T	196723030	NA,T	NA,A	NA,1	NA,-inf	NA,inf	NA,1.03515	0.000137695	0.000265512
1	chr3:196118067:A:G	196118067	G,NA	A,NA	1,NA	-inf,NA	inf,NA	0.976567,NA	0.000137615	0.00025025
1	chr3:195821202:G:A	195821202	NA,A	NA,G	NA,1	NA,-inf	NA,inf	NA,0.976368	0.000137248	0.000262678
1	chr3:195999968:C:G	195999968	G,NA	C,NA	1,NA	inf,NA	inf,NA	1.1493,NA	0.00013687	0.000275184
1	chr3:196588003:T:C	196588003	C,C	T,T	1,1	-inf,-inf	inf,inf	1.72588,0.164479	0.00013682	0.000254226
1	chr3:196652086:C:T	196652086	NA,T	NA,C	NA,1	NA,-inf	NA,inf	NA,0.979708	0.000136686	0.000261545
1	chr3:196622944:C:T	196622944	T,NA	C,NA	1,NA	-inf,NA	inf,NA	1.09411,NA	0.000136655	0.000264022
1	chr3:196924429:C:T	196924429	NA,T	NA,C	NA,1	NA,-inf	NA,inf	NA,0.957228	0.000136556	0.000254346
1	chr3:196275452:C:T	196275452	T,T	C,C	1,1	inf,inf	inf,inf	1.33063,0.780985	0.000135982	0.000255227
1	chr3:196111289:T:C	196111289	NA,C	NA,T	NA,1	NA,inf	NA,inf	NA,0.971923	0.000135947	0.000263371
1	chr3:196605491:T:C	196605491	NA,C	NA,T	NA,1	NA,-inf	NA,inf	NA,0.978716	0.000135789	0.000255461
1	chr3:196642779:T:C	196642779	NA,C	NA,T	NA,1	NA,-inf	NA,inf	NA,0.961661	0.000135761	0.000259096
1	chr3:197067896:C:CCCT	197067896	NA,CCCT	NA,C	NA,1	NA,-inf	NA,inf	NA,0.965153	0.00013572	0.000252602
1	chr3:196310664:G:A	196310664	NA,A	NA,G	NA,1	NA,inf	NA,inf	NA,0.965983	0.000135621	0.000260856
1	chr3:196018613:G:A	196018613	A,NA	G,NA	1,NA	inf,NA	inf,NA	1.14141,NA	0.000135313	0.000271851
1	chr3:195870678:G:A	195870678	A,A	G,G	1,1	inf,-inf	inf,inf	1.75703,0.526261	0.000135272	0.000312933
1	chr3:196004108:G:A	196004108	A,NA	G,NA	1,NA	inf,NA	inf,NA	1.14392,NA	0.000135267	0.000272064
1	chr3:196313476:G:A	196313476	NA,A	NA,G	NA,1	NA,inf	NA,inf	NA,0.96439	0.000135254	0.000260146
1	chr3:196658566:G:A	196658566	NA,A	NA,G	NA,1	NA,-inf	NA,inf	NA,0.950848	0.000134567	0.000252744
1	chr3:196850702:G:A	196850702	NA,A	NA,G	NA,1	NA,-inf	NA,inf	NA,0.947603	0.000134552	0.000248298
1	chr3:196183150:T:C	196183150	NA,C	NA,T	NA,1	NA,inf	NA,inf	NA,0.962064	0.000134505	0.000262873
1	chr3:196294908:G:T	196294908	NA,T	NA,G	NA,1	NA,-inf	NA,inf	NA,0.966975	0.000134477	0.000254598
1	chr3:196262414:G:C	196262414	NA,C	NA,G	NA,1	NA,inf	NA,inf	NA,0.959542	0.000134243	0.000257982
1	chr3:196068526:G:A	196068526	NA,A	NA,G	NA,1	NA,-inf	NA,inf	NA,0.969749	0.000134019	0.000251844
1	chr3:196029603:C:T	196029603	T,NA	C,NA	1,NA	inf,NA	inf,NA	1.13336,NA	0.000133749	0.000268381
1	chr3:196740032:C:T	196740032	T,NA	C,NA	1,NA	-inf,NA	inf,NA	1.11141,NA	0.000133253	0.000265454
1	chr3:196162831:A:G	196162831	NA,G	NA,A	NA,1	NA,-inf	NA,inf	NA,0.967122	0.000132998	0.000247597
1	chr3:196246697:A:T	196246697	NA,T	NA,A	NA,1	NA,inf	NA,inf	NA,0.954328	0.000132916	0.000254935
1	chr3:196160944:C:T	196160944	NA,T	NA,C	NA,1	NA,-inf	NA,inf	NA,0.97092	0.000132914	0.000249426
1	chr3:196192085:A:C	196192085	C,C	A,A	1,1	inf,inf	inf,inf	1.73842,0.30126	0.000132901	0.000252382
1	chr3:196631434:T:C	196631434	NA,C	NA,T	NA,1	NA,inf	NA,inf	NA,0.961023	0.000132787	0.000257329
1	chr3:196477209:CAT:C	196477209	C,NA	CAT,NA	1,NA	inf,NA	inf,NA	1.03614,NA	0.00013248	0.000256246
1	chr3:196514664:T:C	196514664	NA,C	NA,T	NA,1	NA,-inf	NA,inf	NA,0.953128	0.000132454	0.000249524
1	chr3:197008816:C:T	197008816	NA,T	NA,C	NA,1	NA,inf	NA,inf	NA,0.959921	0.000132404	0.000260567
1	chr3:196315639:G:A	196315639	NA,A	NA,G	NA,1	NA,inf	NA,inf	NA,0.961683	0.000132334	0.000253448
1	chr3:196863152:A:C	196863152	NA,C	NA,A	NA,1	NA,-inf	NA,inf	NA,0.950959	0.000132165	0.000249318
1	chr3:197022902:T:C	197022902	NA,C	NA,T	NA,1	NA,-inf	NA,inf	NA,0.943913	0.000132016	0.000240058
1	chr3:196830805:A:T	196830805	NA,T	NA,A	NA,1	NA,inf	NA,inf	NA,0.964633	0.000131734	0.000256553
1	chr3:196830807:T:A	196830807	NA,A	NA,T	NA,1	NA,inf	NA,inf	NA,0.964633	0.000131734	0.000256553
1	chr3:195948607:C:T	195948607	T,NA	C,NA	1,NA	inf,NA	inf,NA	1.12786,NA	0.000131733	0.000265005
1	chr3:196475751:C:T	196475751	NA,T	NA,C	NA,1	NA,-inf	NA,inf	NA,0.955871	0.000131706	0.000247973
1	chr3:196811837:T:C	196811837	NA,C	NA,T	NA,1	NA,-inf	NA,inf	NA,1.03883	0.000131546	0.000265679
1	chr3:196849160:G:A	196849160	NA,A	NA,G	NA,1	NA,-inf	NA,inf	NA,0.923567	0.000131536	0.000245138
1	chr3:196830453:T:C	196830453	NA,C	NA,T	NA,1	NA,inf	NA,inf	NA,0.962449	0.000131262	0.00025564
1	chr3:196598177:A:G	196598177	NA,G	NA,A	NA,1	NA,-inf	NA,inf	NA,0.942369	0.000131179	0.000246389
1	chr3:196169932:A:G	196169932	NA,G	NA,A	NA,1	NA,-inf	NA,inf	NA,0.956646	0.000130857	0.000243175
1	chr3:196049956:C:A	196049956	NA,A	NA,C	NA,1	NA,-inf	NA,inf	NA,0.969737	0.000130743	0.000247536
1	chr3:196769978:G:A	196769978	A,NA	G,NA	1,NA	inf,NA	inf,NA	1.2371,NA	0.000130623	0.00030012
1	chr3:196632169:G:A	196632169	NA,A	NA,G	NA,1	NA,inf	NA,inf	NA,0.952445	0.000130558	0.00025205
1	chr3:196627532:C:T	196627532	NA,T	NA,C	NA,1	NA,-inf	NA,inf	NA,0.969711	0.000130432	0.000251772
1	chr3:196121882:A:T	196121882	NA,T	NA,A	NA,1	NA,inf	NA,inf	NA,0.960477	0.000130265	0.000253098
1	chr3:196151611:C:T	196151611	T,T	C,C	1,1	inf,inf	inf,inf	1.74934,0.223839	0.000129602	0.000246548
1	chr3:196404797:C:T	196404797	NA,T	NA,C	NA,1	NA,-inf	NA,inf	NA,0.944775	0.000129541	0.00024468
1	chr3:197263215:C:G	197263215	G,NA	C,NA	1,NA	-inf,NA	inf,NA	1.06078,NA	0.000129513	0.00017635
1	chr3:196000637:C:T	196000637	T,T	C,C	1,1	-inf,-inf	inf,inf	1.25352,1.02224	0.000129408	0.000284283
1	chr3:196237694:C:T	196237694	NA,T	NA,C	NA,1	NA,-inf	NA,inf	NA,0.942859	0.000129232	0.000243617
1	chr3:196006123:TG:T	196006123	T,NA	TG,NA	1,NA	inf,NA	inf,NA	1.1139,NA	0.000129109	0.000259183
1	chr3:196850467:T:C	196850467	NA,C	NA,T	NA,1	NA,-inf	NA,inf	NA,0.919488	0.000129061	0.000240734
1	chr3:196161803:T:C	196161803	NA,C	NA,T	NA,1	NA,-inf	NA,inf	NA,0.94842	0.000128872	0.000240126
1	chr3:196448522:C:T	196448522	NA,T	NA,C	NA,1	NA,inf	NA,inf	NA,0.934658	0.000128664	0.000250621
1	chr3:196245819:C:T	196245819	NA,T	NA,C	NA,1	NA,inf	NA,inf	NA,0.935312	0.000128643	0.000246819
1	chr3:196980729:G:T	196980729	NA,T	NA,G	NA,1	NA,-inf	NA,inf	NA,0.922488	0.000128535	0.000244688
1	chr3:196850764:C:T	196850764	NA,T	NA,C	NA,1	NA,-inf	NA,inf	NA,0.919721	0.000128315	0.000237192
1	chr3:196246373:G:A	196246373	A,A	G,G	1,1	inf,inf	inf,inf	1.3865,0.717951	0.000127903	0.000247176
1	chr3:195846208:T:C	195846208	NA,C	NA,T	NA,1	NA,inf	NA,inf	NA,0.92052	0.000127871	0.000246668
1	chr3:197206369:G:A	197206369	NA,A	NA,G	NA,1	NA,-inf	NA,inf	NA,0.936993	0.000127708	0.000238039
1	chr3:196007743:C:T	196007743	T,NA	C,NA	1,NA	inf,NA	inf,NA	1.10676,NA	0.000127558	0.000256082
1	chr3:196855121:C:T	196855121	NA,T	NA,C	NA,1	NA,-inf	NA,inf	NA,0.935311	0.000127506	0.000243829
1	chr3:196745809:A:G	196745809	NA,G	NA,A	NA,1	NA,-inf	NA,inf	NA,1.09768	0.000127391	0.000270219
1	chr3:195838210:T:C	195838210	C,C	T,T	1,1	-inf,inf	inf,inf	2.00423,0.105498	0.000127382	0.000293784
1	chr3:196278239:G:A	196278239	NA,A	NA,G	NA,1	NA,inf	NA,inf	NA,0.928519	0.000127286	0.000244321
1	chr3:196192490:GA:G	196192490	G,G	GA,GA	1,1	inf,inf	inf,inf	1.24447,0.878773	0.000127151	0.000236697
1	chr3:197270155:G:A	197270155	A,NA	G,NA	1,NA	-inf,NA	inf,NA	1.04918,NA	0.000126874	0.000173197
1	chr3:196507592:A:G	196507592	NA,G	NA,A	NA,1	NA,-inf	NA,inf	NA,0.926848	0.000126815	0.000241526
1	chr3:196278594:G:C	196278594	NA,C	NA,G	NA,1	NA,inf	NA,inf	NA,0.924934	0.000126593	0.000243229
1	chr3:196465996:T:G	196465996	NA,G	NA,T	NA,1	NA,-inf	NA,inf	NA,0.931317	0.000126573	0.000239487
1	chr3:195905259:G:A	195905259	A,A	G,G	1,1	-inf,inf	inf,inf	1.84366,0.0907998	0.000126553	0.000272716
1	chr3:196258085:G:A	196258085	A,A	G,G	1,1	inf,inf	inf,inf	1.29778,0.773068	0.000126467	0.00023746
1	chr3:196280965:T:A	196280965	NA,A	NA,T	NA,1	NA,inf	NA,inf	NA,0.92321	0.00012622	0.000242532
1	chr3:196281722:A:C	196281722	NA,C	NA,A	NA,1	NA,inf	NA,inf	NA,0.923012	0.000126179	0.000242452
1	chr3:196941375:C:G	196941375	NA,G	NA,C	NA,1	NA,-inf	NA,inf	NA,0.910647	0.000126108	0.000235076
1	chr3:195906677:G:A	195906677	A,A	G,G	1,1	-inf,inf	inf,inf	1.82685,0.136868	0.000126056	0.000272681
1	chr3:196717840:A:C	196717840	NA,C	NA,A	NA,1	NA,-inf	NA,inf	NA,0.981445	0.000126047	0.000242968
1	chr3:196851354:G:A	196851354	NA,A	NA,G	NA,1	NA,-inf	NA,inf	NA,0.9167	0.000125867	0.000235846
1	chr3:195997743:T:C	195997743	C,NA	T,NA	1,NA	inf,NA	inf,NA	1.09833,NA	0.000125777	0.000252389
1	chr3:196003503:C:T	196003503	NA,T	NA,C	NA,1	NA,inf	NA,inf	NA,0.918452	0.000125746	0.000239868
1	chr3:196753452:C:T	196753452	NA,T	NA,C	NA,1	NA,-inf	NA,inf	NA,1.06899	0.000125677	0.000262178
1	chr3:197018579:T:A	197018579	NA,A	NA,T	NA,1	NA,-inf	NA,inf	NA,0.920496	0.00012566	0.000233528
1	chr3:197011090:G:A	197011090	NA,A	NA,G	NA,1	NA,inf	NA,inf	NA,0.928293	0.000125603	0.000249213
1	chr3:196129687:G:T	196129687	T,T	G,G	1,1	-inf,-inf	inf,inf	0.0350427,1.76763	0.000125518	0.000241842
1	chr3:196276194:T:A	196276194	NA,A	NA,T	NA,1	NA,inf	NA,inf	NA,0.919053	0.000125337	0.000240834
1	chr3:196204594:G:A	196204594	NA,A	NA,G	NA,1	NA,inf	NA,inf	NA,0.920099	0.000125207	0.000242653
1	chr3:196606240:G:A	196606240	NA,A	NA,G	NA,1	NA,-inf	NA,inf	NA,0.91512	0.000124996	0.000232496
1	chr3:196761672:C:T	196761672	NA,T	NA,C	NA,1	NA,-inf	NA,inf	NA,1.06628	0.000124969	0.000260722
1	chr3:197027985:C:A	197027985	A,A	C,C	1,1	inf,inf	inf,inf	1.3982,0.713987	0.000124795	0.000215327
1	chr3:196410678:CA:C	196410678	C,NA	CA,NA	1,NA	inf,NA	inf,NA	1.06437,NA	0.000124536	0.000243238
1	chr3:196107785:C:T	196107785	NA,T	NA,C	NA,1	NA,inf	NA,inf	NA,0.921053	0.000124448	0.000241372
1	chr3:196410682:C:G	196410682	G,NA	C,NA	1,NA	inf,NA	inf,NA	1.06394,NA	0.000124447	0.00024306
1	chr3:196115633:C:T	196115633	T,NA	C,NA	1,NA	-inf,NA	inf,NA	0.921115,NA	0.000124441	0.000226675
1	chr3:196939198:ACT:A	196939198	NA,A	NA,ACT	NA,1	NA,-inf	NA,inf	NA,0.902709	0.000124385	0.000231857
1	chr3:195902213:G:A	195902213	A,A	G,G	1,1	-inf,inf	inf,inf	1.82088,0.134115	0.000124345	0.000268968
1	chr3:196797349:G:C	196797349	C,NA	G,NA	1,NA	-inf,NA	inf,NA	1.07271,NA	0.00012406	0.000255097
1	chr3:196669025:T:G	196669025	G,NA	T,NA	1,NA	-inf,NA	inf,NA	1.08284,NA	0.000123961	0.000254248
1	chr3:196175084:C:T	196175084	T,NA	C,NA	1,NA	-inf,NA	inf,NA	0.99754,NA	0.000123931	0.000235928
1	chr3:196506266:A:G	196506266	NA,G	NA,A	NA,1	NA,-inf	NA,inf	NA,0.911936	0.000123914	0.000232817
1	chr3:196075520:G:C	196075520	NA,C	NA,G	NA,1	NA,-inf	NA,inf	NA,0.921882	0.000123754	0.000232897
1	chr3:195844365:T:C	195844365	NA,C	NA,T	NA,1	NA,-inf	NA,inf	NA,0.905335	0.000123553	0.000237046
1	chr3:196254336:T:TA	196254336	NA,TA	NA,T	NA,1	NA,inf	NA,inf	NA,0.910561	0.00012354	0.000237448
1	chr3:195998820:T:C	195998820	NA,C	NA,T	NA,1	NA,inf	NA,inf	NA,0.906346	0.00012318	0.00023495
1	chr3:196593759:A:T	196593759	NA,T	NA,A	NA,1	NA,-inf	NA,inf	NA,0.908441	0.000122832	0.00022985
1	chr3:196940141:G:A	196940141	NA,A	NA,G	NA,1	NA,inf	NA,inf	NA,0.908061	0.000122716	0.000235122
1	chr3:195895624:G:A	195895624	A,A	G,G	1,1	-inf,-inf	inf,inf	1.88242,0.0491758	0.000122677	0.000265834
1	chr3:196279955:C:T	196279955	NA,T	NA,C	NA,1	NA,inf	NA,inf	NA,0.90627	0.000122667	0.000235769
1	chr3:197037901:T:G	197037901	G,NA	T,NA	1,NA	-inf,NA	inf,NA	1.03065,NA	0.000122579	0.000168951
1	chr3:196308430:G:A	196308430	NA,A	NA,G	NA,1	NA,inf	NA,inf	NA,0.903742	0.000122193	0.000235383
1	chr3:196760311:C:T	196760311	NA,T	NA,C	NA,1	NA,-inf	NA,inf	NA,1.04999	0.000121984	0.000254184
1	chr3:195822312:G:T	195822312	T,T	G,G	1,1	-inf,inf	inf,inf	1.94362,0.138585	0.00012196	0.00027827
1	chr3:196706736:TC:T	196706736	NA,T	NA,TC	NA,1	NA,-inf	NA,inf	NA,0.982717	0.000121831	0.000241602
1	chr3:196747494:T:C	196747494	NA,C	NA,T	NA,1	NA,-inf	NA,inf	NA,1.04841	0.000121696	0.000253577
1	chr3:196309218:C:T	196309218	NA,T	NA,C	NA,1	NA,inf	NA,inf	NA,0.901289	0.000121694	0.000234418
1	chr3:196714693:C:T	196714693	NA,T	NA,C	NA,1	NA,inf	NA,inf	NA,0.924649	0.000121671	0.000240918
1	chr3:196351210:C:T	196351210	NA,T	NA,C	NA,1	NA,-inf	NA,inf	NA,0.90559	0.000121427	0.000229706
1	chr3:196139418:G:A	196139418	A,A	G,G	1,1	-inf,inf	inf,inf	0.695859,1.32564	0.000121421	0.000221358
1	chr3:196739928:T:C	196739928	NA,C	NA,T	NA,1	NA,-inf	NA,inf	NA,0.862352	0.000120545	0.000222474
1	chr3:195946792:C:T	195946792	NA,T	NA,C	NA,1	NA,inf	NA,inf	NA,0.911509	0.000120192	0.000235393
1	chr3:196700611:G:A	196700611	NA,A	NA,G	NA,1	NA,-inf	NA,inf	NA,0.904538	0.000120173	0.000226935
1	chr3:195998845:C:T	195998845	NA,T	NA,C	NA,1	NA,inf	NA,inf	NA,0.911159	0.000120054	0.000234905
1	chr3:196729531:A:G	196729531	NA,G	NA,A	NA,1	NA,-inf	NA,inf	NA,0.867278	0.000119909	0.000222599
1	chr3:196062820:C:T	196062820	NA,T	NA,C	NA,1	NA,-inf	NA,inf	NA,0.902238	0.000119722	0.000225404
1	chr3:196387466:C:T	196387466	T,NA	C,NA	1,NA	inf,NA	inf,NA	0.937771,NA	0.000119604	0.000225571
1	chr3:195877550:T:C	195877550	C,C	T,T	1,1	-inf,inf	inf,inf	1.7877,0.413168	0.000119577	0.000271618
1	chr3:196117366:C:T	196117366	T,NA	C,NA	1,NA	-inf,NA	inf,NA	0.899378,NA	0.000119567	0.000218031
1	chr3:197131735:AG:A	197131735	NA,A	NA,AG	NA,1	NA,-inf	NA,inf	NA,0.898236	0.000119489	0.000221062
1	chr3:195998849:G:A	195998849	NA,A	NA,G	NA,1	NA,inf	NA,inf	NA,0.908146	0.000119448	0.000233719
1	chr3:196648505:G:A	196648505	A,A	G,G	1,1	-inf,-inf	inf,inf	0.738179,1.31953	0.000119191	0.000229389
1	chr3:196742875:G:A	196742875	NA,A	NA,G	NA,1	NA,-inf	NA,inf	NA,1.03453	0.000119172	0.000247986
1	chr3:196708709:G:T	196708709	NA,T	NA,G	NA,1	NA,-inf	NA,inf	NA,0.968874	0.00011915	0.000236462
1	chr3:196121352:A:T	196121352	NA,T	NA,A	NA,1	NA,-inf	NA,inf	NA,0.902588	0.000119091	0.000225549
1	chr3:196269317:C:T	196269317	T,T	C,C	1,1	inf,inf	inf,inf	1.44427,0.600401	0.000119083	0.00023002
1	chr3:196153371:C:T	196153371	NA,T	NA,C	NA,1	NA,-inf	NA,inf	NA,0.887488	0.000118995	0.000227754
1	chr3:196418125:T:C	196418125	NA,C	NA,T	NA,1	NA,-inf	NA,inf	NA,0.894296	0.000118974	0.000224738
1	chr3:196499199:G:C	196499199	NA,C	NA,G	NA,1	NA,-inf	NA,inf	NA,0.89319	0.000118748	0.000225134
1	chr3:196285892:CT:C	196285892	NA,C	NA,CT	NA,1	NA,inf	NA,inf	NA,0.886304	0.000118596	0.000228276
1	chr3:196322378:G:A	196322378	NA,A	NA,G	NA,1	NA,-inf	NA,inf	NA,0.890498	0.000118282	0.000226645
1	chr3:196096137:G:T	196096137	T,T	G,G	1,1	inf,inf	inf,inf	1.42803,0.395166	0.000118205	0.000206948
1	chr3:196737455:G:A	196737455	A,NA	G,NA	1,NA	inf,NA	inf,NA	0.950608,NA	0.000118004	0.000216825
1	chr3:196841537:G:A	196841537	NA,A	NA,G	NA,1	NA,-inf	NA,inf	NA,0.866294	0.000117938	0.000217248
1	chr3:196757199:G:A	196757199	NA,A	NA,G	NA,1	NA,inf	NA,inf	NA,0.912248	0.000117875	0.00023531
1	chr3:196623465:C:T	196623465	NA,T	NA,C	NA,1	NA,inf	NA,inf	NA,0.884493	0.000117776	0.000227648
1	chr3:196917869:A:G	196917869	G,NA	A,NA	1,NA	inf,NA	inf,NA	1.01702,NA	0.000117691	0.000233623
1	chr3:197027948:C:G	197027948	G,G	C,C	1,1	inf,inf	inf,inf	1.65204,0.324101	0.00011728	0.000209642
1	chr3:196171653:G:C	196171653	NA,C	NA,G	NA,1	NA,-inf	NA,inf	NA,0.886599	0.000117249	0.000219057
1	chr3:197259595:T:C	197259595	C,NA	T,NA	1,NA	-inf,NA	inf,NA	1.00217,NA	0.000117204	0.000161575
1	chr3:197122502:G:A	197122502	NA,A	NA,G	NA,1	NA,-inf	NA,inf	NA,0.885426	0.000117012	0.00021647
1	chr3:196001446:G:A	196001446	A,NA	G,NA	1,NA	inf,NA	inf,NA	1.05543,NA	0.000117	0.00023444
1	chr3:196353486:TC:T	196353486	NA,T	NA,TC	NA,1	NA,-inf	NA,inf	NA,0.882059	0.000116833	0.000220617
1	chr3:196763350:G:T	196763350	T,T	G,G	1,1	inf,-inf	inf,inf	2.68037,0.436837	0.000116797	0.00106829
1	chr3:196453757:C:T	196453757	T,NA	C,NA	1,NA	-inf,NA	inf,NA	0.963808,NA	0.000116447	0.000223291
1	chr3:195895436:G:A	195895436	A,NA	G,NA	1,NA	inf,NA	inf,NA	0.989245,NA	0.0001164	0.000228621
1	chr3:196626645:C:T	196626645	NA,T	NA,C	NA,1	NA,inf	NA,inf	NA,0.882304	0.0001164	0.000225335
1	chr3:196794159:A:G	196794159	G,NA	A,NA	1,NA	-inf,NA	inf,NA	1.06102,NA	0.000115956	0.000243982
1	chr3:196266437:C:T	196266437	NA,T	NA,C	NA,1	NA,inf	NA,inf	NA,0.871048	0.000115644	0.000222203
1	chr3:196507393:G:A	196507393	NA,A	NA,G	NA,1	NA,-inf	NA,inf	NA,0.866618	0.000115285	0.000215461
1	chr3:196190936:G:A	196190936	NA,A	NA,G	NA,1	NA,inf	NA,inf	NA,0.86357	0.000114926	0.000219743
1	chr3:195868663:G:A	195868663	NA,A	NA,G	NA,1	NA,inf	NA,inf	NA,0.891081	0.000114881	0.000225912
1	chr3:195903315:C:T	195903315	T,T	C,C	1,1	-inf,inf	inf,inf	1.78924,0.102568	0.000114776	0.000247369
1	chr3:196855293:G:A	196855293	NA,A	NA,G	NA,1	NA,-inf	NA,inf	NA,0.863184	0.000114756	0.000216041
1	chr3:196047172:G:A	196047172	NA,A	NA,G	NA,1	NA,inf	NA,inf	NA,0.864935	0.000114541	0.000221402
1	chr3:196300809:G:A	196300809	NA,A	NA,G	NA,1	NA,-inf	NA,inf	NA,0.87422	0.000113947	0.000214158
1	chr3:196171652:A:C	196171652	NA,C	NA,A	NA,1	NA,-inf	NA,inf	NA,0.869203	0.000113923	0.000212915
1	chr3:196378782:G:C	196378782	NA,C	NA,G	NA,1	NA,inf	NA,inf	NA,0.863217	0.000113831	0.00021886
1	chr3:196181456:C:T	196181456	T,T	C,C	1,1	inf,-inf	inf,inf	1.55108,0.421653	0.000113742	0.000214075
1	chr3:196191582:TA:T	196191582	NA,T	NA,TA	NA,1	NA,-inf	NA,inf	NA,0.872241	0.00011365	0.00021659
1	chr3:196279406:GCA:G	196279406	NA,G	NA,GCA	NA,1	NA,inf	NA,inf	NA,0.860162	0.000113568	0.000218174
1	chr3:196149536:A:G	196149536	NA,G	NA,A	NA,1	NA,-inf	NA,inf	NA,0.85889	0.000113521	0.000218777
1	chr3:195849874:G:C	195849874	NA,C	NA,G	NA,1	NA,inf	NA,inf	NA,0.850134	0.000113227	0.000219181
1	chr3:196869933:C:T	196869933	NA,T	NA,C	NA,1	NA,-inf	NA,inf	NA,0.870397	0.000112839	0.000213723
1	chr3:196599743:T:C	196599743	NA,C	NA,T	NA,1	NA,-inf	NA,inf	NA,0.865312	0.000112782	0.000217195
1	chr3:196491089:C:T	196491089	T,NA	C,NA	1,NA	inf,NA	inf,NA	0.938775,NA	0.000112748	0.00021633
1	chr3:196770729:TCTC:T	196770729	T,T	TCTC,TCTC	1,1	inf,-inf	inf,inf	2.71364,0.346897	0.000112645	0.00103246
1	chr3:196182875:G:C	196182875	C,NA	G,NA	1,NA	-inf,NA	inf,NA	0.913062,NA	0.000112537	0.000209125
1	chr3:196981188:T:C	196981188	C,C	T,T	1,1	-inf,-inf	inf,inf	0.965692,1.1307	0.000112496	0.000227217
1	chr3:196498136:A:G	196498136	NA,G	NA,A	NA,1	NA,-inf	NA,inf	NA,0.858697	0.000112194	0.000212777
1	chr3:196794358:C:T	196794358	T,NA	C,NA	1,NA	-inf,NA	inf,NA	1.03934,NA	0.000111931	0.000235138
1	chr3:196855305:G:A	196855305	NA,A	NA,G	NA,1	NA,-inf	NA,inf	NA,0.846811	0.0001119	0.000210805
1	chr3:196422064:G:A	196422064	A,NA	G,NA	1,NA	inf,NA	inf,NA	0.89905,NA	0.000111737	0.000210807
1	chr3:196647849:G:A	196647849	A,A	G,G	1,1	-inf,-inf	inf,inf	0.762199,1.26241	0.000111644	0.000215027
1	chr3:196742675:G:A	196742675	A,A	G,G	1,1	inf,-inf	inf,inf	2.57044,0.52323	0.000111591	0.000972807
1	chr3:196035272:C:CTATTGTGT	196035272	NA,CTATTGTGT	NA,C	NA,1	NA,-inf	NA,inf	NA,0.861954	0.000111536	0.000210549
1	chr3:196655085:A:ATCAG	196655085	NA,ATCAG	NA,A	NA,1	NA,-inf	NA,inf	NA,0.863121	0.000111487	0.00021292
1	chr3:195876458:C:T	195876458	NA,T	NA,C	NA,1	NA,inf	NA,inf	NA,0.845031	0.000111367	0.000215689
1	chr3:197039959:G:A	197039959	NA,A	NA,G	NA,1	NA,inf	NA,inf	NA,0.852009	0.000111363	0.00021793
1	chr3:197231574:G:A	197231574	NA,A	NA,G	NA,1	NA,inf	NA,inf	NA,0.850175	0.00011134	0.000214878
1	chr3:196596506:G:GA	196596506	NA,GA	NA,G	NA,1	NA,-inf	NA,inf	NA,0.841905	0.000111309	0.000210806
1	chr3:196035274:C:A	196035274	NA,A	NA,C	NA,1	NA,-inf	NA,inf	NA,0.860623	0.000111292	0.000210091
1	chr3:196295451:G:A	196295451	NA,A	NA,G	NA,1	NA,inf	NA,inf	NA,0.847694	0.000111214	0.000214027
1	chr3:195836884:G:C	195836884	NA,C	NA,G	NA,1	NA,inf	NA,inf	NA,0.846229	0.000111031	0.000214689
1	chr3:196497422:C:T	196497422	NA,T	NA,C	NA,1	NA,-inf	NA,inf	NA,0.851961	0.00011099	0.000210488
1	chr3:195999200:A:G	195999200	NA,G	NA,A	NA,1	NA,inf	NA,inf	NA,0.842281	0.000110726	0.000211196
1	chr3:196043386:C:T	196043386	NA,T	NA,C	NA,1	NA,inf	NA,inf	NA,0.858809	0.000110695	0.000215842
1	chr3:195959269:C:T	195959269	T,T	C,C	1,1	inf,-inf	inf,inf	1.20663,0.887152	0.000110632	0.000220553
1	chr3:196164662:TGTG:T	196164662	NA,T	NA,TGTG	NA,1	NA,-inf	NA,inf	NA,0.843994	0.000110588	0.000211516
1	chr3:196326619:CAT:C	196326619	NA,C	NA,CAT	NA,1	NA,-inf	NA,inf	NA,0.854911	0.000110319	0.000207264
1	chr3:197102274:A:G	197102274	NA,G	NA,A	NA,1	NA,-inf	NA,inf	NA,0.849346	0.000110217	0.000204126
1	chr3:196309401:G:A	196309401	NA,A	NA,G	NA,1	NA,-inf	NA,inf	NA,0.853622	0.000110138	0.000206707
1	chr3:196348723:G:A	196348723	NA,A	NA,G	NA,1	NA,inf	NA,inf	NA,0.849132	0.000109961	0.000210757
1	chr3:195915272:G:T	195915272	NA,T	NA,G	NA,1	NA,inf	NA,inf	NA,0.869553	0.000109851	0.000216111
1	chr3:196737459:G:A	196737459	A,NA	G,NA	1,NA	inf,NA	inf,NA	0.908823,NA	0.000109762	0.000201902
1	chr3:196593103:T:G	196593103	NA,G	NA,T	NA,1	NA,-inf	NA,inf	NA,0.843256	0.000109669	0.000204942
1	chr3:196737458:T:C	196737458	C,NA	T,NA	1,NA	inf,NA	inf,NA	0.907646,NA	0.000109536	0.000201494
1	chr3:195905950:G:A	195905950	A,A	G,G	1,1	-inf,inf	inf,inf	1.75868,0.120399	0.000109499	0.000237009
1	chr3:196087115:G:A	196087115	NA,A	NA,G	NA,1	NA,inf	NA,inf	NA,0.836161	0.000109392	0.000209414
1	chr3:196120351:T:C	196120351	NA,C	NA,T	NA,1	NA,inf	NA,inf	NA,0.832355	0.000109347	0.000209374
1	chr3:196792362:C:T	196792362	T,T	C,C	1,1	-inf,-inf	inf,inf	1.5088,0.922935	0.000109313	0.000338066
1	chr3:196588389:T:C	196588389	C,C	T,T	1,1	-inf,-inf	inf,inf	1.64347,0.0501334	0.000109109	0.000203557
1	chr3:196162643:C:T	196162643	NA,T	NA,C	NA,1	NA,-inf	NA,inf	NA,0.835665	0.000109076	0.000208668
1	chr3:196502013:T:A	196502013	NA,A	NA,T	NA,1	NA,inf	NA,inf	NA,0.831259	0.000108918	0.000216727
1	chr3:196243200:C:T	196243200	NA,T	NA,C	NA,1	NA,inf	NA,inf	NA,0.837883	0.0001089	0.000211388
1	chr3:195841023:AAAAAAAAAAAAAAAAG:A	195841023	NA,A	NA,AAAAAAAAAAAAAAAAG	NA,1	NA,-inf	NA,inf	NA,0.849822	0.000108831	0.00020803
1	chr3:196762879:T:C	196762879	NA,C	NA,T	NA,1	NA,-inf	NA,inf	NA,0.801456	0.000108755	0.000201086
1	chr3:196714435:G:A	196714435	NA,A	NA,G	NA,1	NA,-inf	NA,inf	NA,0.886724	0.000108544	0.000208351
1	chr3:196197272:A:G	196197272	G,NA	A,NA	1,NA	-inf,NA	inf,NA	0.891664,NA	0.000108519	0.000201856
1	chr3:196287920:T:C	196287920	NA,C	NA,T	NA,1	NA,-inf	NA,inf	NA,0.844446	0.000108496	0.000204017
1	chr3:195853135:T:C	195853135	NA,C	NA,T	NA,1	NA,inf	NA,inf	NA,0.824074	0.000108465	0.000209546
1	chr3:196266825:C:T	196266825	T,T	C,C	1,1	inf,inf	inf,inf	1.28781,0.687585	0.000108418	0.000203536
1	chr3:196166205:A:C	196166205	NA,C	NA,A	NA,1	NA,-inf	NA,inf	NA,0.843911	0.00010837	0.000202328
1	chr3:195859660:C:T	195859660	T,NA	C,NA	1,NA	inf,NA	inf,NA	0.846653,NA	0.000108359	0.00019955
1	chr3:196090062:C:T	196090062	NA,T	NA,C	NA,1	NA,inf	NA,inf	NA,0.830271	0.00010829	0.000207225
1	chr3:196873363:G:A	196873363	A,A	G,G	1,1	inf,inf	inf,inf	0.178226,1.61588	0.000108237	0.000194528
1	chr3:196918784:G:A	196918784	NA,A	NA,G	NA,1	NA,-inf	NA,inf	NA,0.861395	0.000108203	0.000208087
1	chr3:195907373:T:C	195907373	C,C	T,T	1,1	-inf,inf	inf,inf	1.7615,0.0792337	0.00010816	0.000232071
1	chr3:196742711:A:G	196742711	G,G	A,A	1,1	-inf,inf	inf,inf	1.00491,1.16169	0.000108125	0.000237989
1	chr3:196031562:G:C	196031562	NA,C	NA,G	NA,1	NA,inf	NA,inf	NA,0.846994	0.000108042	0.000210757
1	chr3:196433083:G:GAA	196433083	NA,GAA	NA,G	NA,1	NA,inf	NA,inf	NA,0.832373	0.000107812	0.00021074
1	chr3:196905193:G:A	196905193	NA,A	NA,G	NA,1	NA,-inf	NA,inf	NA,0.828196	0.000107754	0.000202551
1	chr3:196753036:A:G	196753036	NA,G	NA,A	NA,1	NA,-inf	NA,inf	NA,0.794769	0.000107557	0.000198882
1	chr3:196834132:A:G	196834132	NA,G	NA,A	NA,1	NA,inf	NA,inf	NA,0.842158	0.000107477	0.000209252
1	chr3:196148546:C:T	196148546	T,NA	C,NA	1,NA	-inf,NA	inf,NA	0.930601,NA	0.000107093	0.000205852
1	chr3:196840188:T:G	196840188	NA,G	NA,T	NA,1	NA,-inf	NA,inf	NA,0.804006	0.000107002	0.000196158
1	chr3:196476631:G:A	196476631	NA,A	NA,G	NA,1	NA,inf	NA,inf	NA,0.824121	0.000106993	0.00020673
1	chr3:195868642:C:T	195868642	T,NA	C,NA	1,NA	-inf,NA	inf,NA	0.970075,NA	0.000106973	0.000213087
1	chr3:196701299:T:C	196701299	NA,C	NA,T	NA,1	NA,-inf	NA,inf	NA,0.83267	0.000106836	0.000202133
1	chr3:196979221:C:T	196979221	T,T	C,C	1,1	-inf,-inf	inf,inf	1.54157,0.393573	0.00010683	0.000199681
1	chr3:196860875:G:T	196860875	NA,T	NA,G	NA,1	NA,-inf	NA,inf	NA,0.818283	0.000106822	0.000201126
1	chr3:196758654:T:G	196758654	G,G	T,T	1,1	-inf,inf	inf,inf	0.524826,1.57775	0.000106806	0.000240389
1	chr3:196670843:C:T	196670843	NA,T	NA,C	NA,1	NA,inf	NA,inf	NA,0.81727	0.000106785	0.000205454
1	chr3:197045702:C:T	197045702	NA,T	NA,C	NA,1	NA,-inf	NA,inf	NA,0.828624	0.00010655	0.000198756
1	chr3:196675915:G:C	196675915	NA,C	NA,G	NA,1	NA,-inf	NA,inf	NA,0.855223	0.000106505	0.000205072
1	chr3:196307522:C:T	196307522	NA,T	NA,C	NA,1	NA,inf	NA,inf	NA,0.818812	0.000106125	0.000204339
1	chr3:195947152:G:C	195947152	C,NA	G,NA	1,NA	inf,NA	inf,NA	0.995511,NA	0.00010599	0.000211755
1	chr3:195943123:C:T	195943123	NA,T	NA,C	NA,1	NA,inf	NA,inf	NA,0.834256	0.000105901	0.000204978
1	chr3:196567100:G:T	196567100	NA,T	NA,G	NA,1	NA,-inf	NA,inf	NA,0.821441	0.000105865	0.000201008
1	chr3:196753931:A:G	196753931	NA,G	NA,A	NA,1	NA,-inf	NA,inf	NA,0.784505	0.000105714	0.000195547
1	chr3:196026614:G:A	196026614	NA,A	NA,G	NA,1	NA,inf	NA,inf	NA,0.817764	0.000105655	0.000203326
1	chr3:196742667:C:A	196742667	A,NA	C,NA	1,NA	-inf,NA	inf,NA	1.00905,NA	0.00010551	0.000221029
1	chr3:196932158:G:A	196932158	NA,A	NA,G	NA,1	NA,-inf	NA,inf	NA,0.804635	0.000105487	0.00019714
1	chr3:196701158:C:G	196701158	NA,G	NA,C	NA,1	NA,-inf	NA,inf	NA,0.824354	0.000105216	0.00019917
1	chr3:197029300:C:T	197029300	T,T	C,C	1,1	inf,inf	inf,inf	1.1227,0.841543	0.000105205	0.000194709
1	chr3:196648121:C:T	196648121	T,T	C,C	1,1	-inf,-inf	inf,inf	0.783513,1.21022	0.00010516	0.000202787
1	chr3:196864783:T:C	196864783	NA,C	NA,T	NA,1	NA,-inf	NA,inf	NA,0.808276	0.000105013	0.000197899
1	chr3:197198942:G:A	197198942	NA,A	NA,G	NA,1	NA,inf	NA,inf	NA,0.817631	0.000105001	0.000206375
1	chr3:196935292:C:T	196935292	NA,T	NA,C	NA,1	NA,inf	NA,inf	NA,0.809028	0.000104892	0.000205448
1	chr3:196173071:TATAGTTATGTATACTCTATTTCCTCCTGTATTTGGAACACACACAGGTGTGTACCTCTCTCCAGCCATCTATAATTTAGATCAGTTCAAC:T	196173071	NA,T	NA,TATAGTTATGTATACTCTATTTCCTCCTGTATTTGGAACACACACAGGTGTGTACCTCTCTCCAGCCATCTATAATTTAGATCAGTTCAAC	NA,1	NA,-inf	NA,inf	NA,0.811207	0.000104349	0.000199387
1	chr3:195965478:T:A	195965478	A,NA	T,NA	1,NA	inf,NA	inf,NA	0.979915,NA	0.000104339	0.000207678
1	chr3:196212921:G:A	196212921	A,NA	G,NA	1,NA	inf,NA	inf,NA	0.921832,NA	0.000104225	0.000203455
1	chr3:196624274:AT:A	196624274	NA,A	NA,AT	NA,1	NA,-inf	NA,inf	NA,0.810588	0.000104001	0.000196694
1	chr3:197018191:A:G	197018191	NA,G	NA,A	NA,1	NA,-inf	NA,inf	NA,0.807428	0.000103868	0.000194091
1	chr3:197051383:T:C	197051383	NA,C	NA,T	NA,1	NA,-inf	NA,inf	NA,0.812959	0.000103847	0.00019377
1	chr3:196821099:C:A	196821099	NA,A	NA,C	NA,1	NA,-inf	NA,inf	NA,0.82105	0.000103817	0.000196813
1	chr3:196842533:C:A	196842533	NA,A	NA,C	NA,1	NA,-inf	NA,inf	NA,0.800526	0.000103801	0.000194279
1	chr3:196112842:G:A	196112842	NA,A	NA,G	NA,1	NA,-inf	NA,inf	NA,0.800805	0.00010379	0.000195119
1	chr3:196589375:T:C	196589375	NA,C	NA,T	NA,1	NA,-inf	NA,inf	NA,0.809602	0.000103694	0.000194376
1	chr3:195852610:C:G	195852610	NA,G	NA,C	NA,1	NA,inf	NA,inf	NA,0.796543	0.000103664	0.000200206
1	chr3:195851426:C:G	195851426	NA,G	NA,C	NA,1	NA,inf	NA,inf	NA,0.796462	0.000103651	0.00020018
1	chr3:196097340:T:C	196097340	C,C	T,T	1,1	inf,inf	inf,inf	0.709779,1.25097	0.000103581	0.00019312
1	chr3:195904184:G:T	195904184	T,T	G,G	1,1	-inf,inf	inf,inf	1.73348,0.0907556	0.000103108	0.000221119
1	chr3:196274508:TG:T	196274508	T,T	TG,TG	1,1	inf,inf	inf,inf	1.28237,0.662053	0.000103028	0.000193348
1	chr3:196858432:T:A	196858432	NA,A	NA,T	NA,1	NA,-inf	NA,inf	NA,0.796281	0.000102988	0.000194105
1	chr3:196163884:G:A	196163884	A,NA	G,NA	1,NA	inf,NA	inf,NA	0.917425,NA	0.000102968	0.000201183
1	chr3:197071087:T:C	197071087	NA,C	NA,T	NA,1	NA,-inf	NA,inf	NA,0.806356	0.000102724	0.000191699
1	chr3:196493839:TTC:T	196493839	NA,T	NA,TTC	NA,1	NA,-inf	NA,inf	NA,0.80339	0.000102485	0.000194351
1	chr3:196653759:A:G	196653759	NA,G	NA,A	NA,1	NA,-inf	NA,inf	NA,0.811494	0.000102469	0.000195712
1	chr3:196918657:C:T	196918657	NA,T	NA,C	NA,1	NA,-inf	NA,inf	NA,0.805118	0.000102384	0.000195105
1	chr3:195937872:TCA:T	195937872	NA,T	NA,TCA	NA,1	NA,-inf	NA,inf	NA,0.808569	0.000102319	0.000193876
1	chr3:196474163:T:A	196474163	A,NA	T,NA	1,NA	-inf,NA	inf,NA	0.871851,NA	0.000102254	0.000194097
1	chr3:196816120:T:C	196816120	NA,C	NA,T	NA,1	NA,inf	NA,inf	NA,0.813218	0.000102236	0.000201002
1	chr3:196837545:G:A	196837545	NA,A	NA,G	NA,1	NA,-inf	NA,inf	NA,0.777039	0.000102196	0.000187395
1	chr3:196147648:TCAGGA:T	196147648	NA,T	NA,TCAGGA	NA,1	NA,inf	NA,inf	NA,0.798342	0.000102125	0.000198587
1	chr3:197081057:A:C	197081057	C,NA	A,NA	1,NA	-inf,NA	inf,NA	0.884192,NA	0.000101702	0.000197093
1	chr3:196465542:C:T	196465542	NA,T	NA,C	NA,1	NA,inf	NA,inf	NA,0.79143	0.000101539	0.000198098
1	chr3:196472563:C:T	196472563	NA,T	NA,C	NA,1	NA,inf	NA,inf	NA,0.790343	0.000101247	0.000195542
1	chr3:196604215:G:A	196604215	NA,A	NA,G	NA,1	NA,-inf	NA,inf	NA,0.790419	0.000101173	0.000188926
1	chr3:195967416:G:A	195967416	NA,A	NA,G	NA,1	NA,inf	NA,inf	NA,0.78668	0.000101036	0.000194444
1	chr3:197248404:G:A	197248404	NA,A	NA,G	NA,1	NA,-inf	NA,inf	NA,0.805655	0.000101033	0.000188768
1	chr3:196304950:C:T	196304950	T,NA	C,NA	1,NA	inf,NA	inf,NA	0.934082,NA	0.000100942	0.000196709
1	chr3:196751507:C:T	196751507	T,T	C,C	1,1	inf,-inf	inf,inf	2.68805,0.27438	0.000100913	0.000897093
1	chr3:196472963:G:A	196472963	NA,A	NA,G	NA,1	NA,inf	NA,inf	NA,0.788253	0.000100902	0.000194875
1	chr3:196771581:A:G	196771581	NA,G	NA,A	NA,1	NA,inf	NA,inf	NA,0.809821	0.000100775	0.000198872
1	chr3:196859866:A:G	196859866	NA,G	NA,A	NA,1	NA,-inf	NA,inf	NA,0.787968	0.000100772	0.000190377
1	chr3:196475643:C:T	196475643	NA,T	NA,C	NA,1	NA,-inf	NA,inf	NA,0.794215	0.000100705	0.000190579
1	chr3:195905949:A:C	195905949	C,C	A,A	1,1	-inf,inf	inf,inf	1.72359,0.0886472	0.000100645	0.000217209
1	chr3:196497758:A:G	196497758	NA,G	NA,A	NA,1	NA,-inf	NA,inf	NA,0.783872	0.000100537	0.000190884
1	chr3:196843567:G:A	196843567	NA,A	NA,G	NA,1	NA,-inf	NA,inf	NA,0.806425	0.000100516	0.000192334
1	chr3:196305066:T:G	196305066	NA,G	NA,T	NA,1	NA,inf	NA,inf	NA,0.790139	0.000100491	0.000194906
1	chr3:196599353:G:A	196599353	NA,A	NA,G	NA,1	NA,-inf	NA,inf	NA,0.7947	0.000100436	0.000187825
1	chr3:196770685:C:G	196770685	G,G	C,C	1,1	inf,-inf	inf,inf	2.7248,0.233499	0.000100431	0.000859288
1	chr3:196437582:A:C	196437582	C,NA	A,NA	1,NA	-inf,NA	inf,NA	0.849329,NA	0.000100334	0.00018908
1	chr3:196120129:TTG:T	196120129	NA,T	NA,TTG	NA,1	NA,inf	NA,inf	NA,0.783854	0.000100331	0.000193121
1	chr3:197062073:ACTTACTTACTCACATACAGAT:A	197062073	NA,A	NA,ACTTACTTACTCACATACAGAT	NA,1	NA,-inf	NA,inf	NA,0.791377	0.00010026	0.000187161
1	chr3:196815212:T:G	196815212	G,G	T,T	1,1	-inf,-inf	inf,inf	1.63152,0.622531	0.000100225	0.000264475
1	chr3:197227825:T:C	197227825	C,NA	T,NA	1,NA	-inf,NA	inf,NA	0.883409,NA	0.000100203	0.000198989
1	chr3:195894633:C:T	195894633	T,T	C,C	1,1	-inf,-inf	inf,inf	1.71447,0.114497	0.000100114	0.000213124
1	chr3:196494344:C:T	196494344	NA,T	NA,C	NA,1	NA,inf	NA,inf	NA,0.782933	0.000100094	0.000193234
1	chr3:196266611:C:T	196266611	T,T	C,C	1,1	-inf,-inf	inf,inf	1.10355,0.859601	0.000100015	0.000192619
1	chr3:196225137:C:A	196225137	NA,A	NA,C	NA,1	NA,-inf	NA,inf	NA,0.782278	0.000100002	0.000187373
1	chr3:196923853:C:T	196923853	NA,T	NA,C	NA,1	NA,inf	NA,inf	NA,0.776248	9.9939e-05	0.000193468
1	chr3:196022466:G:A	196022466	NA,A	NA,G	NA,1	NA,-inf	NA,inf	NA,0.788071	9.97908e-05	0.000191861
1	chr3:195915531:G:T	195915531	NA,T	NA,G	NA,1	NA,inf	NA,inf	NA,0.777595	9.97453e-05	0.000192055
1	chr3:195902911:G:A	195902911	A,A	G,G	1,1	-inf,-inf	inf,inf	1.72989,0.0210789	9.96251e-05	0.000213276
1	chr3:196634017:G:A	196634017	NA,A	NA,G	NA,1	NA,-inf	NA,inf	NA,0.797538	9.95552e-05	0.000191397
1	chr3:196238664:G:A	196238664	NA,A	NA,G	NA,1	NA,inf	NA,inf	NA,0.781422	9.94349e-05	0.000190759
1	chr3:196995034:C:T	196995034	NA,T	NA,C	NA,1	NA,-inf	NA,inf	NA,0.785935	9.94228e-05	0.000186291
1	chr3:196168076:T:C	196168076	NA,C	NA,T	NA,1	NA,-inf	NA,inf	NA,0.790596	9.94118e-05	0.00018589
1	chr3:197200543:A:G	197200543	NA,G	NA,A	NA,1	NA,inf	NA,inf	NA,0.783391	9.93134e-05	0.000195052
1	chr3:196141875:T:C	196141875	NA,C	NA,T	NA,1	NA,inf	NA,inf	NA,0.772944	9.92684e-05	0.000192344
1	chr3:195997628:G:A	195997628	NA,A	NA,G	NA,1	NA,inf	NA,inf	NA,0.776274	9.9233e-05	0.000189519
1	chr3:196533641:C:G	196533641	G,G	C,C	1,1	inf,-inf	inf,inf	0.604786,1.27163	9.89906e-05	0.000172853
1	chr3:196173510:G:A	196173510	A,A	G,G	1,1	inf,inf	inf,inf	0.226195,1.55871	9.88436e-05	0.000183289
1	chr3:196632265:GA:G	196632265	G,G	GA,GA	1,1	inf,inf	inf,inf	1.37914,0.48827	9.88225e-05	0.00019035
1	chr3:195862899:A:G	195862899	G,G	A,A	1,1	inf,-inf	inf,inf	1.94757,0.0503056	9.87915e-05	0.000245366
1	chr3:196904448:A:G	196904448	NA,G	NA,A	NA,1	NA,-inf	NA,inf	NA,0.803759	9.86599e-05	0.000189645
1	chr3:195901268:C:T	195901268	NA,T	NA,C	NA,1	NA,inf	NA,inf	NA,0.807952	9.86439e-05	0.000197175
1	chr3:196851119:C:T	196851119	NA,T	NA,C	NA,1	NA,-inf	NA,inf	NA,0.775192	9.8564e-05	0.000188121
1	chr3:196696083:T:G	196696083	NA,G	NA,T	NA,1	NA,-inf	NA,inf	NA,0.782819	9.8339e-05	0.000185982
1	chr3:196763772:A:G	196763772	G,G	A,A	1,1	inf,-inf	inf,inf	2.6079,0.375733	9.83076e-05	0.000857297
1	chr3:196115264:A:G	196115264	NA,G	NA,A	NA,1	NA,-inf	NA,inf	NA,0.782088	9.8124e-05	0.000185718
1	chr3:197089778:A:G	197089778	G,NA	A,NA	1,NA	inf,NA	inf,NA	0.84136,NA	9.81136e-05	0.000189905
1	chr3:196829253:G:A	196829253	NA,A	NA,G	NA,1	NA,-inf	NA,inf	NA,0.766934	9.78787e-05	0.000184935
1	chr3:196305532:G:A	196305532	A,A	G,G	1,1	inf,inf	inf,inf	0.0861454,1.61342	9.77453e-05	0.000178173
1	chr3:196111521:T:C	196111521	C,C	T,T	1,1	-inf,inf	inf,inf	1.21932,0.659865	9.77359e-05	0.0001721
1	chr3:196859913:C:T	196859913	T,NA	C,NA	1,NA	inf,NA	inf,NA	0.824254,NA	9.7671e-05	0.000181964
1	chr3:196151165:G:A	196151165	A,A	G,G	1,1	inf,-inf	inf,inf	1.66595,0.0041275	9.75465e-05	0.000184359
1	chr3:197073847:T:C	197073847	NA,C	NA,T	NA,1	NA,-inf	NA,inf	NA,0.774214	9.75244e-05	0.000182114
1	chr3:196715735:A:AGTGCAGTG	196715735	NA,AGTGCAGTG	NA,A	NA,1	NA,-inf	NA,inf	NA,0.742498	9.7479e-05	0.00018144
1	chr3:196556286:G:A	196556286	NA,A	NA,G	NA,1	NA,-inf	NA,inf	NA,0.764081	9.74609e-05	0.000182352
1	chr3:196208595:T:G	196208595	G,G	T,T	1,1	inf,-inf	inf,inf	0.0434179,1.63173	9.74511e-05	0.000189006
1	chr3:196493193:C:T	196493193	NA,T	NA,C	NA,1	NA,inf	NA,inf	NA,0.766461	9.74491e-05	0.000188117
1	chr3:196309578:T:C	196309578	NA,C	NA,T	NA,1	NA,inf	NA,inf	NA,0.769707	9.72274e-05	0.000188557
1	chr3:196089324:C:T	196089324	T,T	C,C	1,1	inf,inf	inf,inf	0.989647,0.840317	9.70797e-05	0.000170974
1	chr3:196857246:C:G	196857246	NA,G	NA,C	NA,1	NA,-inf	NA,inf	NA,0.759308	9.70032e-05	0.000182877
1	chr3:195950299:G:A	195950299	NA,A	NA,G	NA,1	NA,-inf	NA,inf	NA,0.771444	9.69722e-05	0.000182622
1	chr3:195903662:T:A	195903662	A,A	T,T	1,1	-inf,inf	inf,inf	1.69166,0.124244	9.6884e-05	0.000209413
1	chr3:196540747:A:G	196540747	NA,G	NA,A	NA,1	NA,-inf	NA,inf	NA,0.763497	9.68399e-05	0.000181631
1	chr3:196849723:C:T	196849723	NA,T	NA,C	NA,1	NA,-inf	NA,inf	NA,0.76324	9.67936e-05	0.000183138
1	chr3:196167938:G:C	196167938	NA,C	NA,G	NA,1	NA,-inf	NA,inf	NA,0.774073	9.67927e-05	0.000181018
1	chr3:196835457:G:C	196835457	NA,C	NA,G	NA,1	NA,-inf	NA,inf	NA,0.736817	9.67406e-05	0.000176997
1	chr3:196605601:A:G	196605601	NA,G	NA,A	NA,1	NA,-inf	NA,inf	NA,0.764712	9.66447e-05	0.000181261
1	chr3:196007090:G:A	196007090	NA,A	NA,G	NA,1	NA,inf	NA,inf	NA,0.77785	9.66246e-05	0.000188428
1	chr3:196835392:A:G	196835392	NA,G	NA,A	NA,1	NA,-inf	NA,inf	NA,0.74211	9.65272e-05	0.000177225
1	chr3:196223689:A:G	196223689	NA,G	NA,A	NA,1	NA,inf	NA,inf	NA,0.757914	9.65094e-05	0.000187633
1	chr3:196874833:C:T	196874833	NA,T	NA,C	NA,1	NA,inf	NA,inf	NA,0.768777	9.63648e-05	0.00018759
1	chr3:196548309:C:T	196548309	NA,T	NA,C	NA,1	NA,-inf	NA,inf	NA,0.759765	9.62172e-05	0.000180136
1	chr3:197052573:G:C	197052573	NA,C	NA,G	NA,1	NA,-inf	NA,inf	NA,0.764526	9.60291e-05	0.000179369
1	chr3:197246124:C:T	197246124	NA,T	NA,C	NA,1	NA,-inf	NA,inf	NA,0.772922	9.59918e-05	0.000179435
1	chr3:196386139:G:A	196386139	A,NA	G,NA	1,NA	-inf,NA	inf,NA	0.853858,NA	9.5761e-05	0.000184069
1	chr3:196667523:C:A	196667523	A,A	C,C	1,1	-inf,-inf	inf,inf	1.38491,0.567106	9.56682e-05	0.000198689
1	chr3:195906567:G:A	195906567	A,A	G,G	1,1	-inf,inf	inf,inf	1.68609,0.112296	9.55001e-05	0.000205023
1	chr3:196806101:C:T	196806101	NA,T	NA,C	NA,1	NA,inf	NA,inf	NA,0.76411	9.54503e-05	0.000181938
1	chr3:197243913:T:G	197243913	NA,G	NA,T	NA,1	NA,-inf	NA,inf	NA,0.760328	9.54197e-05	0.000178439
1	chr3:196630966:T:C	196630966	NA,C	NA,T	NA,1	NA,inf	NA,inf	NA,0.754752	9.53998e-05	0.000184528
1	chr3:197031704:G:A	197031704	NA,A	NA,G	NA,1	NA,inf	NA,inf	NA,0.750677	9.53235e-05	0.00018483
1	chr3:197151123:A:G	197151123	NA,G	NA,A	NA,1	NA,-inf	NA,inf	NA,0.759531	9.52928e-05	0.000178024
1	chr3:197162638:G:A	197162638	NA,A	NA,G	NA,1	NA,-inf	NA,inf	NA,0.759498	9.52887e-05	0.000178015
1	chr3:197064227:CTT:C	197064227	NA,C	NA,CTT	NA,1	NA,inf	NA,inf	NA,0.746699	9.51541e-05	0.000183978
1	chr3:195892383:A:G	195892383	G,G	A,A	1,1	-inf,-inf	inf,inf	1.9223,0.100349	9.51125e-05	0.000236329
1	chr3:196770346:A:G	196770346	G,G	A,A	1,1	inf,inf	inf,inf	1.20398,1.25066	9.50512e-05	0.000296512
1	chr3:196629233:C:T	196629233	NA,T	NA,C	NA,1	NA,inf	NA,inf	NA,0.757751	9.49499e-05	0.000183752
1	chr3:197097650:G:A	197097650	A,A	G,G	1,1	inf,-inf	inf,inf	0.575592,1.34273	9.46771e-05	0.000162013
1	chr3:196043761:A:G	196043761	NA,G	NA,A	NA,1	NA,inf	NA,inf	NA,0.74858	9.4586e-05	0.000181969
1	chr3:196167956:A:T	196167956	NA,T	NA,A	NA,1	NA,-inf	NA,inf	NA,0.759343	9.45471e-05	0.000176893
1	chr3:195895682:C:T	195895682	T,T	C,C	1,1	-inf,-inf	inf,inf	1.7361,0.0696162	9.44591e-05	0.000203274
1	chr3:196116730:T:C	196116730	NA,C	NA,T	NA,1	NA,-inf	NA,inf	NA,0.757284	9.42902e-05	0.000178522
1	chr3:196077473:T:C	196077473	C,NA	T,NA	1,NA	-inf,NA	inf,NA	0.815986,NA	9.42596e-05	0.000172947
1	chr3:196835165:G:A	196835165	NA,A	NA,G	NA,1	NA,-inf	NA,inf	NA,0.730919	9.42533e-05	0.000174125
1	chr3:196542847:T:C	196542847	C,NA	T,NA	1,NA	-inf,NA	inf,NA	0.80485,NA	9.42408e-05	0.000176698
1	chr3:195940348:C:T	195940348	NA,T	NA,C	NA,1	NA,inf	NA,inf	NA,0.742008	9.42218e-05	0.000181259
1	chr3:197138319:C:T	197138319	NA,T	NA,C	NA,1	NA,-inf	NA,inf	NA,0.752359	9.42119e-05	0.000176211
1	chr3:195850327:C:T	195850327	T,T	C,C	1,1	-inf,inf	inf,inf	1.67636,0.131071	9.42076e-05	0.000195475
1	chr3:195850105:T:G	195850105	G,G	T,T	1,1	-inf,inf	inf,inf	1.46757,0.470154	9.41803e-05	0.000196411
1	chr3:197198227:C:T	197198227	NA,T	NA,C	NA,1	NA,-inf	NA,inf	NA,0.751773	9.41614e-05	0.000176101
1	chr3:196100949:A:C	196100949	C,NA	A,NA	1,NA	-inf,NA	inf,NA	0.777703,NA	9.40494e-05	0.000172801
1	chr3:196583246:G:A	196583246	A,A	G,G	1,1	-inf,inf	inf,inf	1.25831,0.575986	9.39806e-05	0.000176927
1	chr3:196699735:T:G	196699735	G,G	T,T	1,1	inf,inf	inf,inf	0.711823,1.51042	9.39697e-05	0.000230838
1	chr3:196846421:C:T	196846421	T,T	C,C	1,1	-inf,inf	inf,inf	0.448729,1.42204	9.39663e-05	0.000175795
1	chr3:196307739:G:A	196307739	NA,A	NA,G	NA,1	NA,-inf	NA,inf	NA,0.752739	9.39277e-05	0.000177038
1	chr3:197166676:G:A	197166676	NA,A	NA,G	NA,1	NA,-inf	NA,inf	NA,0.749652	9.38065e-05	0.000175462
1	chr3:196665937:A:C	196665937	NA,C	NA,A	NA,1	NA,-inf	NA,inf	NA,0.731478	9.38064e-05	0.000176979
1	chr3:197101509:G:A	197101509	NA,A	NA,G	NA,1	NA,inf	NA,inf	NA,0.741613	9.37667e-05	0.000180561
1	chr3:196839950:T:C	196839950	NA,C	NA,T	NA,1	NA,-inf	NA,inf	NA,0.727161	9.37256e-05	0.000173319
1	chr3:196964281:C:T	196964281	T,NA	C,NA	1,NA	-inf,NA	inf,NA	0.840661,NA	9.35862e-05	0.000181794
1	chr3:196232011:C:T	196232011	T,T	C,C	1,1	inf,inf	inf,inf	1.17494,0.739647	9.35852e-05	0.00017613
1	chr3:197266919:C:T	197266919	NA,T	NA,C	NA,1	NA,-inf	NA,inf	NA,0.749269	9.35838e-05	0.000175094
1	chr3:196116385:T:C	196116385	NA,C	NA,T	NA,1	NA,-inf	NA,inf	NA,0.759982	9.35338e-05	0.000176464
1	chr3:196650211:G:C	196650211	C,C	G,G	1,1	-inf,-inf	inf,inf	0.77399,1.15086	9.34635e-05	0.000180949
1	chr3:196764442:G:A	196764442	NA,A	NA,G	NA,1	NA,-inf	NA,inf	NA,0.759132	9.34316e-05	0.000178682
1	chr3:197027104:G:A	197027104	NA,A	NA,G	NA,1	NA,-inf	NA,inf	NA,0.75193	9.34099e-05	0.000175648
1	chr3:196517375:GA:G	196517375	NA,G	NA,GA	NA,1	NA,-inf	NA,inf	NA,0.73719	9.33787e-05	0.000178696
1	chr3:196383020:G:A	196383020	A,NA	G,NA	1,NA	-inf,NA	inf,NA	0.838265,NA	9.33517e-05	0.000179347
1	chr3:197214524:G:C	197214524	NA,C	NA,G	NA,1	NA,-inf	NA,inf	NA,0.746456	9.33433e-05	0.000174608
1	chr3:196884614:CAT:C	196884614	NA,C	NA,CAT	NA,1	NA,-inf	NA,inf	NA,0.728308	9.32791e-05	0.000174904
1	chr3:197256324:G:A	197256324	NA,A	NA,G	NA,1	NA,-inf	NA,inf	NA,0.745759	9.32261e-05	0.000174395
1	chr3:196910177:G:A	196910177	NA,A	NA,G	NA,1	NA,inf	NA,inf	NA,0.743734	9.31639e-05	0.000176865
1	chr3:196207382:C:T	196207382	T,NA	C,NA	1,NA	inf,NA	inf,NA	0.863235,NA	9.29719e-05	0.000182176
1	chr3:197231853:C:T	197231853	NA,T	NA,C	NA,1	NA,-inf	NA,inf	NA,0.743932	9.29554e-05	0.000173896
1	chr3:196185097:C:T	196185097	T,NA	C,NA	1,NA	-inf,NA	inf,NA	0.844416,NA	9.2935e-05	0.000178503
1	chr3:196110552:A:G	196110552	G,G	A,A	1,1	-inf,-inf	inf,inf	1.03904,0.789334	9.29074e-05	0.000170087
1	chr3:197098527:A:G	197098527	G,G	A,A	1,1	inf,-inf	inf,inf	0.581504,1.32703	9.28108e-05	0.00015887
1	chr3:197251562:G:A	197251562	NA,A	NA,G	NA,1	NA,-inf	NA,inf	NA,0.742648	9.27666e-05	0.000173546
1	chr3:196109472:A:T	196109472	T,NA	A,NA	1,NA	-inf,NA	inf,NA	0.772805,NA	9.26599e-05	0.000170697
1	chr3:196167584:C:A	196167584	NA,A	NA,C	NA,1	NA,-inf	NA,inf	NA,0.746585	9.26184e-05	0.000173294
1	chr3:196966800:C:G	196966800	NA,G	NA,C	NA,1	NA,-inf	NA,inf	NA,0.723157	9.25779e-05	0.000173855
1	chr3:196770702:A:C	196770702	C,NA	A,NA	1,NA	inf,NA	inf,NA	1.07203,NA	9.25634e-05	0.000217833
1	chr3:196466772:G:A	196466772	NA,A	NA,G	NA,1	NA,-inf	NA,inf	NA,0.732106	9.25256e-05	0.000174842
1	chr3:196594331:G:C	196594331	NA,C	NA,G	NA,1	NA,inf	NA,inf	NA,0.725969	9.24781e-05	0.000179038
1	chr3:196302789:G:A	196302789	A,NA	G,NA	1,NA	inf,NA	inf,NA	0.777844,NA	9.23806e-05	0.000173039
1	chr3:196767827:AC:A	196767827	A,A	AC,AC	1,1	-inf,inf	inf,inf	0.2996,1.6442	9.23507e-05	0.000201184
1	chr3:197053949:A:G	197053949	G,NA	A,NA	1,NA	inf,NA	inf,NA	0.805214,NA	9.23389e-05	0.000178517
1	chr3:197012069:C:T	197012069	T,NA	C,NA	1,NA	-inf,NA	inf,NA	0.842896,NA	9.20833e-05	0.000154536
1	chr3:196533727:C:T	196533727	NA,T	NA,C	NA,1	NA,-inf	NA,inf	NA,0.733415	9.2068e-05	0.000171022
1	chr3:196771189:G:A	196771189	A,NA	G,NA	1,NA	-inf,NA	inf,NA	0.990702,NA	9.2065e-05	0.000195453
1	chr3:196218964:G:A	196218964	A,NA	G,NA	1,NA	inf,NA	inf,NA	0.886957,NA	9.20556e-05	0.000179654
1	chr3:196168057:C:T	196168057	NA,T	NA,C	NA,1	NA,-inf	NA,inf	NA,0.741924	9.19712e-05	0.00017214
1	chr3:195951718:A:G	195951718	NA,G	NA,A	NA,1	NA,inf	NA,inf	NA,0.72656	9.18829e-05	0.000176824
1	chr3:195914675:A:G	195914675	NA,G	NA,A	NA,1	NA,inf	NA,inf	NA,0.725306	9.18661e-05	0.00017624
1	chr3:196358142:C:T	196358142	NA,T	NA,C	NA,1	NA,-inf	NA,inf	NA,0.733334	9.17839e-05	0.000173507
1	chr3:196195325:A:G	196195325	NA,G	NA,A	NA,1	NA,-inf	NA,inf	NA,0.733046	9.17714e-05	0.000176337
1	chr3:196167628:T:C	196167628	NA,C	NA,T	NA,1	NA,-inf	NA,inf	NA,0.740494	9.17307e-05	0.000171622
1	chr3:196167532:A:G	196167532	NA,G	NA,A	NA,1	NA,-inf	NA,inf	NA,0.740076	9.16783e-05	0.000171521
1	chr3:196495789:T:C	196495789	C,NA	T,NA	1,NA	inf,NA	inf,NA	0.818586,NA	9.16039e-05	0.000177034
1	chr3:197177019:T:C	197177019	NA,C	NA,T	NA,1	NA,-inf	NA,inf	NA,0.734437	9.15638e-05	0.000171323
1	chr3:197181970:C:T	197181970	NA,T	NA,C	NA,1	NA,-inf	NA,inf	NA,0.734158	9.15313e-05	0.00017109
1	chr3:197173689:G:A	197173689	NA,A	NA,G	NA,1	NA,-inf	NA,inf	NA,0.734158	9.15313e-05	0.00017109
1	chr3:196671995:C:T	196671995	NA,T	NA,C	NA,1	NA,-inf	NA,inf	NA,0.715721	9.14954e-05	0.000172579
1	chr3:195904591:A:T	195904591	T,T	A,A	1,1	-inf,inf	inf,inf	1.65818,0.129287	9.14389e-05	0.00019729
1	chr3:197240020:T:C	197240020	NA,C	NA,T	NA,1	NA,-inf	NA,inf	NA,0.73327	9.13915e-05	0.000171006
1	chr3:197166391:G:A	197166391	NA,A	NA,G	NA,1	NA,-inf	NA,inf	NA,0.730773	9.10452e-05	0.000170354
1	chr3:196619116:G:A	196619116	A,A	G,G	1,1	inf,inf	inf,inf	1.53894,0.112792	9.10133e-05	0.000174172
1	chr3:196958648:AAAAC:A	196958648	NA,A	NA,AAAAC	NA,1	NA,inf	NA,inf	NA,0.725534	9.09316e-05	0.000174247
1	chr3:196840734:G:A	196840734	NA,A	NA,G	NA,1	NA,-inf	NA,inf	NA,0.705002	9.09002e-05	0.00016732
1	chr3:196512320:T:C	196512320	NA,C	NA,T	NA,1	NA,-inf	NA,inf	NA,0.722071	9.0808e-05	0.00017022
1	chr3:197207390:C:T	197207390	NA,T	NA,C	NA,1	NA,inf	NA,inf	NA,0.724822	9.07375e-05	0.000177153
1	chr3:196150687:T:C	196150687	C,C	T,T	1,1	inf,inf	inf,inf	1.62726,0.0040122	9.07078e-05	0.00017152
1	chr3:196598989:C:T	196598989	NA,T	NA,C	NA,1	NA,inf	NA,inf	NA,0.718449	9.0671e-05	0.000174083
1	chr3:196838568:G:T	196838568	NA,T	NA,G	NA,1	NA,-inf	NA,inf	NA,0.70339	9.06599e-05	0.000166897
1	chr3:196300733:A:AT	196300733	NA,AT	NA,A	NA,1	NA,inf	NA,inf	NA,0.72241	9.0634e-05	0.000175418
1	chr3:196781902:G:A	196781902	NA,A	NA,G	NA,1	NA,inf	NA,inf	NA,0.74772	9.06102e-05	0.000179822
1	chr3:196474247:C:T	196474247	NA,T	NA,C	NA,1	NA,inf	NA,inf	NA,0.719572	9.05155e-05	0.000176234
1	chr3:197040775:G:A	197040775	NA,A	NA,G	NA,1	NA,inf	NA,inf	NA,0.721227	9.04672e-05	0.000175844
1	chr3:196740204:T:A	196740204	A,NA	T,NA	1,NA	-inf,NA	inf,NA	0.978773,NA	9.04511e-05	0.000191783
1	chr3:196471338:G:A	196471338	NA,A	NA,G	NA,1	NA,inf	NA,inf	NA,0.717369	9.03634e-05	0.000172859
1	chr3:195898670:G:A	195898670	NA,A	NA,G	NA,1	NA,inf	NA,inf	NA,0.751546	9.02849e-05	0.000180165
1	chr3:196738765:G:C	196738765	NA,C	NA,G	NA,1	NA,inf	NA,inf	NA,0.729816	9.02299e-05	0.000175036
1	chr3:195906925:T:C	195906925	NA,C	NA,T	NA,1	NA,inf	NA,inf	NA,0.750717	9.01764e-05	0.000179843
1	chr3:196680083:A:G	196680083	NA,G	NA,A	NA,1	NA,inf	NA,inf	NA,0.729438	9.01615e-05	0.000174699
1	chr3:197012667:C:T	197012667	T,T	C,C	1,1	inf,inf	inf,inf	1.56874,0.291111	9.01589e-05	0.000171958
1	chr3:196705261:G:A	196705261	NA,A	NA,G	NA,1	NA,-inf	NA,inf	NA,0.752705	9.01247e-05	0.000173112
1	chr3:196624039:G:A	196624039	A,A	G,G	1,1	inf,inf	inf,inf	1.52241,0.14348	9.01012e-05	0.000172142
1	chr3:196646540:T:C	196646540	NA,C	NA,T	NA,1	NA,inf	NA,inf	NA,0.707503	9.00322e-05	0.000173577
1	chr3:197272501:T:C	197272501	NA,C	NA,T	NA,1	NA,inf	NA,inf	NA,0.719109	8.9994e-05	0.000175447
1	chr3:196662231:G:A	196662231	NA,A	NA,G	NA,1	NA,-inf	NA,inf	NA,0.704649	8.98332e-05	0.000169614
1	chr3:197192354:A:G	197192354	NA,G	NA,A	NA,1	NA,-inf	NA,inf	NA,0.721797	8.97634e-05	0.000167996
1	chr3:196624168:C:T	196624168	NA,T	NA,C	NA,1	NA,inf	NA,inf	NA,0.716223	8.973e-05	0.000173501
1	chr3:196208202:G:A	196208202	A,A	G,G	1,1	inf,-inf	inf,inf	0.0303268,1.59146	8.96639e-05	0.000173314
1	chr3:196576173:G:A	196576173	A,A	G,G	1,1	inf,inf	inf,inf	0.483901,1.32374	8.96617e-05	0.000159829
1	chr3:197267185:C:G	197267185	NA,G	NA,C	NA,1	NA,inf	NA,inf	NA,0.716416	8.96128e-05	0.000174694
1	chr3:195998084:G:A	195998084	NA,A	NA,G	NA,1	NA,inf	NA,inf	NA,0.711738	8.95829e-05	0.000170877
1	chr3:195915373:G:A	195915373	A,NA	G,NA	1,NA	inf,NA	inf,NA	0.843389,NA	8.94818e-05	0.000176909
1	chr3:195924478:C:A	195924478	NA,A	NA,C	NA,1	NA,inf	NA,inf	NA,0.729137	8.94219e-05	0.000172854
1	chr3:196265950:A:G	196265950	G,G	A,A	1,1	inf,inf	inf,inf	1.52349,0.267327	8.93003e-05	0.00017284
1	chr3:196687790:T:G	196687790	NA,G	NA,T	NA,1	NA,-inf	NA,inf	NA,0.757554	8.92032e-05	0.000170638
1	chr3:195929842:G:C	195929842	NA,C	NA,G	NA,1	NA,inf	NA,inf	NA,0.727158	8.91994e-05	0.000172823
1	chr3:196844992:A:C	196844992	NA,C	NA,A	NA,1	NA,-inf	NA,inf	NA,0.716064	8.91575e-05	0.000169405
1	chr3:197207432:C:T	197207432	NA,T	NA,C	NA,1	NA,inf	NA,inf	NA,0.713661	8.91521e-05	0.000174022
1	chr3:196808291:G:A	196808291	NA,A	NA,G	NA,1	NA,inf	NA,inf	NA,0.705159	8.91343e-05	0.000171791
1	chr3:196945802:A:G	196945802	NA,G	NA,A	NA,1	NA,inf	NA,inf	NA,0.704266	8.90022e-05	0.000173226
1	chr3:196539312:G:A	196539312	NA,A	NA,G	NA,1	NA,-inf	NA,inf	NA,0.711518	8.89452e-05	0.000165179
1	chr3:196047636:C:T	196047636	NA,T	NA,C	NA,1	NA,-inf	NA,inf	NA,0.71184	8.86673e-05	0.000172959
1	chr3:196294288:G:A	196294288	NA,A	NA,G	NA,1	NA,-inf	NA,inf	NA,0.718504	8.86056e-05	0.000166825
1	chr3:196597594:T:G	196597594	G,G	T,T	1,1	-inf,inf	inf,inf	1.37935,0.413844	8.85445e-05	0.000169448
1	chr3:196127919:T:C	196127919	NA,C	NA,T	NA,1	NA,inf	NA,inf	NA,0.712354	8.85298e-05	0.000171809
1	chr3:196281357:G:A	196281357	A,A	G,G	1,1	inf,inf	inf,inf	1.25774,0.58862	8.82945e-05	0.000165929
1	chr3:196199877:G:A	196199877	NA,A	NA,G	NA,1	NA,-inf	NA,inf	NA,0.704134	8.82738e-05	0.000169228
1	chr3:195855375:A:G	195855375	G,G	A,A	1,1	-inf,inf	inf,inf	1.6087,0.201106	8.82612e-05	0.000183015
1	chr3:196153718:GGT:G	196153718	G,G	GGT,GGT	1,1	inf,-inf	inf,inf	1.61098,0.00997663	8.80734e-05	0.00016648
1	chr3:196278358:T:C	196278358	C,C	T,T	1,1	inf,inf	inf,inf	1.27942,0.559968	8.80206e-05	0.000166078
1	chr3:196840276:A:G	196840276	NA,G	NA,A	NA,1	NA,-inf	NA,inf	NA,0.684941	8.80165e-05	0.000161986
1	chr3:196550530:A:G	196550530	NA,G	NA,A	NA,1	NA,inf	NA,inf	NA,0.705928	8.79002e-05	0.000168816
1	chr3:196150680:G:A	196150680	A,A	G,G	1,1	inf,-inf	inf,inf	1.61011,0.00550567	8.78979e-05	0.000166164
1	chr3:196279330:GT:G	196279330	G,G	GT,GT	1,1	inf,inf	inf,inf	1.23333,0.614746	8.78489e-05	0.000165297
1	chr3:197261395:T:C	197261395	NA,C	NA,T	NA,1	NA,-inf	NA,inf	NA,0.70775	8.77992e-05	0.000164361
1	chr3:196687747:A:C	196687747	NA,C	NA,A	NA,1	NA,-inf	NA,inf	NA,0.7468	8.77452e-05	0.000167859
1	chr3:197039763:G:A	197039763	NA,A	NA,G	NA,1	NA,-inf	NA,inf	NA,0.706588	8.76623e-05	0.000163896
1	chr3:195907720:G:A	195907720	NA,A	NA,G	NA,1	NA,inf	NA,inf	NA,0.732032	8.76077e-05	0.000174525
1	chr3:196111742:C:T	196111742	T,T	C,C	1,1	-inf,-inf	inf,inf	1.34278,0.399381	8.75529e-05	0.000159219
1	chr3:196844950:G:A	196844950	NA,A	NA,G	NA,1	NA,-inf	NA,inf	NA,0.703208	8.73361e-05	0.000166059
1	chr3:196463897:G:C	196463897	NA,C	NA,G	NA,1	NA,-inf	NA,inf	NA,0.69968	8.71246e-05	0.000164248
1	chr3:196396545:G:A	196396545	NA,A	NA,G	NA,1	NA,-inf	NA,inf	NA,0.703782	8.70553e-05	0.000164994
1	chr3:196537148:A:C	196537148	NA,C	NA,A	NA,1	NA,-inf	NA,inf	NA,0.694222	8.66862e-05	0.000160571
1	chr3:196833046:A:G	196833046	NA,G	NA,A	NA,1	NA,-inf	NA,inf	NA,0.675302	8.6615e-05	0.000160176
1	chr3:195837954:AGC:A	195837954	A,NA	AGC,NA	1,NA	inf,NA	inf,NA	0.90606,NA	8.65067e-05	0.000180065
1	chr3:196181209:A:G	196181209	G,G	A,A	1,1	inf,-inf	inf,inf	1.54809,0.111379	8.6473e-05	0.00016108
1	chr3:196648269:T:G	196648269	G,G	T,T	1,1	-inf,-inf	inf,inf	0.232944,1.49177	8.64266e-05	0.0001639
1	chr3:195841953:G:A	195841953	NA,A	NA,G	NA,1	NA,inf	NA,inf	NA,0.694966	8.64052e-05	0.000167325
1	chr3:196774682:A:G	196774682	NA,G	NA,A	NA,1	NA,inf	NA,inf	NA,0.711393	8.63546e-05	0.000169918
1	chr3:196419847:C:T	196419847	T,NA	C,NA	1,NA	inf,NA	inf,NA	0.808355,NA	8.60363e-05	0.000168301
1	chr3:196414272:C:T	196414272	NA,T	NA,C	NA,1	NA,-inf	NA,inf	NA,0.686401	8.60351e-05	0.000164208
1	chr3:196127916:C:T	196127916	T,T	C,C	1,1	-inf,-inf	inf,inf	0.363566,1.36205	8.60217e-05	0.000164107
1	chr3:196542626:A:G	196542626	G,NA	A,NA	1,NA	-inf,NA	inf,NA	0.772808,NA	8.59233e-05	0.000163458
1	chr3:197135498:T:G	197135498	G,NA	T,NA	1,NA	inf,NA	inf,NA	0.763242,NA	8.59008e-05	0.000166231
1	chr3:196839984:A:G	196839984	NA,G	NA,A	NA,1	NA,-inf	NA,inf	NA,0.668248	8.58091e-05	0.000158273
1	chr3:196068122:A:G	196068122	NA,G	NA,A	NA,1	NA,-inf	NA,inf	NA,0.698103	8.57405e-05	0.000162599
1	chr3:195831292:G:A	195831292	NA,A	NA,G	NA,1	NA,-inf	NA,inf	NA,0.708382	8.56665e-05	0.000162211
1	chr3:196860911:C:T	196860911	NA,T	NA,C	NA,1	NA,-inf	NA,inf	NA,0.686285	8.56481e-05	0.000162003
1	chr3:196837846:C:T	196837846	NA,T	NA,C	NA,1	NA,-inf	NA,inf	NA,0.670265	8.55614e-05	0.000158494
1	chr3:196543687:C:G	196543687	NA,G	NA,C	NA,1	NA,-inf	NA,inf	NA,0.687456	8.54081e-05	0.000161239
1	chr3:196691935:G:A	196691935	NA,A	NA,G	NA,1	NA,-inf	NA,inf	NA,0.713641	8.53222e-05	0.000164282
1	chr3:197267336:T:C	197267336	NA,C	NA,T	NA,1	NA,-inf	NA,inf	NA,0.688842	8.52394e-05	0.000159645
1	chr3:196805920:T:A	196805920	NA,A	NA,T	NA,1	NA,inf	NA,inf	NA,0.691959	8.52087e-05	0.000162417
1	chr3:195848427:AGTTTATTTTTTTGTTT:A	195848427	NA,A	NA,AGTTTATTTTTTTGTTT	NA,1	NA,-inf	NA,inf	NA,0.696407	8.52041e-05	0.00016134
1	chr3:195964256:A:G	195964256	NA,G	NA,A	NA,1	NA,-inf	NA,inf	NA,0.693784	8.52039e-05	0.000162024
1	chr3:196763291:G:C	196763291	C,C	G,G	1,1	inf,-inf	inf,inf	2.12508,0.627543	8.51914e-05	0.000530177
1	chr3:195997733:C:T	195997733	NA,T	NA,C	NA,1	NA,inf	NA,inf	NA,0.700156	8.51364e-05	0.000167191
1	chr3:196471796:C:T	196471796	NA,T	NA,C	NA,1	NA,-inf	NA,inf	NA,0.688568	8.51267e-05	0.000161136
1	chr3:196001447:TCAGCTCCTCCCAGAGTCTTCAGCTGCATGACCCTCAATCTTTAACATCAGCTCCTCTCCAGGTCTGCAGCTCCATGACCCTAAAAATACATGAG:T	196001447	NA,T	NA,TCAGCTCCTCCCAGAGTCTTCAGCTGCATGACCCTCAATCTTTAACATCAGCTCCTCTCCAGGTCTGCAGCTCCATGACCCTAAAAATACATGAG	NA,1	NA,inf	NA,inf	NA,0.679316	8.5059e-05	0.000162297
1	chr3:196803565:A:G	196803565	NA,G	NA,A	NA,1	NA,inf	NA,inf	NA,0.690634	8.50333e-05	0.000162082
1	chr3:196047045:C:T	196047045	NA,T	NA,C	NA,1	NA,inf	NA,inf	NA,0.700898	8.5019e-05	0.000163545
1	chr3:196234354:C:T	196234354	T,NA	C,NA	1,NA	-inf,NA	inf,NA	0.74431,NA	8.5002e-05	0.000158299
1	chr3:196835847:C:T	196835847	NA,T	NA,C	NA,1	NA,-inf	NA,inf	NA,0.666248	8.5001e-05	0.000157417
1	chr3:196808175:G:T	196808175	NA,T	NA,G	NA,1	NA,inf	NA,inf	NA,0.69031	8.49903e-05	0.000162001
1	chr3:196804966:A:C	196804966	NA,C	NA,A	NA,1	NA,inf	NA,inf	NA,0.689879	8.49342e-05	0.000161894
1	chr3:196464253:C:T	196464253	NA,T	NA,C	NA,1	NA,-inf	NA,inf	NA,0.683284	8.49092e-05	0.000160098
1	chr3:196944538:C:T	196944538	NA,T	NA,C	NA,1	NA,inf	NA,inf	NA,0.669274	8.48407e-05	0.000162363
1	chr3:196452498:T:C	196452498	NA,C	NA,T	NA,1	NA,-inf	NA,inf	NA,0.683566	8.48266e-05	0.000159123
1	chr3:196047751:C:T	196047751	NA,T	NA,C	NA,1	NA,-inf	NA,inf	NA,0.689566	8.48115e-05	0.00016015
1	chr3:196064691:T:C	196064691	NA,C	NA,T	NA,1	NA,-inf	NA,inf	NA,0.680134	8.47711e-05	0.000160411
1	chr3:196067321:T:G	196067321	NA,G	NA,T	NA,1	NA,-inf	NA,inf	NA,0.680134	8.47711e-05	0.000160411
1	chr3:196836555:G:A	196836555	NA,A	NA,G	NA,1	NA,-inf	NA,inf	NA,0.664349	8.47648e-05	0.000156958
1	chr3:197266469:C:T	197266469	NA,T	NA,C	NA,1	NA,-inf	NA,inf	NA,0.685223	8.47607e-05	0.00015876
1	chr3:196011576:T:C	196011576	NA,C	NA,T	NA,1	NA,inf	NA,inf	NA,0.695173	8.47027e-05	0.000164454
1	chr3:196433096:T:C	196433096	NA,C	NA,T	NA,1	NA,inf	NA,inf	NA,0.683103	8.46818e-05	0.000162863
1	chr3:196851487:G:A	196851487	A,NA	G,NA	1,NA	inf,NA	inf,NA	0.718446,NA	8.45497e-05	0.00015674
1	chr3:196996264:C:T	196996264	NA,T	NA,C	NA,1	NA,-inf	NA,inf	NA,0.677701	8.44756e-05	0.000156938
1	chr3:196347510:A:G	196347510	NA,G	NA,A	NA,1	NA,-inf	NA,inf	NA,0.680746	8.44297e-05	0.000159872
1	chr3:196228601:G:A	196228601	A,A	G,G	1,1	inf,inf	inf,inf	1.14401,0.72678	8.43817e-05	0.000160302
1	chr3:196836595:G:A	196836595	NA,A	NA,G	NA,1	NA,-inf	NA,inf	NA,0.658138	8.43706e-05	0.000155392
1	chr3:196263951:G:A	196263951	A,A	G,G	1,1	inf,inf	inf,inf	1.38,0.43842	8.43521e-05	0.000163264
1	chr3:196663972:G:A	196663972	NA,A	NA,G	NA,1	NA,-inf	NA,inf	NA,0.663852	8.42175e-05	0.000159087
1	chr3:196460054:C:T	196460054	T,NA	C,NA	1,NA	-inf,NA	inf,NA	0.762586,NA	8.41327e-05	0.000159728
1	chr3:197209975:C:T	197209975	NA,T	NA,C	NA,1	NA,-inf	NA,inf	NA,0.680136	8.40799e-05	0.000157523
1	chr3:196173351:A:G	196173351	NA,G	NA,A	NA,1	NA,-inf	NA,inf	NA,0.67448	8.3954e-05	0.000157353
1	chr3:196657648:A:G	196657648	G,G	A,A	1,1	inf,inf	inf,inf	0.0174261,1.54562	8.39341e-05	0.00015422
1	chr3:197270628:GA:G	197270628	NA,G	NA,GA	NA,1	NA,-inf	NA,inf	NA,0.678727	8.39104e-05	0.000157191
1	chr3:197229895:C:T	197229895	T,NA	C,NA	1,NA	-inf,NA	inf,NA	0.798884,NA	8.38532e-05	0.000133612
1	chr3:196231055:A:C	196231055	C,C	A,A	1,1	inf,inf	inf,inf	1.10606,0.749978	8.37925e-05	0.000158353
1	chr3:196840782:A:G	196840782	NA,G	NA,A	NA,1	NA,-inf	NA,inf	NA,0.656801	8.37728e-05	0.000155335
1	chr3:196445875:C:T	196445875	NA,T	NA,C	NA,1	NA,inf	NA,inf	NA,0.67219	8.36936e-05	0.000162449
1	chr3:196945340:TG:T	196945340	NA,T	NA,TG	NA,1	NA,inf	NA,inf	NA,0.661328	8.36355e-05	0.000160064
1	chr3:196639483:G:A	196639483	NA,A	NA,G	NA,1	NA,inf	NA,inf	NA,0.669987	8.36156e-05	0.000161016
1	chr3:196580360:C:T	196580360	NA,T	NA,C	NA,1	NA,-inf	NA,inf	NA,0.669002	8.36127e-05	0.000158869
1	chr3:195964686:G:A	195964686	NA,A	NA,G	NA,1	NA,-inf	NA,inf	NA,0.688262	8.3549e-05	0.000158382
1	chr3:196918036:A:G	196918036	NA,G	NA,A	NA,1	NA,-inf	NA,inf	NA,0.654568	8.34932e-05	0.000156399
1	chr3:196674788:C:G	196674788	NA,G	NA,C	NA,1	NA,inf	NA,inf	NA,0.661461	8.32556e-05	0.000160671
1	chr3:197278547:C:T	197278547	NA,T	NA,C	NA,1	NA,inf	NA,inf	NA,0.669782	8.32359e-05	0.000162328
1	chr3:196284535:C:T	196284535	T,T	C,C	1,1	inf,inf	inf,inf	0.608103,1.22694	8.31362e-05	0.000149576
1	chr3:196931764:C:A	196931764	NA,A	NA,C	NA,1	NA,inf	NA,inf	NA,0.675516	8.31192e-05	0.000159023
1	chr3:196739192:T:G	196739192	NA,G	NA,T	NA,1	NA,-inf	NA,inf	NA,0.682579	8.3012e-05	0.000159544
1	chr3:196739186:C:T	196739186	NA,T	NA,C	NA,1	NA,-inf	NA,inf	NA,0.682422	8.29931e-05	0.000159508
1	chr3:196840245:C:T	196840245	NA,T	NA,C	NA,1	NA,-inf	NA,inf	NA,0.650378	8.29679e-05	0.000153741
1	chr3:196726596:A:C	196726596	C,C	A,A	1,1	inf,inf	inf,inf	1.90252,0.158659	8.28836e-05	0.000240711
1	chr3:195904747:T:A	195904747	NA,A	NA,T	NA,1	NA,inf	NA,inf	NA,0.658022	8.28768e-05	0.000158583
1	chr3:196944205:ACCCC:A	196944205	NA,A	NA,ACCCC	NA,1	NA,inf	NA,inf	NA,0.66062	8.28633e-05	0.000161814
1	chr3:196544830:G:A	196544830	NA,A	NA,G	NA,1	NA,-inf	NA,inf	NA,0.66433	8.2712e-05	0.000155162
1	chr3:196449001:T:C	196449001	NA,C	NA,T	NA,1	NA,inf	NA,inf	NA,0.659698	8.26747e-05	0.000156932
1	chr3:197123930:C:T	197123930	NA,T	NA,C	NA,1	NA,inf	NA,inf	NA,0.661389	8.25901e-05	0.000158971
1	chr3:196470281:G:A	196470281	NA,A	NA,G	NA,1	NA,-inf	NA,inf	NA,0.668847	8.2577e-05	0.000156341
1	chr3:196199137:C:T	196199137	NA,T	NA,C	NA,1	NA,inf	NA,inf	NA,0.658907	8.25767e-05	0.000160772
1	chr3:197016969:C:T	197016969	NA,T	NA,C	NA,1	NA,-inf	NA,inf	NA,0.671976	8.25644e-05	0.00015864
1	chr3:196279203:A:G	196279203	G,G	A,A	1,1	inf,inf	inf,inf	1.29761,0.493196	8.25579e-05	0.000155132
1	chr3:196585253:G:A	196585253	A,A	G,G	1,1	-inf,inf	inf,inf	1.22942,0.523707	8.25422e-05	0.000155416
1	chr3:196870323:T:C	196870323	NA,C	NA,T	NA,1	NA,-inf	NA,inf	NA,0.655827	8.24281e-05	0.000153406
1	chr3:196962854:T:C	196962854	C,C	T,T	1,1	inf,inf	inf,inf	1.08061,0.697069	8.24248e-05	0.000162874
1	chr3:196197239:C:T	196197239	T,NA	C,NA	1,NA	inf,NA	inf,NA	0.742402,NA	8.23899e-05	0.000156574
1	chr3:196844901:T:C	196844901	NA,C	NA,T	NA,1	NA,-inf	NA,inf	NA,0.66542	8.23619e-05	0.000156618
1	chr3:196482145:T:C	196482145	NA,C	NA,T	NA,1	NA,inf	NA,inf	NA,0.661748	8.23387e-05	0.000158307
1	chr3:196857653:C:A	196857653	NA,A	NA,C	NA,1	NA,-inf	NA,inf	NA,0.656785	8.22559e-05	0.000156274
1	chr3:196528619:T:TCGAGTCCTCCGC	196528619	NA,TCGAGTCCTCCGC	NA,T	NA,1	NA,-inf	NA,inf	NA,0.657266	8.22435e-05	0.000157814
1	chr3:197015042:G:A	197015042	NA,A	NA,G	NA,1	NA,-inf	NA,inf	NA,0.655309	8.2181e-05	0.000155754
1	chr3:196082221:T:G	196082221	NA,G	NA,T	NA,1	NA,inf	NA,inf	NA,0.657389	8.21697e-05	0.00015726
1	chr3:196612762:C:T	196612762	NA,T	NA,C	NA,1	NA,-inf	NA,inf	NA,0.655386	8.21589e-05	0.000155251
1	chr3:196503379:G:A	196503379	A,NA	G,NA	1,NA	-inf,NA	inf,NA	0.762919,NA	8.21297e-05	0.000158536
1	chr3:196813372:T:C	196813372	C,C	T,T	1,1	-inf,-inf	inf,inf	2.18092,0.461025	8.21083e-05	0.000415492
1	chr3:197274685:A:C	197274685	NA,C	NA,A	NA,1	NA,-inf	NA,inf	NA,0.663058	8.19036e-05	0.000153482
1	chr3:196833357:G:A	196833357	NA,A	NA,G	NA,1	NA,inf	NA,inf	NA,0.674022	8.18848e-05	0.000160249
1	chr3:196333647:G:A	196333647	NA,A	NA,G	NA,1	NA,-inf	NA,inf	NA,0.664947	8.18196e-05	0.000154339
1	chr3:196222884:T:C	196222884	C,NA	T,NA	1,NA	-inf,NA	inf,NA	0.754753,NA	8.17804e-05	0.000156872
1	chr3:196766701:A:C	196766701	C,NA	A,NA	1,NA	inf,NA	inf,NA	0.926771,NA	8.1748e-05	0.000180713
1	chr3:196194643:TAGGGGCCAGCTGGGGA:T	196194643	NA,T	NA,TAGGGGCCAGCTGGGGA	NA,1	NA,-inf	NA,inf	NA,0.65744	8.1623e-05	0.000154353
1	chr3:196842653:A:G	196842653	NA,G	NA,A	NA,1	NA,-inf	NA,inf	NA,0.650016	8.15888e-05	0.000153252
1	chr3:196079692:T:C	196079692	NA,C	NA,T	NA,1	NA,-inf	NA,inf	NA,0.666088	8.15838e-05	0.000154777
1	chr3:196596733:G:A	196596733	A,NA	G,NA	1,NA	-inf,NA	inf,NA	0.782185,NA	8.15668e-05	0.000157311
1	chr3:196836430:C:T	196836430	NA,T	NA,C	NA,1	NA,-inf	NA,inf	NA,0.6395	8.15485e-05	0.000151115
1	chr3:196615778:C:T	196615778	T,NA	C,NA	1,NA	inf,NA	inf,NA	0.746807,NA	8.15424e-05	0.000154301
1	chr3:196108076:T:C	196108076	C,C	T,T	1,1	inf,-inf	inf,inf	1.02182,0.767848	8.13581e-05	0.000152272
1	chr3:196672477:A:G	196672477	NA,G	NA,A	NA,1	NA,-inf	NA,inf	NA,0.641545	8.13074e-05	0.000152016
1	chr3:196805675:T:G	196805675	NA,G	NA,T	NA,1	NA,inf	NA,inf	NA,0.646828	8.12535e-05	0.00015672
1	chr3:196638673:A:C	196638673	C,C	A,A	1,1	inf,inf	inf,inf	1.35702,0.437317	8.11724e-05	0.000150646
1	chr3:196841751:G:A	196841751	NA,A	NA,G	NA,1	NA,-inf	NA,inf	NA,0.643581	8.11402e-05	0.000150326
1	chr3:196832052:G:A	196832052	NA,A	NA,G	NA,1	NA,inf	NA,inf	NA,0.666863	8.10172e-05	0.000158612
1	chr3:196495161:T:C	196495161	NA,C	NA,T	NA,1	NA,inf	NA,inf	NA,0.64868	8.09914e-05	0.000157503
1	chr3:196836914:A:C	196836914	NA,C	NA,A	NA,1	NA,-inf	NA,inf	NA,0.634579	8.09162e-05	0.000149975
1	chr3:195896332:C:A	195896332	NA,A	NA,C	NA,1	NA,inf	NA,inf	NA,0.679622	8.08664e-05	0.000160876
1	chr3:197268788:G:A	197268788	A,NA	G,NA	1,NA	inf,NA	inf,NA	0.743184,NA	8.08525e-05	0.000153544
1	chr3:196938955:T:C	196938955	NA,C	NA,T	NA,1	NA,-inf	NA,inf	NA,0.636558	8.0778e-05	0.000151553
1	chr3:196455701:TTA:T	196455701	NA,T	NA,TTA	NA,1	NA,-inf	NA,inf	NA,0.649496	8.07692e-05	0.000152511
1	chr3:196819215:G:A	196819215	NA,A	NA,G	NA,1	NA,-inf	NA,inf	NA,0.63529	8.0744e-05	0.000151006
1	chr3:196592352:C:T	196592352	NA,T	NA,C	NA,1	NA,-inf	NA,inf	NA,0.649272	8.06875e-05	0.000152632
1	chr3:196994891:A:ACG	196994891	NA,ACG	NA,A	NA,1	NA,-inf	NA,inf	NA,0.639302	8.06356e-05	0.000153444
1	chr3:196064635:A:G	196064635	G,NA	A,NA	1,NA	-inf,NA	inf,NA	0.688354,NA	8.06219e-05	0.000148714
1	chr3:196382830:G:A	196382830	NA,A	NA,G	NA,1	NA,inf	NA,inf	NA,0.64835	8.05835e-05	0.000156511
1	chr3:196504201:T:G	196504201	G,G	T,T	1,1	-inf,inf	inf,inf	0.374381,1.36666	8.05728e-05	0.000157264
1	chr3:196554878:G:T	196554878	NA,T	NA,G	NA,1	NA,-inf	NA,inf	NA,0.649515	8.05364e-05	0.000152253
1	chr3:196446328:T:C	196446328	NA,C	NA,T	NA,1	NA,-inf	NA,inf	NA,0.649921	8.0501e-05	0.000152699
1	chr3:196670817:C:G	196670817	G,G	C,C	1,1	-inf,-inf	inf,inf	1.29197,0.525373	8.04317e-05	0.000162166
1	chr3:196646504:TGGC:T	196646504	T,NA	TGGC,NA	1,NA	-inf,NA	inf,NA	0.770962,NA	8.03748e-05	0.000153787
1	chr3:196831309:T:C	196831309	NA,C	NA,T	NA,1	NA,inf	NA,inf	NA,0.660935	8.02662e-05	0.000157166
1	chr3:197060953:G:A	197060953	NA,A	NA,G	NA,1	NA,inf	NA,inf	NA,0.637342	8.00238e-05	0.000155511
1	chr3:196555184:A:G	196555184	NA,G	NA,A	NA,1	NA,-inf	NA,inf	NA,0.645283	8.00121e-05	0.000151058
1	chr3:196219106:A:G	196219106	G,G	A,A	1,1	inf,inf	inf,inf	1.55002,0.0694363	7.99081e-05	0.000157493
1	chr3:196621549:TA:T	196621549	T,T	TA,TA	1,1	inf,inf	inf,inf	1.13112,0.647589	7.98022e-05	0.000151228
1	chr3:196195556:A:G	196195556	G,G	A,A	1,1	-inf,-inf	inf,inf	1.36322,0.46032	7.97209e-05	0.000154662
1	chr3:196229956:T:C	196229956	C,C	T,T	1,1	inf,inf	inf,inf	1.27187,0.573278	7.97179e-05	0.000156511
1	chr3:196457504:C:T	196457504	NA,T	NA,C	NA,1	NA,-inf	NA,inf	NA,0.644099	7.97135e-05	0.000151455
1	chr3:196833755:G:A	196833755	NA,A	NA,G	NA,1	NA,inf	NA,inf	NA,0.656048	7.96664e-05	0.000155998
1	chr3:196665025:A:G	196665025	NA,G	NA,A	NA,1	NA,-inf	NA,inf	NA,0.627663	7.96051e-05	0.000150433
1	chr3:196757086:G:A	196757086	NA,A	NA,G	NA,1	NA,-inf	NA,inf	NA,0.659272	7.96033e-05	0.000152756
1	chr3:196836855:C:T	196836855	NA,T	NA,C	NA,1	NA,-inf	NA,inf	NA,0.6238	7.95934e-05	0.000147557
2	chr3:195873356:T:C	195873356	C,C	T,T	1,1	inf,inf	inf,inf	5.2265,0.504142	0.128153	0.148184
2	chr3:196791752:G:A	196791752	A,A	G,G	1,1	inf,inf	inf,inf	4.91838,0.0913102	0.0575062	0.0589727
2	chr3:196778031:G:C	196778031	C,C	G,G	1,1	inf,inf	inf,inf	4.77745,0.174908	0.041948	0.0431772
2	chr3:196774542:A:G	196774542	G,G	A,A	1,1	inf,inf	inf,inf	4.69877,0.149	0.0379757	0.0390672
2	chr3:196792818:C:T	196792818	T,T	C,C	1,1	inf,inf	inf,inf	3.90502,1.11246	0.0280883	0.031553
2	chr3:196779282:A:G	196779282	G,G	A,A	1,1	inf,inf	inf,inf	3.97396,1.0163	0.0249798	0.0266037
2	chr3:196786365:G:C	196786365	C,C	G,G	1,1	inf,inf	inf,inf	2.77596,2.17662	0.0239098	0.0274022
2	chr3:196769534:A:G	196769534	G,G	A,A	1,1	inf,inf	inf,inf	4.27452,0.264953	0.018534	0.0194026
2	chr3:196792660:C:T	196792660	T,T	C,C	1,1	inf,inf	inf,inf	2.57714,2.09097	0.0139046	0.016278
2	chr3:196792338:T:C	196792338	C,C	T,T	1,1	inf,inf	inf,inf	2.74541,1.8582	0.0122309	0.0141797
2	chr3:196740467:C:T	196740467	T,T	C,C	1,1	inf,-inf	inf,inf	2.72882,1.5832	0.00695691	0.00763245
2	chr3:196751852:C:G	196751852	G,G	C,C	1,1	inf,-inf	inf,inf	2.76803,1.51256	0.00657545	0.00716424
2	chr3:196778019:G:C	196778019	C,C	G,G	1,1	inf,inf	inf,inf	3.21535,1.08377	0.00642305	0.00707002
2	chr3:196781680:T:A	196781680	A,A	T,T	1,1	inf,inf	inf,inf	3.29301,0.964403	0.00606825	0.00667001
2	chr3:196751862:T:C	196751862	C,C	T,T	1,1	inf,-inf	inf,inf	2.80951,1.39721	0.00575936	0.00627643
2	chr3:196738802:AG:A	196738802	A,A	AG,AG	1,1	inf,inf	inf,inf	3.58335,0.441798	0.00545688	0.0058334
2	chr3:196753464:G:A	196753464	A,A	G,G	1,1	inf,-inf	inf,inf	2.64311,1.40769	0.00421325	0.00462705
2	chr3:196754900:T:C	196754900	C,C	T,T	1,1	inf,-inf	inf,inf	2.66944,1.33789	0.00391301	0.00429621
2	chr3:196756409:G:A	196756409	A,A	G,G	1,1	inf,-inf	inf,inf	2.66836,1.33452	0.0038766	0.00425722
2	chr3:196754153:T:C	196754153	C,C	T,T	1,1	inf,-inf	inf,inf	2.62944,1.36009	0.00376095	0.00413622
2	chr3:196756923:G:A	196756923	A,A	G,G	1,1	inf,-inf	inf,inf	2.66873,1.30836	0.00369678	0.00406237
2	chr3:196760848:C:T	196760848	T,T	C,C	1,1	inf,-inf	inf,inf	2.62036,1.34498	0.00359432	0.00395584
2	chr3:195856090:C:G	195856090	G,G	C,C	1,1	inf,inf	inf,inf	3.53252,0.213689	0.00357578	0.00556822
2	chr3:196825450:T:C	196825450	NA,C	NA,T	NA,1	NA,inf	NA,inf	NA,2.70738	0.00356747	0.0067838
2	chr3:196751909:A:T	196751909	T,T	A,A	1,1	inf,-inf	inf,inf	2.64332,1.31297	0.00354721	0.00390231
2	chr3:196758719:T:C	196758719	C,C	T,T	1,1	inf,-inf	inf,inf	2.56317,1.39693	0.00352551	0.00388804
2	chr3:196758203:G:A	196758203	A,A	G,G	1,1	inf,-inf	inf,inf	2.57522,1.38067	0.0035057	0.00386482
2	chr3:196748403:T:G	196748403	G,G	T,T	1,1	inf,-inf	inf,inf	2.59387,1.32194	0.00327093	0.00360649
2	chr3:196752432:C:T	196752432	T,T	C,C	1,1	inf,-inf	inf,inf	2.60676,1.30674	0.00326693	0.00360067
2	chr3:196762749:C:T	196762749	T,T	C,C	1,1	inf,-inf	inf,inf	2.68258,1.21571	0.00325533	0.00357842
2	chr3:195852938:G:A	195852938	A,A	G,G	1,1	inf,inf	inf,inf	3.50361,0.10072	0.00316259	0.00490787
2	chr3:196785852:G:A	196785852	A,A	G,G	1,1	inf,inf	inf,inf	3.07354,0.826283	0.00316074	0.00350894
2	chr3:195828134:A:G	195828134	NA,G	NA,A	NA,1	NA,-inf	NA,inf	NA,2.75103	0.00313702	0.00665842
2	chr3:195828180:A:G	195828180	NA,G	NA,A	NA,1	NA,-inf	NA,inf	NA,2.74942	0.00312715	0.00663751
2	chr3:196750025:C:T	196750025	T,T	C,C	1,1	inf,-inf	inf,inf	2.53898,1.35241	0.00310169	0.0034279
2	chr3:196747576:T:G	196747576	G,G	T,T	1,1	inf,-inf	inf,inf	2.57879,1.30193	0.00306168	0.00337964
2	chr3:196748879:A:G	196748879	G,G	A,A	1,1	inf,-inf	inf,inf	2.55597,1.31838	0.00301569	0.00333202
2	chr3:196784021:T:C	196784021	C,C	T,T	1,1	inf,inf	inf,inf	3.15275,0.706844	0.00299426	0.00332076
2	chr3:196750009:A:G	196750009	G,G	A,A	1,1	inf,-inf	inf,inf	2.53001,1.33899	0.00297376	0.00328882
2	chr3:196751342:G:A	196751342	A,A	G,G	1,1	inf,-inf	inf,inf	2.58773,1.27083	0.002949	0.00325558
2	chr3:196750789:A:G	196750789	G,G	A,A	1,1	inf,-inf	inf,inf	2.55761,1.29205	0.00288695	0.00319089
2	chr3:196751982:T:A	196751982	A,A	T,T	1,1	inf,-inf	inf,inf	2.54731,1.29619	0.00284905	0.00315045
2	chr3:196749768:C:T	196749768	T,T	C,C	1,1	inf,-inf	inf,inf	2.58906,1.24963	0.00284432	0.00314164
2	chr3:196725104:T:C	196725104	NA,C	NA,T	NA,1	NA,inf	NA,inf	NA,2.64208	0.00283908	0.0055727
2	chr3:196750498:G:A	196750498	A,A	G,G	1,1	inf,-inf	inf,inf	2.52713,1.30814	0.00279802	0.00309666
2	chr3:196746556:T:A	196746556	A,A	T,T	1,1	inf,-inf	inf,inf	2.54747,1.28262	0.0027816	0.00307669
2	chr3:196747418:C:T	196747418	T,T	C,C	1,1	inf,-inf	inf,inf	2.53541,1.29202	0.00276572	0.00306023
2	chr3:196748248:T:C	196748248	C,C	T,T	1,1	inf,-inf	inf,inf	2.49206,1.32886	0.00271707	0.00301112
2	chr3:196747416:G:A	196747416	A,A	G,G	1,1	inf,-inf	inf,inf	2.53735,1.27708	0.00270054	0.0029889
2	chr3:196750072:C:T	196750072	T,T	C,C	1,1	inf,-inf	inf,inf	2.5679,1.23334	0.00263671	0.00292783
2	chr3:195827351:C:T	195827351	NA,T	NA,C	NA,1	NA,-inf	NA,inf	NA,2.65798	0.00262501	0.0055649
2	chr3:196747985:T:C	196747985	C,C	T,T	1,1	inf,-inf	inf,inf	2.49949,1.28307	0.0025339	0.00280992
2	chr3:196748271:G:C	196748271	C,C	G,G	1,1	inf,-inf	inf,inf	2.45107,1.33616	0.00253378	0.00281496
2	chr3:196744636:AAGT:A	196744636	A,A	AAGT,AAGT	1,1	inf,-inf	inf,inf	2.4997,1.26951	0.00247441	0.00274474
2	chr3:196749965:A:G	196749965	G,G	A,A	1,1	inf,-inf	inf,inf	2.50133,1.26689	0.00247074	0.00274044
2	chr3:196760573:A:G	196760573	NA,G	NA,A	NA,1	NA,inf	NA,inf	NA,2.54969	0.00238157	0.00466276
2	chr3:196420176:G:T	196420176	NA,T	NA,G	NA,1	NA,inf	NA,inf	NA,2.53603	0.00232552	0.00487418
2	chr3:196792806:T:A	196792806	A,A	T,T	1,1	inf,-inf	inf,inf	3.27907,0.341226	0.00232478	0.00283177
2	chr3:196991858:A:G	196991858	G,G	A,A	1,1	inf,inf	inf,inf	3.18693,0.187322	0.00203622	0.00497432
2	chr3:196632439:G:A	196632439	A,A	G,G	1,1	inf,inf	inf,inf	2.61781,0.939371	0.00198677	0.00412466
2	chr3:196991819:A:G	196991819	G,G	A,A	1,1	inf,inf	inf,inf	3.18687,0.154624	0.00197344	0.00481866
2	chr3:196211306:A:G	196211306	G,G	A,A	1,1	inf,inf	inf,inf	0.426025,3.14586	0.0019527	0.00448173
2	chr3:197005657:A:C	197005657	NA,C	NA,A	NA,1	NA,-inf	NA,inf	NA,2.43689	0.00191529	0.00402754
2	chr3:196685899:G:A	196685899	A,A	G,G	1,1	inf,inf	inf,inf	1.10694,2.55911	0.00180335	0.00278204
2	chr3:196097784:G:A	196097784	NA,A	NA,G	NA,1	NA,-inf	NA,inf	NA,2.42075	0.00172188	0.00362957
2	chr3:196770820:A:G	196770820	G,NA	A,NA	1,NA	inf,NA	inf,NA	2.4294,NA	0.00168214	0.00291674
2	chr3:196746761:G:C	196746761	C,C	G,G	1,1	inf,-inf	inf,inf	2.3688,1.15541	0.00156227	0.00175074
2	chr3:196593272:A:T	196593272	NA,T	NA,A	NA,1	NA,inf	NA,inf	NA,2.32138	0.00150855	0.00316089
2	chr3:196104115:T:G	196104115	G,G	T,T	1,1	-inf,-inf	inf,inf	2.1463,1.38083	0.00146961	0.00345056
2	chr3:196756751:G:A	196756751	A,A	G,G	1,1	inf,-inf	inf,inf	2.73822,0.623862	0.00139681	0.00155676
2	chr3:195846331:A:G	195846331	G,G	A,A	1,1	inf,inf	inf,inf	3.08077,0.057005	0.00133146	0.00210608
2	chr3:196970708:G:A	196970708	A,A	G,G	1,1	inf,inf	inf,inf	2.7349,0.481894	0.00125708	0.00292058
2	chr3:196753724:C:T	196753724	T,T	C,C	1,1	inf,-inf	inf,inf	2.67459,0.632188	0.00124966	0.00139739
2	chr3:196593070:TTTTG:T	196593070	NA,T	NA,TTTTG	NA,1	NA,inf	NA,inf	NA,2.21188	0.00121927	0.00255543
2	chr3:196758096:A:G	196758096	G,G	A,A	1,1	inf,-inf	inf,inf	2.64875,0.648792	0.00121676	0.00136217
2	chr3:195893167:G:A	195893167	A,A	G,G	1,1	inf,-inf	inf,inf	3.02265,0.0375471	0.00117751	0.00181585
2	chr3:196757732:G:A	196757732	A,NA	G,NA	1,NA	inf,NA	inf,NA	2.24341,NA	0.00116243	0.0020366
2	chr3:196100839:C:T	196100839	NA,T	NA,C	NA,1	NA,inf	NA,inf	NA,2.16241	0.00113686	0.00233415
2	chr3:197000522:C:G	197000522	NA,G	NA,C	NA,1	NA,-inf	NA,inf	NA,2.19397	0.0011093	0.0023878
2	chr3:196037789:G:A	196037789	NA,A	NA,G	NA,1	NA,inf	NA,inf	NA,2.13578	0.00109561	0.00223367
2	chr3:196617039:G:A	196617039	NA,A	NA,G	NA,1	NA,-inf	NA,inf	NA,2.16021	0.00103844	0.00226629
2	chr3:195983294:T:C	195983294	C,NA	T,NA	1,NA	inf,NA	inf,NA	2.22496,NA	0.00103427	0.00200159
2	chr3:196109413:G:A	196109413	NA,A	NA,G	NA,1	NA,-inf	NA,inf	NA,2.15338	0.00101854	0.00216565
2	chr3:195964766:G:A	195964766	A,A	G,G	1,1	inf,-inf	inf,inf	1.40449,1.92173	0.000995982	0.00200542
2	chr3:196302361:G:A	196302361	NA,A	NA,G	NA,1	NA,inf	NA,inf	NA,2.09151	0.000991281	0.00205388
2	chr3:196022351:C:T	196022351	NA,T	NA,C	NA,1	NA,inf	NA,inf	NA,2.08345	0.000989205	0.00201945
2	chr3:196005471:G:A	196005471	NA,A	NA,G	NA,1	NA,-inf	NA,inf	NA,2.13921	0.000982576	0.00212604
2	chr3:196064369:C:T	196064369	NA,T	NA,C	NA,1	NA,inf	NA,inf	NA,2.08189	0.000968973	0.00199293
2	chr3:196763350:G:T	196763350	T,T	G,G	1,1	inf,-inf	inf,inf	2.68037,0.436837	0.0009516	0.00106829
2	chr3:196077748:G:A	196077748	NA,A	NA,G	NA,1	NA,inf	NA,inf	NA,2.07196	0.000950124	0.0019548
2	chr3:196814951:G:A	196814951	NA,A	NA,G	NA,1	NA,inf	NA,inf	NA,2.05883	0.000933281	0.00181804
2	chr3:196770729:TCTC:T	196770729	T,T	TCTC,TCTC	1,1	inf,-inf	inf,inf	2.71364,0.346897	0.000919917	0.00103246
2	chr3:196178698:A:G	196178698	G,G	A,A	1,1	inf,inf	inf,inf	2.76882,0.254646	0.000894885	0.00192694
2	chr3:196986872:C:A	196986872	A,A	C,C	1,1	inf,inf	inf,inf	2.67052,0.3303	0.000872268	0.0019891
2	chr3:196742675:G:A	196742675	A,A	G,G	1,1	inf,-inf	inf,inf	2.57044,0.52323	0.000861311	0.000972807
2	chr3:196635708:G:A	196635708	NA,A	NA,G	NA,1	NA,-inf	NA,inf	NA,2.03407	0.000853472	0.00182954
2	chr3:196117659:T:G	196117659	G,G	T,T	1,1	-inf,-inf	inf,inf	1.0209,2.0763	0.000832911	0.00182853
2	chr3:196751507:C:T	196751507	T,T	C,C	1,1	inf,-inf	inf,inf	2.68805,0.27438	0.000796261	0.000897093
2	chr3:196763772:A:G	196763772	G,G	A,A	1,1	inf,-inf	inf,inf	2.6079,0.375733	0.000759064	0.000857297
2	chr3:196770685:C:G	196770685	G,G	C,C	1,1	inf,-inf	inf,inf	2.7248,0.233499	0.000758933	0.000859288
2	chr3:196116089:T:G	196116089	NA,G	NA,T	NA,1	NA,inf	NA,inf	NA,1.93899	0.00075419	0.00153496
2	chr3:196570804:C:T	196570804	T,NA	C,NA	1,NA	-inf,NA	inf,NA	2.014,NA	0.000749651	0.00167783
2	chr3:196118854:T:C	196118854	NA,C	NA,T	NA,1	NA,-inf	NA,inf	NA,1.97633	0.00074452	0.00160205
2	chr3:196995450:A:G	196995450	G,NA	A,NA	1,NA	inf,NA	inf,NA	1.99508,NA	0.000736742	0.00164901
2	chr3:196707974:C:G	196707974	NA,G	NA,C	NA,1	NA,inf	NA,inf	NA,1.94648	0.000733816	0.00146255
2	chr3:196180531:C:T	196180531	T,T	C,C	1,1	inf,inf	inf,inf	2.32151,0.797521	0.000711479	0.00152325
2	chr3:196867860:G:A	196867860	NA,A	NA,G	NA,1	NA,inf	NA,inf	NA,1.90864	0.00069333	0.00144142
2	chr3:196019942:C:T	196019942	T,T	C,C	1,1	-inf,-inf	inf,inf	0.937533,2.20454	0.000688895	0.00133354
2	chr3:196952499:A:G	196952499	NA,G	NA,A	NA,1	NA,-inf	NA,inf	NA,1.9034	0.000674888	0.00142296
2	chr3:196993167:G:A	196993167	A,A	G,G	1,1	-inf,inf	inf,inf	2.63845,0.00963132	0.000673869	0.00125091
2	chr3:196811883:G:A	196811883	NA,A	NA,G	NA,1	NA,inf	NA,inf	NA,1.89171	0.00066687	0.00136099
2	chr3:196162087:T:C	196162087	C,C	T,T	1,1	inf,inf	inf,inf	1.99417,1.14188	0.000666479	0.0014452
2	chr3:196823331:C:T	196823331	NA,T	NA,C	NA,1	NA,inf	NA,inf	NA,1.8814	0.000664904	0.00129919
2	chr3:196807787:C:T	196807787	NA,T	NA,C	NA,1	NA,inf	NA,inf	NA,1.88984	0.00066038	0.00134841
2	chr3:196745436:A:G	196745436	NA,G	NA,A	NA,1	NA,-inf	NA,inf	NA,1.87568	0.000654594	0.00116719
2	chr3:196098545:C:T	196098545	T,T	C,C	1,1	inf,inf	inf,inf	1.041,2.02961	0.000650068	0.00142627
2	chr3:196801266:A:G	196801266	NA,G	NA,A	NA,1	NA,inf	NA,inf	NA,1.87847	0.000646633	0.00132049
2	chr3:196096917:C:T	196096917	NA,T	NA,C	NA,1	NA,inf	NA,inf	NA,1.86292	0.000638947	0.00131427
2	chr3:196015788:C:T	196015788	NA,T	NA,C	NA,1	NA,inf	NA,inf	NA,1.86397	0.000636793	0.00128453
2	chr3:196156054:T:C	196156054	C,C	T,T	1,1	inf,inf	inf,inf	1.98529,1.12447	0.000636534	0.00137932
2	chr3:196098368:T:C	196098368	NA,C	NA,T	NA,1	NA,inf	NA,inf	NA,1.85832	0.000633568	0.00130325
2	chr3:196659104:G:A	196659104	NA,A	NA,G	NA,1	NA,-inf	NA,inf	NA,1.88545	0.000624749	0.00135822
2	chr3:196428769:G:A	196428769	NA,A	NA,G	NA,1	NA,inf	NA,inf	NA,1.85448	0.000622758	0.00129251
2	chr3:196140467:C:T	196140467	NA,T	NA,C	NA,1	NA,-inf	NA,inf	NA,1.90779	0.000614982	0.00135009
2	chr3:196158719:G:A	196158719	A,A	G,G	1,1	inf,inf	inf,inf	1.94964,1.14448	0.00061492	0.00133325
2	chr3:196278573:G:A	196278573	A,A	G,G	1,1	inf,inf	inf,inf	1.80921,1.15842	0.000614441	0.00130287
2	chr3:196176059:T:C	196176059	C,C	T,T	1,1	-inf,-inf	inf,inf	2.57401,0.23807	0.000607433	0.00125123
2	chr3:195892249:T:C	195892249	C,NA	T,NA	1,NA	inf,NA	inf,NA	1.94477,NA	0.000590404	0.00116516
2	chr3:196987152:G:A	196987152	A,A	G,G	1,1	inf,inf	inf,inf	2.32386,0.524246	0.000578536	0.00128918
2	chr3:196950778:TC:T	196950778	NA,T	NA,TC	NA,1	NA,-inf	NA,inf	NA,1.80909	0.000577467	0.0012083
2	chr3:195966365:C:T	195966365	T,T	C,C	1,1	inf,-inf	inf,inf	1.43818,1.59123	0.00057066	0.00115085
2	chr3:196364320:G:A	196364320	NA,A	NA,G	NA,1	NA,inf	NA,inf	NA,1.79918	0.00056437	0.00116817
2	chr3:196841727:G:A	196841727	NA,A	NA,G	NA,1	NA,-inf	NA,inf	NA,1.85631	0.000564147	0.00128112
2	chr3:197213352:A:G	197213352	NA,G	NA,A	NA,1	NA,-inf	NA,inf	NA,1.84225	0.00055039	0.00119375
2	chr3:196902615:C:T	196902615	NA,T	NA,C	NA,1	NA,-inf	NA,inf	NA,1.81418	0.000535927	0.00118066
2	chr3:196083960:G:A	196083960	NA,A	NA,G	NA,1	NA,inf	NA,inf	NA,1.76304	0.000535031	0.00109405
2	chr3:195949690:C:T	195949690	T,NA	C,NA	1,NA	inf,NA	inf,NA	1.8813,NA	0.000533522	0.00104235
2	chr3:196228891:G:A	196228891	A,A	G,G	1,1	inf,inf	inf,inf	1.20308,1.79456	0.000532099	0.00119613
2	chr3:196025899:C:T	196025899	NA,T	NA,C	NA,1	NA,inf	NA,inf	NA,1.75968	0.000524621	0.00105617
2	chr3:197032029:C:A	197032029	NA,A	NA,C	NA,1	NA,-inf	NA,inf	NA,1.70895	0.000523975	0.00104538
2	chr3:195827677:A:G	195827677	G,G	A,A	1,1	-inf,inf	inf,inf	2.46448,0.301851	0.000523748	0.000901882
2	chr3:196110699:T:C	196110699	NA,C	NA,T	NA,1	NA,inf	NA,inf	NA,1.74966	0.000522976	0.00108053
2	chr3:196118378:G:A	196118378	NA,A	NA,G	NA,1	NA,inf	NA,inf	NA,1.74636	0.000519008	0.00105607
2	chr3:196927711:C:G	196927711	NA,G	NA,C	NA,1	NA,-inf	NA,inf	NA,1.79284	0.000514953	0.00113402
2	chr3:196070955:T:C	196070955	NA,C	NA,T	NA,1	NA,inf	NA,inf	NA,1.73921	0.000511362	0.00104569
2	chr3:196979486:G:A	196979486	A,A	G,G	1,1	inf,inf	inf,inf	2.31928,0.444733	0.000508824	0.00113499
2	chr3:197091573:A:C	197091573	NA,C	NA,A	NA,1	NA,-inf	NA,inf	NA,1.79389	0.000503372	0.00109013
2	chr3:196985882:C:T	196985882	T,T	C,C	1,1	inf,inf	inf,inf	2.30344,0.458494	0.000503245	0.00112489
2	chr3:197137392:T:G	197137392	NA,G	NA,T	NA,1	NA,-inf	NA,inf	NA,1.78609	0.000495855	0.00107443
2	chr3:196952087:G:T	196952087	NA,T	NA,G	NA,1	NA,-inf	NA,inf	NA,1.72726	0.000493886	0.00103414
2	chr3:196087545:G:C	196087545	C,C	G,G	1,1	inf,inf	inf,inf	0.864324,2.05693	0.000488473	0.00106418
2	chr3:196177266:T:C	196177266	NA,C	NA,T	NA,1	NA,-inf	NA,inf	NA,1.74217	0.00047468	0.0010066
2	chr3:195826126:A:G	195826126	G,G	A,A	1,1	-inf,inf	inf,inf	2.53265,0.0757383	0.000471347	0.000846926
2	chr3:195987957:TCTAC:T	195987957	T,T	TCTAC,TCTAC	1,1	inf,-inf	inf,inf	1.42405,1.49442	0.000470176	0.000951417
2	chr3:196173750:G:A	196173750	NA,A	NA,G	NA,1	NA,-inf	NA,inf	NA,1.73527	0.000466175	0.000992095
2	chr3:196116126:C:T	196116126	T,T	C,C	1,1	inf,inf	inf,inf	1.3854,1.54394	0.000457809	0.000978932
2	chr3:196179876:A:G	196179876	G,G	A,A	1,1	inf,inf	inf,inf	2.4088,0.295832	0.000457159	0.000975495
2	chr3:195964516:T:C	195964516	C,C	T,T	1,1	inf,-inf	inf,inf	1.35646,1.55096	0.000457028	0.00092382
2	chr3:197028865:C:G	197028865	NA,G	NA,C	NA,1	NA,-inf	NA,inf	NA,1.65066	0.000451664	0.000920535
2	chr3:196794670:C:G	196794670	G,G	C,C	1,1	inf,inf	inf,inf	2.51249,0.205944	0.000451384	0.000528383
2	chr3:197239635:G:A	197239635	NA,A	NA,G	NA,1	NA,-inf	NA,inf	NA,1.73856	0.000446564	0.000983056
2	chr3:196763291:G:C	196763291	C,C	G,G	1,1	inf,-inf	inf,inf	2.12508,0.627543	0.000445023	0.000530177
2	chr3:196901287:C:T	196901287	NA,T	NA,C	NA,1	NA,inf	NA,inf	NA,1.67505	0.000442091	0.000920526
2	chr3:196175159:G:C	196175159	NA,C	NA,G	NA,1	NA,-inf	NA,inf	NA,1.70294	0.00043885	0.000932309
2	chr3:196841730:A:G	196841730	NA,G	NA,A	NA,1	NA,-inf	NA,inf	NA,1.71589	0.000435171	0.000983043
2	chr3:196008619:G:A	196008619	NA,A	NA,G	NA,1	NA,inf	NA,inf	NA,1.66952	0.000434137	0.000916657
2	chr3:196331992:C:T	196331992	NA,T	NA,C	NA,1	NA,inf	NA,inf	NA,1.62886	0.000434069	0.000876128
2	chr3:196104491:T:C	196104491	C,NA	T,NA	1,NA	inf,NA	inf,NA	1.78658,NA	0.000433719	0.000873986
2	chr3:196670991:G:T	196670991	T,T	G,G	1,1	-inf,-inf	inf,inf	1.29913,1.4991	0.000433232	0.000842768
2	chr3:197172151:GA:G	197172151	NA,G	NA,GA	NA,1	NA,-inf	NA,inf	NA,1.71874	0.000430712	0.000947551
2	chr3:196767831:C:T	196767831	T,T	C,C	1,1	inf,-inf	inf,inf	2.29473,0.444256	0.000426922	0.000493298
2	chr3:196134546:C:T	196134546	NA,T	NA,C	NA,1	NA,-inf	NA,inf	NA,1.67197	0.000417862	0.000890886
2	chr3:195875916:C:T	195875916	T,T	C,C	1,1	-inf,-inf	inf,inf	1.97997,0.88704	0.000406479	0.000673799
2	chr3:195832113:G:A	195832113	NA,A	NA,G	NA,1	NA,-inf	NA,inf	NA,1.66714	0.000405184	0.000853001
2	chr3:196159930:C:T	196159930	T,NA	C,NA	1,NA	-inf,NA	inf,NA	1.69671,NA	0.000404806	0.000836309
2	chr3:196692129:A:C	196692129	C,C	A,A	1,1	inf,inf	inf,inf	0.850025,2.01028	0.000400596	0.000645232
2	chr3:196792674:C:G	196792674	G,G	C,C	1,1	-inf,-inf	inf,inf	1.64203,1.09661	0.000398595	0.000576339
2	chr3:196806507:G:A	196806507	NA,A	NA,G	NA,1	NA,inf	NA,inf	NA,1.60924	0.000397819	0.000782046
2	chr3:196999539:G:A	196999539	A,A	G,G	1,1	inf,inf	inf,inf	0.841537,2.06116	0.00039421	0.00104062
2	chr3:197275911:C:T	197275911	NA,T	NA,C	NA,1	NA,-inf	NA,inf	NA,1.67874	0.000392618	0.00087495
2	chr3:196810735:C:T	196810735	NA,T	NA,C	NA,1	NA,inf	NA,inf	NA,1.6079	0.000391424	0.000797927
2	chr3:197002141:T:C	197002141	NA,C	NA,T	NA,1	NA,inf	NA,inf	NA,1.57699	0.000391253	0.000791525
2	chr3:195966320:A:G	195966320	G,G	A,A	1,1	inf,-inf	inf,inf	1.31317,1.50088	0.000389422	0.000783318
2	chr3:197274675:A:G	197274675	NA,G	NA,A	NA,1	NA,-inf	NA,inf	NA,1.66283	0.000387284	0.000852769
2	chr3:196122040:G:A	196122040	A,NA	G,NA	1,NA	-inf,NA	inf,NA	1.61711,NA	0.000386985	0.000834113
2	chr3:196179075:A:G	196179075	G,G	A,A	1,1	inf,inf	inf,inf	2.18695,0.553062	0.000382277	0.000815313
2	chr3:196149418:G:A	196149418	A,A	G,G	1,1	inf,inf	inf,inf	2.09136,0.671895	0.000378463	0.000812602
2	chr3:196226090:A:G	196226090	G,G	A,A	1,1	inf,inf	inf,inf	1.28767,1.50679	0.000373704	0.000775954
2	chr3:196841824:C:T	196841824	NA,T	NA,C	NA,1	NA,inf	NA,inf	NA,1.58509	0.000373508	0.000773692
2	chr3:196202397:A:G	196202397	G,G	A,A	1,1	-inf,-inf	inf,inf	1.78151,0.911054	0.000372169	0.00078389
2	chr3:196723122:G:A	196723122	NA,A	NA,G	NA,1	NA,-inf	NA,inf	NA,1.59435	0.000367445	0.00072604
2	chr3:195865507:G:A	195865507	A,NA	G,NA	1,NA	-inf,NA	inf,NA	1.64655,NA	0.000361187	0.00071513
2	chr3:195979419:T:G	195979419	G,NA	T,NA	1,NA	inf,NA	inf,NA	1.66372,NA	0.000353367	0.000695449
2	chr3:197027008:T:C	197027008	C,NA	T,NA	1,NA	inf,NA	inf,NA	1.62313,NA	0.000347116	0.000682424
2	chr3:196981313:G:A	196981313	A,A	G,G	1,1	inf,inf	inf,inf	2.16994,0.375092	0.000346875	0.000774461
2	chr3:196728962:C:T	196728962	T,NA	C,NA	1,NA	-inf,NA	inf,NA	1.60045,NA	0.000343014	0.000658391
2	chr3:196393007:GTTTCTCATA:G	196393007	G,NA	GTTTCTCATA,NA	1,NA	inf,NA	inf,NA	1.60836,NA	0.000342843	0.000682306
2	chr3:197152075:C:CT	197152075	CT,NA	C,NA	1,NA	-inf,NA	inf,NA	1.56866,NA	0.000342112	0.000675572
2	chr3:195995423:G:A	195995423	A,NA	G,NA	1,NA	inf,NA	inf,NA	1.64622,NA	0.0003412	0.00066966
2	chr3:196992532:T:C	196992532	C,NA	T,NA	1,NA	inf,NA	inf,NA	1.61598,NA	0.000340705	0.000740516
2	chr3:196176931:T:C	196176931	NA,C	NA,T	NA,1	NA,-inf	NA,inf	NA,1.56367	0.000339426	0.000721209
2	chr3:196225061:G:A	196225061	A,A	G,G	1,1	inf,inf	inf,inf	2.02228,0.632318	0.00033784	0.000689738
2	chr3:197179869:T:C	197179869	C,NA	T,NA	1,NA	-inf,NA	inf,NA	1.55649,NA	0.000334356	0.000660255
2	chr3:195993401:G:A	195993401	NA,A	NA,G	NA,1	NA,-inf	NA,inf	NA,1.56145	0.000334211	0.000717922
2	chr3:196175383:C:T	196175383	NA,T	NA,C	NA,1	NA,-inf	NA,inf	NA,1.55411	0.000333564	0.000708784
2	chr3:195900188:G:A	195900188	NA,A	NA,G	NA,1	NA,-inf	NA,inf	NA,1.55641	0.000333502	0.000714189
2	chr3:196813372:T:C	196813372	C,C	T,T	1,1	-inf,-inf	inf,inf	2.18092,0.461025	0.000333411	0.000415492
2	chr3:197131738:C:T	197131738	NA,T	NA,C	NA,1	NA,inf	NA,inf	NA,1.47081	0.000332884	0.000656577
2	chr3:196744145:G:T	196744145	NA,T	NA,G	NA,1	NA,-inf	NA,inf	NA,1.44525	0.000332688	0.000597488
2	chr3:197156388:A:T	197156388	NA,T	NA,A	NA,1	NA,-inf	NA,inf	NA,1.57798	0.000332683	0.000730237
2	chr3:196176907:G:A	196176907	NA,A	NA,G	NA,1	NA,-inf	NA,inf	NA,1.54994	0.000330946	0.000703188
2	chr3:197271061:A:G	197271061	NA,G	NA,A	NA,1	NA,-inf	NA,inf	NA,1.57669	0.000330751	0.000727292
2	chr3:196538118:TC:T	196538118	T,NA	TC,NA	1,NA	-inf,NA	inf,NA	1.57514,NA	0.000330076	0.000695766
2	chr3:196148921:G:T	196148921	T,T	G,G	1,1	inf,inf	inf,inf	2.07134,0.604048	0.000329076	0.000705869
2	chr3:196842336:G:A	196842336	NA,A	NA,G	NA,1	NA,inf	NA,inf	NA,1.48938	0.000329073	0.000646954
2	chr3:197018343:G:T	197018343	NA,T	NA,G	NA,1	NA,inf	NA,inf	NA,1.47965	0.000329064	0.000664274
2	chr3:196749493:G:T	196749493	T,T	G,G	1,1	-inf,inf	inf,inf	0.357864,2.19578	0.000328782	0.000611254
2	chr3:196639048:T:G	196639048	G,G	T,T	1,1	inf,inf	inf,inf	2.03572,0.497331	0.000328077	0.000691406
2	chr3:196187226:C:T	196187226	T,T	C,C	1,1	inf,inf	inf,inf	2.21368,0.39143	0.000327323	0.000691714
2	chr3:197024609:T:C	197024609	NA,C	NA,T	NA,1	NA,inf	NA,inf	NA,1.47319	0.000325678	0.000658442
2	chr3:196097793:A:G	196097793	NA,G	NA,A	NA,1	NA,inf	NA,inf	NA,1.49353	0.000324044	0.000662957
2	chr3:196169683:C:T	196169683	NA,T	NA,C	NA,1	NA,-inf	NA,inf	NA,1.50927	0.000323527	0.000681031
2	chr3:197271030:C:T	197271030	NA,T	NA,C	NA,1	NA,-inf	NA,inf	NA,1.55964	0.000323369	0.00070325
2	chr3:196699336:C:T	196699336	T,T	C,C	1,1	inf,inf	inf,inf	0.659849,2.05442	0.000323242	0.000548925
2	chr3:196105055:C:T	196105055	NA,T	NA,C	NA,1	NA,inf	NA,inf	NA,1.49144	0.000322889	0.000660524
2	chr3:196182337:C:T	196182337	NA,T	NA,C	NA,1	NA,-inf	NA,inf	NA,1.53444	0.000322028	0.000683916
2	chr3:196153796:G:A	196153796	NA,A	NA,G	NA,1	NA,inf	NA,inf	NA,1.48199	0.00032182	0.000659551
2	chr3:195859470:A:G	195859470	G,G	A,A	1,1	-inf,-inf	inf,inf	1.76261,0.853304	0.000321808	0.000680158
2	chr3:197023976:C:T	197023976	T,T	C,C	1,1	-inf,inf	inf,inf	1.02642,2.28306	0.000321176	0.00153956
2	chr3:196176750:T:C	196176750	NA,C	NA,T	NA,1	NA,-inf	NA,inf	NA,1.53049	0.000319488	0.0006787
2	chr3:197121062:T:C	197121062	NA,C	NA,T	NA,1	NA,-inf	NA,inf	NA,1.55469	0.000317653	0.000693685
2	chr3:196123414:T:C	196123414	NA,C	NA,T	NA,1	NA,-inf	NA,inf	NA,1.53653	0.00031743	0.000691897
2	chr3:195892141:CTCTCCAAT:C	195892141	NA,C	NA,CTCTCCAAT	NA,1	NA,inf	NA,inf	NA,1.46305	0.000315435	0.000647546
2	chr3:196832956:T:C	196832956	NA,C	NA,T	NA,1	NA,inf	NA,inf	NA,1.49077	0.000315374	0.000651232
2	chr3:195832378:G:A	195832378	NA,A	NA,G	NA,1	NA,-inf	NA,inf	NA,1.52722	0.000314429	0.000661119
2	chr3:197099128:C:T	197099128	NA,T	NA,C	NA,1	NA,-inf	NA,inf	NA,1.54462	0.000312739	0.000686563
2	chr3:196617331:T:C	196617331	NA,C	NA,T	NA,1	NA,inf	NA,inf	NA,1.47726	0.000311527	0.000642408
2	chr3:196006622:G:A	196006622	A,A	G,G	1,1	-inf,-inf	inf,inf	1.73765,0.947381	0.0003115	0.000648602
2	chr3:197257977:C:T	197257977	NA,T	NA,C	NA,1	NA,-inf	NA,inf	NA,1.55539	0.000304269	0.000684525
2	chr3:197003324:G:A	197003324	NA,A	NA,G	NA,1	NA,-inf	NA,inf	NA,1.46672	0.000302513	0.000634042
2	chr3:196006606:ACG:A	196006606	A,A	ACG,ACG	1,1	-inf,-inf	inf,inf	1.71021,0.962869	0.000302089	0.000631632
2	chr3:196752816:TCCTGG:T	196752816	NA,T	NA,TCCTGG	NA,1	NA,inf	NA,inf	NA,1.463	0.000301456	0.000597309
2	chr3:196152847:T:TC	196152847	NA,TC	NA,T	NA,1	NA,inf	NA,inf	NA,1.44544	0.000300683	0.000616472
2	chr3:196993147:C:T	196993147	NA,T	NA,C	NA,1	NA,-inf	NA,inf	NA,1.48528	0.000299875	0.000642355
2	chr3:196428874:T:A	196428874	NA,A	NA,T	NA,1	NA,inf	NA,inf	NA,1.46559	0.000299498	0.000623778
2	chr3:196175900:G:T	196175900	NA,T	NA,G	NA,1	NA,-inf	NA,inf	NA,1.49494	0.000299397	0.000635873
2	chr3:196455986:C:A	196455986	A,NA	C,NA	1,NA	inf,NA	inf,NA	1.53551,NA	0.000298654	0.000596232
2	chr3:196175698:A:G	196175698	NA,G	NA,A	NA,1	NA,-inf	NA,inf	NA,1.49348	0.000298608	0.000634184
2	chr3:196015758:C:T	196015758	T,T	C,C	1,1	-inf,-inf	inf,inf	1.65792,1.00116	0.000298253	0.000650143
2	chr3:196175679:A:T	196175679	NA,T	NA,A	NA,1	NA,-inf	NA,inf	NA,1.49279	0.000298231	0.000633381
2	chr3:196882141:C:T	196882141	NA,T	NA,C	NA,1	NA,inf	NA,inf	NA,1.46145	0.000298109	0.000603604
2	chr3:196434954:C:G	196434954	G,NA	C,NA	1,NA	inf,NA	inf,NA	1.53432,NA	0.000297917	0.000594188
2	chr3:196176016:T:C	196176016	NA,C	NA,T	NA,1	NA,-inf	NA,inf	NA,1.49094	0.000297225	0.000631242
2	chr3:196723295:C:G	196723295	G,G	C,C	1,1	-inf,-inf	inf,inf	1.6437,0.943429	0.000297223	0.000587371
2	chr3:196176834:G:A	196176834	NA,A	NA,G	NA,1	NA,-inf	NA,inf	NA,1.49096	0.000297222	0.000631252
2	chr3:196174783:T:G	196174783	NA,G	NA,T	NA,1	NA,-inf	NA,inf	NA,1.49003	0.000296739	0.000630202
2	chr3:196175130:A:G	196175130	NA,G	NA,A	NA,1	NA,-inf	NA,inf	NA,1.4894	0.000296394	0.000629472
2	chr3:196174495:AG:A	196174495	NA,A	NA,AG	NA,1	NA,-inf	NA,inf	NA,1.48878	0.000296034	0.000628723
2	chr3:197011149:G:A	197011149	NA,A	NA,G	NA,1	NA,-inf	NA,inf	NA,1.47393	0.000295691	0.000629292
2	chr3:195871735:G:A	195871735	NA,A	NA,G	NA,1	NA,-inf	NA,inf	NA,1.47202	0.000295357	0.000621052
2	chr3:196175626:T:G	196175626	NA,G	NA,T	NA,1	NA,-inf	NA,inf	NA,1.48615	0.000294689	0.000625955
2	chr3:196633959:A:T	196633959	T,T	A,A	1,1	inf,inf	inf,inf	2.05823,0.36371	0.000293799	0.000626873
2	chr3:196588340:G:A	196588340	A,NA	G,NA	1,NA	inf,NA	inf,NA	1.56831,NA	0.000293789	0.000602079
2	chr3:196151080:GA:G	196151080	G,G	GA,GA	1,1	inf,inf	inf,inf	2.00229,0.615545	0.000293664	0.000629838
2	chr3:196849261:C:T	196849261	NA,T	NA,C	NA,1	NA,inf	NA,inf	NA,1.45416	0.000293511	0.00060942
2	chr3:196173829:C:T	196173829	NA,T	NA,C	NA,1	NA,-inf	NA,inf	NA,1.48139	0.000292902	0.000621526
2	chr3:196845148:A:G	196845148	NA,G	NA,A	NA,1	NA,inf	NA,inf	NA,1.44419	0.000289786	0.000599885
2	chr3:196517743:C:T	196517743	T,T	C,C	1,1	-inf,inf	inf,inf	1.58334,0.953312	0.000286799	0.000588006
2	chr3:195889906:C:A	195889906	A,NA	C,NA	1,NA	inf,NA	inf,NA	1.55857,NA	0.000284991	0.000569334
2	chr3:196430183:C:T	196430183	NA,T	NA,C	NA,1	NA,inf	NA,inf	NA,1.43824	0.000284946	0.000593419
2	chr3:196004959:G:A	196004959	NA,A	NA,G	NA,1	NA,inf	NA,inf	NA,1.42044	0.000283126	0.000588601
2	chr3:196908101:C:T	196908101	NA,T	NA,C	NA,1	NA,-inf	NA,inf	NA,1.46622	0.000282553	0.000618165
2	chr3:196811777:C:T	196811777	T,T	C,C	1,1	-inf,-inf	inf,inf	2.03859,0.544647	0.000282004	0.000354239
2	chr3:195949706:C:A	195949706	A,NA	C,NA	1,NA	inf,NA	inf,NA	1.54295,NA	0.000281907	0.000553894
2	chr3:197130979:C:A	197130979	NA,A	NA,C	NA,1	NA,inf	NA,inf	NA,1.3828	0.000281855	0.00055827
2	chr3:196174023:G:A	196174023	NA,A	NA,G	NA,1	NA,-inf	NA,inf	NA,1.4579	0.00028031	0.000595007
2	chr3:196343601:G:A	196343601	NA,A	NA,G	NA,1	NA,inf	NA,inf	NA,1.42283	0.000280004	0.000586638
2	chr3:196150320:C:T	196150320	T,NA	C,NA	1,NA	-inf,NA	inf,NA	1.50392,NA	0.000279761	0.000573419
2	chr3:196752210:A:G	196752210	NA,G	NA,A	NA,1	NA,inf	NA,inf	NA,1.44166	0.000278974	0.000563264
2	chr3:197223268:T:C	197223268	NA,C	NA,T	NA,1	NA,-inf	NA,inf	NA,1.48063	0.000278709	0.000610937
2	chr3:196226904:C:T	196226904	T,T	C,C	1,1	inf,inf	inf,inf	1.27088,1.36021	0.000278702	0.000575638
2	chr3:195908373:G:A	195908373	NA,A	NA,G	NA,1	NA,-inf	NA,inf	NA,1.4517	0.000278452	0.000586477
2	chr3:196239828:G:A	196239828	NA,A	NA,G	NA,1	NA,inf	NA,inf	NA,1.42263	0.000278178	0.000579974
2	chr3:196633290:C:T	196633290	T,T	C,C	1,1	inf,inf	inf,inf	1.45681,1.09534	0.00027704	0.000602201
2	chr3:195927028:C:T	195927028	NA,T	NA,C	NA,1	NA,inf	NA,inf	NA,1.41082	0.000276601	0.000561824
2	chr3:196118259:G:GTTT	196118259	NA,GTTT	NA,G	NA,1	NA,inf	NA,inf	NA,1.40506	0.000275444	0.000572328
2	chr3:197140301:A:G	197140301	NA,G	NA,A	NA,1	NA,-inf	NA,inf	NA,1.46802	0.000274834	0.000595702
2	chr3:196847863:A:G	196847863	NA,G	NA,A	NA,1	NA,inf	NA,inf	NA,1.41816	0.000274762	0.000570393
2	chr3:196003851:G:C	196003851	NA,C	NA,G	NA,1	NA,inf	NA,inf	NA,1.42198	0.00027433	0.000559705
2	chr3:196847869:T:C	196847869	NA,C	NA,T	NA,1	NA,inf	NA,inf	NA,1.41658	0.000274024	0.000568824
2	chr3:196582116:A:G	196582116	NA,G	NA,A	NA,1	NA,-inf	NA,inf	NA,1.44917	0.000273557	0.000590783
2	chr3:196979929:T:C	196979929	C,C	T,T	1,1	-inf,-inf	inf,inf	2.2554,0.0389203	0.000272667	0.000516253
2	chr3:197059054:T:C	197059054	NA,C	NA,T	NA,1	NA,inf	NA,inf	NA,1.36346	0.000272487	0.000538778
2	chr3:196023820:C:T	196023820	T,T	C,C	1,1	-inf,-inf	inf,inf	1.0283,1.61916	0.000271764	0.00052089
2	chr3:196752481:C:A	196752481	NA,A	NA,C	NA,1	NA,inf	NA,inf	NA,1.40652	0.000271679	0.000539132
2	chr3:196174643:A:C	196174643	C,C	A,A	1,1	inf,inf	inf,inf	1.87032,0.733819	0.0002706	0.000580087
2	chr3:196013196:C:T	196013196	T,NA	C,NA	1,NA	inf,NA	inf,NA	1.51891,NA	0.000268329	0.000528462
2	chr3:195889773:C:T	195889773	NA,T	NA,C	NA,1	NA,-inf	NA,inf	NA,1.42909	0.000266774	0.000562639
2	chr3:196118191:T:C	196118191	NA,C	NA,T	NA,1	NA,inf	NA,inf	NA,1.3863	0.000266068	0.000552962
2	chr3:196836603:A:T	196836603	NA,T	NA,A	NA,1	NA,inf	NA,inf	NA,1.40089	0.000265905	0.000551266
2	chr3:196210758:G:A	196210758	A,A	G,G	1,1	-inf,-inf	inf,inf	1.0662,1.44919	0.000265507	0.00054328
2	chr3:196210182:CTCTG:C	196210182	C,C	CTCTG,CTCTG	1,1	-inf,-inf	inf,inf	1.06484,1.44592	0.000264104	0.000539148
2	chr3:195854357:G:A	195854357	A,A	G,G	1,1	inf,-inf	inf,inf	2.06014,0.484904	0.000263908	0.000447431
2	chr3:195935899:T:C	195935899	C,NA	T,NA	1,NA	inf,NA	inf,NA	1.50589,NA	0.000263775	0.000517375
2	chr3:196176097:T:C	196176097	NA,C	NA,T	NA,1	NA,-inf	NA,inf	NA,1.4246	0.000263532	0.000559478
2	chr3:197126008:CACAA:C	197126008	NA,C	NA,CACAA	NA,1	NA,-inf	NA,inf	NA,1.44317	0.000262957	0.0005695
2	chr3:196717073:G:A	196717073	A,A	G,G	1,1	-inf,-inf	inf,inf	1.54262,0.98378	0.000262733	0.000521714
2	chr3:196118864:G:A	196118864	NA,A	NA,G	NA,1	NA,inf	NA,inf	NA,1.37658	0.000262329	0.000544587
2	chr3:196847309:A:G	196847309	NA,G	NA,A	NA,1	NA,inf	NA,inf	NA,1.3868	0.000260877	0.000540257
2	chr3:195931790:T:C	195931790	C,NA	T,NA	1,NA	inf,NA	inf,NA	1.49777,NA	0.000259803	0.000509855
2	chr3:196849738:C:T	196849738	NA,T	NA,C	NA,1	NA,inf	NA,inf	NA,1.38343	0.000259225	0.000536915
2	chr3:196424694:T:G	196424694	NA,G	NA,T	NA,1	NA,-inf	NA,inf	NA,1.40977	0.000258899	0.000550261
2	chr3:196846559:G:A	196846559	NA,A	NA,G	NA,1	NA,inf	NA,inf	NA,1.38245	0.00025877	0.00053596
2	chr3:196847928:C:T	196847928	NA,T	NA,C	NA,1	NA,inf	NA,inf	NA,1.38066	0.000257919	0.000534214
2	chr3:196848503:G:A	196848503	NA,A	NA,G	NA,1	NA,inf	NA,inf	NA,1.38037	0.000257787	0.000533912
2	chr3:197009704:A:G	197009704	G,NA	A,NA	1,NA	inf,NA	inf,NA	1.47029,NA	0.000257449	0.000550063
2	chr3:196091088:GT:G	196091088	NA,G	NA,GT	NA,1	NA,inf	NA,inf	NA,1.40384	0.000257425	0.000538901
2	chr3:197049662:G:C	197049662	NA,C	NA,G	NA,1	NA,inf	NA,inf	NA,1.32211	0.000256933	0.00050518
2	chr3:196846754:A:C	196846754	NA,C	NA,A	NA,1	NA,inf	NA,inf	NA,1.37799	0.000256668	0.000531628
2	chr3:196048253:C:T	196048253	NA,T	NA,C	NA,1	NA,-inf	NA,inf	NA,1.38336	0.000256005	0.000548414
2	chr3:196836052:C:T	196836052	NA,T	NA,C	NA,1	NA,inf	NA,inf	NA,1.37575	0.0002553	0.000528073
2	chr3:196612786:G:A	196612786	A,NA	G,NA	1,NA	-inf,NA	inf,NA	1.442,NA	0.000255038	0.00057549
2	chr3:196569578:A:G	196569578	NA,G	NA,A	NA,1	NA,-inf	NA,inf	NA,1.39832	0.000254871	0.000547327
2	chr3:196181840:T:C	196181840	C,C	T,T	1,1	inf,inf	inf,inf	1.99207,0.528835	0.000253627	0.000538808
2	chr3:195962946:C:T	195962946	T,T	C,C	1,1	inf,-inf	inf,inf	1.20508,1.37264	0.00025283	0.000509866
2	chr3:196177283:G:A	196177283	A,A	G,G	1,1	inf,inf	inf,inf	1.99128,0.52471	0.00025231	0.000537585
2	chr3:196118800:T:C	196118800	NA,C	NA,T	NA,1	NA,inf	NA,inf	NA,1.35547	0.000252049	0.000512872
2	chr3:196697712:C:T	196697712	T,T	C,C	1,1	inf,inf	inf,inf	0.659698,1.91871	0.000250795	0.000425589
2	chr3:196653877:C:G	196653877	G,G	C,C	1,1	-inf,inf	inf,inf	0.120436,2.24163	0.000249012	0.000578414
2	chr3:196657994:T:C	196657994	C,C	T,T	1,1	inf,-inf	inf,inf	0.726787,1.78957	0.000247871	0.000589566
2	chr3:196702270:C:T	196702270	T,T	C,C	1,1	inf,inf	inf,inf	0.674671,1.85965	0.000246914	0.000406271
2	chr3:196183757:A:G	196183757	G,G	A,A	1,1	inf,inf	inf,inf	2.02017,0.467239	0.000246843	0.000523738
2	chr3:196963713:G:A	196963713	A,NA	G,NA	1,NA	-inf,NA	inf,NA	1.41086,NA	0.000246743	0.00050895
2	chr3:196392328:C:A	196392328	A,NA	C,NA	1,NA	inf,NA	inf,NA	1.46927,NA	0.000245331	0.00050027
2	chr3:195933826:C:T	195933826	T,NA	C,NA	1,NA	inf,NA	inf,NA	1.46646,NA	0.000245195	0.000481787
2	chr3:195933685:G:A	195933685	A,NA	G,NA	1,NA	-inf,NA	inf,NA	1.37832,NA	0.000244407	0.000524866
2	chr3:196982225:A:C	196982225	C,C	A,A	1,1	inf,inf	inf,inf	2.14586,0.0967023	0.000244086	0.000561783
2	chr3:196192840:G:A	196192840	A,A	G,G	1,1	-inf,-inf	inf,inf	2.17225,0.0637037	0.000242958	0.000489352
2	chr3:196189182:C:T	196189182	T,T	C,C	1,1	inf,inf	inf,inf	2.04792,0.409787	0.000242537	0.000513513
2	chr3:195844153:A:G	195844153	G,G	A,A	1,1	inf,-inf	inf,inf	2.05467,0.312154	0.000239661	0.000458368
2	chr3:196216129:A:G	196216129	NA,G	NA,A	NA,1	NA,inf	NA,inf	NA,1.32119	0.000238817	0.000490711
2	chr3:196598427:G:A	196598427	NA,A	NA,G	NA,1	NA,inf	NA,inf	NA,1.32936	0.000238716	0.000492672
2	chr3:196807367:G:T	196807367	NA,T	NA,G	NA,1	NA,-inf	NA,inf	NA,1.26741	0.000238666	0.000433736
2	chr3:196715624:C:A	196715624	A,A	C,C	1,1	-inf,-inf	inf,inf	1.52384,0.947944	0.00023864	0.000473859
2	chr3:196041590:G:A	196041590	A,A	G,G	1,1	-inf,-inf	inf,inf	0.522137,1.90051	0.000238143	0.000507258
2	chr3:195901765:C:A	195901765	A,A	C,C	1,1	-inf,inf	inf,inf	2.10202,0.213034	0.000237952	0.000404914
2	chr3:196578153:C:T	196578153	NA,T	NA,C	NA,1	NA,-inf	NA,inf	NA,1.37515	0.000237875	0.000514473
2	chr3:196452587:G:T	196452587	T,NA	G,NA	1,NA	inf,NA	inf,NA	1.41368,NA	0.000237857	0.000475909
2	chr3:196177028:G:A	196177028	A,A	G,G	1,1	inf,inf	inf,inf	1.92502,0.572835	0.000237218	0.000506247
2	chr3:195934444:A:G	195934444	G,NA	A,NA	1,NA	inf,NA	inf,NA	1.44764,NA	0.000236946	0.000465512
2	chr3:196529404:A:G	196529404	G,G	A,A	1,1	inf,-inf	inf,inf	1.52479,1.00985	0.000235625	0.000562539
2	chr3:196178271:T:A	196178271	NA,A	NA,T	NA,1	NA,-inf	NA,inf	NA,1.36184	0.000234801	0.000499066
2	chr3:196836487:G:A	196836487	NA,A	NA,G	NA,1	NA,inf	NA,inf	NA,1.32771	0.000233981	0.000484058
2	chr3:196633337:C:T	196633337	NA,T	NA,C	NA,1	NA,inf	NA,inf	NA,1.32175	0.000232753	0.000479945
2	chr3:196755158:A:G	196755158	NA,G	NA,A	NA,1	NA,inf	NA,inf	NA,1.34781	0.000232689	0.000472136
2	chr3:196763399:C:G	196763399	NA,G	NA,C	NA,1	NA,inf	NA,inf	NA,1.34781	0.000232689	0.000472136
2	chr3:196171883:C:T	196171883	NA,T	NA,C	NA,1	NA,-inf	NA,inf	NA,1.3136	0.000232161	0.000481471
2	chr3:195932690:A:G	195932690	G,NA	A,NA	1,NA	inf,NA	inf,NA	1.43572,NA	0.000231814	0.000455652
2	chr3:196088088:T:C	196088088	C,C	T,T	1,1	inf,inf	inf,inf	0.767106,1.74301	0.000231467	0.00050216
2	chr3:196853355:CAGTT:C	196853355	NA,C	NA,CAGTT	NA,1	NA,inf	NA,inf	NA,1.31897	0.000230207	0.000477839
2	chr3:196769075:C:T	196769075	NA,T	NA,C	NA,1	NA,inf	NA,inf	NA,1.34061	0.000229576	0.00046566
2	chr3:196091826:G:A	196091826	NA,A	NA,G	NA,1	NA,inf	NA,inf	NA,1.31462	0.000229293	0.00047259
2	chr3:196608595:A:G	196608595	NA,G	NA,A	NA,1	NA,inf	NA,inf	NA,1.33896	0.000228956	0.000491278
2	chr3:196792362:C:T	196792362	T,T	C,C	1,1	-inf,-inf	inf,inf	1.5088,0.922935	0.000228778	0.000338066
2	chr3:196762723:A:T	196762723	NA,T	NA,A	NA,1	NA,inf	NA,inf	NA,1.33761	0.000228194	0.000463421
2	chr3:195918493:C:T	195918493	NA,T	NA,C	NA,1	NA,inf	NA,inf	NA,1.29708	0.000228019	0.000462427
2	chr3:196228401:G:A	196228401	A,A	G,G	1,1	inf,inf	inf,inf	1.61205,0.878439	0.000227843	0.000467682
2	chr3:196598441:T:C	196598441	C,C	T,T	1,1	inf,inf	inf,inf	1.67581,0.78193	0.000226178	0.000542004
2	chr3:196738302:C:G	196738302	NA,G	NA,C	NA,1	NA,inf	NA,inf	NA,1.31177	0.000225341	0.000459433
2	chr3:196854635:G:C	196854635	NA,C	NA,G	NA,1	NA,inf	NA,inf	NA,1.30716	0.000225328	0.000468029
2	chr3:197022716:C:G	197022716	NA,G	NA,C	NA,1	NA,-inf	NA,inf	NA,1.28798	0.000224294	0.000466145
2	chr3:196789962:G:A	196789962	NA,A	NA,G	NA,1	NA,inf	NA,inf	NA,1.29178	0.000223549	0.000440864
2	chr3:196055316:G:A	196055316	NA,A	NA,G	NA,1	NA,-inf	NA,inf	NA,1.34793	0.000222938	0.000474398
2	chr3:196761687:G:C	196761687	NA,C	NA,G	NA,1	NA,-inf	NA,inf	NA,1.35194	0.000222725	0.00042188
2	chr3:196994628:T:G	196994628	G,G	T,T	1,1	-inf,inf	inf,inf	2.13623,0.0442233	0.000220794	0.000422953
2	chr3:196793007:T:C	196793007	C,C	T,T	1,1	inf,inf	inf,inf	2.0536,0.250512	0.000220466	0.000276221
2	chr3:196792829:A:G	196792829	NA,G	NA,A	NA,1	NA,-inf	NA,inf	NA,1.2241	0.00022013	0.000400874
2	chr3:195859800:G:A	195859800	NA,A	NA,G	NA,1	NA,-inf	NA,inf	NA,1.30015	0.00021935	0.000463011
2	chr3:196093027:A:T	196093027	NA,T	NA,A	NA,1	NA,inf	NA,inf	NA,1.28907	0.000218899	0.000451225
2	chr3:196753517:A:G	196753517	NA,G	NA,A	NA,1	NA,-inf	NA,inf	NA,1.32968	0.000218886	0.000420026
2	chr3:196194440:G:A	196194440	A,A	G,G	1,1	inf,inf	inf,inf	2.0486,0.319133	0.000218352	0.000458894
2	chr3:196107432:T:C	196107432	C,C	T,T	1,1	-inf,-inf	inf,inf	1.62957,0.791848	0.000216035	0.000521466
2	chr3:195932865:G:A	195932865	A,NA	G,NA	1,NA	inf,NA	inf,NA	1.39638,NA	0.000215792	0.000424752
2	chr3:197032043:T:C	197032043	NA,C	NA,T	NA,1	NA,-inf	NA,inf	NA,1.25982	0.000215501	0.000442559
2	chr3:196631993:A:G	196631993	NA,G	NA,A	NA,1	NA,inf	NA,inf	NA,1.27682	0.000215376	0.000445307
2	chr3:195921409:A:ACAT	195921409	NA,ACAT	NA,A	NA,1	NA,inf	NA,inf	NA,1.27016	0.000214772	0.000436083
2	chr3:196598593:C:T	196598593	T,T	C,C	1,1	-inf,-inf	inf,inf	0.690755,1.66341	0.00021436	0.000433012
2	chr3:197008937:G:A	197008937	A,NA	G,NA	1,NA	inf,NA	inf,NA	1.36676,NA	0.00021272	0.00045435
2	chr3:197112357:G:A	197112357	A,NA	G,NA	1,NA	inf,NA	inf,NA	1.36382,NA	0.000212413	0.000423717
2	chr3:196363593:G:T	196363593	NA,T	NA,G	NA,1	NA,inf	NA,inf	NA,1.25913	0.000212396	0.000438518
2	chr3:196189296:G:A	196189296	NA,A	NA,G	NA,1	NA,inf	NA,inf	NA,1.26635	0.000212333	0.000442969
2	chr3:196172160:C:T	196172160	NA,T	NA,C	NA,1	NA,inf	NA,inf	NA,1.25713	0.000212306	0.000437503
2	chr3:196097354:T:A	196097354	NA,A	NA,T	NA,1	NA,inf	NA,inf	NA,1.32275	0.000211706	0.000466104
2	chr3:196877326:G:T	196877326	NA,T	NA,G	NA,1	NA,-inf	NA,inf	NA,1.29792	0.000211277	0.000454775
2	chr3:196874405:A:T	196874405	NA,T	NA,A	NA,1	NA,-inf	NA,inf	NA,1.2915	0.000211277	0.000452048
2	chr3:195826260:C:T	195826260	T,NA	C,NA	1,NA	-inf,NA	inf,NA	1.33388,NA	0.00021059	0.000459145
2	chr3:196900646:C:T	196900646	NA,T	NA,C	NA,1	NA,-inf	NA,inf	NA,1.29397	0.000209953	0.000456737
2	chr3:196019900:G:A	196019900	A,A	G,G	1,1	-inf,-inf	inf,inf	1.05987,1.4412	0.000209333	0.000399181
2	chr3:197190747:C:A	197190747	NA,A	NA,C	NA,1	NA,inf	NA,inf	NA,1.24929	0.000209217	0.000423611
2	chr3:196940307:G:A	196940307	NA,A	NA,G	NA,1	NA,inf	NA,inf	NA,1.2628	0.000208839	0.000434091
2	chr3:196886320:A:G	196886320	NA,G	NA,A	NA,1	NA,-inf	NA,inf	NA,1.28982	0.000208252	0.000448212
2	chr3:197127303:A:G	197127303	G,NA	A,NA	1,NA	-inf,NA	inf,NA	1.30771,NA	0.000208047	0.000443611
2	chr3:196191093:C:T	196191093	T,T	C,C	1,1	inf,inf	inf,inf	2.02962,0.302373	0.00020738	0.000437886
2	chr3:196073323:G:A	196073323	NA,A	NA,G	NA,1	NA,-inf	NA,inf	NA,1.30523	0.000206566	0.000439458
2	chr3:197036223:G:A	197036223	NA,A	NA,G	NA,1	NA,-inf	NA,inf	NA,1.2889	0.000206208	0.000444301
2	chr3:196749961:A:G	196749961	NA,G	NA,A	NA,1	NA,inf	NA,inf	NA,1.28104	0.000206018	0.000419304
2	chr3:196108435:C:T	196108435	NA,T	NA,C	NA,1	NA,inf	NA,inf	NA,1.24945	0.000202664	0.000420348
2	chr3:195903046:G:A	195903046	NA,A	NA,G	NA,1	NA,-inf	NA,inf	NA,1.27693	0.000202179	0.000427079
2	chr3:196999346:C:T	196999346	T,T	C,C	1,1	inf,inf	inf,inf	0.609239,1.91058	0.000201721	0.000515346
2	chr3:196770346:A:G	196770346	G,G	A,A	1,1	inf,inf	inf,inf	1.20398,1.25066	0.00020148	0.000296512
2	chr3:197218869:C:T	197218869	T,T	C,C	1,1	-inf,inf	inf,inf	1.37513,3.88645	0.000200952	0.0535645
2	chr3:196189545:G:A	196189545	A,A	G,G	1,1	-inf,-inf	inf,inf	1.95159,0.318056	0.000199511	0.000408106
2	chr3:196591412:G:A	196591412	NA,A	NA,G	NA,1	NA,inf	NA,inf	NA,1.22439	0.000198744	0.000412072
2	chr3:195947084:T:C	195947084	C,NA	T,NA	1,NA	inf,NA	inf,NA	1.35126,NA	0.00019845	0.000391876
2	chr3:195846666:G:C	195846666	NA,C	NA,G	NA,1	NA,inf	NA,inf	NA,1.21307	0.000197384	0.000408812
2	chr3:196465520:T:C	196465520	NA,C	NA,T	NA,1	NA,-inf	NA,inf	NA,1.25688	0.00019657	0.000419444
2	chr3:196172688:C:T	196172688	T,T	C,C	1,1	-inf,inf	inf,inf	1.37977,1.03994	0.000196272	0.000413208
2	chr3:196584452:AGCTC:A	196584452	NA,A	NA,AGCTC	NA,1	NA,-inf	NA,inf	NA,1.24551	0.000195672	0.000414701
2	chr3:196839651:A:T	196839651	NA,T	NA,A	NA,1	NA,inf	NA,inf	NA,1.2254	0.000195391	0.000403229
2	chr3:196339023:T:G	196339023	NA,G	NA,T	NA,1	NA,inf	NA,inf	NA,1.20364	0.00019534	0.000399838
2	chr3:196998283:C:G	196998283	G,G	C,C	1,1	inf,inf	inf,inf	0.566044,1.92757	0.000195192	0.000497847
2	chr3:196461334:A:T	196461334	NA,T	NA,A	NA,1	NA,inf	NA,inf	NA,1.20821	0.000194301	0.000400758
2	chr3:196651649:C:A	196651649	NA,A	NA,C	NA,1	NA,-inf	NA,inf	NA,1.22102	0.000194029	0.000407084
2	chr3:196749454:A:G	196749454	NA,G	NA,A	NA,1	NA,inf	NA,inf	NA,1.24603	0.000193798	0.000394407
2	chr3:196676632:T:C	196676632	NA,C	NA,T	NA,1	NA,inf	NA,inf	NA,1.21367	0.000193405	0.000389368
2	chr3:196628489:T:C	196628489	C,C	T,T	1,1	inf,inf	inf,inf	1.99159,0.0151725	0.000193183	0.000397102
2	chr3:197255043:C:T	197255043	T,T	C,C	1,1	-inf,inf	inf,inf	1.31387,3.88829	0.000193107	0.0481417
2	chr3:196168754:A:T	196168754	NA,T	NA,A	NA,1	NA,-inf	NA,inf	NA,1.27813	0.000191376	0.000419674
2	chr3:195933841:G:A	195933841	A,NA	G,NA	1,NA	inf,NA	inf,NA	1.32862,NA	0.000190915	0.000376539
2	chr3:196892676:A:G	196892676	NA,G	NA,A	NA,1	NA,inf	NA,inf	NA,1.21271	0.000190697	0.000396412
2	chr3:196935682:C:CCAA	196935682	NA,CCAA	NA,C	NA,1	NA,inf	NA,inf	NA,1.21211	0.000190491	0.000395983
2	chr3:196429340:AC:A	196429340	NA,A	NA,AC	NA,1	NA,-inf	NA,inf	NA,1.23664	0.000189794	0.000405202
2	chr3:195945663:G:C	195945663	C,NA	G,NA	1,NA	inf,NA	inf,NA	1.32423,NA	0.00018908	0.000373672
2	chr3:196734708:C:T	196734708	NA,T	NA,C	NA,1	NA,-inf	NA,inf	NA,1.14455	0.000188456	0.000348259
2	chr3:197136372:A:G	197136372	G,G	A,A	1,1	-inf,inf	inf,inf	1.31965,3.89074	0.000187714	0.0488631
2	chr3:196744528:A:T	196744528	NA,T	NA,A	NA,1	NA,inf	NA,inf	NA,1.22542	0.000186672	0.000380234
2	chr3:197227423:C:T	197227423	NA,T	NA,C	NA,1	NA,inf	NA,inf	NA,1.18862	0.000186167	0.000378661
2	chr3:196577891:A:G	196577891	NA,G	NA,A	NA,1	NA,-inf	NA,inf	NA,1.23349	0.000186142	0.000400514
2	chr3:196770667:C:T	196770667	NA,T	NA,C	NA,1	NA,-inf	NA,inf	NA,1.21046	0.000186131	0.000399487
2	chr3:195964502:C:T	195964502	T,T	C,C	1,1	inf,-inf	inf,inf	1.24405,1.16015	0.000185249	0.000374451
2	chr3:196514983:G:A	196514983	NA,A	NA,G	NA,1	NA,-inf	NA,inf	NA,1.21818	0.000185101	0.000393714
2	chr3:195945814:G:A	195945814	A,NA	G,NA	1,NA	inf,NA	inf,NA	1.31084,NA	0.000184591	0.00036494
2	chr3:196089058:T:G	196089058	G,G	T,T	1,1	inf,inf	inf,inf	0.758655,1.62837	0.000184587	0.000400132
2	chr3:196002341:C:T	196002341	NA,T	NA,C	NA,1	NA,inf	NA,inf	NA,1.19367	0.000183882	0.000383923
2	chr3:197189374:T:C	197189374	C,C	T,T	1,1	-inf,inf	inf,inf	1.30084,3.88963	0.0001838	0.0471234
2	chr3:196226663:A:T	196226663	T,T	A,A	1,1	inf,inf	inf,inf	1.38953,1.00494	0.000183475	0.000380381
2	chr3:196107185:G:A	196107185	NA,A	NA,G	NA,1	NA,inf	NA,inf	NA,1.17776	0.000183428	0.00037881
2	chr3:196598309:T:C	196598309	NA,C	NA,T	NA,1	NA,inf	NA,inf	NA,1.23047	0.000183303	0.000399988
2	chr3:196168301:G:A	196168301	NA,A	NA,G	NA,1	NA,-inf	NA,inf	NA,1.25325	0.000183057	0.000401505
2	chr3:196774227:A:G	196774227	NA,G	NA,A	NA,1	NA,-inf	NA,inf	NA,1.2267	0.000182919	0.000352752
2	chr3:196572573:G:A	196572573	A,NA	G,NA	1,NA	inf,NA	inf,NA	1.24554,NA	0.000182884	0.000380695
2	chr3:196121471:C:T	196121471	NA,T	NA,C	NA,1	NA,inf	NA,inf	NA,1.1779	0.000182668	0.00037984
2	chr3:196318096:C:T	196318096	NA,T	NA,C	NA,1	NA,inf	NA,inf	NA,1.19055	0.000182625	0.000383159
2	chr3:197089517:A:C	197089517	NA,C	NA,A	NA,1	NA,-inf	NA,inf	NA,1.23487	0.000182611	0.000393261
2	chr3:197044178:T:C	197044178	C,C	T,T	1,1	-inf,inf	inf,inf	1.40054,2.38182	0.000182462	0.00290743
2	chr3:196940913:G:A	196940913	NA,A	NA,G	NA,1	NA,inf	NA,inf	NA,1.1877	0.000182406	0.000379293
2	chr3:196517721:G:A	196517721	A,A	G,G	1,1	inf,-inf	inf,inf	1.56719,0.756006	0.000182281	0.000384649
2	chr3:196635694:G:C	196635694	NA,C	NA,G	NA,1	NA,inf	NA,inf	NA,1.18548	0.000182216	0.000376159
2	chr3:195877909:AGGGAGAGAAGCG:A	195877909	NA,A	NA,AGGGAGAGAAGCG	NA,1	NA,-inf	NA,inf	NA,1.21743	0.000182199	0.000384418
2	chr3:196613853:A:C	196613853	NA,C	NA,A	NA,1	NA,-inf	NA,inf	NA,1.21768	0.000181884	0.000393577
2	chr3:196088245:G:C	196088245	NA,C	NA,G	NA,1	NA,inf	NA,inf	NA,1.19034	0.000181624	0.000379564
2	chr3:195904120:T:C	195904120	NA,C	NA,T	NA,1	NA,-inf	NA,inf	NA,1.21398	0.000181424	0.000382574
2	chr3:196296789:C:G	196296789	NA,G	NA,C	NA,1	NA,-inf	NA,inf	NA,1.2064	0.000180598	0.000384231
2	chr3:196587160:T:C	196587160	NA,C	NA,T	NA,1	NA,-inf	NA,inf	NA,1.21534	0.000180251	0.000387729
2	chr3:195843378:C:T	195843378	T,NA	C,NA	1,NA	-inf,NA	inf,NA	1.27592,NA	0.000179672	0.000359595
2	chr3:195948890:C:T	195948890	T,NA	C,NA	1,NA	-inf,NA	inf,NA	1.31179,NA	0.000179664	0.000323986
2	chr3:197082097:C:T	197082097	T,NA	C,NA	1,NA	-inf,NA	inf,NA	1.22824,NA	0.000179601	0.000359807
2	chr3:196617493:T:C	196617493	NA,C	NA,T	NA,1	NA,inf	NA,inf	NA,1.16854	0.000179242	0.000369299
2	chr3:196518584:G:GAGACAAAGGACCCTGGCACA	196518584	GAGACAAAGGACCCTGGCACA,NA	G,NA	1,NA	-inf,NA	inf,NA	1.25034,NA	0.000179195	0.000369247
2	chr3:196866691:C:T	196866691	NA,T	NA,C	NA,1	NA,inf	NA,inf	NA,1.18096	0.000178794	0.000372839
2	chr3:197031953:A:G	197031953	G,G	A,A	1,1	inf,inf	inf,inf	0.320559,1.90694	0.000178634	0.00037854
2	chr3:196177210:A:C	196177210	NA,C	NA,A	NA,1	NA,inf	NA,inf	NA,1.16744	0.000178452	0.000372046
2	chr3:196839569:G:A	196839569	NA,A	NA,G	NA,1	NA,inf	NA,inf	NA,1.17405	0.00017835	0.000368235
2	chr3:197202913:ACT:A	197202913	A,A	ACT,ACT	1,1	-inf,inf	inf,inf	1.35185,3.81477	0.000177685	0.0444736
2	chr3:195870678:G:A	195870678	A,A	G,G	1,1	inf,-inf	inf,inf	1.75703,0.526261	0.000177685	0.000312933
2	chr3:196496414:T:C	196496414	C,NA	T,NA	1,NA	-inf,NA	inf,NA	1.25834,NA	0.000177459	0.000370707
2	chr3:196160995:A:C	196160995	NA,C	NA,A	NA,1	NA,inf	NA,inf	NA,1.16384	0.000176909	0.000369313
2	chr3:196516630:A:G	196516630	G,NA	A,NA	1,NA	-inf,NA	inf,NA	1.24229,NA	0.000176616	0.000361079
2	chr3:195963128:G:C	195963128	NA,C	NA,G	NA,1	NA,-inf	NA,inf	NA,1.20069	0.000176234	0.000377669
2	chr3:196392461:C:T	196392461	T,NA	C,NA	1,NA	inf,NA	inf,NA	1.28814,NA	0.000175856	0.000359389
2	chr3:196859127:G:A	196859127	NA,A	NA,G	NA,1	NA,inf	NA,inf	NA,1.15881	0.000175549	0.000359863
2	chr3:196579741:C:T	196579741	NA,T	NA,C	NA,1	NA,-inf	NA,inf	NA,1.20004	0.000175489	0.000377433
2	chr3:196995676:GAGA:G	196995676	G,G	GAGA,GAGA	1,1	inf,inf	inf,inf	0.682117,1.7538	0.000175112	0.000441404
2	chr3:195999251:C:T	195999251	T,T	C,C	1,1	-inf,-inf	inf,inf	1.25461,1.06758	0.000174128	0.000318612
2	chr3:196104454:A:C	196104454	NA,C	NA,A	NA,1	NA,-inf	NA,inf	NA,1.19179	0.000173214	0.000371467
2	chr3:196020376:T:C	196020376	C,NA	T,NA	1,NA	-inf,NA	inf,NA	1.2549,NA	0.000173038	0.000356759
2	chr3:196196824:G:A	196196824	NA,A	NA,G	NA,1	NA,inf	NA,inf	NA,1.14777	0.0001726	0.000358966
2	chr3:195956151:A:G	195956151	G,NA	A,NA	1,NA	inf,NA	inf,NA	1.27093,NA	0.00017185	0.000340371
2	chr3:196321435:C:T	196321435	NA,T	NA,C	NA,1	NA,-inf	NA,inf	NA,1.15426	0.000171789	0.000360326
2	chr3:196581621:C:T	196581621	NA,T	NA,C	NA,1	NA,-inf	NA,inf	NA,1.187	0.000171537	0.00036887
2	chr3:195934548:CTG:C	195934548	NA,C	NA,CTG	NA,1	NA,-inf	NA,inf	NA,1.18296	0.000171533	0.00036135
2	chr3:196864885:T:C	196864885	NA,C	NA,T	NA,1	NA,-inf	NA,inf	NA,1.17899	0.000170731	0.000355073
2	chr3:196106887:G:A	196106887	NA,A	NA,G	NA,1	NA,inf	NA,inf	NA,1.13548	0.000169752	0.00035096
2	chr3:196769978:G:A	196769978	A,NA	G,NA	1,NA	inf,NA	inf,NA	1.2371,NA	0.000169519	0.00030012
2	chr3:196926291:G:A	196926291	NA,A	NA,G	NA,1	NA,-inf	NA,inf	NA,1.17266	0.000169383	0.000363974
2	chr3:196580088:G:T	196580088	NA,T	NA,G	NA,1	NA,-inf	NA,inf	NA,1.17955	0.000169315	0.000364056
2	chr3:196587065:G:C	196587065	NA,C	NA,G	NA,1	NA,-inf	NA,inf	NA,1.17929	0.000169266	0.000363898
2	chr3:196752771:T:G	196752771	NA,G	NA,T	NA,1	NA,inf	NA,inf	NA,1.1282	0.000169262	0.000337432
2	chr3:196585787:A:G	196585787	NA,G	NA,A	NA,1	NA,-inf	NA,inf	NA,1.17882	0.000169174	0.000363648
2	chr3:196839434:A:G	196839434	NA,G	NA,A	NA,1	NA,inf	NA,inf	NA,1.14334	0.000168848	0.000348787
2	chr3:196580021:T:C	196580021	NA,C	NA,T	NA,1	NA,-inf	NA,inf	NA,1.17784	0.00016881	0.000362964
2	chr3:195919954:T:C	195919954	NA,C	NA,T	NA,1	NA,inf	NA,inf	NA,1.13836	0.000168658	0.000354714
2	chr3:196578747:T:C	196578747	NA,C	NA,T	NA,1	NA,-inf	NA,inf	NA,1.17675	0.000168499	0.000362278
2	chr3:196764830:T:G	196764830	G,G	T,T	1,1	inf,-inf	inf,inf	1.90763,0.295982	0.000168158	0.000202529
2	chr3:196845130:A:C	196845130	NA,C	NA,A	NA,1	NA,-inf	NA,inf	NA,1.16831	0.000167965	0.000361369
2	chr3:196839399:T:C	196839399	NA,C	NA,T	NA,1	NA,inf	NA,inf	NA,1.14023	0.000167955	0.00034692
2	chr3:196581673:A:G	196581673	NA,G	NA,A	NA,1	NA,-inf	NA,inf	NA,1.1745	0.00016784	0.000360851
2	chr3:196396388:C:T	196396388	NA,T	NA,C	NA,1	NA,inf	NA,inf	NA,1.12437	0.000167722	0.000345924
2	chr3:196582434:A:G	196582434	NA,G	NA,A	NA,1	NA,-inf	NA,inf	NA,1.17349	0.000167554	0.000360249
2	chr3:196581664:A:C	196581664	NA,C	NA,A	NA,1	NA,-inf	NA,inf	NA,1.17315	0.000167445	0.000359997
2	chr3:196801461:T:A	196801461	NA,A	NA,T	NA,1	NA,-inf	NA,inf	NA,1.17096	0.000167401	0.000331329
2	chr3:196919413:G:A	196919413	NA,A	NA,G	NA,1	NA,-inf	NA,inf	NA,1.12409	0.000167335	0.00034658
2	chr3:197092204:A:T	197092204	NA,T	NA,A	NA,1	NA,inf	NA,inf	NA,1.11845	0.000166737	0.000340835
2	chr3:196727689:G:A	196727689	A,A	G,G	1,1	inf,inf	inf,inf	1.96415,0.0970106	0.000166506	0.000229406
2	chr3:195838210:T:C	195838210	C,C	T,T	1,1	-inf,inf	inf,inf	2.00423,0.105498	0.000166424	0.000293784
2	chr3:196024672:T:C	196024672	C,NA	T,NA	1,NA	inf,NA	inf,NA	1.25283,NA	0.00016642	0.000330196
2	chr3:195890596:G:A	195890596	NA,A	NA,G	NA,1	NA,-inf	NA,inf	NA,1.16571	0.00016632	0.000353526
2	chr3:196206766:C:T	196206766	NA,T	NA,C	NA,1	NA,-inf	NA,inf	NA,1.15324	0.000166174	0.000352319
2	chr3:196576743:A:G	196576743	NA,G	NA,A	NA,1	NA,-inf	NA,inf	NA,1.16787	0.0001659	0.000356702
2	chr3:196579412:A:G	196579412	NA,G	NA,A	NA,1	NA,-inf	NA,inf	NA,1.1663	0.00016551	0.000355746
2	chr3:195933747:G:C	195933747	NA,C	NA,G	NA,1	NA,-inf	NA,inf	NA,1.16256	0.000165299	0.000348462
2	chr3:196204117:T:C	196204117	C,C	T,T	1,1	-inf,-inf	inf,inf	1.92361,0.0991334	0.000165097	0.000350173
2	chr3:196801789:C:T	196801789	NA,T	NA,C	NA,1	NA,-inf	NA,inf	NA,1.16274	0.000165026	0.000326712
2	chr3:197212781:CT:C	197212781	NA,C	NA,CT	NA,1	NA,inf	NA,inf	NA,1.11174	0.000164745	0.000336815
2	chr3:196177212:A:G	196177212	NA,G	NA,A	NA,1	NA,inf	NA,inf	NA,1.12277	0.00016467	0.000343545
2	chr3:197127160:C:T	197127160	T,T	C,C	1,1	-inf,inf	inf,inf	1.32387,3.77964	0.000164537	0.039305
2	chr3:196340996:C:G	196340996	NA,G	NA,C	NA,1	NA,inf	NA,inf	NA,1.10787	0.000164321	0.000336989
2	chr3:196815212:T:G	196815212	G,G	T,T	1,1	-inf,-inf	inf,inf	1.63152,0.622531	0.000164266	0.000264475
2	chr3:197186800:A:C	197186800	C,NA	A,NA	1,NA	inf,NA	inf,NA	1.22183,NA	0.000164209	0.000328754
2	chr3:196635826:G:T	196635826	NA,T	NA,G	NA,1	NA,-inf	NA,inf	NA,1.13106	0.000164088	0.000343631
2	chr3:196188836:T:G	196188836	NA,G	NA,T	NA,1	NA,inf	NA,inf	NA,1.10339	0.000163641	0.000335093
2	chr3:196521123:T:C	196521123	C,C	T,T	1,1	-inf,inf	inf,inf	0.56523,1.75511	0.000163406	0.000383351
2	chr3:196540825:G:A	196540825	NA,A	NA,G	NA,1	NA,-inf	NA,inf	NA,1.15367	0.000162645	0.000350518
2	chr3:196210258:AG:A	196210258	NA,A	NA,AG	NA,1	NA,inf	NA,inf	NA,1.11978	0.000162562	0.000339126
2	chr3:197226535:T:C	197226535	NA,C	NA,T	NA,1	NA,inf	NA,inf	NA,1.10332	0.000162326	0.000331937
2	chr3:196574148:C:T	196574148	NA,T	NA,C	NA,1	NA,-inf	NA,inf	NA,1.15368	0.000161976	0.000348049
2	chr3:196646066:G:A	196646066	A,A	G,G	1,1	inf,-inf	inf,inf	1.87276,0.182538	0.000161713	0.000348782
2	chr3:196268067:T:C	196268067	NA,C	NA,T	NA,1	NA,inf	NA,inf	NA,1.12883	0.00016161	0.000337965
2	chr3:196631608:G:A	196631608	NA,A	NA,G	NA,1	NA,inf	NA,inf	NA,1.10686	0.000161505	0.000334103
2	chr3:196360129:T:C	196360129	NA,C	NA,T	NA,1	NA,inf	NA,inf	NA,1.10572	0.000161022	0.000333107
2	chr3:196296090:G:T	196296090	T,T	G,G	1,1	-inf,-inf	inf,inf	0.575618,1.61334	0.000160172	0.000328831
2	chr3:196619448:C:T	196619448	NA,T	NA,C	NA,1	NA,inf	NA,inf	NA,1.10763	0.00015989	0.00032925
2	chr3:196853126:CA:C	196853126	NA,C	NA,CA	NA,1	NA,-inf	NA,inf	NA,1.13334	0.000159799	0.000335569
2	chr3:196581007:A:G	196581007	NA,G	NA,A	NA,1	NA,-inf	NA,inf	NA,1.14522	0.000159541	0.000342828
2	chr3:196044902:G:A	196044902	A,A	G,G	1,1	-inf,-inf	inf,inf	0.610395,1.61325	0.00015808	0.000337554
2	chr3:196794772:G:A	196794772	A,NA	G,NA	1,NA	-inf,NA	inf,NA	1.17583,NA	0.000157988	0.000305564
2	chr3:196203012:C:A	196203012	A,A	C,C	1,1	-inf,-inf	inf,inf	1.90062,0.100592	0.000157974	0.000334942
2	chr3:196726596:A:C	196726596	C,C	A,A	1,1	inf,inf	inf,inf	1.90252,0.158659	0.00015784	0.000240711
2	chr3:196375886:G:A	196375886	NA,A	NA,G	NA,1	NA,inf	NA,inf	NA,1.09033	0.000157661	0.000325494
2	chr3:197120777:T:C	197120777	C,C	T,T	1,1	-inf,inf	inf,inf	1.36926,3.69152	0.000156874	0.0357775
2	chr3:197020702:C:A	197020702	A,A	C,C	1,1	-inf,-inf	inf,inf	1.22389,0.940644	0.000156666	0.00031216
2	chr3:196226496:T:C	196226496	C,C	T,T	1,1	inf,inf	inf,inf	1.60212,0.648245	0.000156649	0.000320877
2	chr3:195822312:G:T	195822312	T,T	G,G	1,1	-inf,inf	inf,inf	1.94362,0.138585	0.000156329	0.00027827
2	chr3:196171169:C:T	196171169	NA,T	NA,C	NA,1	NA,-inf	NA,inf	NA,1.12323	0.000156132	0.000334879
2	chr3:196223293:C:T	196223293	T,NA	C,NA	1,NA	-inf,NA	inf,NA	1.1828,NA	0.000155298	0.000336839
2	chr3:196616918:G:A	196616918	NA,A	NA,G	NA,1	NA,-inf	NA,inf	NA,1.10461	0.000154975	0.000320481
2	chr3:196000637:C:T	196000637	T,T	C,C	1,1	-inf,-inf	inf,inf	1.25352,1.02224	0.000154896	0.000284283
2	chr3:197080755:C:A	197080755	NA,A	NA,C	NA,1	NA,-inf	NA,inf	NA,1.14551	0.000154564	0.000336398
2	chr3:196540993:A:C	196540993	NA,C	NA,A	NA,1	NA,inf	NA,inf	NA,1.0861	0.000154499	0.00032117
2	chr3:196600137:C:T	196600137	T,T	C,C	1,1	inf,-inf	inf,inf	1.63369,0.55882	0.000154296	0.000335549
2	chr3:196989954:A:G	196989954	G,G	A,A	1,1	inf,inf	inf,inf	1.84647,0.221201	0.00015371	0.000345889
2	chr3:197006482:G:A	197006482	NA,A	NA,G	NA,1	NA,-inf	NA,inf	NA,1.12712	0.000153144	0.000329247
2	chr3:195934944:AAC:A	195934944	NA,A	NA,AAC	NA,1	NA,-inf	NA,inf	NA,1.11492	0.00015304	0.00032422
2	chr3:196596796:A:G	196596796	NA,G	NA,A	NA,1	NA,-inf	NA,inf	NA,1.12662	0.000152572	0.000327019
2	chr3:196189463:G:A	196189463	NA,A	NA,G	NA,1	NA,-inf	NA,inf	NA,1.08498	0.000152264	0.000317549
2	chr3:196586599:A:T	196586599	NA,T	NA,A	NA,1	NA,-inf	NA,inf	NA,1.11791	0.000152185	0.000326885
2	chr3:196699397:G:A	196699397	NA,A	NA,G	NA,1	NA,-inf	NA,inf	NA,1.10374	0.000152167	0.000320806
2	chr3:195877550:T:C	195877550	C,C	T,T	1,1	-inf,inf	inf,inf	1.7877,0.413168	0.000152058	0.000271618
2	chr3:196689673:C:G	196689673	NA,G	NA,C	NA,1	NA,-inf	NA,inf	NA,1.10767	0.000151355	0.000321138
2	chr3:196544621:C:T	196544621	T,NA	C,NA	1,NA	inf,NA	inf,NA	1.14154,NA	0.000151287	0.000314392
2	chr3:197064058:T:C	197064058	NA,C	NA,T	NA,1	NA,inf	NA,inf	NA,1.05413	0.000150936	0.000308925
2	chr3:197100377:T:C	197100377	C,C	T,T	1,1	inf,-inf	inf,inf	0.851136,1.58218	0.000150342	0.000373429
2	chr3:196621450:G:A	196621450	NA,A	NA,G	NA,1	NA,inf	NA,inf	NA,1.07074	0.000149907	0.000308755
2	chr3:197022607:C:T	197022607	NA,T	NA,C	NA,1	NA,-inf	NA,inf	NA,1.11549	0.00014857	0.000324302
2	chr3:196189449:C:T	196189449	NA,T	NA,C	NA,1	NA,-inf	NA,inf	NA,1.07034	0.000148464	0.000309571
2	chr3:196203342:G:C	196203342	C,C	G,G	1,1	-inf,-inf	inf,inf	1.87285,0.0839239	0.000148182	0.000314296
2	chr3:196620901:C:T	196620901	NA,T	NA,C	NA,1	NA,-inf	NA,inf	NA,1.08951	0.000147921	0.00031537
2	chr3:196804989:G:A	196804989	NA,A	NA,G	NA,1	NA,-inf	NA,inf	NA,1.09838	0.000147877	0.000292236
2	chr3:196189454:T:C	196189454	NA,C	NA,T	NA,1	NA,-inf	NA,inf	NA,1.06792	0.000147854	0.000308282
2	chr3:196990594:G:A	196990594	A,A	G,G	1,1	inf,inf	inf,inf	1.79356,0.276815	0.000147626	0.000330238
2	chr3:197087446:T:C	197087446	NA,C	NA,T	NA,1	NA,-inf	NA,inf	NA,1.11764	0.000147517	0.000320658
2	chr3:196325997:C:T	196325997	NA,T	NA,C	NA,1	NA,inf	NA,inf	NA,1.04595	0.000147276	0.000302766
2	chr3:196521063:A:G	196521063	G,G	A,A	1,1	-inf,inf	inf,inf	0.571122,1.69212	0.000147128	0.000344376
2	chr3:196233053:T:C	196233053	C,C	T,T	1,1	inf,inf	inf,inf	1.47779,0.727771	0.000146807	0.000295765
2	chr3:195906677:G:A	195906677	A,A	G,G	1,1	-inf,inf	inf,inf	1.82685,0.136868	0.000146644	0.000272681
2	chr3:195862899:A:G	195862899	G,G	A,A	1,1	inf,-inf	inf,inf	1.94757,0.0503056	0.000146589	0.000245366
2	chr3:196243941:C:T	196243941	NA,T	NA,C	NA,1	NA,inf	NA,inf	NA,1.07028	0.000146564	0.000305817
2	chr3:195905259:G:A	195905259	A,A	G,G	1,1	-inf,inf	inf,inf	1.84366,0.0907998	0.000146182	0.000272716
2	chr3:196303931:G:A	196303931	NA,A	NA,G	NA,1	NA,-inf	NA,inf	NA,1.08402	0.000145965	0.00031015
2	chr3:196603355:G:A	196603355	A,A	G,G	1,1	inf,-inf	inf,inf	1.85506,0.121179	0.00014585	0.000312348
2	chr3:196832686:C:T	196832686	NA,T	NA,C	NA,1	NA,inf	NA,inf	NA,1.05472	0.000145785	0.000299382
2	chr3:196840969:G:A	196840969	NA,A	NA,G	NA,1	NA,-inf	NA,inf	NA,1.09571	0.000145428	0.000320572
2	chr3:196058511:C:G	196058511	NA,G	NA,C	NA,1	NA,-inf	NA,inf	NA,1.10973	0.000145378	0.00031171
2	chr3:196116645:C:G	196116645	NA,G	NA,C	NA,1	NA,-inf	NA,inf	NA,1.08146	0.000144797	0.000310445
2	chr3:195902213:G:A	195902213	A,A	G,G	1,1	-inf,inf	inf,inf	1.82088,0.134115	0.000144641	0.000268968
2	chr3:196142985:C:T	196142985	T,NA	C,NA	1,NA	inf,NA	inf,NA	1.11772,NA	0.000144112	0.000297964
2	chr3:196650246:C:T	196650246	NA,T	NA,C	NA,1	NA,-inf	NA,inf	NA,1.04991	0.000143836	0.000302
2	chr3:195895624:G:A	195895624	A,A	G,G	1,1	-inf,-inf	inf,inf	1.88242,0.0491758	0.000143175	0.000265834
2	chr3:196745809:A:G	196745809	NA,G	NA,A	NA,1	NA,-inf	NA,inf	NA,1.09768	0.000142846	0.000270219
2	chr3:196176645:C:T	196176645	T,T	C,C	1,1	inf,inf	inf,inf	1.88899,0.178258	0.00014277	0.000300356
2	chr3:196009188:C:T	196009188	T,NA	C,NA	1,NA	inf,NA	inf,NA	1.16551,NA	0.000142443	0.000283301
2	chr3:196144171:G:GC	196144171	NA,GC	NA,G	NA,1	NA,-inf	NA,inf	NA,1.07998	0.000142136	0.000309786
2	chr3:196120311:G:A	196120311	NA,A	NA,G	NA,1	NA,-inf	NA,inf	NA,1.05694	0.000141612	0.000302141
2	chr3:196161795:C:T	196161795	NA,T	NA,C	NA,1	NA,-inf	NA,inf	NA,1.05281	0.000141364	0.000295852
2	chr3:196122710:G:A	196122710	A,A	G,G	1,1	-inf,-inf	inf,inf	1.12569,1.01297	0.000141322	0.000310137
2	chr3:195892383:A:G	195892383	G,G	A,A	1,1	-inf,-inf	inf,inf	1.9223,0.100349	0.00014123	0.000236329
2	chr3:196140007:A:T	196140007	NA,T	NA,A	NA,1	NA,-inf	NA,inf	NA,1.05136	0.000141199	0.000295381
2	chr3:196649292:T:C	196649292	NA,C	NA,T	NA,1	NA,-inf	NA,inf	NA,1.03833	0.000141121	0.00029627
2	chr3:196398939:C:T	196398939	T,NA	C,NA	1,NA	-inf,NA	inf,NA	1.13017,NA	0.000141046	0.000293958
2	chr3:196446921:G:T	196446921	NA,T	NA,G	NA,1	NA,-inf	NA,inf	NA,1.06187	0.000140749	0.000299905
2	chr3:196235373:G:T	196235373	T,T	G,G	1,1	inf,inf	inf,inf	1.22699,0.983947	0.000140555	0.000295252
2	chr3:196148489:C:T	196148489	NA,T	NA,C	NA,1	NA,-inf	NA,inf	NA,1.0835	0.00014028	0.000301562
2	chr3:196427980:C:T	196427980	NA,T	NA,C	NA,1	NA,-inf	NA,inf	NA,1.06014	0.000140199	0.000296746
2	chr3:196270747:G:C	196270747	NA,C	NA,G	NA,1	NA,inf	NA,inf	NA,1.02159	0.000140042	0.000288588
2	chr3:196642324:C:A	196642324	A,NA	C,NA	1,NA	inf,NA	inf,NA	1.12036,NA	0.000139898	0.000298793
2	chr3:196492412:T:C	196492412	C,NA	T,NA	1,NA	-inf,NA	inf,NA	1.11838,NA	0.000139764	0.000303514
2	chr3:196081058:G:C	196081058	NA,C	NA,G	NA,1	NA,inf	NA,inf	NA,1.02914	0.000139482	0.000291008
2	chr3:196499433:T:C	196499433	NA,C	NA,T	NA,1	NA,-inf	NA,inf	NA,1.05323	0.000139406	0.00029554
2	chr3:196962546:C:T	196962546	T,NA	C,NA	1,NA	inf,NA	inf,NA	1.11756,NA	0.000139226	0.000311461
2	chr3:196787765:A:G	196787765	G,G	A,A	1,1	-inf,-inf	inf,inf	1.37582,0.771677	0.000139197	0.000210441
2	chr3:196044027:C:T	196044027	NA,T	NA,C	NA,1	NA,inf	NA,inf	NA,1.03582	0.000139123	0.000285903
2	chr3:196962547:T:A	196962547	A,NA	T,NA	1,NA	inf,NA	inf,NA	1.11651,NA	0.000138965	0.000310863
2	chr3:196532273:C:T	196532273	T,T	C,C	1,1	-inf,inf	inf,inf	0.640885,1.58154	0.000138915	0.00031829
2	chr3:196367004:G:A	196367004	NA,A	NA,G	NA,1	NA,-inf	NA,inf	NA,1.0536	0.000138441	0.000294444
2	chr3:195999968:C:G	195999968	G,NA	C,NA	1,NA	inf,NA	inf,NA	1.1493,NA	0.000138333	0.000275184
2	chr3:196626369:A:G	196626369	NA,G	NA,A	NA,1	NA,-inf	NA,inf	NA,1.04116	0.000137124	0.000284177
2	chr3:196405285:C:T	196405285	NA,T	NA,C	NA,1	NA,inf	NA,inf	NA,1.00869	0.000137057	0.000282781
2	chr3:196791564:T:G	196791564	NA,G	NA,T	NA,1	NA,inf	NA,inf	NA,1.04272	0.000136956	0.000279298
2	chr3:197093307:C:T	197093307	T,T	C,C	1,1	inf,-inf	inf,inf	1.92515,0.38882	0.000136925	0.00035301
2	chr3:196794698:A:G	196794698	NA,G	NA,A	NA,1	NA,inf	NA,inf	NA,0.99919	0.000136897	0.000283374
2	chr3:196699735:T:G	196699735	G,G	T,T	1,1	inf,inf	inf,inf	0.711823,1.51042	0.000136881	0.000230838
2	chr3:196004108:G:A	196004108	A,NA	G,NA	1,NA	inf,NA	inf,NA	1.14392,NA	0.000136815	0.000272064
2	chr3:196895771:C:G	196895771	G,NA	C,NA	1,NA	inf,NA	inf,NA	1.09558,NA	0.000136687	0.000296394
2	chr3:196018613:G:A	196018613	A,NA	G,NA	1,NA	inf,NA	inf,NA	1.14141,NA	0.000136557	0.000271851
2	chr3:196753452:C:T	196753452	NA,T	NA,C	NA,1	NA,-inf	NA,inf	NA,1.06899	0.000136518	0.000262178
2	chr3:196423286:C:T	196423286	NA,T	NA,C	NA,1	NA,-inf	NA,inf	NA,1.04356	0.000136042	0.000289235
2	chr3:196761672:C:T	196761672	NA,T	NA,C	NA,1	NA,-inf	NA,inf	NA,1.06628	0.00013577	0.000260722
2	chr3:196856856:G:A	196856856	NA,A	NA,G	NA,1	NA,inf	NA,inf	NA,1.01032	0.000135445	0.000277531
2	chr3:196731186:T:G	196731186	NA,G	NA,T	NA,1	NA,-inf	NA,inf	NA,1.0293	0.000135071	0.000293889
2	chr3:196809824:C:G	196809824	G,G	C,C	1,1	inf,inf	inf,inf	1.53703,0.610243	0.000134976	0.000210494
2	chr3:196728447:T:A	196728447	NA,A	NA,T	NA,1	NA,-inf	NA,inf	NA,1.02858	0.000134671	0.000293239
2	chr3:196029603:C:T	196029603	T,NA	C,NA	1,NA	inf,NA	inf,NA	1.13336,NA	0.00013465	0.000268381
2	chr3:196919622:C:T	196919622	T,NA	C,NA	1,NA	inf,NA	inf,NA	1.08642,NA	0.00013451	0.000291582
2	chr3:197000600:C:T	197000600	NA,T	NA,C	NA,1	NA,-inf	NA,inf	NA,1.00811	0.00013446	0.000279216
2	chr3:196811837:T:C	196811837	NA,C	NA,T	NA,1	NA,-inf	NA,inf	NA,1.03883	0.00013415	0.000265679
2	chr3:196006617:G:A	196006617	NA,A	NA,G	NA,1	NA,inf	NA,inf	NA,1.01492	0.000133927	0.000277247
2	chr3:196758654:T:G	196758654	G,G	T,T	1,1	-inf,inf	inf,inf	0.524826,1.57775	0.000133598	0.000240389
2	chr3:195948607:C:T	195948607	T,NA	C,NA	1,NA	inf,NA	inf,NA	1.12786,NA	0.000133289	0.000265005
2	chr3:195921460:GCAGAAAAGGTTGCCCTTCTCCAATAGGAACGCT:G	195921460	NA,G	NA,GCAGAAAAGGTTGCCCTTCTCCAATAGGAACGCT	NA,1	NA,inf	NA,inf	NA,0.996835	0.000133118	0.000271927
2	chr3:195938244:C:T	195938244	NA,T	NA,C	NA,1	NA,inf	NA,inf	NA,0.996486	0.000133002	0.00027173
2	chr3:195903315:C:T	195903315	T,T	C,C	1,1	-inf,inf	inf,inf	1.78924,0.102568	0.000132608	0.000247369
2	chr3:196995204:CATGCACACATGCACACACATGCACAT:C	196995204	NA,C	NA,CATGCACACATGCACACACATGCACAT	NA,1	NA,-inf	NA,inf	NA,1.04395	0.00013249	0.000285665
2	chr3:196740032:C:T	196740032	T,NA	C,NA	1,NA	-inf,NA	inf,NA	1.11141,NA	0.000132219	0.000265454
2	chr3:196760311:C:T	196760311	NA,T	NA,C	NA,1	NA,-inf	NA,inf	NA,1.04999	0.000132217	0.000254184
2	chr3:196270107:T:C	196270107	C,C	T,T	1,1	inf,inf	inf,inf	1.37698,0.792463	0.000132185	0.000282866
2	chr3:197000145:T:C	197000145	NA,C	NA,T	NA,1	NA,-inf	NA,inf	NA,1.01965	0.000131974	0.000278896
2	chr3:196747494:T:C	196747494	NA,C	NA,T	NA,1	NA,-inf	NA,inf	NA,1.04841	0.000131897	0.000253577
2	chr3:196270062:A:G	196270062	G,G	A,A	1,1	inf,inf	inf,inf	1.37894,0.788441	0.000131795	0.000282046
2	chr3:196826154:A:G	196826154	NA,G	NA,A	NA,1	NA,-inf	NA,inf	NA,1.04134	0.000131781	0.000292958
2	chr3:196217089:T:C	196217089	NA,C	NA,T	NA,1	NA,inf	NA,inf	NA,0.986116	0.000131643	0.000273284
2	chr3:196630491:C:T	196630491	T,T	C,C	1,1	inf,inf	inf,inf	1.68227,0.349364	0.000131469	0.000279257
2	chr3:195916212:T:C	195916212	C,NA	T,NA	1,NA	inf,NA	inf,NA	1.07936,NA	0.000131368	0.000270674
2	chr3:196270152:C:T	196270152	T,T	C,C	1,1	inf,inf	inf,inf	1.37051,0.795225	0.000131238	0.000280806
2	chr3:197278041:T:C	197278041	C,NA	T,NA	1,NA	inf,NA	inf,NA	1.09616,NA	0.000131164	0.000277519
2	chr3:197086113:T:A	197086113	A,NA	T,NA	1,NA	inf,NA	inf,NA	1.09837,NA	0.000131112	0.00027793
2	chr3:195896772:G:A	195896772	NA,A	NA,G	NA,1	NA,-inf	NA,inf	NA,1.01304	0.00013107	0.000275482
2	chr3:196797349:G:C	196797349	C,NA	G,NA	1,NA	-inf,NA	inf,NA	1.07271,NA	0.000131054	0.000255097
2	chr3:196669025:T:G	196669025	G,NA	T,NA	1,NA	-inf,NA	inf,NA	1.08284,NA	0.000130304	0.000254248
2	chr3:196006123:TG:T	196006123	T,NA	TG,NA	1,NA	inf,NA	inf,NA	1.1139,NA	0.000130091	0.000259183
2	chr3:196119622:A:G	196119622	NA,G	NA,A	NA,1	NA,-inf	NA,inf	NA,1.00588	0.000130082	0.000277055
2	chr3:196742711:A:G	196742711	G,G	A,A	1,1	-inf,inf	inf,inf	1.00491,1.16169	0.000129878	0.000237989
2	chr3:195879321:G:A	195879321	NA,A	NA,G	NA,1	NA,-inf	NA,inf	NA,1.00872	0.00012939	0.000272225
2	chr3:196732838:T:C	196732838	C,C	T,T	1,1	inf,inf	inf,inf	1.83438,0.141713	0.00012924	0.00020642
2	chr3:196952638:A:G	196952638	NA,G	NA,A	NA,1	NA,-inf	NA,inf	NA,1.02437	0.000128987	0.000278802
2	chr3:197224850:GA:G	197224850	NA,G	NA,GA	NA,1	NA,-inf	NA,inf	NA,1.04342	0.000128979	0.000281875
2	chr3:196742875:G:A	196742875	NA,A	NA,G	NA,1	NA,-inf	NA,inf	NA,1.03453	0.00012883	0.000247986
2	chr3:196013974:C:T	196013974	NA,T	NA,C	NA,1	NA,-inf	NA,inf	NA,1.02002	0.000128773	0.000274139
2	chr3:196007743:C:T	196007743	T,NA	C,NA	1,NA	inf,NA	inf,NA	1.10676,NA	0.00012854	0.000256082
2	chr3:196183150:T:C	196183150	NA,C	NA,T	NA,1	NA,inf	NA,inf	NA,0.962064	0.000128386	0.000262873
2	chr3:196269536:G:A	196269536	A,A	G,G	1,1	inf,inf	inf,inf	1.36867,0.783629	0.000128364	0.000274664
2	chr3:197008816:C:T	197008816	NA,T	NA,C	NA,1	NA,inf	NA,inf	NA,0.959921	0.00012818	0.000260567
2	chr3:196794159:A:G	196794159	G,NA	A,NA	1,NA	-inf,NA	inf,NA	1.06102,NA	0.00012804	0.000243982
2	chr3:196723030:A:T	196723030	NA,T	NA,A	NA,1	NA,-inf	NA,inf	NA,1.03515	0.000127834	0.000265512
2	chr3:196513818:G:A	196513818	NA,A	NA,G	NA,1	NA,-inf	NA,inf	NA,1.00393	0.000127646	0.000272091
2	chr3:195905950:G:A	195905950	A,A	G,G	1,1	-inf,inf	inf,inf	1.75868,0.120399	0.000127523	0.000237009
2	chr3:196111289:T:C	196111289	NA,C	NA,T	NA,1	NA,inf	NA,inf	NA,0.971923	0.000127442	0.000263371
2	chr3:196216846:C:T	196216846	T,T	C,C	1,1	-inf,-inf	inf,inf	1.79715,0.071997	0.000127406	0.00026913
2	chr3:196164290:G:C	196164290	NA,C	NA,G	NA,1	NA,-inf	NA,inf	NA,1.02442	0.000127393	0.000272894
2	chr3:196622944:C:T	196622944	T,NA	C,NA	1,NA	-inf,NA	inf,NA	1.09411,NA	0.000127385	0.000264022
2	chr3:196645872:G:A	196645872	NA,A	NA,G	NA,1	NA,-inf	NA,inf	NA,0.981978	0.000126978	0.000267759
2	chr3:195997743:T:C	195997743	C,NA	T,NA	1,NA	inf,NA	inf,NA	1.09833,NA	0.000126627	0.000252389
2	chr3:196731667:T:G	196731667	G,G	T,T	1,1	inf,inf	inf,inf	1.82313,0.140727	0.000126436	0.00020215
2	chr3:196029230:G:A	196029230	NA,A	NA,G	NA,1	NA,-inf	NA,inf	NA,1.00869	0.000126352	0.000268923
2	chr3:196809530:G:C	196809530	C,C	G,G	1,1	inf,inf	inf,inf	1.69612,0.415912	0.000126015	0.000162614
2	chr3:197241824:C:T	197241824	T,T	C,C	1,1	-inf,inf	inf,inf	1.26917,3.58849	0.000125974	0.0243486
2	chr3:196849018:A:G	196849018	NA,G	NA,A	NA,1	NA,-inf	NA,inf	NA,1.00742	0.000125754	0.000274898
2	chr3:196283563:C:T	196283563	T,T	C,C	1,1	inf,inf	inf,inf	1.38235,0.755273	0.000125628	0.00026905
2	chr3:195821202:G:A	195821202	NA,A	NA,G	NA,1	NA,-inf	NA,inf	NA,0.976368	0.000125447	0.000262678
2	chr3:196770702:A:C	196770702	C,NA	A,NA	1,NA	inf,NA	inf,NA	1.07203,NA	0.000125281	0.000217833
2	chr3:196310664:G:A	196310664	NA,A	NA,G	NA,1	NA,inf	NA,inf	NA,0.965983	0.000125252	0.000260856
2	chr3:196036627:C:G	196036627	NA,G	NA,C	NA,1	NA,-inf	NA,inf	NA,1.00325	0.0001252	0.00026541
2	chr3:195884917:G:A	195884917	NA,A	NA,G	NA,1	NA,-inf	NA,inf	NA,0.998812	0.000125175	0.00026402
2	chr3:196121455:A:G	196121455	G,G	A,A	1,1	-inf,-inf	inf,inf	1.3066,0.793025	0.000125103	0.000280426
2	chr3:196259352:C:CA	196259352	CA,CA	C,C	1,1	inf,inf	inf,inf	1.33776,0.801202	0.000124931	0.000267283
2	chr3:196313476:G:A	196313476	NA,A	NA,G	NA,1	NA,inf	NA,inf	NA,0.96439	0.000124909	0.000260146
2	chr3:196652086:C:T	196652086	NA,T	NA,C	NA,1	NA,-inf	NA,inf	NA,0.979708	0.000124876	0.000261545
2	chr3:196830805:A:T	196830805	NA,T	NA,A	NA,1	NA,inf	NA,inf	NA,0.964633	0.000124836	0.000256553
2	chr3:196830807:T:A	196830807	NA,A	NA,T	NA,1	NA,inf	NA,inf	NA,0.964633	0.000124836	0.000256553
2	chr3:196262546:T:G	196262546	G,G	T,T	1,1	inf,inf	inf,inf	1.33365,0.805173	0.000124823	0.000267031
2	chr3:196631434:T:C	196631434	NA,C	NA,T	NA,1	NA,inf	NA,inf	NA,0.961023	0.000124559	0.000257329
2	chr3:196911386:T:C	196911386	C,NA	T,NA	1,NA	inf,NA	inf,NA	1.04277,NA	0.000124429	0.000269504
2	chr3:196830453:T:C	196830453	NA,C	NA,T	NA,1	NA,inf	NA,inf	NA,0.962449	0.000124394	0.00025564
2	chr3:196720469:C:T	196720469	T,T	C,C	1,1	inf,inf	inf,inf	1.79515,0.181529	0.000124253	0.000198953
2	chr3:196279630:G:A	196279630	A,A	G,G	1,1	inf,inf	inf,inf	1.3291,0.7963	0.0001241	0.000263481
2	chr3:195907373:T:C	195907373	C,C	T,T	1,1	-inf,inf	inf,inf	1.7615,0.0792337	0.000123925	0.000232071
2	chr3:196152980:G:A	196152980	NA,A	NA,G	NA,1	NA,-inf	NA,inf	NA,1.00684	0.000123848	0.000265609
2	chr3:196477209:CAT:C	196477209	C,NA	CAT,NA	1,NA	inf,NA	inf,NA	1.03614,NA	0.000123783	0.000256246
2	chr3:196262414:G:C	196262414	NA,C	NA,G	NA,1	NA,inf	NA,inf	NA,0.959542	0.000123756	0.000257982
2	chr3:196583774:G:A	196583774	NA,A	NA,G	NA,1	NA,-inf	NA,inf	NA,0.995483	0.00012367	0.000265033
2	chr3:197011090:G:A	197011090	NA,A	NA,G	NA,1	NA,inf	NA,inf	NA,0.928293	0.000123626	0.000249213
2	chr3:196505275:C:T	196505275	NA,T	NA,C	NA,1	NA,-inf	NA,inf	NA,0.982322	0.000123537	0.000261805
2	chr3:196721756:TTTTTTC:T	196721756	NA,T	NA,TTTTTTC	NA,1	NA,-inf	NA,inf	NA,0.966375	0.000123435	0.000264794
2	chr3:196642779:T:C	196642779	NA,C	NA,T	NA,1	NA,-inf	NA,inf	NA,0.961661	0.000123351	0.000259096
2	chr3:196794358:C:T	196794358	T,NA	C,NA	1,NA	-inf,NA	inf,NA	1.03934,NA	0.000123221	0.000235138
2	chr3:196837550:A:G	196837550	NA,G	NA,A	NA,1	NA,-inf	NA,inf	NA,0.977355	0.000123064	0.000265052
2	chr3:196121882:A:T	196121882	NA,T	NA,A	NA,1	NA,inf	NA,inf	NA,0.960477	0.000122849	0.000253098
2	chr3:197147446:A:G	197147446	NA,G	NA,A	NA,1	NA,-inf	NA,inf	NA,0.993933	0.000122305	0.000262395
2	chr3:196246697:A:T	196246697	NA,T	NA,A	NA,1	NA,inf	NA,inf	NA,0.954328	0.000122035	0.000254935
2	chr3:196448522:C:T	196448522	NA,T	NA,C	NA,1	NA,inf	NA,inf	NA,0.934658	0.000121973	0.000250621
2	chr3:197247750:G:T	197247750	NA,T	NA,G	NA,1	NA,-inf	NA,inf	NA,1.00822	0.000121637	0.000265557
2	chr3:196632169:G:A	196632169	NA,A	NA,G	NA,1	NA,inf	NA,inf	NA,0.952445	0.000121507	0.00025205
2	chr3:196627532:C:T	196627532	NA,T	NA,C	NA,1	NA,-inf	NA,inf	NA,0.969711	0.000121355	0.000251772
2	chr3:197224024:A:G	197224024	NA,G	NA,A	NA,1	NA,-inf	NA,inf	NA,1.00582	0.000121149	0.000264477
2	chr3:196315639:G:A	196315639	NA,A	NA,G	NA,1	NA,inf	NA,inf	NA,0.961683	0.000121131	0.000253448
2	chr3:196724263:C:T	196724263	T,T	C,C	1,1	inf,inf	inf,inf	1.82913,0.041941	0.000121074	0.000193326
2	chr3:196263461:G:A	196263461	A,A	G,G	1,1	inf,inf	inf,inf	1.31849,0.802662	0.000120934	0.000258665
2	chr3:197236225:A:T	197236225	NA,T	NA,A	NA,1	NA,-inf	NA,inf	NA,1.00769	0.000120848	0.000264905
2	chr3:197261807:CAG:C	197261807	C,C	CAG,CAG	1,1	-inf,inf	inf,inf	1.221,3.59475	0.000120819	0.0225764
2	chr3:196721910:C:T	196721910	T,T	C,C	1,1	inf,inf	inf,inf	1.82656,0.0429543	0.000120511	0.00019249
2	chr3:196294908:G:T	196294908	NA,T	NA,G	NA,1	NA,-inf	NA,inf	NA,0.966975	0.000120138	0.000254598
2	chr3:196753390:A:G	196753390	G,G	A,A	1,1	inf,-inf	inf,inf	1.57369,0.503362	0.00012006	0.000155094
2	chr3:196805935:A:G	196805935	G,G	A,A	1,1	inf,inf	inf,inf	1.39927,0.67428	0.000119833	0.00018986
2	chr3:196706736:TC:T	196706736	NA,T	NA,TC	NA,1	NA,-inf	NA,inf	NA,0.982717	0.000119786	0.000241602
2	chr3:196605491:T:C	196605491	NA,C	NA,T	NA,1	NA,-inf	NA,inf	NA,0.978716	0.000119689	0.000255461
2	chr3:196192085:A:C	196192085	C,C	A,A	1,1	inf,inf	inf,inf	1.73842,0.30126	0.000119498	0.000252382
2	chr3:196246373:G:A	196246373	A,A	G,G	1,1	inf,inf	inf,inf	1.3865,0.717951	0.000119288	0.000247176
2	chr3:196714693:C:T	196714693	NA,T	NA,C	NA,1	NA,inf	NA,inf	NA,0.924649	0.000119262	0.000240918
2	chr3:196275452:C:T	196275452	T,T	C,C	1,1	inf,inf	inf,inf	1.33063,0.780985	0.000119262	0.000255227
2	chr3:196841909:G:C	196841909	NA,C	NA,G	NA,1	NA,-inf	NA,inf	NA,0.970428	0.000119203	0.000259992
2	chr3:195846208:T:C	195846208	NA,C	NA,T	NA,1	NA,inf	NA,inf	NA,0.92052	0.000118813	0.000246668
2	chr3:196410678:CA:C	196410678	C,NA	CA,NA	1,NA	inf,NA	inf,NA	1.06437,NA	0.000118717	0.000243238
2	chr3:196410682:C:G	196410682	G,NA	C,NA	1,NA	inf,NA	inf,NA	1.06394,NA	0.000118628	0.00024306
2	chr3:196603545:T:C	196603545	NA,C	NA,T	NA,1	NA,-inf	NA,inf	NA,0.972688	0.000118488	0.000257186
2	chr3:196987426:C:A	196987426	NA,A	NA,C	NA,1	NA,-inf	NA,inf	NA,0.992973	0.000118335	0.000259911
2	chr3:196658566:G:A	196658566	NA,A	NA,G	NA,1	NA,-inf	NA,inf	NA,0.950848	0.000118193	0.000252744
2	chr3:196245819:C:T	196245819	NA,T	NA,C	NA,1	NA,inf	NA,inf	NA,0.935312	0.000118191	0.000246819
2	chr3:196755937:A:G	196755937	G,G	A,A	1,1	inf,-inf	inf,inf	1.52541,0.556368	0.000118174	0.000153654
2	chr3:195904184:G:T	195904184	T,T	G,G	1,1	-inf,inf	inf,inf	1.73348,0.0907556	0.000118023	0.000221119
2	chr3:196068526:G:A	196068526	NA,A	NA,G	NA,1	NA,-inf	NA,inf	NA,0.969749	0.000117841	0.000251844
2	chr3:196924429:C:T	196924429	NA,T	NA,C	NA,1	NA,-inf	NA,inf	NA,0.957228	0.000117806	0.000254346
2	chr3:196204594:G:A	196204594	NA,A	NA,G	NA,1	NA,inf	NA,inf	NA,0.920099	0.000117461	0.000242653
2	chr3:196001446:G:A	196001446	A,NA	G,NA	1,NA	inf,NA	inf,NA	1.05543,NA	0.000117454	0.00023444
2	chr3:196757199:G:A	196757199	NA,A	NA,G	NA,1	NA,inf	NA,inf	NA,0.912248	0.000117449	0.00023531
2	chr3:196588003:T:C	196588003	C,C	T,T	1,1	-inf,-inf	inf,inf	1.72588,0.164479	0.000117423	0.000254226
2	chr3:196708709:G:T	196708709	NA,T	NA,G	NA,1	NA,-inf	NA,inf	NA,0.968874	0.000117326	0.000236462
2	chr3:196863152:A:C	196863152	NA,C	NA,A	NA,1	NA,-inf	NA,inf	NA,0.950959	0.000117169	0.000249318
2	chr3:196514664:T:C	196514664	NA,C	NA,T	NA,1	NA,-inf	NA,inf	NA,0.953128	0.000117085	0.000249524
2	chr3:196278239:G:A	196278239	NA,A	NA,G	NA,1	NA,inf	NA,inf	NA,0.928519	0.00011705	0.000244321
2	chr3:196151611:C:T	196151611	T,T	C,C	1,1	inf,inf	inf,inf	1.74934,0.223839	0.000116961	0.000246548
2	chr3:196107785:C:T	196107785	NA,T	NA,C	NA,1	NA,inf	NA,inf	NA,0.921053	0.000116938	0.000241372
2	chr3:196717840:A:C	196717840	NA,C	NA,A	NA,1	NA,-inf	NA,inf	NA,0.981445	0.000116935	0.000242968
2	chr3:197067896:C:CCCT	197067896	NA,CCCT	NA,C	NA,1	NA,-inf	NA,inf	NA,0.965153	0.000116897	0.000252602
2	chr3:196049956:C:A	196049956	NA,A	NA,C	NA,1	NA,-inf	NA,inf	NA,0.969737	0.000116809	0.000247536
2	chr3:196278594:G:C	196278594	NA,C	NA,G	NA,1	NA,inf	NA,inf	NA,0.924934	0.000116651	0.000243229
2	chr3:195905949:A:C	195905949	C,C	A,A	1,1	-inf,inf	inf,inf	1.72359,0.0886472	0.000116576	0.000217209
2	chr3:196160944:C:T	196160944	NA,T	NA,C	NA,1	NA,-inf	NA,inf	NA,0.97092	0.000116527	0.000249426
2	chr3:196404539:GGCGTGAGCCACCGC:G	196404539	G,G	GGCGTGAGCCACCGC,GGCGTGAGCCACCGC	1,1	-inf,inf	inf,inf	0.0279547,1.81774	0.000116423	0.000256314
2	chr3:196129687:G:T	196129687	T,T	G,G	1,1	-inf,-inf	inf,inf	0.0350427,1.76763	0.000116338	0.000241842
2	chr3:196855121:C:T	196855121	NA,T	NA,C	NA,1	NA,-inf	NA,inf	NA,0.935311	0.000116338	0.000243829
2	chr3:196280965:T:A	196280965	NA,A	NA,T	NA,1	NA,inf	NA,inf	NA,0.92321	0.000116326	0.000242532
2	chr3:196281722:A:C	196281722	NA,C	NA,A	NA,1	NA,inf	NA,inf	NA,0.923012	0.000116288	0.000242452
2	chr3:196475751:C:T	196475751	NA,T	NA,C	NA,1	NA,-inf	NA,inf	NA,0.955871	0.000116283	0.000247973
2	chr3:196980729:G:T	196980729	NA,T	NA,G	NA,1	NA,-inf	NA,inf	NA,0.922488	0.000116168	0.000244688
2	chr3:196325475:C:T	196325475	T,T	C,C	1,1	inf,inf	inf,inf	0.102847,1.82796	0.000116109	0.000261899
2	chr3:196917869:A:G	196917869	G,NA	A,NA	1,NA	inf,NA	inf,NA	1.01702,NA	0.000115946	0.000233623
2	chr3:196742667:C:A	196742667	A,NA	C,NA	1,NA	-inf,NA	inf,NA	1.00905,NA	0.000115532	0.000221029
2	chr3:196276194:T:A	196276194	NA,A	NA,T	NA,1	NA,inf	NA,inf	NA,0.919053	0.000115511	0.000240834
2	chr3:196717765:A:G	196717765	G,G	A,A	1,1	inf,inf	inf,inf	1.79815,0.0691968	0.000115477	0.000184883
2	chr3:196714269:G:C	196714269	C,C	G,G	1,1	inf,inf	inf,inf	1.8039,0.0348529	0.000115243	0.000184375
2	chr3:196598177:A:G	196598177	NA,G	NA,A	NA,1	NA,-inf	NA,inf	NA,0.942369	0.000115225	0.000246389
2	chr3:195946792:C:T	195946792	NA,T	NA,C	NA,1	NA,inf	NA,inf	NA,0.911509	0.000115214	0.000235393
2	chr3:196404797:C:T	196404797	NA,T	NA,C	NA,1	NA,-inf	NA,inf	NA,0.944775	0.000115153	0.00024468
2	chr3:197275614:G:A	197275614	A,A	G,G	1,1	-inf,inf	inf,inf	1.17218,3.59475	0.000115104	0.0207141
2	chr3:195998845:C:T	195998845	NA,T	NA,C	NA,1	NA,inf	NA,inf	NA,0.911159	0.000114865	0.000234905
2	chr3:196981188:T:C	196981188	C,C	T,T	1,1	-inf,-inf	inf,inf	0.965692,1.1307	0.000114734	0.000227217
2	chr3:196507592:A:G	196507592	NA,G	NA,A	NA,1	NA,-inf	NA,inf	NA,0.926848	0.000114726	0.000241526
2	chr3:196722040:C:T	196722040	T,T	C,C	1,1	inf,inf	inf,inf	1.79028,0.0842949	0.000114627	0.000183687
2	chr3:196162831:A:G	196162831	NA,G	NA,A	NA,1	NA,-inf	NA,inf	NA,0.967122	0.000114614	0.000247597
2	chr3:196237694:C:T	196237694	NA,T	NA,C	NA,1	NA,-inf	NA,inf	NA,0.942859	0.0001144	0.000243617
2	chr3:195998849:G:A	195998849	NA,A	NA,G	NA,1	NA,inf	NA,inf	NA,0.908146	0.000114285	0.000233719
2	chr3:196003503:C:T	196003503	NA,T	NA,C	NA,1	NA,inf	NA,inf	NA,0.918452	0.000114136	0.000239868
2	chr3:196254336:T:TA	196254336	NA,TA	NA,T	NA,1	NA,inf	NA,inf	NA,0.910561	0.000113922	0.000237448
2	chr3:196850702:G:A	196850702	NA,A	NA,G	NA,1	NA,-inf	NA,inf	NA,0.947603	0.000113761	0.000248298
2	chr3:195902911:G:A	195902911	A,A	G,G	1,1	-inf,-inf	inf,inf	1.72989,0.0210789	0.000113663	0.000213276
2	chr3:196849160:G:A	196849160	NA,A	NA,G	NA,1	NA,-inf	NA,inf	NA,0.923567	0.000113616	0.000245138
2	chr3:195844365:T:C	195844365	NA,C	NA,T	NA,1	NA,-inf	NA,inf	NA,0.905335	0.000113506	0.000237046
2	chr3:196308430:G:A	196308430	NA,A	NA,G	NA,1	NA,inf	NA,inf	NA,0.903742	0.000113203	0.000235383
2	chr3:196279955:C:T	196279955	NA,T	NA,C	NA,1	NA,inf	NA,inf	NA,0.90627	0.000113116	0.000235769
2	chr3:195894633:C:T	195894633	T,T	C,C	1,1	-inf,-inf	inf,inf	1.71447,0.114497	0.000113022	0.000213124
2	chr3:196465996:T:G	196465996	NA,G	NA,T	NA,1	NA,-inf	NA,inf	NA,0.931317	0.000112928	0.000239487
2	chr3:196049120:G:A	196049120	A,A	G,G	1,1	inf,-inf	inf,inf	0.895357,1.2248	0.00011286	0.000250732
2	chr3:196309218:C:T	196309218	NA,T	NA,C	NA,1	NA,inf	NA,inf	NA,0.901289	0.000112737	0.000234418
2	chr3:196118067:A:G	196118067	G,NA	A,NA	1,NA	-inf,NA	inf,NA	0.976567,NA	0.00011265	0.00025025
2	chr3:195903662:T:A	195903662	A,A	T,T	1,1	-inf,inf	inf,inf	1.69166,0.124244	0.00011254	0.000209413
2	chr3:196940141:G:A	196940141	NA,A	NA,G	NA,1	NA,inf	NA,inf	NA,0.908061	0.00011242	0.000235122
2	chr3:196169932:A:G	196169932	NA,G	NA,A	NA,1	NA,-inf	NA,inf	NA,0.956646	0.000112333	0.000243175
2	chr3:195895436:G:A	195895436	A,NA	G,NA	1,NA	inf,NA	inf,NA	0.989245,NA	0.000112234	0.000228621
2	chr3:196175084:C:T	196175084	T,NA	C,NA	1,NA	-inf,NA	inf,NA	0.99754,NA	0.000112011	0.000235928
2	chr3:195998820:T:C	195998820	NA,C	NA,T	NA,1	NA,inf	NA,inf	NA,0.906346	0.000111783	0.00023495
2	chr3:196850467:T:C	196850467	NA,C	NA,T	NA,1	NA,-inf	NA,inf	NA,0.919488	0.000111687	0.000240734
2	chr3:196934413:T:C	196934413	C,NA	T,NA	1,NA	-inf,NA	inf,NA	0.997854,NA	0.000111628	0.000260111
2	chr3:196979243:C:G	196979243	G,G	C,C	1,1	inf,inf	inf,inf	1.74318,0.0863957	0.000111573	0.000253856
2	chr3:196161803:T:C	196161803	NA,C	NA,T	NA,1	NA,-inf	NA,inf	NA,0.94842	0.000111269	0.000240126
2	chr3:195868663:G:A	195868663	NA,A	NA,G	NA,1	NA,inf	NA,inf	NA,0.891081	0.000111044	0.000225912
2	chr3:196258085:G:A	196258085	A,A	G,G	1,1	inf,inf	inf,inf	1.29778,0.773068	0.000111007	0.00023746
2	chr3:196269317:C:T	196269317	T,T	C,C	1,1	inf,inf	inf,inf	1.44427,0.600401	0.00011095	0.00023002
2	chr3:197206369:G:A	197206369	NA,A	NA,G	NA,1	NA,-inf	NA,inf	NA,0.936993	0.000110345	0.000238039
2	chr3:196648505:G:A	196648505	A,A	G,G	1,1	-inf,-inf	inf,inf	0.738179,1.31953	0.000110211	0.000229389
2	chr3:196851354:G:A	196851354	NA,A	NA,G	NA,1	NA,-inf	NA,inf	NA,0.9167	0.000109993	0.000235846
2	chr3:195959269:C:T	195959269	T,T	C,C	1,1	inf,-inf	inf,inf	1.20663,0.887152	0.000109933	0.000220553
2	chr3:196623465:C:T	196623465	NA,T	NA,C	NA,1	NA,inf	NA,inf	NA,0.884493	0.000109884	0.000227648
2	chr3:196285892:CT:C	196285892	NA,C	NA,CT	NA,1	NA,inf	NA,inf	NA,0.886304	0.000109693	0.000228276
2	chr3:196192490:GA:G	196192490	G,G	GA,GA	1,1	inf,inf	inf,inf	1.24447,0.878773	0.00010956	0.000236697
2	chr3:195906567:G:A	195906567	A,A	G,G	1,1	-inf,inf	inf,inf	1.68609,0.112296	0.000109534	0.000205023
2	chr3:196075520:G:C	196075520	NA,C	NA,G	NA,1	NA,-inf	NA,inf	NA,0.921882	0.000109156	0.000232897
2	chr3:196941375:C:G	196941375	NA,G	NA,C	NA,1	NA,-inf	NA,inf	NA,0.910647	0.000108981	0.000235076
2	chr3:196626645:C:T	196626645	NA,T	NA,C	NA,1	NA,inf	NA,inf	NA,0.882304	0.000108948	0.000225335
2	chr3:196506266:A:G	196506266	NA,G	NA,A	NA,1	NA,-inf	NA,inf	NA,0.911936	0.000108917	0.000232817
2	chr3:196850764:C:T	196850764	NA,T	NA,C	NA,1	NA,-inf	NA,inf	NA,0.919721	0.000108891	0.000237192
2	chr3:196767827:AC:A	196767827	A,A	AC,AC	1,1	-inf,inf	inf,inf	0.2996,1.6442	0.000108843	0.000201184
2	chr3:195895682:C:T	195895682	T,T	C,C	1,1	-inf,-inf	inf,inf	1.7361,0.0696162	0.000108826	0.000203274
2	chr3:196153371:C:T	196153371	NA,T	NA,C	NA,1	NA,-inf	NA,inf	NA,0.887488	0.000108771	0.000227754
2	chr3:196322378:G:A	196322378	NA,A	NA,G	NA,1	NA,-inf	NA,inf	NA,0.890498	0.000108375	0.000226645
2	chr3:196351210:C:T	196351210	NA,T	NA,C	NA,1	NA,-inf	NA,inf	NA,0.90559	0.000108292	0.000229706
2	chr3:195866527:T:G	195866527	G,G	T,T	1,1	-inf,-inf	inf,inf	1.56737,0.502723	0.000108062	0.000184072
2	chr3:197022902:T:C	197022902	NA,C	NA,T	NA,1	NA,-inf	NA,inf	NA,0.943913	0.000108056	0.000240058
2	chr3:197018579:T:A	197018579	NA,A	NA,T	NA,1	NA,-inf	NA,inf	NA,0.920496	0.000107882	0.000233528
2	chr3:196502013:T:A	196502013	NA,A	NA,T	NA,1	NA,inf	NA,inf	NA,0.831259	0.000107821	0.000216727
2	chr3:196606240:G:A	196606240	NA,A	NA,G	NA,1	NA,-inf	NA,inf	NA,0.91512	0.000107513	0.000232496
2	chr3:196939198:ACT:A	196939198	NA,A	NA,ACT	NA,1	NA,-inf	NA,inf	NA,0.902709	0.000107485	0.000231857
2	chr3:196970971:G:A	196970971	A,A	G,G	1,1	inf,inf	inf,inf	0.275384,1.82757	0.000107141	0.00027231
2	chr3:196593759:A:T	196593759	NA,T	NA,A	NA,1	NA,-inf	NA,inf	NA,0.908441	0.000107032	0.00022985
2	chr3:196047172:G:A	196047172	NA,A	NA,G	NA,1	NA,inf	NA,inf	NA,0.864935	0.000106873	0.000221402
2	chr3:196453757:C:T	196453757	T,NA	C,NA	1,NA	-inf,NA	inf,NA	0.963808,NA	0.000106857	0.000223291
2	chr3:196700611:G:A	196700611	NA,A	NA,G	NA,1	NA,-inf	NA,inf	NA,0.904538	0.000106775	0.000226935
2	chr3:197039959:G:A	197039959	NA,A	NA,G	NA,1	NA,inf	NA,inf	NA,0.852009	0.000106579	0.00021793
2	chr3:196266437:C:T	196266437	NA,T	NA,C	NA,1	NA,inf	NA,inf	NA,0.871048	0.000106571	0.000222203
2	chr3:196121352:A:T	196121352	NA,T	NA,A	NA,1	NA,-inf	NA,inf	NA,0.902588	0.00010647	0.000225549
2	chr3:196499199:G:C	196499199	NA,C	NA,G	NA,1	NA,-inf	NA,inf	NA,0.89319	0.000106398	0.000225134
2	chr3:195915272:G:T	195915272	NA,T	NA,G	NA,1	NA,inf	NA,inf	NA,0.869553	0.000106271	0.000216111
2	chr3:195868642:C:T	195868642	T,NA	C,NA	1,NA	-inf,NA	inf,NA	0.970075,NA	0.000106125	0.000213087
2	chr3:196387466:C:T	196387466	T,NA	C,NA	1,NA	inf,NA	inf,NA	0.937771,NA	0.00010598	0.000225571
2	chr3:195849874:G:C	195849874	NA,C	NA,G	NA,1	NA,inf	NA,inf	NA,0.850134	0.000105966	0.000219181
2	chr3:195904591:A:T	195904591	T,T	A,A	1,1	-inf,inf	inf,inf	1.65818,0.129287	0.000105861	0.00019729
2	chr3:195947152:G:C	195947152	C,NA	G,NA	1,NA	inf,NA	inf,NA	0.995511,NA	0.000105777	0.000211755
2	chr3:196418125:T:C	196418125	NA,C	NA,T	NA,1	NA,-inf	NA,inf	NA,0.894296	0.000105776	0.000224738
2	chr3:196062820:C:T	196062820	NA,T	NA,C	NA,1	NA,-inf	NA,inf	NA,0.902238	0.000105695	0.000225404
2	chr3:196746324:G:C	196746324	C,C	G,G	1,1	inf,-inf	inf,inf	1.43866,0.589082	0.000105584	0.000138974
2	chr3:196149536:A:G	196149536	NA,G	NA,A	NA,1	NA,-inf	NA,inf	NA,0.85889	0.000105268	0.000218777
2	chr3:196043386:C:T	196043386	NA,T	NA,C	NA,1	NA,inf	NA,inf	NA,0.858809	0.000105159	0.000215842
2	chr3:196378782:G:C	196378782	NA,C	NA,G	NA,1	NA,inf	NA,inf	NA,0.863217	0.000105041	0.00021886
2	chr3:196190936:G:A	196190936	NA,A	NA,G	NA,1	NA,inf	NA,inf	NA,0.86357	0.000104829	0.000219743
2	chr3:196279406:GCA:G	196279406	NA,G	NA,GCA	NA,1	NA,inf	NA,inf	NA,0.860162	0.000104617	0.000218174
2	chr3:196599743:T:C	196599743	NA,C	NA,T	NA,1	NA,-inf	NA,inf	NA,0.865312	0.000104425	0.000217195
2	chr3:195876458:C:T	195876458	NA,T	NA,C	NA,1	NA,inf	NA,inf	NA,0.845031	0.000104334	0.000215689
2	chr3:196353486:TC:T	196353486	NA,T	NA,TC	NA,1	NA,-inf	NA,inf	NA,0.882059	0.000103797	0.000220617
2	chr3:195836884:G:C	195836884	NA,C	NA,G	NA,1	NA,inf	NA,inf	NA,0.846229	0.00010367	0.000214689
2	chr3:196491089:C:T	196491089	T,NA	C,NA	1,NA	inf,NA	inf,NA	0.938775,NA	0.000103594	0.00021633
2	chr3:197231574:G:A	197231574	NA,A	NA,G	NA,1	NA,inf	NA,inf	NA,0.850175	0.000103549	0.000214878
2	chr3:196771189:G:A	196771189	A,NA	G,NA	1,NA	-inf,NA	inf,NA	0.990702,NA	0.000103397	0.000195453
2	chr3:196647849:G:A	196647849	A,A	G,G	1,1	-inf,-inf	inf,inf	0.762199,1.26241	0.000103394	0.000215027
2	chr3:195965478:T:A	195965478	A,NA	T,NA	1,NA	inf,NA	inf,NA	0.979915,NA	0.00010335	0.000207678
2	chr3:196667523:C:A	196667523	A,A	C,C	1,1	-inf,-inf	inf,inf	1.38491,0.567106	0.00010303	0.000198689
2	chr3:196191582:TA:T	196191582	NA,T	NA,TA	NA,1	NA,-inf	NA,inf	NA,0.872241	0.000102952	0.00021659
2	chr3:196433083:G:GAA	196433083	NA,GAA	NA,G	NA,1	NA,inf	NA,inf	NA,0.832373	0.000102938	0.00021074
2	chr3:196295451:G:A	196295451	NA,A	NA,G	NA,1	NA,inf	NA,inf	NA,0.847694	0.000102825	0.000214027
2	chr3:196031562:G:C	196031562	NA,C	NA,G	NA,1	NA,inf	NA,inf	NA,0.846994	0.000102726	0.000210757
2	chr3:196729531:A:G	196729531	NA,G	NA,A	NA,1	NA,-inf	NA,inf	NA,0.867278	0.000102702	0.000222599
2	chr3:196243200:C:T	196243200	NA,T	NA,C	NA,1	NA,inf	NA,inf	NA,0.837883	0.000102499	0.000211388
2	chr3:196115633:C:T	196115633	T,NA	C,NA	1,NA	-inf,NA	inf,NA	0.921115,NA	0.000102247	0.000226675
2	chr3:195850105:T:G	195850105	G,G	T,T	1,1	-inf,inf	inf,inf	1.46757,0.470154	0.00010224	0.000196411
2	chr3:196739928:T:C	196739928	NA,C	NA,T	NA,1	NA,-inf	NA,inf	NA,0.862352	0.000101942	0.000222474
2	chr3:196171653:G:C	196171653	NA,C	NA,G	NA,1	NA,-inf	NA,inf	NA,0.886599	0.00010182	0.000219057
2	chr3:196834132:A:G	196834132	NA,G	NA,A	NA,1	NA,inf	NA,inf	NA,0.842158	0.000101786	0.000209252
2	chr3:197131735:AG:A	197131735	NA,A	NA,AG	NA,1	NA,-inf	NA,inf	NA,0.898236	0.000101585	0.000221062
2	chr3:196655085:A:ATCAG	196655085	NA,ATCAG	NA,A	NA,1	NA,-inf	NA,inf	NA,0.863121	0.000101444	0.00021292
2	chr3:197198942:G:A	197198942	NA,A	NA,G	NA,1	NA,inf	NA,inf	NA,0.817631	0.000101385	0.000206375
2	chr3:196740204:T:A	196740204	A,NA	T,NA	1,NA	-inf,NA	inf,NA	0.978773,NA	0.000101341	0.000191783
2	chr3:196855293:G:A	196855293	NA,A	NA,G	NA,1	NA,-inf	NA,inf	NA,0.863184	0.000101298	0.000216041
2	chr3:195850327:C:T	195850327	T,T	C,C	1,1	-inf,inf	inf,inf	1.67636,0.131071	0.000101277	0.000195475
2	chr3:195853135:T:C	195853135	NA,C	NA,T	NA,1	NA,inf	NA,inf	NA,0.824074	0.000101092	0.000209546
2	chr3:196164662:TGTG:T	196164662	NA,T	NA,TGTG	NA,1	NA,-inf	NA,inf	NA,0.843994	0.000100939	0.000211516
2	chr3:196869933:C:T	196869933	NA,T	NA,C	NA,1	NA,-inf	NA,inf	NA,0.870397	0.000100895	0.000213723
2	chr3:196348723:G:A	196348723	NA,A	NA,G	NA,1	NA,inf	NA,inf	NA,0.849132	0.000100807	0.000210757
2	chr3:196498136:A:G	196498136	NA,G	NA,A	NA,1	NA,-inf	NA,inf	NA,0.858697	0.000100594	0.000212777
2	chr3:196935292:C:T	196935292	NA,T	NA,C	NA,1	NA,inf	NA,inf	NA,0.809028	0.000100567	0.000205448
2	chr3:195999200:A:G	195999200	NA,G	NA,A	NA,1	NA,inf	NA,inf	NA,0.842281	0.000100481	0.000211196
2	chr3:196181456:C:T	196181456	T,T	C,C	1,1	inf,-inf	inf,inf	1.55108,0.421653	0.000100345	0.000214075
2	chr3:196300809:G:A	196300809	NA,A	NA,G	NA,1	NA,-inf	NA,inf	NA,0.87422	0.000100222	0.000214158
2	chr3:196507393:G:A	196507393	NA,A	NA,G	NA,1	NA,-inf	NA,inf	NA,0.866618	0.000100187	0.000215461
2	chr3:196120351:T:C	196120351	NA,C	NA,T	NA,1	NA,inf	NA,inf	NA,0.832355	0.000100038	0.000209374
2	chr3:196087115:G:A	196087115	NA,A	NA,G	NA,1	NA,inf	NA,inf	NA,0.836161	0.000100033	0.000209414
2	chr3:196139418:G:A	196139418	A,A	G,G	1,1	-inf,inf	inf,inf	0.695859,1.32564	9.99486e-05	0.000221358
2	chr3:196918784:G:A	196918784	NA,A	NA,G	NA,1	NA,-inf	NA,inf	NA,0.861395	9.98949e-05	0.000208087
2	chr3:196714435:G:A	196714435	NA,A	NA,G	NA,1	NA,-inf	NA,inf	NA,0.886724	9.98178e-05	0.000208351
2	chr3:196476631:G:A	196476631	NA,A	NA,G	NA,1	NA,inf	NA,inf	NA,0.824121	9.97473e-05	0.00020673
2	chr3:196829972:G:A	196829972	A,A	G,G	1,1	-inf,-inf	inf,inf	1.41907,0.495602	9.9686e-05	0.000254672
2	chr3:196162643:C:T	196162643	NA,T	NA,C	NA,1	NA,-inf	NA,inf	NA,0.835665	9.96023e-05	0.000208668
2	chr3:196751191:T:C	196751191	C,C	T,T	1,1	inf,-inf	inf,inf	1.44612,0.538122	9.95281e-05	0.00013102
2	chr3:196497422:C:T	196497422	NA,T	NA,C	NA,1	NA,-inf	NA,inf	NA,0.851961	9.95092e-05	0.000210488
2	chr3:196596506:G:GA	196596506	NA,GA	NA,G	NA,1	NA,-inf	NA,inf	NA,0.841905	9.95081e-05	0.000210806
2	chr3:197122502:G:A	197122502	NA,A	NA,G	NA,1	NA,-inf	NA,inf	NA,0.885426	9.94695e-05	0.00021647
2	chr3:196841537:G:A	196841537	NA,A	NA,G	NA,1	NA,-inf	NA,inf	NA,0.866294	9.93214e-05	0.000217248
2	chr3:196212921:G:A	196212921	A,NA	G,NA	1,NA	inf,NA	inf,NA	0.921832,NA	9.92398e-05	0.000203455
2	chr3:195841023:AAAAAAAAAAAAAAAAG:A	195841023	NA,A	NA,AAAAAAAAAAAAAAAAG	NA,1	NA,-inf	NA,inf	NA,0.849822	9.92096e-05	0.00020803
2	chr3:195943123:C:T	195943123	NA,T	NA,C	NA,1	NA,inf	NA,inf	NA,0.834256	9.90874e-05	0.000204978
2	chr3:196422064:G:A	196422064	A,NA	G,NA	1,NA	inf,NA	inf,NA	0.89905,NA	9.90801e-05	0.000210807
2	chr3:196035272:C:CTATTGTGT	196035272	NA,CTATTGTGT	NA,C	NA,1	NA,-inf	NA,inf	NA,0.861954	9.90241e-05	0.000210549
2	chr3:196171652:A:C	196171652	NA,C	NA,A	NA,1	NA,-inf	NA,inf	NA,0.869203	9.90028e-05	0.000212915
2	chr3:196766701:A:C	196766701	C,NA	A,NA	1,NA	inf,NA	inf,NA	0.926771,NA	9.89736e-05	0.000180713
2	chr3:196090062:C:T	196090062	NA,T	NA,C	NA,1	NA,inf	NA,inf	NA,0.830271	9.89462e-05	0.000207225
2	chr3:196855305:G:A	196855305	NA,A	NA,G	NA,1	NA,-inf	NA,inf	NA,0.846811	9.89155e-05	0.000210805
2	chr3:196737455:G:A	196737455	A,NA	G,NA	1,NA	inf,NA	inf,NA	0.950608,NA	9.88335e-05	0.000216825
2	chr3:196035274:C:A	196035274	NA,A	NA,C	NA,1	NA,-inf	NA,inf	NA,0.860623	9.88107e-05	0.000210091
2	chr3:197227825:T:C	197227825	C,NA	T,NA	1,NA	-inf,NA	inf,NA	0.883409,NA	9.87955e-05	0.000198989
2	chr3:196816120:T:C	196816120	NA,C	NA,T	NA,1	NA,inf	NA,inf	NA,0.813218	9.87765e-05	0.000201002
2	chr3:196148546:C:T	196148546	T,NA	C,NA	1,NA	-inf,NA	inf,NA	0.930601,NA	9.87697e-05	0.000205852
2	chr3:196670843:C:T	196670843	NA,T	NA,C	NA,1	NA,inf	NA,inf	NA,0.81727	9.86797e-05	0.000205454
2	chr3:196675915:G:C	196675915	NA,C	NA,G	NA,1	NA,-inf	NA,inf	NA,0.855223	9.85766e-05	0.000205072
2	chr3:195901268:C:T	195901268	NA,T	NA,C	NA,1	NA,inf	NA,inf	NA,0.807952	9.85409e-05	0.000197175
2	chr3:196117366:C:T	196117366	T,NA	C,NA	1,NA	-inf,NA	inf,NA	0.899378,NA	9.8476e-05	0.000218031
2	chr3:196163884:G:A	196163884	A,NA	G,NA	1,NA	inf,NA	inf,NA	0.917425,NA	9.8225e-05	0.000201183
2	chr3:196307522:C:T	196307522	NA,T	NA,C	NA,1	NA,inf	NA,inf	NA,0.818812	9.82241e-05	0.000204339
2	chr3:196771581:A:G	196771581	NA,G	NA,A	NA,1	NA,inf	NA,inf	NA,0.809821	9.81062e-05	0.000198872
2	chr3:196026614:G:A	196026614	NA,A	NA,G	NA,1	NA,inf	NA,inf	NA,0.817764	9.76819e-05	0.000203326
2	chr3:196648121:C:T	196648121	T,T	C,C	1,1	-inf,-inf	inf,inf	0.783513,1.21022	9.76369e-05	0.000202787
2	chr3:196741311:G:A	196741311	A,A	G,G	1,1	inf,-inf	inf,inf	1.29676,0.703605	9.75725e-05	0.000131569
2	chr3:196743980:G:A	196743980	A,NA	G,NA	1,NA	inf,NA	inf,NA	0.955253,NA	9.75417e-05	0.000174629
2	chr3:196326619:CAT:C	196326619	NA,C	NA,CAT	NA,1	NA,-inf	NA,inf	NA,0.854911	9.69558e-05	0.000207264
2	chr3:196182875:G:C	196182875	C,NA	G,NA	1,NA	-inf,NA	inf,NA	0.913062,NA	9.65989e-05	0.000209125
2	chr3:196309401:G:A	196309401	NA,A	NA,G	NA,1	NA,-inf	NA,inf	NA,0.853622	9.65794e-05	0.000206707
2	chr3:196465542:C:T	196465542	NA,T	NA,C	NA,1	NA,inf	NA,inf	NA,0.79143	9.6569e-05	0.000198098
2	chr3:195852610:C:G	195852610	NA,G	NA,C	NA,1	NA,inf	NA,inf	NA,0.796543	9.65519e-05	0.000200206
2	chr3:195851426:C:G	195851426	NA,G	NA,C	NA,1	NA,inf	NA,inf	NA,0.796462	9.65393e-05	0.00020018
2	chr3:196147648:TCAGGA:T	196147648	NA,T	NA,TCAGGA	NA,1	NA,inf	NA,inf	NA,0.798342	9.64724e-05	0.000198587
2	chr3:196304950:C:T	196304950	T,NA	C,NA	1,NA	inf,NA	inf,NA	0.934082,NA	9.57771e-05	0.000196709
2	chr3:197200543:A:G	197200543	NA,G	NA,A	NA,1	NA,inf	NA,inf	NA,0.783391	9.57486e-05	0.000195052
2	chr3:195830999:C:T	195830999	T,T	C,C	1,1	-inf,inf	inf,inf	1.59005,0.293256	9.57099e-05	0.000174389
2	chr3:196287920:T:C	196287920	NA,C	NA,T	NA,1	NA,-inf	NA,inf	NA,0.844446	9.55315e-05	0.000204017
2	chr3:197081057:A:C	197081057	C,NA	A,NA	1,NA	-inf,NA	inf,NA	0.884192,NA	9.54002e-05	0.000197093
2	chr3:196701299:T:C	196701299	NA,C	NA,T	NA,1	NA,-inf	NA,inf	NA,0.83267	9.53068e-05	0.000202133
2	chr3:196593103:T:G	196593103	NA,G	NA,T	NA,1	NA,-inf	NA,inf	NA,0.843256	9.52835e-05	0.000204942
2	chr3:196567100:G:T	196567100	NA,T	NA,G	NA,1	NA,-inf	NA,inf	NA,0.821441	9.51527e-05	0.000201008
2	chr3:196266825:C:T	196266825	T,T	C,C	1,1	inf,inf	inf,inf	1.28781,0.687585	9.51287e-05	0.000203536
2	chr3:196173071:TATAGTTATGTATACTCTATTTCCTCCTGTATTTGGAACACACACAGGTGTGTACCTCTCTCCAGCCATCTATAATTTAGATCAGTTCAAC:T	196173071	NA,T	NA,TATAGTTATGTATACTCTATTTCCTCCTGTATTTGGAACACACACAGGTGTGTACCTCTCTCCAGCCATCTATAATTTAGATCAGTTCAAC	NA,1	NA,-inf	NA,inf	NA,0.811207	9.50477e-05	0.000199387
2	chr3:196905193:G:A	196905193	NA,A	NA,G	NA,1	NA,-inf	NA,inf	NA,0.828196	9.48074e-05	0.000202551
2	chr3:195855375:A:G	195855375	G,G	A,A	1,1	-inf,inf	inf,inf	1.6087,0.201106	9.47624e-05	0.000183015
2	chr3:196588389:T:C	196588389	C,C	T,T	1,1	-inf,-inf	inf,inf	1.64347,0.0501334	9.44588e-05	0.000203557
2	chr3:196305066:T:G	196305066	NA,G	NA,T	NA,1	NA,inf	NA,inf	NA,0.790139	9.4425e-05	0.000194906
2	chr3:196860875:G:T	196860875	NA,T	NA,G	NA,1	NA,-inf	NA,inf	NA,0.818283	9.43137e-05	0.000201126
2	chr3:196472563:C:T	196472563	NA,T	NA,C	NA,1	NA,inf	NA,inf	NA,0.790343	9.4305e-05	0.000195542
2	chr3:196472963:G:A	196472963	NA,A	NA,G	NA,1	NA,inf	NA,inf	NA,0.788253	9.39821e-05	0.000194875
2	chr3:196166205:A:C	196166205	NA,C	NA,A	NA,1	NA,-inf	NA,inf	NA,0.843911	9.39687e-05	0.000202328
2	chr3:196701158:C:G	196701158	NA,G	NA,C	NA,1	NA,-inf	NA,inf	NA,0.824354	9.39636e-05	0.00019917
2	chr3:196734603:A:C	196734603	C,C	A,A	1,1	inf,inf	inf,inf	1.68903,0.0686417	9.3944e-05	0.000152119
2	chr3:197102274:A:G	197102274	NA,G	NA,A	NA,1	NA,-inf	NA,inf	NA,0.849346	9.39195e-05	0.000204126
2	chr3:195837954:AGC:A	195837954	A,NA	AGC,NA	1,NA	inf,NA	inf,NA	0.90606,NA	9.35665e-05	0.000180065
2	chr3:196923853:C:T	196923853	NA,T	NA,C	NA,1	NA,inf	NA,inf	NA,0.776248	9.3538e-05	0.000193468
2	chr3:195967416:G:A	195967416	NA,A	NA,G	NA,1	NA,inf	NA,inf	NA,0.78668	9.3418e-05	0.000194444
2	chr3:196197272:A:G	196197272	G,NA	A,NA	1,NA	-inf,NA	inf,NA	0.891664,NA	9.33471e-05	0.000201856
2	chr3:196653759:A:G	196653759	NA,G	NA,A	NA,1	NA,-inf	NA,inf	NA,0.811494	9.32531e-05	0.000195712
2	chr3:196494344:C:T	196494344	NA,T	NA,C	NA,1	NA,inf	NA,inf	NA,0.782933	9.31492e-05	0.000193234
2	chr3:196141875:T:C	196141875	NA,C	NA,T	NA,1	NA,inf	NA,inf	NA,0.772944	9.30844e-05	0.000192344
2	chr3:196821099:C:A	196821099	NA,A	NA,C	NA,1	NA,-inf	NA,inf	NA,0.82105	9.30052e-05	0.000196813
2	chr3:196864783:T:C	196864783	NA,C	NA,T	NA,1	NA,-inf	NA,inf	NA,0.808276	9.28962e-05	0.000197899
2	chr3:196979221:C:T	196979221	T,T	C,C	1,1	-inf,-inf	inf,inf	1.54157,0.393573	9.28604e-05	0.000199681
2	chr3:196120129:TTG:T	196120129	NA,T	NA,TTG	NA,1	NA,inf	NA,inf	NA,0.783854	9.2799e-05	0.000193121
2	chr3:196918657:C:T	196918657	NA,T	NA,C	NA,1	NA,-inf	NA,inf	NA,0.805118	9.27308e-05	0.000195105
2	chr3:196624274:AT:A	196624274	NA,A	NA,AT	NA,1	NA,-inf	NA,inf	NA,0.810588	9.27018e-05	0.000196694
2	chr3:196730261:G:A	196730261	A,A	G,G	1,1	inf,inf	inf,inf	1.68529,0.05158	9.26476e-05	0.000150117
2	chr3:196266611:C:T	196266611	T,T	C,C	1,1	-inf,-inf	inf,inf	1.10355,0.859601	9.2613e-05	0.000192619
2	chr3:197027948:C:G	197027948	G,G	C,C	1,1	inf,inf	inf,inf	1.65204,0.324101	9.23729e-05	0.000209642
2	chr3:196762879:T:C	196762879	NA,C	NA,T	NA,1	NA,-inf	NA,inf	NA,0.801456	9.23409e-05	0.000201086
2	chr3:195915531:G:T	195915531	NA,T	NA,G	NA,1	NA,inf	NA,inf	NA,0.777595	9.23187e-05	0.000192055
2	chr3:197045702:C:T	197045702	NA,T	NA,C	NA,1	NA,-inf	NA,inf	NA,0.828624	9.2216e-05	0.000198756
2	chr3:196737459:G:A	196737459	A,NA	G,NA	1,NA	inf,NA	inf,NA	0.908823,NA	9.21497e-05	0.000201902
2	chr3:196022466:G:A	196022466	NA,A	NA,G	NA,1	NA,-inf	NA,inf	NA,0.788071	9.2079e-05	0.000191861
2	chr3:196737458:T:C	196737458	C,NA	T,NA	1,NA	inf,NA	inf,NA	0.907646,NA	9.19685e-05	0.000201494
2	chr3:196493839:TTC:T	196493839	NA,T	NA,TTC	NA,1	NA,-inf	NA,inf	NA,0.80339	9.18755e-05	0.000194351
2	chr3:196474163:T:A	196474163	A,NA	T,NA	1,NA	-inf,NA	inf,NA	0.871851,NA	9.18517e-05	0.000194097
2	chr3:196634017:G:A	196634017	NA,A	NA,G	NA,1	NA,-inf	NA,inf	NA,0.797538	9.1851e-05	0.000191397
2	chr3:196843567:G:A	196843567	NA,A	NA,G	NA,1	NA,-inf	NA,inf	NA,0.806425	9.1827e-05	0.000192334
2	chr3:196007090:G:A	196007090	NA,A	NA,G	NA,1	NA,inf	NA,inf	NA,0.77785	9.18127e-05	0.000188428
2	chr3:197089778:A:G	197089778	G,NA	A,NA	1,NA	inf,NA	inf,NA	0.84136,NA	9.18006e-05	0.000189905
2	chr3:196737533:G:A	196737533	A,A	G,G	1,1	inf,inf	inf,inf	1.66781,0.0041533	9.17899e-05	0.000138924
2	chr3:196932158:G:A	196932158	NA,A	NA,G	NA,1	NA,-inf	NA,inf	NA,0.804635	9.16627e-05	0.00019714
2	chr3:195937872:TCA:T	195937872	NA,T	NA,TCA	NA,1	NA,-inf	NA,inf	NA,0.808569	9.1566e-05	0.000193876
2	chr3:196208595:T:G	196208595	G,G	T,T	1,1	inf,-inf	inf,inf	0.0434179,1.63173	9.1564e-05	0.000189006
2	chr3:196632265:GA:G	196632265	G,G	GA,GA	1,1	inf,inf	inf,inf	1.37914,0.48827	9.15363e-05	0.00019035
2	chr3:196112842:G:A	196112842	NA,A	NA,G	NA,1	NA,-inf	NA,inf	NA,0.800805	9.13383e-05	0.000195119
2	chr3:196309578:T:C	196309578	NA,C	NA,T	NA,1	NA,inf	NA,inf	NA,0.769707	9.13383e-05	0.000188557
2	chr3:196753036:A:G	196753036	NA,G	NA,A	NA,1	NA,-inf	NA,inf	NA,0.794769	9.13351e-05	0.000198882
2	chr3:196238664:G:A	196238664	NA,A	NA,G	NA,1	NA,inf	NA,inf	NA,0.781422	9.13337e-05	0.000190759
2	chr3:196874833:C:T	196874833	NA,T	NA,C	NA,1	NA,inf	NA,inf	NA,0.768777	9.12338e-05	0.00018759
2	chr3:195859660:C:T	195859660	T,NA	C,NA	1,NA	inf,NA	inf,NA	0.846653,NA	9.1201e-05	0.00019955
2	chr3:196223689:A:G	196223689	NA,G	NA,A	NA,1	NA,inf	NA,inf	NA,0.757914	9.11322e-05	0.000187633
2	chr3:196858432:T:A	196858432	NA,A	NA,T	NA,1	NA,-inf	NA,inf	NA,0.796281	9.11273e-05	0.000194105
2	chr3:196904448:A:G	196904448	NA,G	NA,A	NA,1	NA,-inf	NA,inf	NA,0.803759	9.0994e-05	0.000189645
2	chr3:196589375:T:C	196589375	NA,C	NA,T	NA,1	NA,-inf	NA,inf	NA,0.809602	9.06919e-05	0.000194376
2	chr3:196493193:C:T	196493193	NA,T	NA,C	NA,1	NA,inf	NA,inf	NA,0.766461	9.06763e-05	0.000188117
2	chr3:196706782:CCTT:C	196706782	C,C	CCTT,CCTT	1,1	inf,inf	inf,inf	1.63521,0.0900659	9.06673e-05	0.000141446
2	chr3:197027985:C:A	197027985	A,A	C,C	1,1	inf,inf	inf,inf	1.3982,0.713987	9.05432e-05	0.000215327
2	chr3:196842533:C:A	196842533	NA,A	NA,C	NA,1	NA,-inf	NA,inf	NA,0.800526	9.04872e-05	0.000194279
2	chr3:196497758:A:G	196497758	NA,G	NA,A	NA,1	NA,-inf	NA,inf	NA,0.783872	9.03557e-05	0.000190884
2	chr3:196274508:TG:T	196274508	T,T	TG,TG	1,1	inf,inf	inf,inf	1.28237,0.662053	9.03289e-05	0.000193348
2	chr3:195997628:G:A	195997628	NA,A	NA,G	NA,1	NA,inf	NA,inf	NA,0.776274	9.02949e-05	0.000189519
2	chr3:197018191:A:G	197018191	NA,G	NA,A	NA,1	NA,-inf	NA,inf	NA,0.807428	9.02324e-05	0.000194091
2	chr3:197051383:T:C	197051383	NA,C	NA,T	NA,1	NA,-inf	NA,inf	NA,0.812959	8.99322e-05	0.00019377
2	chr3:195898670:G:A	195898670	NA,A	NA,G	NA,1	NA,inf	NA,inf	NA,0.751546	8.98884e-05	0.000180165
2	chr3:196475643:C:T	196475643	NA,T	NA,C	NA,1	NA,-inf	NA,inf	NA,0.794215	8.98834e-05	0.000190579
2	chr3:196753931:A:G	196753931	NA,G	NA,A	NA,1	NA,-inf	NA,inf	NA,0.784505	8.98433e-05	0.000195547
2	chr3:195906925:T:C	195906925	NA,C	NA,T	NA,1	NA,inf	NA,inf	NA,0.750717	8.96747e-05	0.000179843
2	chr3:196859866:A:G	196859866	NA,G	NA,A	NA,1	NA,-inf	NA,inf	NA,0.787968	8.96139e-05	0.000190377
2	chr3:196851119:C:T	196851119	NA,T	NA,C	NA,1	NA,-inf	NA,inf	NA,0.775192	8.95656e-05	0.000188121
2	chr3:196097340:T:C	196097340	C,C	T,T	1,1	inf,inf	inf,inf	0.709779,1.25097	8.95484e-05	0.00019312
2	chr3:197031704:G:A	197031704	NA,A	NA,G	NA,1	NA,inf	NA,inf	NA,0.750677	8.95154e-05	0.00018483
2	chr3:197029300:C:T	197029300	T,T	C,C	1,1	inf,inf	inf,inf	1.1227,0.841543	8.95131e-05	0.000194709
2	chr3:196713656:G:A	196713656	A,A	G,G	1,1	inf,inf	inf,inf	1.65007,0.109776	8.92722e-05	0.000145361
2	chr3:196781902:G:A	196781902	NA,A	NA,G	NA,1	NA,inf	NA,inf	NA,0.74772	8.92198e-05	0.000179822
2	chr3:196207382:C:T	196207382	T,NA	C,NA	1,NA	inf,NA	inf,NA	0.863235,NA	8.92127e-05	0.000182176
2	chr3:196840188:T:G	196840188	NA,G	NA,T	NA,1	NA,-inf	NA,inf	NA,0.804006	8.91649e-05	0.000196158
2	chr3:196630966:T:C	196630966	NA,C	NA,T	NA,1	NA,inf	NA,inf	NA,0.754752	8.91371e-05	0.000184528
2	chr3:195910228:G:A	195910228	A,A	G,G	1,1	-inf,inf	inf,inf	1.57281,0.125933	8.90049e-05	0.000167753
2	chr3:197071087:T:C	197071087	NA,C	NA,T	NA,1	NA,-inf	NA,inf	NA,0.806356	8.89847e-05	0.000191699
2	chr3:197064227:CTT:C	197064227	NA,C	NA,CTT	NA,1	NA,inf	NA,inf	NA,0.746699	8.88322e-05	0.000183978
2	chr3:196629233:C:T	196629233	NA,T	NA,C	NA,1	NA,inf	NA,inf	NA,0.757751	8.88109e-05	0.000183752
2	chr3:196437582:A:C	196437582	C,NA	A,NA	1,NA	-inf,NA	inf,NA	0.849329,NA	8.87547e-05	0.00018908
2	chr3:196096137:G:T	196096137	T,T	G,G	1,1	inf,inf	inf,inf	1.42803,0.395166	8.8753e-05	0.000206948
2	chr3:196386139:G:A	196386139	A,NA	G,NA	1,NA	-inf,NA	inf,NA	0.853858,NA	8.83167e-05	0.000184069
2	chr3:196769539:T:C	196769539	C,NA	T,NA	1,NA	inf,NA	inf,NA	0.860128,NA	8.82524e-05	0.000162941
2	chr3:196964281:C:T	196964281	T,NA	C,NA	1,NA	-inf,NA	inf,NA	0.840661,NA	8.82162e-05	0.000181794
2	chr3:196604215:G:A	196604215	NA,A	NA,G	NA,1	NA,-inf	NA,inf	NA,0.790419	8.7762e-05	0.000188926
2	chr3:197248404:G:A	197248404	NA,A	NA,G	NA,1	NA,-inf	NA,inf	NA,0.805655	8.77437e-05	0.000188768
2	chr3:196696083:T:G	196696083	NA,G	NA,T	NA,1	NA,-inf	NA,inf	NA,0.782819	8.7652e-05	0.000185982
2	chr3:196218964:G:A	196218964	A,NA	G,NA	1,NA	inf,NA	inf,NA	0.886957,NA	8.76069e-05	0.000179654
2	chr3:196115264:A:G	196115264	NA,G	NA,A	NA,1	NA,-inf	NA,inf	NA,0.782088	8.76023e-05	0.000185718
2	chr3:196650211:G:C	196650211	C,C	G,G	1,1	-inf,-inf	inf,inf	0.77399,1.15086	8.74938e-05	0.000180949
2	chr3:195915373:G:A	195915373	A,NA	G,NA	1,NA	inf,NA	inf,NA	0.843389,NA	8.74355e-05	0.000176909
2	chr3:196599353:G:A	196599353	NA,A	NA,G	NA,1	NA,-inf	NA,inf	NA,0.7947	8.73978e-05	0.000187825
2	chr3:196043761:A:G	196043761	NA,G	NA,A	NA,1	NA,inf	NA,inf	NA,0.74858	8.73915e-05	0.000181969
2	chr3:196225137:C:A	196225137	NA,A	NA,C	NA,1	NA,-inf	NA,inf	NA,0.782278	8.73798e-05	0.000187373
2	chr3:196829253:G:A	196829253	NA,A	NA,G	NA,1	NA,-inf	NA,inf	NA,0.766934	8.70653e-05	0.000184935
2	chr3:195940348:C:T	195940348	NA,T	NA,C	NA,1	NA,inf	NA,inf	NA,0.742008	8.70458e-05	0.000181259
2	chr3:195907720:G:A	195907720	NA,A	NA,G	NA,1	NA,inf	NA,inf	NA,0.732032	8.69254e-05	0.000174525
2	chr3:197062073:ACTTACTTACTCACATACAGAT:A	197062073	NA,A	NA,ACTTACTTACTCACATACAGAT	NA,1	NA,-inf	NA,inf	NA,0.791377	8.69095e-05	0.000187161
2	chr3:196995034:C:T	196995034	NA,T	NA,C	NA,1	NA,-inf	NA,inf	NA,0.785935	8.68769e-05	0.000186291
2	chr3:196151165:G:A	196151165	A,A	G,G	1,1	inf,-inf	inf,inf	1.66595,0.0041275	8.68206e-05	0.000184359
2	chr3:197101509:G:A	197101509	NA,A	NA,G	NA,1	NA,inf	NA,inf	NA,0.741613	8.68024e-05	0.000180561
2	chr3:196808928:G:T	196808928	T,T	G,G	1,1	inf,inf	inf,inf	1.40987,0.442952	8.67239e-05	0.000140114
2	chr3:196709758:C:T	196709758	T,T	C,C	1,1	inf,inf	inf,inf	1.6107,0.0919403	8.67159e-05	0.000135587
2	chr3:196594331:G:C	196594331	NA,C	NA,G	NA,1	NA,inf	NA,inf	NA,0.725969	8.6568e-05	0.000179038
2	chr3:196806101:C:T	196806101	NA,T	NA,C	NA,1	NA,inf	NA,inf	NA,0.76411	8.64955e-05	0.000181938
2	chr3:196168076:T:C	196168076	NA,C	NA,T	NA,1	NA,-inf	NA,inf	NA,0.790596	8.64864e-05	0.00018589
2	chr3:197207390:C:T	197207390	NA,T	NA,C	NA,1	NA,inf	NA,inf	NA,0.724822	8.64233e-05	0.000177153
2	chr3:196849723:C:T	196849723	NA,T	NA,C	NA,1	NA,-inf	NA,inf	NA,0.76324	8.63532e-05	0.000183138
2	chr3:196873363:G:A	196873363	A,A	G,G	1,1	inf,inf	inf,inf	0.178226,1.61588	8.62999e-05	0.000194528
2	chr3:197053949:A:G	197053949	G,NA	A,NA	1,NA	inf,NA	inf,NA	0.805214,NA	8.61863e-05	0.000178517
2	chr3:196383020:G:A	196383020	A,NA	G,NA	1,NA	-inf,NA	inf,NA	0.838265,NA	8.60031e-05	0.000179347
2	chr3:196857246:C:G	196857246	NA,G	NA,C	NA,1	NA,-inf	NA,inf	NA,0.759308	8.58818e-05	0.000182877
2	chr3:197073690:AAATG:GAATG	197073690	GAATG,GAATG	AAATG,AAATG	1,1	-inf,inf	inf,inf	1.38759,3.03146	8.57818e-05	0.00980312
2	chr3:196474247:C:T	196474247	NA,T	NA,C	NA,1	NA,inf	NA,inf	NA,0.719572	8.57261e-05	0.000176234
2	chr3:195950299:G:A	195950299	NA,A	NA,G	NA,1	NA,-inf	NA,inf	NA,0.771444	8.56577e-05	0.000182622
2	chr3:196185097:C:T	196185097	T,NA	C,NA	1,NA	-inf,NA	inf,NA	0.844416,NA	8.55759e-05	0.000178503
2	chr3:197272501:T:C	197272501	NA,C	NA,T	NA,1	NA,inf	NA,inf	NA,0.719109	8.54605e-05	0.000175447
2	chr3:196495789:T:C	196495789	C,NA	T,NA	1,NA	inf,NA	inf,NA	0.818586,NA	8.54377e-05	0.000177034
2	chr3:197040775:G:A	197040775	NA,A	NA,G	NA,1	NA,inf	NA,inf	NA,0.721227	8.53842e-05	0.000175844
2	chr3:196517375:GA:G	196517375	NA,G	NA,GA	NA,1	NA,-inf	NA,inf	NA,0.73719	8.53255e-05	0.000178696
2	chr3:196764442:G:A	196764442	NA,A	NA,G	NA,1	NA,-inf	NA,inf	NA,0.759132	8.52582e-05	0.000178682
2	chr3:196837545:G:A	196837545	NA,A	NA,G	NA,1	NA,-inf	NA,inf	NA,0.777039	8.52081e-05	0.000187395
2	chr3:197267185:C:G	197267185	NA,G	NA,C	NA,1	NA,inf	NA,inf	NA,0.716416	8.5089e-05	0.000174694
2	chr3:195951718:A:G	195951718	NA,G	NA,A	NA,1	NA,inf	NA,inf	NA,0.72656	8.49487e-05	0.000176824
2	chr3:196556286:G:A	196556286	NA,A	NA,G	NA,1	NA,-inf	NA,inf	NA,0.764081	8.48989e-05	0.000182352
2	chr3:197207432:C:T	197207432	NA,T	NA,C	NA,1	NA,inf	NA,inf	NA,0.713661	8.4877e-05	0.000174022
2	chr3:196738765:G:C	196738765	NA,C	NA,G	NA,1	NA,inf	NA,inf	NA,0.729816	8.48141e-05	0.000175036
2	chr3:196540747:A:G	196540747	NA,G	NA,A	NA,1	NA,-inf	NA,inf	NA,0.763497	8.4799e-05	0.000181631
2	chr3:196300733:A:AT	196300733	NA,AT	NA,A	NA,1	NA,inf	NA,inf	NA,0.72241	8.47913e-05	0.000175418
2	chr3:196605601:A:G	196605601	NA,G	NA,A	NA,1	NA,-inf	NA,inf	NA,0.764712	8.46246e-05	0.000181261
2	chr3:197073847:T:C	197073847	NA,C	NA,T	NA,1	NA,-inf	NA,inf	NA,0.774214	8.45974e-05	0.000182114
2	chr3:196195325:A:G	196195325	NA,G	NA,A	NA,1	NA,-inf	NA,inf	NA,0.733046	8.45735e-05	0.000176337
2	chr3:196680083:A:G	196680083	NA,G	NA,A	NA,1	NA,inf	NA,inf	NA,0.729438	8.45453e-05	0.000174699
2	chr3:196173510:G:A	196173510	A,A	G,G	1,1	inf,inf	inf,inf	0.226195,1.55871	8.44542e-05	0.000183289
2	chr3:195914675:A:G	195914675	NA,G	NA,A	NA,1	NA,inf	NA,inf	NA,0.725306	8.43819e-05	0.00017624
2	chr3:196859913:C:T	196859913	T,NA	C,NA	1,NA	inf,NA	inf,NA	0.824254,NA	8.43015e-05	0.000181964
2	chr3:196047636:C:T	196047636	NA,T	NA,C	NA,1	NA,-inf	NA,inf	NA,0.71184	8.4299e-05	0.000172959
2	chr3:196116730:T:C	196116730	NA,C	NA,T	NA,1	NA,-inf	NA,inf	NA,0.757284	8.42402e-05	0.000178522
2	chr3:196167938:G:C	196167938	NA,C	NA,G	NA,1	NA,-inf	NA,inf	NA,0.774073	8.42331e-05	0.000181018
2	chr3:196945802:A:G	196945802	NA,G	NA,A	NA,1	NA,inf	NA,inf	NA,0.704266	8.42317e-05	0.000173226
2	chr3:196709123:C:T	196709123	T,T	C,C	1,1	inf,inf	inf,inf	1.59114,0.101928	8.4056e-05	0.000131753
2	chr3:196715735:A:AGTGCAGTG	196715735	NA,AGTGCAGTG	NA,A	NA,1	NA,-inf	NA,inf	NA,0.742498	8.39688e-05	0.00018144
2	chr3:196548309:C:T	196548309	NA,T	NA,C	NA,1	NA,-inf	NA,inf	NA,0.759765	8.39268e-05	0.000180136
2	chr3:196624168:C:T	196624168	NA,T	NA,C	NA,1	NA,inf	NA,inf	NA,0.716223	8.37781e-05	0.000173501
2	chr3:196910177:G:A	196910177	NA,A	NA,G	NA,1	NA,inf	NA,inf	NA,0.743734	8.37085e-05	0.000176865
2	chr3:196208202:G:A	196208202	A,A	G,G	1,1	inf,-inf	inf,inf	0.0303268,1.59146	8.36572e-05	0.000173314
2	chr3:195929842:G:C	195929842	NA,C	NA,G	NA,1	NA,inf	NA,inf	NA,0.727158	8.36315e-05	0.000172823
2	chr3:196774682:A:G	196774682	NA,G	NA,A	NA,1	NA,inf	NA,inf	NA,0.711393	8.35709e-05	0.000169918
2	chr3:196646540:T:C	196646540	NA,C	NA,T	NA,1	NA,inf	NA,inf	NA,0.707503	8.35523e-05	0.000173577
2	chr3:196265950:A:G	196265950	G,G	A,A	1,1	inf,inf	inf,inf	1.52349,0.267327	8.35471e-05	0.00017284
2	chr3:196735630:T:C	196735630	C,NA	T,NA	1,NA	-inf,NA	inf,NA	0.860861,NA	8.35418e-05	0.000162032
2	chr3:197246124:C:T	197246124	NA,T	NA,C	NA,1	NA,-inf	NA,inf	NA,0.772922	8.34509e-05	0.000179435
2	chr3:195924478:C:A	195924478	NA,A	NA,C	NA,1	NA,inf	NA,inf	NA,0.729137	8.34393e-05	0.000172854
2	chr3:196598989:C:T	196598989	NA,T	NA,C	NA,1	NA,inf	NA,inf	NA,0.718449	8.342e-05	0.000174083
2	chr3:197052573:G:C	197052573	NA,C	NA,G	NA,1	NA,-inf	NA,inf	NA,0.764526	8.33482e-05	0.000179369
2	chr3:196958648:AAAAC:A	196958648	NA,A	NA,AAAAC	NA,1	NA,inf	NA,inf	NA,0.725534	8.33231e-05	0.000174247
2	chr3:196127919:T:C	196127919	NA,C	NA,T	NA,1	NA,inf	NA,inf	NA,0.712354	8.3287e-05	0.000171809
2	chr3:196665937:A:C	196665937	NA,C	NA,A	NA,1	NA,-inf	NA,inf	NA,0.731478	8.31803e-05	0.000176979
2	chr3:196619116:G:A	196619116	A,A	G,G	1,1	inf,inf	inf,inf	1.53894,0.112792	8.31667e-05	0.000174172
2	chr3:196307739:G:A	196307739	NA,A	NA,G	NA,1	NA,-inf	NA,inf	NA,0.752739	8.31179e-05	0.000177038
2	chr3:197243913:T:G	197243913	NA,G	NA,T	NA,1	NA,-inf	NA,inf	NA,0.760328	8.30277e-05	0.000178439
```
