## Supplementary material for "Characterization of shared and ancestry-specific signals driving complex traits using multi-ancestry fine-mapping": susiex_nc2.cs80.snp

```
BP	SNP	PIP(CS1)	LogBF(CS1,Pop1)	LogBF(CS1,Pop2)	PIP(CS2)	LogBF(CS2,Pop1)	LogBF(CS2,Pop2)
195820003	chr3:195820003:A:C	4.47444e-05	0.0768694	-1.35486	4.56349e-05	0.200352	-1.36672
195820249	chr3:195820249:G:A	5.69595e-05	-1.03933e-10	-1.03661	5.28842e-05	-1.03933e-10	-1.01894
195820324	chr3:195820324:A:G	1.15837e-05	-1.45151	-1.17784	9.97588e-06	-1.46555	-1.22132
195820356	chr3:195820356:A:G	5.12013e-05	0.202325	-1.34551	5.23208e-05	0.330642	-1.36029
195820876	chr3:195820876:G:C	3.67517e-05	-1.47477	-3.67306e-10	3.30948e-05	-1.48767	-3.67306e-10
195821202	chr3:195821202:G:A	0.000137248	-1.03933e-10	-0.157161	0.000125447	-1.03933e-10	-0.155159
195821265	chr3:195821265:C:T	2.30418e-05	-0.566073	-1.37557	2.60708e-05	-0.350529	-1.3757
195821445	chr3:195821445:G:C	3.07699e-05	-0.298229	-1.35419	3.18439e-05	-0.189092	-1.33711
195821705	chr3:195821705:AG:A	4.61014e-05	-1.03933e-10	-1.24811	4.21131e-05	-1.03933e-10	-1.24669
195821759	chr3:195821759:C:T	4.14001e-05	-1.03933e-10	-1.35567	3.76587e-05	-1.03933e-10	-1.35848
195822038	chr3:195822038:G:A	1.12603e-05	-1.28201	-1.37566	1.0858e-05	-1.22644	-1.37571
195822312	chr3:195822312:G:T	0.00012196	1.03584	-1.3111	0.000156329	1.38424	-1.31932
195822564	chr3:195822564:A:G	4.42412e-05	-1.03933e-10	-1.2893	4.0171e-05	-1.03933e-10	-1.2939
195822918	chr3:195822918:T:C	7.48819e-05	-1.03933e-10	-0.763041	6.75364e-05	-1.03933e-10	-0.774378
195822946	chr3:195822946:T:C	3.91684e-05	-0.0434475	-1.36764	4.01939e-05	0.0807385	-1.37407
195823101	chr3:195823101:G:A	5.38007e-05	-1.09367	-3.67306e-10	4.9884e-05	-1.07735	-3.67306e-10
195823102	chr3:195823102:A:G	1.61435e-05	-0.931106	-1.36633	1.47018e-05	-0.925689	-1.37339
195823184	chr3:195823184:A:G	3.46486e-05	-0.162172	-1.37152	3.54627e-05	-0.0430538	-1.37551
195823449	chr3:195823449:C:A	3.86779e-05	-0.0570601	-1.36662	3.96421e-05	0.0664412	-1.37359
195823495	chr3:195823495:C:T	2.40331e-05	-0.525536	-1.37399	2.51175e-05	-0.387737	-1.37574
195823541	chr3:195823541:T:C	4.18703e-05	-0.226825	-1.11755	3.93006e-05	-0.2348	-1.081
195824095	chr3:195824095:C:A	4.62154e-05	-1.03933e-10	-1.24564	4.18668e-05	-1.03933e-10	-1.25255
195824961	chr3:195824961:G:A	3.47127e-05	-0.158446	-1.3734	3.65044e-05	-0.0162984	-1.37331
195825324	chr3:195825324:A:C	1.90787e-05	-0.81803	-1.31235	1.8273e-05	-0.746035	-1.33559
195825506	chr3:195825506:C:G	4.21403e-05	-1.03933e-10	-1.33795	3.84297e-05	-1.03933e-10	-1.33822
195825546	chr3:195825546:G:A	4.09548e-05	-1.03933e-10	-1.36648	3.74057e-05	-1.03933e-10	-1.36522
195825972	chr3:195825972:A:G	4.46397e-05	-1.03933e-10	-1.28033	4.05124e-05	-1.03933e-10	-1.28544
195826126	chr3:195826126:A:G	0.000375756	2.2029	-1.35292	0.000471347	2.53397	-1.36542
195826260	chr3:195826260:C:T	0.000248607	0.436921	-3.67306e-10	0.00021059	0.362868	-3.67306e-10
195826313	chr3:195826313:A:T	5.64719e-05	0.276219	-1.32143	5.68951e-05	0.395605	-1.34144
195826328	chr3:195826328:G:A	6.07258e-05	0.352911	-1.32549	6.14088e-05	0.474763	-1.34426
195826344	chr3:195826344:G:A	4.16917e-05	-1.03933e-10	-1.34865	3.80279e-05	-1.03933e-10	-1.34873
195826388	chr3:195826388:T:C	5.1447e-05	0.14794	-1.28634	5.12432e-05	0.261736	-1.3122
195826552	chr3:195826552:C:T	9.34319e-06	-1.4722	-1.37211	8.5252e-06	-1.47109	-1.37293
195826565	chr3:195826565:A:G	1.89239e-05	-0.883207	-1.25532	1.8151e-05	-0.804165	-1.28415
195826663	chr3:195826663:G:A	5.81466e-05	-1.03933e-10	-1.01598	5.21618e-05	-1.03933e-10	-1.03269
195826760	chr3:195826760:C:T	4.19263e-05	-0.512694	-0.830345	4.10691e-05	-0.494065	-0.777723
195827013	chr3:195827013:A:G	5.56232e-05	-1.03933e-10	-1.06035	5.05766e-05	-1.03933e-10	-1.06355
195827267	chr3:195827267:A:G	3.57025e-05	-0.194894	-1.30884	3.64841e-05	-0.0687105	-1.32146
195827351	chr3:195827351:C:T	0.00294763	-1.03933e-10	2.9098	0.00262501	-1.03933e-10	2.88579
195827677	chr3:195827677:A:G	0.000378333	2.00934	-1.15252	0.000523748	2.40846	-1.13449
195827843	chr3:195827843:G:T	3.85058e-05	-0.493622	-0.934523	3.74591e-05	-0.47743	-0.886364
195827876	chr3:195827876:A:G	4.56872e-05	0.0459505	-1.30308	4.71669e-05	0.18309	-1.31644
195827926	chr3:195827926:A:G	1.82565e-05	-1.40447	-0.769962	1.64855e-05	-1.4049	-0.779666
195828134	chr3:195828134:A:G	0.00353248	-1.03933e-10	3.0908	0.00313702	-1.03933e-10	3.06398
195828180	chr3:195828180:A:G	0.00352137	-1.03933e-10	3.08765	0.00312715	-1.03933e-10	3.06083
195828223	chr3:195828223:G:A	4.08777e-05	-0.0435374	-1.32483	4.20748e-05	0.087936	-1.33553
195828471	chr3:195828471:C:A	5.54875e-05	0.310483	-1.37328	5.68499e-05	0.429139	-1.37577
195828662	chr3:195828662:A:G	5.9865e-05	0.388865	-1.37573	6.39911e-05	0.544088	-1.37239
195828829	chr3:195828829:G:A	4.81249e-05	-1.03933e-10	-1.20515	4.41836e-05	-1.03933e-10	-1.19869
195829013	chr3:195829013:G:C	2.86372e-05	-0.43554	-1.2887	2.92358e-05	-0.304087	-1.30756
195829034	chr3:195829034:A:G	4.28517e-05	-1.03933e-10	-1.32121	3.87923e-05	-1.03933e-10	-1.32882
195829412	chr3:195829412:T:A	4.66636e-05	-1.03933e-10	-1.23599	4.33104e-05	-1.03933e-10	-1.21865
195829476	chr3:195829476:C:T	4.36927e-05	-1.03933e-10	-1.30177	3.94264e-05	-1.03933e-10	-1.31261
195829498	chr3:195829498:G:A	4.6104e-05	-1.03933e-10	-1.24805	4.27591e-05	-1.03933e-10	-1.23146
195829508	chr3:195829508:C:T	8.93663e-06	-1.53409	-1.3547	8.15188e-06	-1.53323	-1.35556
195829509	chr3:195829509:G:A	1.04052e-05	-1.41327	-1.32338	9.28828e-06	-1.42067	-1.33763
195829700	chr3:195829700:T:C	3.18334e-05	-0.382943	-1.23549	3.27141e-05	-0.238026	-1.26121
195829912	chr3:195829912:C:T	4.39084e-05	-1.03933e-10	-1.29685	4.05824e-05	-1.03933e-10	-1.28371
195830050	chr3:195830050:T:G	1.71906e-05	-1.34711	-0.887481	1.5561e-05	-1.32183	-0.920447
195830337	chr3:195830337:T:A	5.19819e-05	-1.12806	-3.67306e-10	4.57821e-05	-1.16315	-3.67306e-10
195830529	chr3:195830529:G:A	1.02133e-05	-1.42007	-1.33519	9.13802e-06	-1.42702	-1.34758
195830601	chr3:195830601:AC:A	1.0911e-05	-1.37976	-1.30942	1.02988e-05	-1.36337	-1.29164
195830999	chr3:195830999:C:T	7.8687e-05	0.464975	-1.17845	9.57099e-05	0.729997	-1.15572
195831140	chr3:195831140:A:G	4.26188e-05	-1.03933e-10	-1.32666	3.8437e-05	-1.03933e-10	-1.33802
195831181	chr3:195831181:A:G	4.70204e-05	-1.03933e-10	-1.22837	4.23783e-05	-1.03933e-10	-1.24041
195831195	chr3:195831195:T:C	4.4554e-05	-1.03933e-10	-1.28225	4.02656e-05	-1.03933e-10	-1.29155
195831285	chr3:195831285:T:C	6.29509e-05	-1.03933e-10	-0.936598	5.65335e-05	-1.03933e-10	-0.952212
195831286	chr3:195831286:G:A	1.48327e-05	-1.00659	-1.37553	1.36594e-05	-0.997878	-1.37474
195831292	chr3:195831292:G:A	8.56665e-05	-1.03933e-10	-0.628491	7.6551e-05	-1.03933e-10	-0.649087
195831577	chr3:195831577:G:A	4.33976e-05	-1.03933e-10	-1.30855	3.96086e-05	-1.03933e-10	-1.308
195831625	chr3:195831625:C:T	2.82609e-05	-1.47331	-0.26416	2.56067e-05	-1.45937	-0.284823
195831709	chr3:195831709:T:C	4.06265e-05	-1.03933e-10	-1.37453	3.70536e-05	-1.03933e-10	-1.37468
195831868	chr3:195831868:G:A	4.84659e-05	-1.03933e-10	-1.19809	4.44931e-05	-1.03933e-10	-1.19171
195831881	chr3:195831881:C:T	4.08789e-05	-0.80663	-0.56171	3.70479e-05	-0.762427	-0.612406
195831906	chr3:195831906:T:C	1.24145e-05	-1.23404	-1.32605	1.10334e-05	-1.24401	-1.34211
195831909	chr3:195831909:C:T	4.77943e-05	-1.03933e-10	-1.21205	4.38018e-05	-1.03933e-10	-1.20737
195832052	chr3:195832052:G:A	4.58146e-05	-0.674926	-0.579424	4.5465e-05	-0.609041	-0.561061
195832059	chr3:195832059:TC:T	7.09626e-05	-1.03933e-10	-0.8168	6.31164e-05	-1.03933e-10	-0.842065
195832113	chr3:195832113:G:A	0.000447999	-1.03933e-10	1.02584	0.000405184	-1.03933e-10	1.0173
195832139	chr3:195832139:C:A	1.98462e-05	-1.43859	-0.652348	1.78048e-05	-1.43113	-0.676447
195832144	chr3:195832144:T:C	4.72173e-05	-1.22419	-3.67306e-10	4.41849e-05	-1.19866	-3.67306e-10
195832161	chr3:195832161:C:T	2.07592e-05	-1.36957	-0.676394	2.02561e-05	-1.315	-0.66359
195832188	chr3:195832188:G:A	9.20448e-06	-1.48842	-1.37084	8.40833e-06	-1.48916	-1.36866
195832378	chr3:195832378:G:A	0.000346799	-1.03933e-10	0.769794	0.000314429	-1.03933e-10	0.763713
195832418	chr3:195832418:A:C	1.40964e-05	-1.53224	-0.900793	1.32062e-05	-1.52501	-0.881355
195832922	chr3:195832922:G:A	1.04785e-05	-1.41937	-1.31026	9.6202e-06	-1.42062	-1.30256
195833068	chr3:195833068:C:T	1.92596e-05	-1.39391	-0.727029	1.6841e-05	-1.38684	-0.776387
195833147	chr3:195833147:CA:C	5.20072e-05	-1.03933e-10	-1.12757	4.77768e-05	-1.03933e-10	-1.12051
195833155	chr3:195833155:A:G	5.36849e-05	-1.03933e-10	-1.09582	4.92323e-05	-1.03933e-10	-1.0905
195833307	chr3:195833307:A:G	5.3638e-05	-1.03933e-10	-1.0967	4.9189e-05	-1.03933e-10	-1.09138
195833475	chr3:195833475:T:A	5.36621e-05	-1.03933e-10	-1.09625	4.9211e-05	-1.03933e-10	-1.09093
195834157	chr3:195834157:T:TC	4.10107e-05	-1.03933e-10	-1.36512	3.73218e-05	-1.03933e-10	-1.36747
195835518	chr3:195835518:G:A	6.81195e-05	-1.03933e-10	-0.857689	6.08636e-05	-1.03933e-10	-0.878409
195835550	chr3:195835550:T:C	1.34367e-05	-1.50718	-0.973777	1.23051e-05	-1.49201	-0.985019
195835794	chr3:195835794:GTCCCGGGT:G	1.85695e-05	-0.942268	-1.21516	1.74021e-05	-0.948683	-1.18177
195836046	chr3:195836046:C:G	9.47796e-06	-1.49109	-1.3389	8.6434e-06	-1.49409	-1.33616
195836409	chr3:195836409:G:A	4.13575e-05	-1.03933e-10	-1.3567	3.75988e-05	-1.03933e-10	-1.36007
195836788	chr3:195836788:A:G	3.9565e-05	-1.40101	-3.67306e-10	3.59763e-05	-1.40418	-3.67306e-10
195836884	chr3:195836884:G:C	0.000111031	-1.03933e-10	-0.36914	0.00010367	-1.03933e-10	-0.345835
195837063	chr3:195837063:G:A	4.38814e-05	-1.03933e-10	-1.29746	3.97353e-05	-1.03933e-10	-1.3048
195837354	chr3:195837354:G:C	7.71641e-05	-1.03933e-10	-0.733018	7.00544e-05	-1.03933e-10	-0.737772
195837454	chr3:195837454:A:T	1.24101e-05	-1.51717	-1.04327	1.2284e-05	-1.48489	-0.993855
195837615	chr3:195837615:G:T	1.47521e-05	-1.53087	-0.85669	1.35872e-05	-1.52939	-0.84853
195837954	chr3:195837954:AGC:A	8.65067e-05	-0.618731	-3.67306e-10	9.35665e-05	-0.448372	-3.67306e-10
195838185	chr3:195838185:A:G	3.98484e-05	-0.0804936	-1.31338	3.82341e-05	-0.0483337	-1.29498
195838210	chr3:195838210:T:C	0.000127382	1.10137	-1.33313	0.000166424	1.47804	-1.35054
195838249	chr3:195838249:A:G	5.35081e-05	-1.03933e-10	-1.09912	4.80699e-05	-1.03933e-10	-1.11439
195838579	chr3:195838579:A:G	3.52339e-05	-0.837433	-0.679512	3.19362e-05	-0.785628	-0.737676
195838795	chr3:195838795:A:G	1.66134e-05	-0.928947	-1.33979	1.57538e-05	-0.882987	-1.34698
195838871	chr3:195838871:G:A	5.73735e-05	-1.03933e-10	-1.02937	5.22401e-05	-1.03933e-10	-1.03119
195839447	chr3:195839447:G:A	4.70334e-05	-1.03933e-10	-1.2281	4.25455e-05	-1.03933e-10	-1.23647
195839917	chr3:195839917:C:A	4.35749e-05	-1.30447	-3.67306e-10	3.96369e-05	-1.30728	-3.67306e-10
195840478	chr3:195840478:C:T	1.79395e-05	-0.820405	-1.37154	1.71837e-05	-0.769324	-1.37376
195840544	chr3:195840544:C:T	1.08094e-05	-1.52206	-1.17648	9.96764e-06	-1.53287	-1.15483
195841023	chr3:195841023:AAAAAAAAAAAAAAAAG:A	0.000108831	-1.03933e-10	-0.389158	9.92096e-05	-1.03933e-10	-0.38981
195841536	chr3:195841536:C:T	4.26119e-05	-1.03933e-10	-1.32682	3.94022e-05	-1.03933e-10	-1.31322
195841567	chr3:195841567:T:G	4.54571e-05	-1.03933e-10	-1.26218	4.14139e-05	-1.03933e-10	-1.26343
195841569	chr3:195841569:A:T	1.2794e-05	-1.52635	-1.00363	1.2252e-05	-1.50825	-0.973112
195841953	chr3:195841953:G:A	8.64052e-05	-1.03933e-10	-0.619906	8.09269e-05	-1.03933e-10	-0.593498
195841989	chr3:195841989:T:A	5.14423e-05	-1.03933e-10	-1.13849	4.55236e-05	-1.03933e-10	-1.16881
195843365	chr3:195843365:C:T	9.84621e-06	-1.46282	-1.32905	9.21492e-06	-1.47167	-1.29455
195843378	chr3:195843378:C:T	0.000179956	0.113757	-3.67306e-10	0.000179672	0.204087	-3.67306e-10
195843470	chr3:195843470:C:T	1.07898e-05	-1.52332	-1.17703	9.67957e-06	-1.52486	-1.19217
195843666	chr3:195843666:A:T	4.26149e-05	-1.32675	-3.67306e-10	3.73459e-05	-1.36682	-3.67306e-10
195843814	chr3:195843814:G:A	4.48169e-05	-1.03933e-10	-1.27637	4.079e-05	-1.03933e-10	-1.27861
195843906	chr3:195843906:A:G	4.07919e-05	-1.03933e-10	-1.37047	3.71558e-05	-1.03933e-10	-1.37192
195844153	chr3:195844153:A:G	0.000218759	1.46727	-1.15825	0.000239661	1.65239	-1.16021
195844292	chr3:195844292:A:G	7.12173e-05	-1.03933e-10	-0.813217	6.56274e-05	-1.03933e-10	-0.803051
195844365	chr3:195844365:T:C	0.000123553	-1.03933e-10	-0.26228	0.000113506	-1.03933e-10	-0.255185
195844412	chr3:195844412:A:G	4.6057e-05	-1.03933e-10	-1.24907	4.14065e-05	-1.03933e-10	-1.26361
195844612	chr3:195844612:T:C	5.60329e-05	-0.855778	-0.197236	4.89045e-05	-0.870909	-0.226267
195844660	chr3:195844660:G:A	4.99986e-05	-1.03933e-10	-1.16696	4.44588e-05	-1.03933e-10	-1.19248
195844979	chr3:195844979:G:A	1.21248e-05	-1.20988	-1.37382	1.11097e-05	-1.20461	-1.37462
195845719	chr3:195845719:C:T	2.65943e-05	-0.928324	-0.869932	2.25674e-05	-0.968023	-0.902515
195846208	chr3:195846208:T:C	0.000127871	-1.03933e-10	-0.227932	0.000118813	-1.03933e-10	-0.209498
195846224	chr3:195846224:A:T	6.71945e-05	-0.871362	-3.67306e-10	5.98958e-05	-0.894438	-3.67306e-10
195846331	chr3:195846331:A:G	0.000775658	2.94321	-1.36845	0.00133146	3.57781	-1.37082
195846453	chr3:195846453:C:T	1.07561e-05	-1.51321	-1.19027	9.94383e-06	-1.48296	-1.20713
195846473	chr3:195846473:T:C	5.43955e-05	-1.03933e-10	-1.08267	4.95322e-05	-1.03933e-10	-1.08442
195846666	chr3:195846666:G:C	0.000211469	-1.03933e-10	0.275125	0.000197384	-1.03933e-10	0.298109
195847365	chr3:195847365:G:A	1.30899e-05	-1.53413	-0.97298	1.18936e-05	-1.52497	-0.986075
195847419	chr3:195847419:A:C	1.39803e-05	-1.52573	-0.915568	1.2615e-05	-1.53421	-0.917943
195847518	chr3:195847518:T:G	2.62791e-05	-0.632971	-1.17721	2.47458e-05	-0.589074	-1.18931
195847724	chr3:195847724:G:A	4.10271e-05	-1.36472	-3.67306e-10	3.88523e-05	-1.32728	-3.67306e-10
195848078	chr3:195848078:C:T	4.3786e-05	-1.49162	0.191984	4.22172e-05	-1.45243	0.208218
195848427	chr3:195848427:AGTTTATTTTTTTGTTT:A	8.52041e-05	-1.03933e-10	-0.633903	7.61422e-05	-1.03933e-10	-0.654443
195848595	chr3:195848595:G:A	1.25865e-05	-1.53331	-1.01302	1.0849e-05	-1.53361	-1.06936
195849193	chr3:195849193:C:T	4.06041e-05	-1.03933e-10	-1.37508	3.70285e-05	-1.03933e-10	-1.37536
195849419	chr3:195849419:C:T	4.06439e-05	-1.03933e-10	-1.37411	3.7105e-05	-1.03933e-10	-1.37329
195849692	chr3:195849692:C:G	2.6535e-05	-0.732649	-1.06784	2.46628e-05	-0.695446	-1.0863
195849848	chr3:195849848:G:A	6.33656e-05	0.288287	-1.21832	7.93788e-05	0.620307	-1.23312
195849874	chr3:195849874:G:C	0.000113227	-1.03933e-10	-0.349561	0.000105966	-1.03933e-10	-0.323928
195850105	chr3:195850105:T:G	9.41803e-05	0.406267	-0.940008	0.00010224	0.554878	-0.9146
195850281	chr3:195850281:A:C	8.79528e-06	-1.52907	-1.37567	7.98445e-06	-1.5341	-1.37545
195850327	chr3:195850327:C:T	9.42076e-05	0.789004	-1.32246	0.000101277	0.945091	-1.31428
195850344	chr3:195850344:C:G	4.11879e-05	-1.03933e-10	-1.36081	3.77066e-05	-1.03933e-10	-1.35721
195850759	chr3:195850759:A:G	2.21385e-05	-0.673726	-1.30791	2.50823e-05	-0.445426	-1.31946
195851034	chr3:195851034:A:T	3.4643e-05	-1.53386	-3.67306e-10	3.15982e-05	-1.53394	-3.67306e-10
195851225	chr3:195851225:C:T	2.45823e-05	-0.567283	-1.30964	2.82913e-05	-0.323572	-1.32092
195851426	chr3:195851426:C:G	0.000103651	-1.03933e-10	-0.437926	9.65393e-05	-1.03933e-10	-0.417094
195851785	chr3:195851785:T:A	2.36884e-05	-0.636865	-1.2771	2.59152e-05	-0.444131	-1.28808
195852143	chr3:195852143:C:T	1.55248e-05	-1.21052	-1.12599	1.32101e-05	-1.26311	-1.14295
195852610	chr3:195852610:C:G	0.000103664	-1.03933e-10	-0.437799	9.65519e-05	-1.03933e-10	-0.416964
195852938	chr3:195852938:G:A	0.00175082	3.73887	-1.34998	0.00316259	4.42995	-1.35785
195853135	chr3:195853135:T:C	0.000108465	-1.03933e-10	-0.392525	0.000101092	-1.03933e-10	-0.371011
195853169	chr3:195853169:G:A	4.05778e-05	-1.03933e-10	-1.37573	3.70408e-05	-1.03933e-10	-1.37502
195853284	chr3:195853284:A:G	1.27615e-05	-1.31963	-1.21289	1.15828e-05	-1.31383	-1.22369
195853952	chr3:195853952:C:G	1.53751e-05	-0.976698	-1.3695	1.65818e-05	-0.810878	-1.36786
195854008	chr3:195854008:C:G	8.91253e-06	-1.51829	-1.37321	8.03203e-06	-1.52976	-1.37385
195854193	chr3:195854193:C:T	4.47166e-05	-1.03933e-10	-1.27861	4.0755e-05	-1.03933e-10	-1.27947
195854357	chr3:195854357:G:A	0.000183571	1.06047	-0.926822	0.000263908	1.53568	-0.947119
195855375	chr3:195855375:A:G	8.82612e-05	0.666037	-1.26469	9.47624e-05	0.818329	-1.254
195855482	chr3:195855482:A:G	3.35073e-05	-0.333761	-1.23343	4.08266e-05	-0.0527227	-1.22499
195855817	chr3:195855817:G:A	3.46537e-05	-1.53355	-3.67306e-10	3.17334e-05	-1.52968	-3.67306e-10
195855859	chr3:195855859:G:C	8.81011e-06	-1.53	-1.37305	7.99805e-06	-1.5342	-1.37364
195856090	chr3:195856090:C:G	0.00199959	3.79059	-1.26885	0.00357578	4.48435	-1.28945
195856280	chr3:195856280:G:A	2.45494e-05	-1.41267	-0.465597	2.42284e-05	-1.3238	-0.475717
195856630	chr3:195856630:A:G	1.14791e-05	-1.37495	-1.26347	9.95047e-06	-1.42745	-1.26198
195856675	chr3:195856675:G:A	6.21213e-05	-1.03933e-10	-0.949863	5.66408e-05	-1.03933e-10	-0.950315
195856895	chr3:195856895:G:C	4.05808e-05	-1.03933e-10	-1.37566	3.70228e-05	-1.03933e-10	-1.37551
195857400	chr3:195857400:A:C	4.84369e-05	-1.03933e-10	-1.19869	4.40128e-05	-1.03933e-10	-1.20256
195857586	chr3:195857586:T:A	4.10522e-05	-1.03933e-10	-1.36411	3.73374e-05	-1.03933e-10	-1.36705
195857669	chr3:195857669:A:G	2.85832e-05	-0.457757	-1.26838	2.43117e-05	-0.514552	-1.28153
195858260	chr3:195858260:G:A	4.48138e-05	-1.27644	-3.67306e-10	4.22455e-05	-1.24355	-3.67306e-10
195858408	chr3:195858408:C:T	4.07368e-05	-1.03933e-10	-1.37182	3.70978e-05	-1.03933e-10	-1.37349
195858515	chr3:195858515:T:A	2.59677e-05	-1.21908	-0.60302	2.69263e-05	-1.0813	-0.612638
195858895	chr3:195858895:A:G	5.45504e-05	-1.03933e-10	-1.07983	4.99e-05	-1.03933e-10	-1.07702
195859028	chr3:195859028:C:G	3.43856e-05	-0.187045	-1.35427	3.3681e-05	-0.112656	-1.35745
195859220	chr3:195859220:C:T	4.27646e-05	-1.03933e-10	-1.32324	3.95215e-05	-1.03933e-10	-1.3102
195859385	chr3:195859385:G:A	1.96678e-05	-1.34402	-0.755952	1.97357e-05	-1.23183	-0.772783
195859470	chr3:195859470:A:G	0.000358465	1.16454	-0.361664	0.000321808	1.1853	-0.398391
195859660	chr3:195859660:C:T	0.000108359	-0.393505	-3.67306e-10	9.1201e-05	-0.473978	-3.67306e-10
195859800	chr3:195859800:G:A	0.000243715	-1.03933e-10	0.417046	0.00021935	-1.03933e-10	0.403623
195859857	chr3:195859857:G:A	4.14478e-05	-1.03933e-10	-1.35452	3.78656e-05	-1.03933e-10	-1.353
195860228	chr3:195860228:C:T	1.07641e-05	-1.35204	-1.35069	1.023e-05	-1.30976	-1.35196
195860753	chr3:195860753:CAT:C	1.33771e-05	-1.5101	-0.975307	1.28687e-05	-1.48808	-0.94417
195860955	chr3:195860955:G:T	7.65303e-05	-1.03933e-10	-0.741266	7.16828e-05	-1.03933e-10	-0.714794
195861527	chr3:195861527:G:T	4.16064e-05	-1.03933e-10	-1.3507	3.76497e-05	-1.03933e-10	-1.35872
195861619	chr3:195861619:C:T	1.39863e-05	-1.50027	-0.940605	1.22912e-05	-1.51143	-0.966726
195861762	chr3:195861762:C:T	8.76671e-06	-1.53256	-1.37543	8.07728e-06	-1.52288	-1.37511
195862170	chr3:195862170:C:G	5.97655e-05	-0.766459	-0.222066	5.5116e-05	-0.721095	-0.256509
195862322	chr3:195862322:C:CT	1.52987e-05	-0.977793	-1.37339	1.48793e-05	-0.912123	-1.37495
195862439	chr3:195862439:AAGT:A	5.13209e-05	-0.302863	-0.837992	6.42628e-05	-0.0123263	-0.811738
195862718	chr3:195862718:T:C	1.04928e-05	-1.49635	-1.23191	9.29391e-06	-1.50827	-1.24941
195862746	chr3:195862746:G:A	9.35732e-06	-1.52605	-1.31674	8.51564e-06	-1.51704	-1.3281
195862891	chr3:195862891:G:A	4.2108e-05	-0.498464	-0.84025	5.1368e-05	-0.235793	-0.812235
195862899	chr3:195862899:A:G	9.87915e-05	0.886168	-1.37211	0.000146589	1.36942	-1.36883
195864010	chr3:195864010:G:T	3.7509e-05	-1.45437	-3.67306e-10	3.39896e-05	-1.46099	-3.67306e-10
195864185	chr3:195864185:C:T	5.40111e-05	0.057469	-1.14723	5.89316e-05	0.195697	-1.10636
195865507	chr3:195865507:G:A	0.000354071	0.790545	-3.67306e-10	0.000361187	0.902351	-3.67306e-10
195865699	chr3:195865699:A:AC	4.16766e-05	-0.439915	-0.909098	4.25084e-05	-0.317956	-0.919386
195865947	chr3:195865947:C:G	3.75234e-05	-0.0850605	-1.36893	4.69513e-05	0.232956	-1.37089
195866002	chr3:195866002:T:TC	4.17687e-05	-0.454726	-0.89208	4.41881e-05	-0.337379	-0.861209
195866419	chr3:195866419:T:G	9.01693e-06	-1.50617	-1.37368	8.10174e-06	-1.52198	-1.37298
195866527	chr3:195866527:T:G	7.60178e-05	0.209	-0.956985	0.000108062	0.654919	-0.959259
195866851	chr3:195866851:T:C	4.53504e-05	-1.03933e-10	-1.26453	4.11123e-05	-1.03933e-10	-1.27074
195867280	chr3:195867280:CCT:C	1.15798e-05	-1.43439	-1.1953	1.14556e-05	-1.33828	-1.21028
195867934	chr3:195867934:A:G	4.08037e-05	-0.291341	-1.07884	5.11001e-05	-0.000141198	-1.05312
195868183	chr3:195868183:C:T	1.31782e-05	-1.38426	-1.11613	1.18156e-05	-1.42353	-1.09409
195868503	chr3:195868503:G:A	4.87035e-05	-1.03933e-10	-1.1932	4.44285e-05	-1.03933e-10	-1.19316
195868642	chr3:195868642:C:T	0.000106973	-0.406374	-3.67306e-10	0.000106125	-0.322429	-3.67306e-10
195868663	chr3:195868663:G:A	0.000114881	-1.03933e-10	-0.335056	0.000111044	-1.03933e-10	-0.277121
195868761	chr3:195868761:A:G	1.09016e-05	-1.35939	-1.33065	1.01158e-05	-1.33505	-1.33789
195868946	chr3:195868946:T:C	4.67548e-05	-1.03933e-10	-1.23404	4.22502e-05	-1.03933e-10	-1.24343
195869096	chr3:195869096:G:A	4.21602e-05	-1.03933e-10	-1.33748	3.82012e-05	-1.03933e-10	-1.34418
195869204	chr3:195869204:G:A	3.71008e-05	-1.46531	-3.67306e-10	3.43515e-05	-1.4504	-3.67306e-10
195869531	chr3:195869531:T:C	4.46573e-05	-1.03933e-10	-1.27993	4.16568e-05	-1.03933e-10	-1.25758
195869765	chr3:195869765:C:T	1.49129e-05	-1.52668	-0.85005	1.3247e-05	-1.53045	-0.872824
195870036	chr3:195870036:T:C	1.85599e-05	-0.793864	-1.36409	1.59071e-05	-0.863018	-1.35726
195870417	chr3:195870417:T:C	2.32785e-05	-1.53257	-0.398857	2.19822e-05	-1.52335	-0.373464
195870678	chr3:195870678:G:A	0.000135272	0.649079	-0.820744	0.000177685	1.03868	-0.84571
195871434	chr3:195871434:T:C	5.1246e-05	-1.03933e-10	-1.14231	4.53605e-05	-1.03933e-10	-1.1724
195871506	chr3:195871506:C:A	4.30845e-05	-1.03933e-10	-1.31579	3.95976e-05	-1.03933e-10	-1.30828
195871562	chr3:195871562:T:G	4.4343e-05	-1.03933e-10	-1.287	4.08922e-05	-1.03933e-10	-1.27611
195871735	chr3:195871735:G:A	0.000325791	-1.03933e-10	0.707304	0.000295357	-1.03933e-10	0.701141
195871828	chr3:195871828:G:A	7.35082e-05	-1.03933e-10	-0.781556	6.97111e-05	-1.03933e-10	-0.742685
195872941	chr3:195872941:A:G	4.97868e-05	-1.03933e-10	-1.1712	4.58365e-05	-1.03933e-10	-1.16196
195872956	chr3:195872956:G:A	5.05842e-05	-1.03933e-10	-1.15531	4.66182e-05	-1.03933e-10	-1.14505
195873154	chr3:195873154:C:T	1.49274e-05	-1.00313	-1.37262	1.51487e-05	-0.897919	-1.37121
195873356	chr3:195873356:T:C	0.0229756	5.97048	-1.00724	0.128153	7.72272	-0.948783
195873840	chr3:195873840:C:T	6.29801e-05	0.391308	-1.32744	6.96447e-05	0.574279	-1.31792
195874200	chr3:195874200:T:C	5.307e-05	-1.03933e-10	-1.10734	5.02835e-05	-1.03933e-10	-1.06937
195874284	chr3:195874284:C:T	4.81983e-05	-1.03933e-10	-1.20363	4.49727e-05	-1.03933e-10	-1.18099
195875540	chr3:195875540:G:A	5.45408e-05	-1.03933e-10	-1.08	4.98118e-05	-1.03933e-10	-1.07879
195875693	chr3:195875693:T:C	4.79165e-05	-1.03933e-10	-1.20949	4.4128e-05	-1.03933e-10	-1.19995
195875916	chr3:195875916:C:T	0.000267429	0.944176	-0.434276	0.000406479	1.45298	-0.432495
195876458	chr3:195876458:C:T	0.000111367	-1.03933e-10	-0.366125	0.000104334	-1.03933e-10	-0.339449
195876493	chr3:195876493:T:C	5.0945e-05	-1.03933e-10	-1.14821	4.62817e-05	-1.03933e-10	-1.1523
195876763	chr3:195876763:G:A	9.34517e-06	-1.48633	-1.35776	8.37148e-06	-1.51007	-1.35214
195877550	chr3:195877550:T:C	0.000119577	0.700369	-0.995358	0.000152058	1.07316	-1.03594
195877909	chr3:195877909:AGGGAGAGAAGCG:A	0.000202256	-1.03933e-10	0.23058	0.000182199	-1.03933e-10	0.218054
195878419	chr3:195878419:GC:G	7.7343e-05	-1.03933e-10	-0.730703	7.07157e-05	-1.03933e-10	-0.728377
195879148	chr3:195879148:G:A	5.75616e-05	-1.0261	-3.67306e-10	5.29839e-05	-1.01706	-3.67306e-10
195879321	chr3:195879321:G:A	0.000142853	-1.03933e-10	-0.117136	0.00012939	-1.03933e-10	-0.12421
195879899	chr3:195879899:A:G	2.5123e-05	-0.545493	-1.30968	2.30709e-05	-0.533455	-1.31502
195883675	chr3:195883675:C:T	4.40734e-05	-1.03933e-10	-1.2931	4.08994e-05	-1.03933e-10	-1.27593
195883862	chr3:195883862:G:A	6.53681e-05	-1.03933e-10	-0.898919	6.39073e-05	-1.03933e-10	-0.829611
195883872	chr3:195883872:A:G	1.35609e-05	-1.09749	-1.37427	1.24576e-05	-1.09432	-1.3704
195884369	chr3:195884369:G:A	1.26772e-05	-1.16499	-1.37416	1.44183e-05	-0.944083	-1.37446
195884917	chr3:195884917:G:A	0.000138863	-1.03933e-10	-0.145466	0.000125175	-1.03933e-10	-0.157336
195885163	chr3:195885163:T:C	1.49698e-05	-1.04929	-1.32363	1.35544e-05	-1.04136	-1.33898
195885177	chr3:195885177:T:A	6.06978e-05	-1.03933e-10	-0.973045	5.50867e-05	-1.03933e-10	-0.978137
195885735	chr3:195885735:G:A	4.05813e-05	-1.37565	-3.67306e-10	3.82234e-05	-1.3436	-3.67306e-10
195886067	chr3:195886067:A:G	5.62087e-05	-1.03933e-10	-1.04988	5.34985e-05	-1.03933e-10	-1.00739
195886149	chr3:195886149:C:G	1.02262e-05	-1.4662	-1.2878	9.7127e-06	-1.4283	-1.28531
195887107	chr3:195887107:T:C	4.30527e-05	-1.03933e-10	-1.31653	3.88894e-05	-1.03933e-10	-1.32632
195887582	chr3:195887582:A:G	4.95453e-05	-1.03933e-10	-1.17607	4.49524e-05	-1.03933e-10	-1.18144
195887766	chr3:195887766:T:C	2.25786e-05	-0.658048	-1.3039	2.27037e-05	-0.546604	-1.31791
195888082	chr3:195888082:G:C	1.89771e-05	-0.987657	-1.14806	2.15698e-05	-0.758086	-1.15766
195888227	chr3:195888227:G:A	1.17721e-05	-1.36255	-1.25067	1.05132e-05	-1.36017	-1.27424
195888496	chr3:195888496:G:A	4.09221e-05	-1.03933e-10	-1.36728	3.72684e-05	-1.03933e-10	-1.3689
195888505	chr3:195888505:A:G	9.52627e-06	-1.47603	-1.34887	9.46265e-06	-1.40613	-1.33356
195888768	chr3:195888768:G:A	4.43865e-05	-1.03933e-10	-1.28602	4.09516e-05	-1.03933e-10	-1.27465
195888901	chr3:195888901:C:T	9.53159e-06	-1.46848	-1.35586	9.48426e-06	-1.3945	-1.34291
195889337	chr3:195889337:C:T	9.74248e-06	-1.45346	-1.349	9.76004e-06	-1.37458	-1.33417
195889773	chr3:195889773:C:T	0.000295944	-1.03933e-10	0.611218	0.000266774	-1.03933e-10	0.599355
195889906	chr3:195889906:C:A	0.000284425	0.571515	-3.67306e-10	0.000284991	0.665413	-3.67306e-10
195890596	chr3:195890596:G:A	0.000187237	-1.03933e-10	0.153422	0.00016632	-1.03933e-10	0.126871
195890936	chr3:195890936:A:G	2.99601e-05	-0.376964	-1.30212	2.75822e-05	-0.351195	-1.31868
195891088	chr3:195891088:T:C	4.35915e-05	-1.03933e-10	-1.30409	3.96395e-05	-1.03933e-10	-1.30722
195891168	chr3:195891168:C:T	2.62723e-05	-0.508219	-1.30222	3.07455e-05	-0.23945	-1.32185
195891292	chr3:195891292:G:A	4.24967e-05	-1.03933e-10	-1.32953	3.86863e-05	-1.03933e-10	-1.33156
195891558	chr3:195891558:G:A	4.50238e-05	-1.03933e-10	-1.27176	4.07803e-05	-1.03933e-10	-1.27885
195891797	chr3:195891797:C:G	4.21472e-05	-1.03933e-10	-1.33778	3.83749e-05	-1.03933e-10	-1.33964
195892141	chr3:195892141:CTCTCCAAT:C	0.000332216	-1.03933e-10	0.726833	0.000315435	-1.03933e-10	0.766907
195892150	chr3:195892150:T:TCTGCATGGTCCTGGC	4.0722e-05	-1.03933e-10	-1.37218	3.7259e-05	-1.03933e-10	-1.36915
195892249	chr3:195892249:T:C	0.000575098	1.27559	-3.67306e-10	0.000590404	1.39376	-3.67306e-10
195892383	chr3:195892383:A:G	9.51125e-05	0.828268	-1.35216	0.00014123	1.30065	-1.33731
195892400	chr3:195892400:C:T	4.73571e-05	-1.03933e-10	-1.22124	4.35073e-05	-1.03933e-10	-1.21412
195892511	chr3:195892511:G:A	7.20924e-05	-1.03933e-10	-0.801005	6.53428e-05	-1.03933e-10	-0.807397
195892678	chr3:195892678:A:AGAG	1.81007e-05	-0.870468	-1.31253	1.67856e-05	-0.838569	-1.32795
195892705	chr3:195892705:G:A	2.27864e-05	-0.679562	-1.27323	2.59746e-05	-0.433241	-1.29669
195893167	chr3:195893167:G:A	0.00063909	2.7441	-1.36301	0.00117751	3.45005	-1.36593
195893564	chr3:195893564:C:T	3.47453e-05	-1.53091	-3.67306e-10	3.1606e-05	-1.5337	-3.67306e-10
195894178	chr3:195894178:ACCGGGGG:A	1.57854e-05	-1.4033	-0.916564	1.60656e-05	-1.28069	-0.929677
195894335	chr3:195894335:C:T	4.35832e-05	-1.03933e-10	-1.30428	3.95724e-05	-1.03933e-10	-1.30891
195894415	chr3:195894415:A:T	1.06017e-05	-1.34226	-1.37569	1.02698e-05	-1.2822	-1.37564
195894633	chr3:195894633:C:T	0.000100114	0.868078	-1.34072	0.000113022	1.08558	-1.34505
195894649	chr3:195894649:A:G	4.37614e-05	-1.03933e-10	-1.3002	3.99259e-05	-1.03933e-10	-1.30002
195895170	chr3:195895170:G:A	4.25217e-05	-1.03933e-10	-1.32894	3.8756e-05	-1.03933e-10	-1.32976
195895427	chr3:195895427:T:C	2.3286e-05	-1.50853	-0.42257	2.36749e-05	-1.4906	-0.332034
195895436	chr3:195895436:G:A	0.0001164	-0.321922	-3.67306e-10	0.000112234	-0.266459	-3.67306e-10
195895624	chr3:195895624:G:A	0.000122677	1.09988	-1.36928	0.000143175	1.34875	-1.37173
195895682	chr3:195895682:C:T	9.44591e-05	0.831472	-1.36226	0.000108826	1.06865	-1.36595
195895745	chr3:195895745:G:A	1.3776e-05	-1.36903	-1.08699	1.44895e-05	-1.23695	-1.07667
195895978	chr3:195895978:CG:C	4.19564e-05	-1.03933e-10	-1.34232	3.862e-05	-1.03933e-10	-1.33327
195896332	chr3:195896332:C:A	8.08664e-05	-1.03933e-10	-0.686154	8.00157e-05	-1.03933e-10	-0.604822
195896772	chr3:195896772:G:A	0.000144431	-1.03933e-10	-0.106153	0.00013107	-1.03933e-10	-0.111314
195896777	chr3:195896777:C:G	3.57676e-05	-1.50191	-3.67306e-10	3.30735e-05	-1.48831	-3.67306e-10
195897522	chr3:195897522:G:A	5.11142e-05	-1.14489	-3.67306e-10	4.95174e-05	-1.08472	-3.67306e-10
195898455	chr3:195898455:A:G	3.73687e-05	-0.501193	-0.956926	3.56232e-05	-0.454613	-0.959435
195898670	chr3:195898670:G:A	9.02849e-05	-1.03933e-10	-0.575982	8.98884e-05	-1.03933e-10	-0.488476
195898824	chr3:195898824:G:C	4.28433e-05	-1.03933e-10	-1.3214	3.9204e-05	-1.03933e-10	-1.31827
195899821	chr3:195899821:GGT:G	4.0741e-05	-1.03933e-10	-1.37172	3.71693e-05	-1.03933e-10	-1.37156
195899868	chr3:195899868:A:ACGGTGGCTGCTTCTTCCCC	4.30956e-05	-1.03933e-10	-1.31553	3.94388e-05	-1.03933e-10	-1.3123
195900170	chr3:195900170:G:A	4.36996e-05	-1.03933e-10	-1.30161	3.96761e-05	-1.03933e-10	-1.3063
195900188	chr3:195900188:G:A	0.000380814	-1.03933e-10	0.863359	0.000333502	-1.03933e-10	0.822604
195900699	chr3:195900699:C:T	1.67248e-05	-1.05829	-1.20376	1.60208e-05	-0.986647	-1.22651
195900845	chr3:195900845:C:T	4.36996e-05	-1.03933e-10	-1.30161	3.96761e-05	-1.03933e-10	-1.3063
195901011	chr3:195901011:A:G	1.27717e-05	-1.15668	-1.37504	1.38772e-05	-0.981308	-1.37549
195901019	chr3:195901019:A:G	4.1171e-05	-1.03933e-10	-1.36122	3.73665e-05	-1.03933e-10	-1.36627
195901133	chr3:195901133:C:T	1.80475e-05	-1.12508	-1.06087	1.93092e-05	-0.973462	-1.053
195901200	chr3:195901200:G:A	4.12629e-05	-1.03933e-10	-1.35899	3.772e-05	-1.03933e-10	-1.35685
195901268	chr3:195901268:C:T	9.86439e-05	-1.03933e-10	-0.487436	9.85409e-05	-1.03933e-10	-0.396573
195901379	chr3:195901379:C:T	7.21936e-05	-0.799601	-3.67306e-10	6.90439e-05	-0.752303	-3.67306e-10
195901510	chr3:195901510:G:C	4.44495e-05	-1.03933e-10	-1.2846	4.07179e-05	-1.03933e-10	-1.28038
195901765	chr3:195901765:C:A	0.000167002	1.27561	-1.23656	0.000237952	1.72723	-1.24221
195901864	chr3:195901864:A:G	4.36926e-05	-1.30177	-3.67306e-10	4.1896e-05	-1.25185	-3.67306e-10
195901944	chr3:195901944:T:C	1.63688e-05	-0.952624	-1.33095	1.8762e-05	-0.731683	-1.32353
195902213	chr3:195902213:G:A	0.000124345	1.06024	-1.31613	0.000144641	1.29276	-1.30555
195902369	chr3:195902369:G:A	7.27308e-05	-1.03933e-10	-0.792188	6.62657e-05	-1.03933e-10	-0.793373
195902685	chr3:195902685:A:C	4.23038e-05	-1.33408	-3.67306e-10	4.04256e-05	-1.28758	-3.67306e-10
195902819	chr3:195902819:G:A	3.93987e-05	-0.260663	-1.14456	4.56219e-05	-0.00387153	-1.16278
195902911	chr3:195902911:G:A	9.96251e-05	0.896579	-1.37412	0.000113663	1.12191	-1.37572
195903046	chr3:195903046:G:A	0.000224946	-1.03933e-10	0.336909	0.000202179	-1.03933e-10	0.322106
195903315	chr3:195903315:C:T	0.000114776	1.00268	-1.33865	0.000132608	1.23128	-1.33093
195903364	chr3:195903364:G:C	9.08006e-06	-1.52834	-1.34454	8.24788e-06	-1.53391	-1.34318
195903503	chr3:195903503:G:A	6.40966e-05	-0.918562	-3.67306e-10	6.13031e-05	-0.871214	-3.67306e-10
195903662	chr3:195903662:T:A	9.6884e-05	0.823073	-1.32851	0.00011254	1.04842	-1.31215
195903941	chr3:195903941:C:T	2.52961e-05	-0.519432	-1.32887	2.96753e-05	-0.252378	-1.34435
195904009	chr3:195904009:G:A	1.58952e-05	-1.03717	-1.27577	1.53332e-05	-0.96401	-1.29302
195904120	chr3:195904120:T:C	0.000201186	-1.03933e-10	0.225278	0.000181424	-1.03933e-10	0.213795
195904184	chr3:195904184:G:T	0.000103108	0.902694	-1.34587	0.000118023	1.1228	-1.33897
195904591	chr3:195904591:A:T	9.14389e-05	0.76178	-1.32506	0.000105861	0.983319	-1.30824
195904747	chr3:195904747:T:A	8.28768e-05	-1.03933e-10	-0.661598	7.57125e-05	-1.03933e-10	-0.660102
195905174	chr3:195905174:G:C	4.1063e-05	-1.03933e-10	-1.36385	3.77388e-05	-1.03933e-10	-1.35636
195905259	chr3:195905259:G:A	0.000126553	1.10753	-1.34583	0.000146182	1.33678	-1.33898
195905949	chr3:195905949:A:C	0.000100645	0.882797	-1.35015	0.000116576	1.1094	-1.3379
195905950	chr3:195905950:G:A	0.000109499	0.94844	-1.33147	0.000127523	1.17714	-1.31588
195906061	chr3:195906061:CAT:C	4.55054e-05	-1.03933e-10	-1.26112	4.1434e-05	-1.03933e-10	-1.26294
195906306	chr3:195906306:C:G	1.547e-05	-1.01661	-1.32344	1.74909e-05	-0.80805	-1.31731
195906316	chr3:195906316:C:A	4.12472e-05	-1.03933e-10	-1.35937	3.74039e-05	-1.03933e-10	-1.36527
195906490	chr3:195906490:C:T	4.05852e-05	-0.224384	-1.15117	4.37882e-05	-0.0757519	-1.13193
195906567	chr3:195906567:G:A	9.55001e-05	0.811777	-1.3316	0.000109534	1.03166	-1.32248
195906677	chr3:195906677:G:A	0.000126056	1.07177	-1.314	0.000146644	1.30417	-1.30321
195906746	chr3:195906746:T:C	2.2888e-05	-0.5987	-1.34964	2.16499e-05	-0.553281	-1.35876
195906925	chr3:195906925:T:C	9.01764e-05	-1.03933e-10	-0.577185	8.96747e-05	-1.03933e-10	-0.490856
195907373	chr3:195907373:T:C	0.00010816	0.956867	-1.35221	0.000123925	1.17867	-1.34604
195907433	chr3:195907433:C:G	2.47126e-05	-0.667932	-1.20371	2.91017e-05	-0.422721	-1.19353
195907720	chr3:195907720:G:A	8.76077e-05	-1.03933e-10	-0.606085	8.69254e-05	-1.03933e-10	-0.521994
195908051	chr3:195908051:A:G	4.10793e-05	-1.03933e-10	-1.36345	3.72836e-05	-1.03933e-10	-1.36849
195908122	chr3:195908122:C:T	5.16379e-05	-1.1347	-3.67306e-10	5.00989e-05	-1.07305	-3.67306e-10
195908138	chr3:195908138:T:C	1.07111e-05	-1.3403	-1.36738	1.03509e-05	-1.28309	-1.36687
195908373	chr3:195908373:G:A	0.000308111	-1.03933e-10	0.651506	0.000278452	-1.03933e-10	0.6422
195908386	chr3:195908386:A:G	1.89609e-05	-0.849147	-1.28743	1.75709e-05	-0.815101	-1.3057
195908561	chr3:195908561:G:A	4.39649e-05	-1.29556	-3.67306e-10	4.20779e-05	-1.24752	-3.67306e-10
195908584	chr3:195908584:T:C	4.05808e-05	-1.03933e-10	-1.37566	3.71165e-05	-1.03933e-10	-1.37298
195908935	chr3:195908935:C:T	6.49936e-05	-1.03933e-10	-0.904664	5.71551e-05	-1.03933e-10	-0.941276
195909929	chr3:195909929:C:G	4.54533e-05	-0.0625037	-1.19976	5.73095e-05	0.254712	-1.19329
195910228	chr3:195910228:G:A	7.87547e-05	0.610989	-1.3236	8.90049e-05	0.815786	-1.31414
195910763	chr3:195910763:T:C	3.96764e-05	-0.0758307	-1.32236	4.80612e-05	0.232431	-1.347
195910824	chr3:195910824:C:T	4.06132e-05	-1.03933e-10	-1.37486	3.70133e-05	-1.03933e-10	-1.37577
195911178	chr3:195911178:C:T	6.4368e-05	-1.03933e-10	-0.914337	5.72976e-05	-1.03933e-10	-0.938786
195911635	chr3:195911635:C:T	4.10264e-05	-1.03933e-10	-1.36474	3.73801e-05	-1.03933e-10	-1.36591
195911984	chr3:195911984:C:T	6.66328e-05	-0.879755	-3.67306e-10	5.7077e-05	-0.942643	-3.67306e-10
195912232	chr3:195912232:C:G	4.20648e-05	-1.03933e-10	-1.33974	3.82496e-05	-1.03933e-10	-1.34291
195912286	chr3:195912286:G:T	6.38575e-05	-0.922299	-3.67306e-10	6.23766e-05	-0.853855	-3.67306e-10
195912514	chr3:195912514:C:G	1.19156e-05	-1.35646	-1.24465	1.05178e-05	-1.35727	-1.27671
195912994	chr3:195912994:T:C	9.22641e-06	-1.53405	-1.32283	8.40065e-06	-1.53399	-1.32474
195913285	chr3:195913285:A:G	2.32624e-05	-1.18801	-0.744111	2.11047e-05	-1.15579	-0.78176
195913294	chr3:195913294:T:C	2.06152e-05	-1.47054	-0.58238	1.85884e-05	-1.44578	-0.618727
195913345	chr3:195913345:GAC:G	4.05767e-05	-1.03933e-10	-1.37576	3.70132e-05	-1.03933e-10	-1.37577
195913399	chr3:195913399:T:C	5.43129e-05	-1.03933e-10	-1.08419	5.18988e-05	-1.03933e-10	-1.03775
195913416	chr3:195913416:A:G	1.22446e-05	-1.35994	-1.21393	1.05073e-05	-1.40617	-1.2288
195913488	chr3:195913488:T:C	4.69851e-05	-1.03933e-10	-1.22912	4.27514e-05	-1.03933e-10	-1.23164
195913880	chr3:195913880:A:G	3.58868e-05	-1.16708	-0.331501	3.57112e-05	-1.14221	-0.269371
195914675	chr3:195914675:A:G	9.18661e-05	-1.03933e-10	-0.558621	8.43819e-05	-1.03933e-10	-0.551691
195915272	chr3:195915272:G:T	0.000109851	-1.03933e-10	-0.379826	0.000106271	-1.03933e-10	-0.321051
195915355	chr3:195915355:T:C	1.41181e-05	-1.49293	-0.938565	1.30071e-05	-1.44833	-0.973226
195915373	chr3:195915373:G:A	8.94818e-05	-0.584918	-3.67306e-10	8.74355e-05	-0.516143	-3.67306e-10
195915531	chr3:195915531:G:T	9.97453e-05	-1.03933e-10	-0.476333	9.23187e-05	-1.03933e-10	-0.461798
195915940	chr3:195915940:G:A	4.27386e-05	-1.03933e-10	-1.32385	3.9029e-05	-1.03933e-10	-1.32274
195916212	chr3:195916212:T:C	0.000139324	-0.142147	-3.67306e-10	0.000131368	-0.109044	-3.67306e-10
195916953	chr3:195916953:A:C	4.91422e-05	-1.03933e-10	-1.18424	4.50135e-05	-1.03933e-10	-1.18008
195917391	chr3:195917391:G:A	4.15894e-05	-0.832515	-0.518592	4.11864e-05	-0.690353	-0.578585
195917461	chr3:195917461:C:T	7.52289e-05	-0.149698	-0.608719	6.16796e-05	-0.260542	-0.60455
195917644	chr3:195917644:G:A	4.14562e-05	-1.03933e-10	-1.35431	3.79665e-05	-1.03933e-10	-1.35034
195917761	chr3:195917761:A:G	7.89789e-05	-1.03933e-10	-0.709772	7.40701e-05	-1.03933e-10	-0.682033
195918356	chr3:195918356:T:C	3.4715e-05	-1.53178	-3.67306e-10	3.19117e-05	-1.52407	-3.67306e-10
195918493	chr3:195918493:C:T	0.000234462	-1.03933e-10	0.378339	0.000228019	-1.03933e-10	0.442384
195918499	chr3:195918499:C:T	3.46541e-05	-1.53354	-3.67306e-10	3.15912e-05	-1.53416	-3.67306e-10
195918632	chr3:195918632:T:C	4.579e-05	-1.03933e-10	-1.25489	4.0969e-05	-1.03933e-10	-1.27423
195919440	chr3:195919440:A:T	4.42897e-05	-1.03933e-10	-1.2882	4.04351e-05	-1.03933e-10	-1.28735
195919462	chr3:195919462:G:A	9.86556e-06	-1.53228	-1.25762	8.99266e-06	-1.53317	-1.25746
195919519	chr3:195919519:A:G	4.75175e-05	-1.03933e-10	-1.21785	4.27742e-05	-1.03933e-10	-1.23111
195919747	chr3:195919747:G:A	9.50495e-06	-1.5021	-1.32504	8.33364e-06	-1.52517	-1.34158
195919954	chr3:195919954:T:C	0.000186088	-1.03933e-10	0.147266	0.000168658	-1.03933e-10	0.140826
195920078	chr3:195920078:G:A	5.64056e-05	-1.03933e-10	-1.04638	5.00056e-05	-1.03933e-10	-1.07491
195921126	chr3:195921126:T:A	1.97418e-05	-0.754537	-1.34168	1.90444e-05	-0.709182	-1.33109
195921409	chr3:195921409:A:ACAT	0.000221358	-1.03933e-10	0.320828	0.000214772	-1.03933e-10	0.382533
195921460	chr3:195921460:GCAGAAAAGGTTGCCCTTCTCCAATAGGAACGCT:G	0.000138828	-1.03933e-10	-0.145719	0.000133118	-1.03933e-10	-0.0958073
195921614	chr3:195921614:C:T	1.57123e-05	-0.949707	-1.3748	1.44131e-05	-0.944451	-1.37445
195922030	chr3:195922030:AG:A	6.8595e-05	-1.03933e-10	-0.850733	6.02786e-05	-1.03933e-10	-0.888067
195922124	chr3:195922124:T:C	7.90118e-05	-1.03933e-10	-0.709355	7.60291e-05	-1.03933e-10	-0.655928
195922530	chr3:195922530:A:G	3.76796e-05	-1.44983	-3.67306e-10	3.46784e-05	-1.44093	-3.67306e-10
195922823	chr3:195922823:G:A	4.98308e-05	-1.17032	-3.67306e-10	4.6834e-05	-1.14044	-3.67306e-10
195923249	chr3:195923249:G:A	4.67292e-05	-0.100217	-1.13437	3.88289e-05	-0.15468	-1.1732
195923557	chr3:195923557:C:G	3.41307e-05	-0.26056	-1.28819	3.03258e-05	-0.268477	-1.30657
195924378	chr3:195924378:T:C	6.54719e-05	-1.03933e-10	-0.897333	5.90777e-05	-1.03933e-10	-0.908192
195924393	chr3:195924393:GATAA:G	8.8397e-06	-1.52945	-1.37025	8.18537e-06	-1.51539	-1.3693
195924478	chr3:195924478:C:A	8.94219e-05	-1.03933e-10	-0.585588	8.34393e-05	-1.03933e-10	-0.562926
195924535	chr3:195924535:G:T	4.61561e-05	-1.03933e-10	-1.24692	4.17989e-05	-1.03933e-10	-1.25417
195924550	chr3:195924550:C:T	1.15629e-05	-1.37979	-1.25136	1.07521e-05	-1.3593	-1.25264
195924935	chr3:195924935:C:A	5.96009e-05	-1.03933e-10	-0.991281	5.38933e-05	-1.03933e-10	-1.00004
195925660	chr3:195925660:G:A	4.09521e-05	-1.03933e-10	-1.36655	3.71838e-05	-1.03933e-10	-1.37117
195925776	chr3:195925776:C:A	3.04913e-05	-1.53419	-0.127318	2.73137e-05	-1.52772	-0.151934
195925837	chr3:195925837:T:C	1.65532e-05	-1.2277	-1.04467	1.34942e-05	-1.30272	-1.08207
195925980	chr3:195925980:G:A	1.68004e-05	-1.21978	-1.03776	1.3677e-05	-1.29585	-1.07548
195926019	chr3:195926019:G:A	4.51983e-05	-1.03933e-10	-1.26789	4.16159e-05	-1.03933e-10	-1.25856
195926102	chr3:195926102:C:T	2.43026e-05	-1.52889	-0.359482	2.06837e-05	-1.50994	-0.447762
195926233	chr3:195926233:T:C	6.50597e-05	-1.03933e-10	-0.903647	6.0963e-05	-1.03933e-10	-0.876778
195926396	chr3:195926396:A:G	4.09065e-05	-1.03933e-10	-1.36766	3.72987e-05	-1.03933e-10	-1.36809
195926443	chr3:195926443:G:A	5.8091e-05	-1.03933e-10	-1.01694	5.14085e-05	-1.03933e-10	-1.04724
195926601	chr3:195926601:T:G	2.70423e-05	-0.77735	-1.0042	2.37996e-05	-0.815785	-1.00159
195926939	chr3:195926939:T:G	4.06143e-05	-1.03933e-10	-1.37483	3.71342e-05	-1.03933e-10	-1.37251
195926953	chr3:195926953:C:T	5.50058e-05	-1.03933e-10	-1.07151	5.02592e-05	-1.03933e-10	-1.06985
195927002	chr3:195927002:A:T	9.8074e-06	-1.46203	-1.33379	8.47734e-06	-1.50029	-1.34936
195927028	chr3:195927028:C:T	0.000285302	-1.03933e-10	0.574595	0.000276601	-1.03933e-10	0.63553
195927129	chr3:195927129:A:G	5.87099e-05	-1.03933e-10	-1.00634	5.35318e-05	-1.03933e-10	-1.00677
195927290	chr3:195927290:C:CT	1.35195e-05	-1.20914	-1.26568	1.25187e-05	-1.19458	-1.26523
195927395	chr3:195927395:G:T	7.65905e-05	-1.03933e-10	-0.74048	6.95377e-05	-1.03933e-10	-0.745175
195927427	chr3:195927427:G:A	2.51495e-05	-0.600624	-1.25349	2.25424e-05	-0.638105	-1.23354
195928938	chr3:195928938:G:A	5.93011e-05	-1.03933e-10	-0.996325	5.2818e-05	-1.03933e-10	-1.02019
195929040	chr3:195929040:C:T	4.05935e-05	-1.03933e-10	-1.37535	3.7018e-05	-1.03933e-10	-1.37564
195929174	chr3:195929174:G:A	4.2625e-05	-1.03933e-10	-1.32651	3.88441e-05	-1.03933e-10	-1.32749
195929743	chr3:195929743:T:C	5.87179e-05	-0.113459	-0.89275	4.67302e-05	-0.221579	-0.921075
195929842	chr3:195929842:G:C	8.91994e-05	-1.03933e-10	-0.588078	8.36315e-05	-1.03933e-10	-0.560624
195929951	chr3:195929951:T:C	4.11679e-05	-1.36129	-3.67306e-10	3.83446e-05	-1.34043	-3.67306e-10
195930037	chr3:195930037:AG:A	6.12723e-05	-1.03933e-10	-0.963625	5.57763e-05	-1.03933e-10	-0.965695
195930278	chr3:195930278:C:T	4.14117e-05	-1.03933e-10	-1.35539	3.80645e-05	-1.03933e-10	-1.34776
195930381	chr3:195930381:A:G	1.07901e-05	-1.48283	-1.2175	9.65392e-06	-1.50976	-1.20992
195930816	chr3:195930816:A:T	1.20269e-05	-1.25114	-1.34067	1.10008e-05	-1.24932	-1.33976
195930907	chr3:195930907:T:A	1.14845e-05	-1.28119	-1.35676	1.07866e-05	-1.25773	-1.35101
195931591	chr3:195931591:G:A	3.83754e-05	-1.43154	-3.67306e-10	3.63601e-05	-1.39357	-3.67306e-10
195931790	chr3:195931790:T:C	0.000250116	0.442973	-3.67306e-10	0.000259803	0.57288	-3.67306e-10
195932062	chr3:195932062:C:A	4.14975e-05	-1.03933e-10	-1.35332	3.7779e-05	-1.03933e-10	-1.35529
195932298	chr3:195932298:A:G	9.93295e-06	-1.45595	-1.32715	9.93038e-06	-1.36553	-1.32592
195932506	chr3:195932506:C:T	1.12218e-05	-1.48501	-1.17608	1.00282e-05	-1.51133	-1.17031
195932690	chr3:195932690:A:G	0.000223889	0.332198	-3.67306e-10	0.000231814	0.458892	-3.67306e-10
195932807	chr3:195932807:GA:G	1.03588e-05	-1.42268	-1.31844	1.05047e-05	-1.31812	-1.3171
195932865	chr3:195932865:G:A	0.000209005	0.263406	-3.67306e-10	0.000215792	0.387269	-3.67306e-10
195933365	chr3:195933365:G:C	5.4841e-05	-1.03933e-10	-1.07452	4.96926e-05	-1.03933e-10	-1.08119
195933661	chr3:195933661:C:A	9.32137e-06	-1.49291	-1.35373	8.28681e-06	-1.51476	-1.35762
195933685	chr3:195933685:G:A	0.000280528	0.55772	-3.67306e-10	0.000244407	0.51179	-3.67306e-10
195933722	chr3:195933722:C:T	5.5811e-05	-1.03933e-10	-1.05698	5.05648e-05	-1.03933e-10	-1.06379
195933747	chr3:195933747:G:C	0.000183194	-1.03933e-10	0.131591	0.000165299	-1.03933e-10	0.120708
195933826	chr3:195933826:C:T	0.00023665	0.38763	-3.67306e-10	0.000245195	0.515009	-3.67306e-10
195933841	chr3:195933841:G:A	0.000185659	0.144958	-3.67306e-10	0.000190915	0.264784	-3.67306e-10
195934444	chr3:195934444:A:G	0.00022862	0.353108	-3.67306e-10	0.000236946	0.480787	-3.67306e-10
195934548	chr3:195934548:CTG:C	0.00018985	-1.03933e-10	0.167279	0.000171533	-1.03933e-10	0.15773
195934570	chr3:195934570:C:A	3.4539e-05	-0.219808	-1.31706	4.28176e-05	0.0677806	-1.29788
195934652	chr3:195934652:A:G	4.0652e-05	-1.3739	-3.67306e-10	3.79818e-05	-1.34994	-3.67306e-10
195934944	chr3:195934944:AAC:A	0.000171207	-1.03933e-10	0.0639182	0.00015304	-1.03933e-10	0.0436537
195934954	chr3:195934954:C:T	3.51645e-05	-1.51891	-3.67306e-10	3.25889e-05	-1.50307	-3.67306e-10
195935248	chr3:195935248:T:A	4.40306e-05	-1.03933e-10	-1.29407	3.99296e-05	-1.03933e-10	-1.29993
195935272	chr3:195935272:A:G	4.58423e-05	-1.03933e-10	-1.25375	4.23609e-05	-1.03933e-10	-1.24082
195935823	chr3:195935823:T:C	1.17051e-05	-1.24316	-1.37576	1.20394e-05	-1.12504	-1.37382
195935899	chr3:195935899:T:C	0.000253667	0.45707	-3.67306e-10	0.000263775	0.58805	-3.67306e-10
195936169	chr3:195936169:T:C	1.16916e-05	-1.24477	-1.3753	1.04168e-05	-1.2686	-1.37503
195937872	chr3:195937872:TCA:T	0.000102319	-1.03933e-10	-0.450853	9.1566e-05	-1.03933e-10	-0.469985
195938116	chr3:195938116:G:A	4.81897e-05	-1.03933e-10	-1.20381	4.37366e-05	-1.03933e-10	-1.20886
195938168	chr3:195938168:G:A	4.93989e-05	-1.03933e-10	-1.17902	4.4834e-05	-1.03933e-10	-1.18408
195938228	chr3:195938228:T:C	9.7566e-06	-1.47602	-1.32499	8.45725e-06	-1.50954	-1.34248
195938244	chr3:195938244:C:T	0.000138747	-1.03933e-10	-0.146303	0.000133002	-1.03933e-10	-0.0966797
195938266	chr3:195938266:C:T	9.24433e-06	-1.49866	-1.35628	8.14125e-06	-1.52347	-1.36663
195938268	chr3:195938268:G:A	4.21791e-05	-1.03933e-10	-1.33703	3.84426e-05	-1.03933e-10	-1.33788
195938879	chr3:195938879:A:C	2.14822e-05	-0.639144	-1.37258	2.50517e-05	-0.401847	-1.36426
195939346	chr3:195939346:T:C	7.40186e-05	-1.03933e-10	-0.774636	6.72775e-05	-1.03933e-10	-0.778218
195939659	chr3:195939659:A:G	2.03454e-05	-0.832728	-1.23337	1.62602e-05	-0.940198	-1.25813
195940106	chr3:195940106:C:T	4.72594e-05	-1.03933e-10	-1.2233	4.29124e-05	-1.03933e-10	-1.22788
195940109	chr3:195940109:C:T	5.04138e-05	-1.03933e-10	-1.15869	4.67875e-05	-1.03933e-10	-1.14143
195940202	chr3:195940202:G:C	5.24669e-05	-1.03933e-10	-1.11877	4.75169e-05	-1.03933e-10	-1.12596
195940348	chr3:195940348:C:T	9.42218e-05	-1.03933e-10	-0.533301	8.70458e-05	-1.03933e-10	-0.52061
195940674	chr3:195940674:G:A	4.43645e-05	-1.03933e-10	-1.28651	4.09306e-05	-1.03933e-10	-1.27517
195942013	chr3:195942013:C:G	4.05791e-05	-1.03933e-10	-1.3757	3.70132e-05	-1.03933e-10	-1.37577
195942091	chr3:195942091:T:C	1.07259e-05	-1.36643	-1.33987	9.15153e-06	-1.41896	-1.35417
195942529	chr3:195942529:G:A	9.59521e-06	-1.49251	-1.32518	8.36979e-06	-1.51982	-1.34259
195942727	chr3:195942727:T:G	4.26668e-05	-1.03933e-10	-1.32553	3.92157e-05	-1.03933e-10	-1.31797
195943123	chr3:195943123:C:T	0.000105901	-1.03933e-10	-0.416451	9.90874e-05	-1.03933e-10	-0.391042
195943141	chr3:195943141:A:G	6.09164e-05	-1.03933e-10	-0.96945	5.50146e-05	-1.03933e-10	-0.979446
195943556	chr3:195943556:A:G	1.32429e-05	-1.16457	-1.33092	1.17949e-05	-1.19108	-1.32829
195943823	chr3:195943823:C:T	3.55656e-05	-1.50757	-3.67306e-10	3.2222e-05	-1.5144	-3.67306e-10
195945663	chr3:195945663:G:C	0.000184627	0.139385	-3.67306e-10	0.00018908	0.255123	-3.67306e-10
195945703	chr3:195945703:G:C	1.72392e-05	-1.24253	-0.98923	1.4642e-05	-1.29311	-1.01005
195945814	chr3:195945814:G:A	0.000180382	0.116122	-3.67306e-10	0.000184591	0.2311	-3.67306e-10
195946582	chr3:195946582:G:A	6.37078e-05	-1.03933e-10	-0.924646	5.7688e-05	-1.03933e-10	-0.931995
195946792	chr3:195946792:C:T	0.000120192	-1.03933e-10	-0.289861	0.000115214	-1.03933e-10	-0.240251
195947079	chr3:195947079:G:A	4.8529e-05	-1.03933e-10	-1.19679	4.42273e-05	-1.03933e-10	-1.1977
195947084	chr3:195947084:T:C	0.000193465	0.186143	-3.67306e-10	0.00019845	0.303492	-3.67306e-10
195947095	chr3:195947095:C:T	5.17427e-05	-1.03933e-10	-1.13267	4.68055e-05	-1.03933e-10	-1.14104
195947152	chr3:195947152:G:C	0.00010599	-0.415611	-3.67306e-10	0.000105777	-0.325712	-3.67306e-10
195947362	chr3:195947362:T:C	1.028e-05	-1.53178	-1.21698	9.30932e-06	-1.53215	-1.22388
195948607	chr3:195948607:C:T	0.000131733	-0.198175	-3.67306e-10	0.000133289	-0.0945217	-3.67306e-10
195948881	chr3:195948881:C:T	4.12208e-05	-1.03933e-10	-1.36001	3.78693e-05	-1.03933e-10	-1.3529
195948890	chr3:195948890:C:T	0.000144349	-0.106722	-3.67306e-10	0.000179664	0.204041	-3.67306e-10
195948970	chr3:195948970:C:T	3.66047e-05	-1.47878	-3.67306e-10	3.3094e-05	-1.48769	-3.67306e-10
195949613	chr3:195949613:G:T	4.51701e-05	-1.03933e-10	-1.26852	4.15822e-05	-1.03933e-10	-1.25937
195949690	chr3:195949690:C:T	0.000509095	1.15368	-3.67306e-10	0.000533522	1.29246	-3.67306e-10
195949706	chr3:195949706:C:A	0.000272064	0.527085	-3.67306e-10	0.000281907	0.654532	-3.67306e-10
195949811	chr3:195949811:C:T	1.33795e-05	-1.15549	-1.32973	1.19066e-05	-1.18272	-1.32723
195950266	chr3:195950266:G:C	3.89048e-05	-1.41784	-3.67306e-10	3.65929e-05	-1.38719	-3.67306e-10
195950275	chr3:195950275:C:G	4.07167e-05	-1.37231	-3.67306e-10	3.84867e-05	-1.33673	-3.67306e-10
195950299	chr3:195950299:G:A	9.69722e-05	-1.03933e-10	-0.504528	8.56577e-05	-1.03933e-10	-0.536686
195950822	chr3:195950822:C:G	4.13008e-05	-1.03933e-10	-1.35807	3.75316e-05	-1.03933e-10	-1.36186
195951666	chr3:195951666:G:A	4.20529e-05	-1.03933e-10	-1.34003	3.87718e-05	-1.03933e-10	-1.32935
195951718	chr3:195951718:A:G	9.18829e-05	-1.03933e-10	-0.558438	8.49487e-05	-1.03933e-10	-0.544997
195951938	chr3:195951938:C:G	5.54747e-05	-1.03933e-10	-1.06303	5.02225e-05	-1.03933e-10	-1.07058
195951986	chr3:195951986:G:A	4.98672e-05	-1.16959	-3.67306e-10	4.71054e-05	-1.13466	-3.67306e-10
195952668	chr3:195952668:A:AAGTAAAATG	4.96657e-05	-1.03933e-10	-1.17364	4.59538e-05	-1.03933e-10	-1.15941
195955410	chr3:195955410:G:C	4.05765e-05	-1.03933e-10	-1.37576	3.70456e-05	-1.03933e-10	-1.3749
195955589	chr3:195955589:G:A	4.1017e-05	-1.03933e-10	-1.36497	3.74477e-05	-1.03933e-10	-1.3641
195955904	chr3:195955904:A:C	3.59798e-05	-0.120858	-1.37514	4.35958e-05	0.159321	-1.3714
195955931	chr3:195955931:C:G	1.55467e-05	-0.95949	-1.37562	1.38008e-05	-0.987082	-1.37523
195956001	chr3:195956001:A:G	3.22303e-05	-0.232867	-1.37318	3.24566e-05	-0.133743	-1.3734
195956104	chr3:195956104:T:A	9.48583e-06	-1.47535	-1.35381	8.97492e-06	-1.43757	-1.35504
195956151	chr3:195956151:A:G	0.00016855	0.0482795	-3.67306e-10	0.00017185	0.159575	-3.67306e-10
195956152	chr3:195956152:T:C	6.06629e-05	-1.03933e-10	-0.97362	5.57233e-05	-1.03933e-10	-0.966646
195956608	chr3:195956608:C:G	3.74576e-05	-0.262885	-1.19286	3.78031e-05	-0.163658	-1.191
195956630	chr3:195956630:G:C	1.05637e-05	-1.40254	-1.31899	9.87874e-06	-1.38558	-1.31108
195957627	chr3:195957627:G:A	1.4209e-05	-1.05817	-1.36691	1.26135e-05	-1.0834	-1.36888
195958253	chr3:195958253:T:A	7.63863e-05	-1.03933e-10	-0.743149	6.95183e-05	-1.03933e-10	-0.745455
195959245	chr3:195959245:A:G	2.86876e-05	-0.799278	-0.923209	2.26834e-05	-0.899974	-0.965438
195959269	chr3:195959269:C:T	0.000110632	-0.0593988	-0.313348	0.000109933	0.042113	-0.329282
195959286	chr3:195959286:T:C	3.98426e-05	-1.39402	-3.67306e-10	3.53052e-05	-1.42301	-3.67306e-10
195960558	chr3:195960558:A:G	4.81028e-05	-1.03933e-10	-1.20561	4.56041e-05	-1.03933e-10	-1.16705
195960871	chr3:195960871:G:A	4.20431e-05	-1.03933e-10	-1.34026	3.85292e-05	-1.03933e-10	-1.33563
195962537	chr3:195962537:C:T	1.56609e-05	-1.06481	-1.26298	1.33532e-05	-1.13415	-1.26114
195962864	chr3:195962864:C:T	2.05514e-05	-0.824086	-1.23194	1.9056e-05	-0.803221	-1.23644
195962946	chr3:195962946:C:T	0.000257101	-0.0641081	0.534626	0.00025283	0.0388365	0.506835
195963128	chr3:195963128:G:C	0.000201471	-1.03933e-10	0.226694	0.000176234	-1.03933e-10	0.184765
195963184	chr3:195963184:C:A	4.97764e-05	-1.03933e-10	-1.17141	4.62526e-05	-1.03933e-10	-1.15293
195963373	chr3:195963373:C:G	6.61235e-05	-1.03933e-10	-0.887429	5.98607e-05	-1.03933e-10	-0.895025
195963437	chr3:195963437:G:A	3.52835e-05	-1.51554	-3.67306e-10	3.18912e-05	-1.52471	-3.67306e-10
195963919	chr3:195963919:G:A	6.5665e-05	-1.03933e-10	-0.894386	5.78685e-05	-1.03933e-10	-0.928871
195964256	chr3:195964256:A:G	8.52039e-05	-1.03933e-10	-0.633906	7.68263e-05	-1.03933e-10	-0.645497
195964456	chr3:195964456:G:A	5.69178e-05	-1.03933e-10	-1.03734	5.30458e-05	-1.03933e-10	-1.01589
195964502	chr3:195964502:C:T	0.000189237	0.00926377	0.154783	0.000185249	0.109314	0.125343
195964516	chr3:195964516:T:C	0.000467006	0.205052	0.862337	0.000457028	0.311297	0.826403
195964686	chr3:195964686:G:A	8.3549e-05	-1.03933e-10	-0.653519	7.48392e-05	-1.03933e-10	-0.671703
195964766	chr3:195964766:G:A	0.00101045	0.283301	1.5559	0.000995982	0.397191	1.51949
195965105	chr3:195965105:T:C	1.011e-05	-1.4345	-1.33093	8.98128e-06	-1.48094	-1.31097
195965122	chr3:195965122:AATC:A	9.54999e-06	-1.45023	-1.37218	8.32591e-06	-1.49223	-1.37544
195965198	chr3:195965198:A:G	2.96772e-05	-0.627635	-1.06094	2.34123e-05	-0.737805	-1.09598
195965478	chr3:195965478:T:A	0.000104339	-0.431304	-3.67306e-10	0.00010335	-0.348928	-3.67306e-10
195965564	chr3:195965564:C:T	4.05882e-05	-1.03933e-10	-1.37548	3.70196e-05	-1.03933e-10	-1.3756
195966320	chr3:195966320:A:G	0.000394049	0.12784	0.769684	0.000389422	0.233087	0.744532
195966365	chr3:195966365:C:T	0.000580525	0.349097	0.935883	0.00057066	0.459463	0.900285
195966518	chr3:195966518:A:G	1.01984e-05	-1.38495	-1.37177	8.83961e-06	-1.44328	-1.36452
195967416	chr3:195967416:G:A	0.000101036	-1.03933e-10	-0.46348	9.3418e-05	-1.03933e-10	-0.44996
195971051	chr3:195971051:T:C	7.93769e-05	-1.03933e-10	-0.704745	7.17697e-05	-1.03933e-10	-0.713583
195973767	chr3:195973767:C:CTGAG	5.93826e-05	-1.03933e-10	-0.994952	5.27703e-05	-1.03933e-10	-1.0211
195974153	chr3:195974153:A:G	4.51957e-05	-1.03933e-10	-1.26795	4.04206e-05	-1.03933e-10	-1.28771
195974255	chr3:195974255:T:C	4.37403e-05	-1.03933e-10	-1.30068	4.04475e-05	-1.03933e-10	-1.28704
195974375	chr3:195974375:G:C	4.26981e-05	-1.03933e-10	-1.3248	3.97993e-05	-1.03933e-10	-1.30319
195974376	chr3:195974376:G:A	5.38471e-05	-1.03933e-10	-1.09281	5.06802e-05	-1.03933e-10	-1.06151
195974573	chr3:195974573:AAAGG:A	5.6978e-05	-0.806289	-0.229999	5.38448e-05	-0.762135	-0.238803
195975380	chr3:195975380:T:A	5.06345e-05	-1.03933e-10	-1.15432	4.63931e-05	-1.03933e-10	-1.14989
195975587	chr3:195975587:A:G	4.08943e-05	-1.03933e-10	-1.36796	3.73314e-05	-1.03933e-10	-1.36721
195977327	chr3:195977327:TA:T	4.29714e-05	-1.03933e-10	-1.31842	3.85685e-05	-1.03933e-10	-1.33461
195978812	chr3:195978812:C:T	4.75148e-05	-1.21791	-3.67306e-10	4.24947e-05	-1.23767	-3.67306e-10
195978826	chr3:195978826:C:T	5.61053e-05	-1.03933e-10	-1.05172	5.08445e-05	-1.03933e-10	-1.05827
195979419	chr3:195979419:T:G	0.000342203	0.756451	-3.67306e-10	0.000353367	0.880463	-3.67306e-10
195979718	chr3:195979718:T:C	1.56779e-05	-1.48553	-0.841176	1.36062e-05	-1.45193	-0.924588
195982441	chr3:195982441:G:C	6.51729e-05	-1.03933e-10	-0.901909	5.72124e-05	-1.03933e-10	-0.940274
195982791	chr3:195982791:G:A	6.54841e-05	-1.03933e-10	-0.897145	5.99253e-05	-1.03933e-10	-0.893946
195982808	chr3:195982808:G:A	6.74615e-05	-1.03933e-10	-0.867396	6.10842e-05	-1.03933e-10	-0.874791
195983294	chr3:195983294:T:C	0.000968317	1.79661	-3.67306e-10	0.00103427	1.95441	-3.67306e-10
195984472	chr3:195984472:C:CT	7.17582e-05	-1.03933e-10	-0.80565	6.22657e-05	-1.03933e-10	-0.855634
195987957	chr3:195987957:TCTAC:T	0.000481467	0.340667	0.757218	0.000470176	0.44021	0.725852
195990767	chr3:195990767:GA:G	2.23314e-05	-0.756262	-1.2167	1.78627e-05	-0.862706	-1.24162
195993322	chr3:195993322:A:T	1.6779e-05	-1.53035	-0.728476	1.41291e-05	-1.51798	-0.820833
195993401	chr3:195993401:G:A	0.00038384	-1.03933e-10	0.871272	0.000334211	-1.03933e-10	0.824727
195994533	chr3:195994533:G:A	4.05765e-05	-1.03933e-10	-1.37576	3.70134e-05	-1.03933e-10	-1.37576
195994593	chr3:195994593:T:C	1.09447e-05	-1.33813	-1.34796	9.44766e-06	-1.38488	-1.3564
195995423	chr3:195995423:G:A	0.000328572	0.715804	-3.67306e-10	0.0003412	0.845424	-3.67306e-10
195997508	chr3:195997508:T:C	1.93108e-05	-0.780864	-1.33743	1.62552e-05	-0.864232	-1.3344
195997546	chr3:195997546:G:A	2.20701e-05	-0.95182	-1.03291	1.8966e-05	-1.02053	-1.02387
195997578	chr3:195997578:C:T	1.50405e-05	-1.27536	-1.09284	1.31093e-05	-1.32645	-1.08727
195997600	chr3:195997600:C:T	4.05874e-05	-1.03933e-10	-1.37549	3.7032e-05	-1.03933e-10	-1.37526
195997628	chr3:195997628:G:A	9.9233e-05	-1.03933e-10	-0.481482	9.02949e-05	-1.03933e-10	-0.483964
195997733	chr3:195997733:C:T	8.51364e-05	-1.03933e-10	-0.634698	8.20615e-05	-1.03933e-10	-0.579575
195997743	chr3:195997743:T:C	0.000125777	-0.244441	-3.67306e-10	0.000126627	-0.145795	-3.67306e-10
195997764	chr3:195997764:C:T	5.41816e-05	-1.03933e-10	-1.08661	4.83239e-05	-1.03933e-10	-1.10912
195997780	chr3:195997780:C:T	1.25593e-05	-1.30087	-1.24762	1.09449e-05	-1.34546	-1.24871
195997820	chr3:195997820:T:C	5.47481e-05	-1.03933e-10	-1.07621	4.84752e-05	-1.03933e-10	-1.10599
195998084	chr3:195998084:G:A	8.95829e-05	-1.03933e-10	-0.583788	8.13014e-05	-1.03933e-10	-0.588882
195998752	chr3:195998752:A:G	5.43645e-05	-1.08324	-3.67306e-10	4.7847e-05	-1.11904	-3.67306e-10
195998820	chr3:195998820:T:C	0.00012318	-1.03933e-10	-0.265304	0.000111783	-1.03933e-10	-0.270483
195998845	chr3:195998845:C:T	0.000120054	-1.03933e-10	-0.291014	0.000114865	-1.03933e-10	-0.243285
195998849	chr3:195998849:G:A	0.000119448	-1.03933e-10	-0.296074	0.000114285	-1.03933e-10	-0.248349
195999020	chr3:195999020:C:T	6.13393e-05	0.0697894	-1.03232	6.19852e-05	0.145216	-1.00536
195999200	chr3:195999200:A:G	0.000110726	-1.03933e-10	-0.371896	0.000100481	-1.03933e-10	-0.377076
195999251	chr3:195999251:C:T	0.000144509	-0.080038	-0.0255751	0.000174128	0.113212	0.0595346
195999891	chr3:195999891:C:T	4.92475e-05	-1.18209	-3.67306e-10	4.48346e-05	-1.18406	-3.67306e-10
195999968	chr3:195999968:C:G	0.00013687	-0.15992	-3.67306e-10	0.000138333	-0.0573835	-3.67306e-10
196000637	chr3:196000637:C:T	0.000129408	-0.098469	-0.117517	0.000154896	0.11272	-0.0570136
196000694	chr3:196000694:C:T	4.00545e-05	-1.38871	-3.67306e-10	3.56353e-05	-1.41371	-3.67306e-10
196001190	chr3:196001190:A:G	1.40544e-05	-1.53177	-0.904245	1.24063e-05	-1.53316	-0.935678
196001446	chr3:196001446:G:A	0.000117	-0.316781	-3.67306e-10	0.000117454	-0.220997	-3.67306e-10
196001447	chr3:196001447:TCAGCTCCTCCCAGAGTCTTCAGCTGCATGACCCTCAATCTTTAACATCAGCTCCTCTCCAGGTCTGCAGCTCCATGACCCTAAAAATACATGAG:T	8.5059e-05	-1.03933e-10	-0.635607	7.72444e-05	-1.03933e-10	-0.64007
196002341	chr3:196002341:C:T	0.000200079	-1.03933e-10	0.219757	0.000183882	-1.03933e-10	0.227247
196003243	chr3:196003243:T:C	3.49517e-05	-1.52499	-3.67306e-10	3.20561e-05	-1.51956	-3.67306e-10
196003261	chr3:196003261:A:C	3.70335e-05	-1.46713	-3.67306e-10	3.42367e-05	-1.45375	-3.67306e-10
196003264	chr3:196003264:A:C	3.93395e-05	-1.40672	-3.67306e-10	3.65512e-05	-1.38833	-3.67306e-10
196003265	chr3:196003265:C:T	4.68497e-05	-1.03933e-10	-1.23201	4.2127e-05	-1.03933e-10	-1.24636
196003401	chr3:196003401:A:G	5.60342e-05	-1.03933e-10	-1.05299	5.3097e-05	-1.03933e-10	-1.01492
196003503	chr3:196003503:C:T	0.000125746	-1.03933e-10	-0.244686	0.000114136	-1.03933e-10	-0.249651
196003616	chr3:196003616:T:C	5.02255e-05	-1.03933e-10	-1.16243	4.49433e-05	-1.03933e-10	-1.18164
196003764	chr3:196003764:C:T	4.96716e-05	-1.03933e-10	-1.17352	4.66099e-05	-1.03933e-10	-1.14523
196003797	chr3:196003797:C:T	4.07926e-05	-1.03933e-10	-1.37045	3.71742e-05	-1.03933e-10	-1.37143
196003851	chr3:196003851:G:C	0.000285454	-1.03933e-10	0.575127	0.00027433	-1.03933e-10	0.627285
196004108	chr3:196004108:G:A	0.000135267	-0.1717	-3.67306e-10	0.000136815	-0.0684157	-3.67306e-10
196004127	chr3:196004127:CAACATCAGCTCCTCCCTGAGTCTTCAGCTGCACGACCCTCAATCTAG:C	1.87005e-05	-1.01052	-1.13989	1.66922e-05	-1.04064	-1.13147
196004264	chr3:196004264:C:T	3.46325e-05	-1.53416	-3.67306e-10	3.16843e-05	-1.53122	-3.67306e-10
196004407	chr3:196004407:A:G	7.65256e-05	-1.03933e-10	-0.741327	6.74446e-05	-1.03933e-10	-0.775738
196004426	chr3:196004426:G:A	2.16941e-05	-1.45415	-0.547762	1.85997e-05	-1.48079	-0.583113
196004758	chr3:196004758:T:C	3.62225e-05	-1.48927	-3.67306e-10	3.25998e-05	-1.50274	-3.67306e-10
196004870	chr3:196004870:G:A	1.15611e-05	-1.33753	-1.29378	1.01208e-05	-1.38166	-1.29079
196004959	chr3:196004959:G:A	0.000305562	-1.03933e-10	0.643199	0.000283126	-1.03933e-10	0.658846
196005471	chr3:196005471:G:A	0.00114459	-1.03933e-10	1.96384	0.000982576	-1.03933e-10	1.90313
196005592	chr3:196005592:C:G	1.07556e-05	-1.42094	-1.28259	9.51479e-06	-1.45379	-1.2804
196005667	chr3:196005667:T:C	4.5541e-05	-1.03933e-10	-1.26034	4.09493e-05	-1.03933e-10	-1.27471
196005776	chr3:196005776:A:G	3.83955e-05	-0.381235	-1.04978	3.0954e-05	-0.472194	-1.08235
196006123	chr3:196006123:TG:T	0.000129109	-0.218294	-3.67306e-10	0.000130091	-0.11881	-3.67306e-10
196006169	chr3:196006169:T:C	4.0612e-05	-1.03933e-10	-1.37489	3.70904e-05	-1.03933e-10	-1.37369
196006177	chr3:196006177:T:G	6.27924e-05	-1.03933e-10	-0.939119	5.82817e-05	-1.03933e-10	-0.921757
196006248	chr3:196006248:G:A	1.27699e-05	-1.53127	-1.00059	1.17903e-05	-1.52135	-0.998424
196006606	chr3:196006606:ACG:A	0.000329642	0.935257	-0.216201	0.000302089	0.957627	-0.23395
196006617	chr3:196006617:G:A	0.000143339	-1.03933e-10	-0.113737	0.000133927	-1.03933e-10	-0.0897481
196006622	chr3:196006622:G:A	0.000337206	0.98425	-0.242507	0.0003115	1.0092	-0.25484
196006641	chr3:196006641:G:C	1.78666e-05	-1.50282	-0.6932	1.7027e-05	-1.49176	-0.660479
196006911	chr3:196006911:A:AGCTG	4.09048e-05	-1.03933e-10	-1.3677	3.7449e-05	-1.03933e-10	-1.36406
196006959	chr3:196006959:G:A	5.31959e-05	-1.4192	0.314224	4.71561e-05	-1.44917	0.31559
196007038	chr3:196007038:C:A	6.76371e-05	0.0584693	-0.923266	6.84475e-05	0.132637	-0.893615
196007054	chr3:196007054:C:T	2.40546e-05	-0.746202	-1.15242	2.21865e-05	-0.736335	-1.15122
196007062	chr3:196007062:A:G	2.05659e-05	-0.925215	-1.1301	1.8936e-05	-0.918073	-1.12791
196007090	chr3:196007090:G:A	9.66246e-05	-1.03933e-10	-0.508119	9.18127e-05	-1.03933e-10	-0.467294
196007346	chr3:196007346:G:A	3.19386e-05	-0.288038	-1.3271	2.75112e-05	-0.345095	-1.32736
196007515	chr3:196007515:G:A	2.04628e-05	-1.52985	-0.530497	1.83776e-05	-1.53403	-0.541879
196007561	chr3:196007561:G:A	1.00562e-05	-1.41724	-1.35353	8.80321e-06	-1.46725	-1.34468
196007743	chr3:196007743:C:T	0.000127558	-0.230382	-3.67306e-10	0.00012854	-0.130802	-3.67306e-10
196007744	chr3:196007744:G:A	7.79778e-05	0.471258	-1.19379	7.86402e-05	0.551447	-1.17361
196007793	chr3:196007793:T:A	4.64727e-05	-1.03933e-10	-1.24009	4.25588e-05	-1.03933e-10	-1.23616
196008020	chr3:196008020:T:C	1.17031e-05	-1.29389	-1.32521	1.02943e-05	-1.32375	-1.3317
196008062	chr3:196008062:C:T	1.29109e-05	-1.31378	-1.2071	1.12735e-05	-1.36057	-1.20403
196008110	chr3:196008110:T:C	1.30364e-05	-1.3092	-1.20201	1.13771e-05	-1.35653	-1.19891
196008199	chr3:196008199:C:T	4.29508e-05	-0.0776127	-1.24129	4.54322e-05	0.118736	-1.28956
196008500	chr3:196008500:T:C	2.77506e-05	-0.932097	-0.823599	2.20541e-05	-1.02659	-0.866958
196008601	chr3:196008601:T:C	5.25507e-05	-1.03933e-10	-1.11717	4.75266e-05	-1.03933e-10	-1.12575
196008619	chr3:196008619:G:A	0.000482729	-1.03933e-10	1.1005	0.000434137	-1.03933e-10	1.08632
196008789	chr3:196008789:ATAG:A	3.46492e-05	-1.53368	-3.67306e-10	3.18073e-05	-1.52735	-3.67306e-10
196009000	chr3:196009000:G:A	3.46447e-05	-1.53381	-3.67306e-10	3.16382e-05	-1.53268	-3.67306e-10
196009112	chr3:196009112:G:A	4.50524e-05	-1.03933e-10	-1.27113	4.05334e-05	-1.03933e-10	-1.28492
196009188	chr3:196009188:C:T	0.000140878	-0.131059	-3.67306e-10	0.000142443	-0.0281031	-3.67306e-10
196009284	chr3:196009284:C:T	1.64099e-05	-1.11509	-1.16597	1.47917e-05	-1.13726	-1.15572
196009411	chr3:196009411:T:C	4.06133e-05	-1.03933e-10	-1.37486	3.71302e-05	-1.03933e-10	-1.37261
196009441	chr3:196009441:C:T	3.48807e-05	-1.52702	-3.67306e-10	3.2246e-05	-1.51365	-3.67306e-10
196009502	chr3:196009502:A:G	4.63937e-05	-1.03933e-10	-1.24179	4.30398e-05	-1.03933e-10	-1.22492
196009869	chr3:196009869:G:A	6.40258e-05	0.0956025	-1.01527	5.07792e-05	-0.00917955	-1.05038
196010285	chr3:196010285:G:A	4.46027e-05	-1.03933e-10	-1.28116	4.01811e-05	-1.03933e-10	-1.29365
196010432	chr3:196010432:A:T	3.46531e-05	-1.53357	-3.67306e-10	3.18195e-05	-1.52697	-3.67306e-10
196010689	chr3:196010689:C:T	3.46353e-05	-1.53408	-3.67306e-10	3.1751e-05	-1.52912	-3.67306e-10
196010767	chr3:196010767:C:T	5.30734e-05	-1.03933e-10	-1.10728	4.91267e-05	-1.03933e-10	-1.09264
196010804	chr3:196010804:T:C	3.46578e-05	-1.53343	-3.67306e-10	3.18335e-05	-1.52652	-3.67306e-10
196010850	chr3:196010850:C:T	1.35407e-05	-1.34359	-1.12967	1.14485e-05	-1.39579	-1.1534
196011153	chr3:196011153:C:T	4.68568e-05	-1.03933e-10	-1.23186	4.24874e-05	-1.03933e-10	-1.23784
196011535	chr3:196011535:A:G	6.27472e-05	0.106424	-1.04626	4.98028e-05	0.00148585	-1.08046
196011576	chr3:196011576:T:C	8.47027e-05	-1.03933e-10	-0.639805	7.97576e-05	-1.03933e-10	-0.608053
196011868	chr3:196011868:T:C	5.48795e-05	-1.03933e-10	-1.07381	4.86279e-05	-1.03933e-10	-1.10285
196012548	chr3:196012548:G:A	3.47448e-05	-1.53092	-3.67306e-10	3.2021e-05	-1.52065	-3.67306e-10
196013009	chr3:196013009:T:C	1.48125e-05	-1.31447	-1.06901	1.29427e-05	-1.36106	-1.06544
196013196	chr3:196013196:C:T	0.000260203	0.482509	-3.67306e-10	0.000268329	0.605169	-3.67306e-10
196013335	chr3:196013335:A:G	7.47858e-05	-0.764324	-3.67306e-10	6.7314e-05	-0.777677	-3.67306e-10
196013537	chr3:196013537:C:T	4.75904e-05	0.00165591	-1.21798	3.82403e-05	-0.109295	-1.23386
196013974	chr3:196013974:C:T	0.000145385	-1.03933e-10	-0.0995701	0.000128773	-1.03933e-10	-0.128993
196014314	chr3:196014314:A:T	2.37283e-05	-0.937187	-0.975096	1.89727e-05	-1.0318	-1.01224
196014318	chr3:196014318:C:T	7.85613e-05	-1.03933e-10	-0.715074	7.32194e-05	-1.03933e-10	-0.693584
196014561	chr3:196014561:C:T	1.2089e-05	-1.34145	-1.2452	1.03358e-05	-1.38739	-1.26404
196015430	chr3:196015430:C:T	2.5123e-05	-0.576898	-1.27827	2.0019e-05	-0.714437	-1.27592
196015758	chr3:196015758:C:T	0.000351995	0.930642	-0.145978	0.000298253	0.872715	-0.161816
196015788	chr3:196015788:C:T	0.000648149	-1.03933e-10	1.39517	0.000636793	-1.03933e-10	1.4694
196016034	chr3:196016034:C:T	2.03199e-05	-0.892709	-1.17464	1.6556e-05	-1.00882	-1.17148
196016317	chr3:196016317:A:AATT	5.0452e-05	-1.03933e-10	-1.15793	4.5123e-05	-1.03933e-10	-1.17765
196016546	chr3:196016546:G:A	4.10393e-05	-1.03933e-10	-1.36442	3.73809e-05	-1.03933e-10	-1.36588
196016891	chr3:196016891:A:G	3.04087e-05	-0.411183	-1.25304	2.47649e-05	-0.508876	-1.26874
196017738	chr3:196017738:G:T	1.46677e-05	-1.27106	-1.12224	1.27502e-05	-1.32235	-1.11915
196017759	chr3:196017759:A:G	1.68641e-05	-1.41597	-0.837793	1.42541e-05	-1.44894	-0.881061
196017928	chr3:196017928:C:T	5.31733e-05	-1.03933e-10	-1.1054	4.77457e-05	-1.03933e-10	-1.12116
196018107	chr3:196018107:A:T	4.94862e-05	-0.00295361	-1.17431	3.96026e-05	-0.105	-1.20315
196018111	chr3:196018111:T:C	6.02268e-05	-1.03933e-10	-0.980835	5.29913e-05	-1.03933e-10	-1.01692
196018117	chr3:196018117:G:A	6.93392e-05	0.322866	-1.16281	5.55007e-05	0.219475	-1.19012
196018149	chr3:196018149:T:G	4.76082e-05	-1.21595	-3.67306e-10	4.60878e-05	-1.1565	-3.67306e-10
196018345	chr3:196018345:A:G	3.4689e-05	-1.53253	-3.67306e-10	3.19092e-05	-1.52415	-3.67306e-10
196018613	chr3:196018613:G:A	0.000135313	-0.171366	-3.67306e-10	0.000136557	-0.0703046	-3.67306e-10
196018959	chr3:196018959:T:C	6.1934e-05	-1.03933e-10	-0.952884	5.7598e-05	-1.03933e-10	-0.933557
196019092	chr3:196019092:C:G	2.10661e-05	-0.997935	-1.03335	1.69499e-05	-1.08721	-1.06957
196019241	chr3:196019241:C:T	1.92772e-05	-0.994837	-1.12519	1.63432e-05	-1.07108	-1.12216
196019618	chr3:196019618:G:A	2.37408e-05	-0.916403	-0.995353	1.93877e-05	-1.03052	-0.991882
196019900	chr3:196019900:G:A	0.000189888	-0.423478	0.590961	0.000209333	-0.21927	0.57615
196019942	chr3:196019942:C:T	0.000645091	-0.615741	2.00618	0.000688895	-0.426277	1.97432
196020039	chr3:196020039:C:T	1.14092e-05	-1.40533	-1.2392	1.00988e-05	-1.4373	-1.23733
196020376	chr3:196020376:T:C	0.000183753	0.134639	-3.67306e-10	0.000173038	0.166466	-3.67306e-10
196020527	chr3:196020527:A:G	3.79798e-05	-0.144411	-1.29749	3.07615e-05	-0.251365	-1.30942
196020531	chr3:196020531:G:A	2.44685e-05	-0.885956	-0.995611	1.99236e-05	-1.00297	-0.992173
196020993	chr3:196020993:T:C	4.06127e-05	-1.03933e-10	-1.37487	3.70605e-05	-1.03933e-10	-1.37449
196021347	chr3:196021347:T:G	4.10797e-05	-1.03933e-10	-1.36344	3.74152e-05	-1.03933e-10	-1.36497
196021746	chr3:196021746:G:A	4.06229e-05	-1.03933e-10	-1.37462	3.70717e-05	-1.03933e-10	-1.37419
196021858	chr3:196021858:C:T	4.01509e-05	-0.0914428	-1.29486	3.24472e-05	-0.200417	-1.30701
196021965	chr3:196021965:A:C	4.08507e-05	-1.03933e-10	-1.36903	3.73474e-05	-1.03933e-10	-1.36678
196022053	chr3:196022053:C:T	3.91829e-05	-0.137383	-1.27333	3.16776e-05	-0.244359	-1.28708
196022077	chr3:196022077:T:G	7.74246e-05	-1.03933e-10	-0.729648	7.21197e-05	-1.03933e-10	-0.708718
196022351	chr3:196022351:C:T	0.00103127	-1.03933e-10	1.85959	0.000989205	-1.03933e-10	1.90986
196022466	chr3:196022466:G:A	9.97908e-05	-1.03933e-10	-0.475877	9.2079e-05	-1.03933e-10	-0.464398
196022486	chr3:196022486:C:T	3.46712e-05	-0.222362	-1.31068	2.82516e-05	-0.324379	-1.32151
196022497	chr3:196022497:C:T	5.94999e-05	-1.03933e-10	-0.992978	5.48563e-05	-1.03933e-10	-0.982327
196022690	chr3:196022690:G:A	4.22572e-05	0.0174069	-1.35258	3.70331e-05	-0.0291156	-1.34612
196022772	chr3:196022772:C:T	6.98409e-05	-1.03933e-10	-0.832733	6.10205e-05	-1.03933e-10	-0.875835
196022808	chr3:196022808:G:A	4.08618e-05	-1.03933e-10	-1.36876	3.72325e-05	-1.03933e-10	-1.36986
196023145	chr3:196023145:T:A	3.89437e-05	-0.251456	-1.16538	2.97158e-05	-0.429546	-1.16582
196023354	chr3:196023354:A:G	4.91284e-05	0.00614661	-1.19066	3.936e-05	-0.095731	-1.21856
196023455	chr3:196023455:C:T	4.08508e-05	-0.0492721	-1.31975	3.30166e-05	-0.160068	-1.32997
196023513	chr3:196023513:G:A	2.63284e-05	-0.90563	-0.902674	2.14885e-05	-1.02048	-0.899043
196023820	chr3:196023820:C:T	0.000249194	-0.472803	0.912081	0.000271764	-0.272767	0.890657
196023871	chr3:196023871:G:A	1.90838e-05	-0.886802	-1.24331	1.55977e-05	-1.00178	-1.23814
196024566	chr3:196024566:T:C	6.30617e-05	-1.03933e-10	-0.934839	5.53148e-05	-1.03933e-10	-0.974005
196024568	chr3:196024568:G:T	4.18163e-05	-0.197572	-1.14809	3.36109e-05	-0.301164	-1.17103
196024604	chr3:196024604:ACTCTT:A	6.29374e-05	-1.03933e-10	-0.936813	5.52091e-05	-1.03933e-10	-0.975917
196024672	chr3:196024672:T:C	0.000163803	0.0197117	-3.67306e-10	0.00016642	0.127469	-3.67306e-10
196024982	chr3:196024982:A:G	4.24224e-05	-0.179649	-1.15163	3.40787e-05	-0.283953	-1.17442
196025231	chr3:196025231:A:G	3.46572e-05	-1.53345	-3.67306e-10	3.18392e-05	-1.52635	-3.67306e-10
196025344	chr3:196025344:C:T	6.76728e-05	-0.612524	-0.251745	7.6471e-05	-0.445168	-0.204965
196025389	chr3:196025389:A:G	4.23814e-05	-0.19628	-1.13596	3.40253e-05	-0.300327	-1.15961
196025514	chr3:196025514:T:C	3.47333e-05	-1.53125	-3.67306e-10	3.19983e-05	-1.52136	-3.67306e-10
196025614	chr3:196025614:T:C	4.06657e-05	-1.03933e-10	-1.37357	3.70765e-05	-1.03933e-10	-1.37406
196025693	chr3:196025693:T:C	2.21264e-05	-1.05358	-0.928597	1.88115e-05	-1.12555	-0.927021
196025759	chr3:196025759:C:A	4.73132e-05	-1.03933e-10	-1.22216	4.2978e-05	-1.03933e-10	-1.22636
196025899	chr3:196025899:C:T	0.000531832	-1.03933e-10	1.19737	0.000524621	-1.03933e-10	1.27563
196025906	chr3:196025906:A:T	2.04997e-05	-1.21395	-0.844598	1.64284e-05	-1.275	-0.91303
196026484	chr3:196026484:C:T	7.92025e-05	-1.03933e-10	-0.706945	7.38537e-05	-1.03933e-10	-0.684959
196026530	chr3:196026530:T:C	4.17552e-05	-0.180205	-1.16692	3.35617e-05	-0.284688	-1.18897
196026580	chr3:196026580:G:A	4.15736e-05	-0.187388	-1.1641	3.34158e-05	-0.291798	-1.18622
196026614	chr3:196026614:G:A	0.000105655	-1.03933e-10	-0.418775	9.76819e-05	-1.03933e-10	-0.405328
196026869	chr3:196026869:T:C	3.29085e-05	-0.282558	-1.30266	2.8448e-05	-0.322907	-1.31606
196026895	chr3:196026895:T:C	4.15447e-05	-0.202302	-1.14988	3.3374e-05	-0.306477	-1.17279
196026934	chr3:196026934:AAC:A	6.33993e-05	-1.03933e-10	-0.929501	5.55771e-05	-1.03933e-10	-0.969273
196027293	chr3:196027293:A:G	1.29715e-05	-1.5336	-0.982594	1.15184e-05	-1.53002	-1.01307
196027844	chr3:196027844:C:T	1.98916e-05	-1.24088	-0.847776	1.71792e-05	-1.29794	-0.845408
196028761	chr3:196028761:C:T	4.21779e-05	-1.03933e-10	-1.33706	3.85771e-05	-1.03933e-10	-1.33439
196028857	chr3:196028857:T:C	4.06257e-05	-1.03933e-10	-1.37455	3.70201e-05	-1.03933e-10	-1.37558
196029230	chr3:196029230:G:A	0.000142588	-1.03933e-10	-0.11899	0.000126352	-1.03933e-10	-0.14797
196029340	chr3:196029340:G:A	1.76197e-05	-0.87225	-1.33769	1.49847e-05	-0.932588	-1.34743
196029498	chr3:196029498:C:T	1.98197e-05	-0.832412	-1.25986	1.66914e-05	-0.894241	-1.27791
196029603	chr3:196029603:C:T	0.000133749	-0.182986	-3.67306e-10	0.00013465	-0.0843655	-3.67306e-10
196030554	chr3:196030554:G:A	3.7106e-05	-1.46518	-3.67306e-10	3.30894e-05	-1.48783	-3.67306e-10
196030562	chr3:196030562:T:C	1.6145e-05	-1.39479	-0.902556	1.40647e-05	-1.40929	-0.934085
196030876	chr3:196030876:T:G	1.19532e-05	-1.3089	-1.28906	1.04534e-05	-1.35072	-1.2894
196031033	chr3:196031033:C:T	1.60527e-05	-1.38879	-0.914288	1.39709e-05	-1.40363	-0.946438
196031562	chr3:196031562:G:C	0.000108042	-1.03933e-10	-0.396436	0.000102726	-1.03933e-10	-0.354976
196031588	chr3:196031588:C:T	1.61235e-05	-0.951976	-1.3467	1.37862e-05	-1.00818	-1.3552
196031898	chr3:196031898:G:A	3.7849e-05	-1.44535	-3.67306e-10	3.51038e-05	-1.42873	-3.67306e-10
196031977	chr3:196031977:A:G	1.84799e-05	-1.23173	-0.930544	1.49223e-05	-1.29108	-0.993112
196032168	chr3:196032168:T:C	1.58064e-05	-1.40539	-0.913148	1.37854e-05	-1.41934	-0.944097
196032399	chr3:196032399:A:G	6.5834e-05	-1.03933e-10	-0.891817	5.84792e-05	-1.03933e-10	-0.918374
196032511	chr3:196032511:A:G	1.57959e-05	-1.40485	-0.914349	1.37778e-05	-1.41873	-0.945254
196032662	chr3:196032662:C:T	3.47198e-05	-1.53164	-3.67306e-10	3.19709e-05	-1.52222	-3.67306e-10
196032770	chr3:196032770:A:G	4.98937e-05	-1.03933e-10	-1.16906	4.5934e-05	-1.03933e-10	-1.15984
196032976	chr3:196032976:G:A	3.47035e-05	-1.53211	-3.67306e-10	3.1938e-05	-1.52325	-3.67306e-10
196033197	chr3:196033197:A:G	4.65748e-05	-1.03933e-10	-1.23789	4.17812e-05	-1.03933e-10	-1.2546
196033363	chr3:196033363:A:G	5.10748e-05	-1.14566	-3.67306e-10	5.06665e-05	-1.06178	-3.67306e-10
196033366	chr3:196033366:A:G	1.46555e-05	-1.43523	-0.958906	1.28275e-05	-1.44733	-0.988123
196033635	chr3:196033635:G:A	4.88092e-05	-1.19103	-3.67306e-10	4.72366e-05	-1.13187	-3.67306e-10
196034198	chr3:196034198:G:A	7.10734e-05	-1.03933e-10	-0.81524	6.64679e-05	-1.03933e-10	-0.790326
196034733	chr3:196034733:G:A	3.49813e-05	-1.52414	-3.67306e-10	3.1718e-05	-1.53016	-3.67306e-10
196034808	chr3:196034808:T:C	1.6072e-05	-1.42398	-0.877894	1.39592e-05	-1.45391	-0.896997
196035272	chr3:196035272:C:CTATTGTGT	0.000111536	-1.03933e-10	-0.364609	9.90241e-05	-1.03933e-10	-0.391682
196035274	chr3:196035274:C:A	0.000111292	-1.03933e-10	-0.366799	9.88107e-05	-1.03933e-10	-0.393838
196035379	chr3:196035379:A:G	7.52579e-05	-1.03933e-10	-0.758032	7.01224e-05	-1.03933e-10	-0.736802
196035435	chr3:196035435:C:G	1.17909e-05	-1.52051	-1.09111	1.11363e-05	-1.50975	-1.06708
196035452	chr3:196035452:T:C	1.61627e-05	-1.31256	-0.983684	1.34932e-05	-1.36484	-1.02002
196035541	chr3:196035541:G:A	4.50751e-05	-1.27062	-3.67306e-10	4.00635e-05	-1.29658	-3.67306e-10
196035599	chr3:196035599:G:A	4.26211e-05	-0.925462	-0.401142	4.48542e-05	-0.808027	-0.375601
196035621	chr3:196035621:G:A	2.2865e-05	-1.52622	-0.423122	2.06162e-05	-1.51968	-0.441291
196035879	chr3:196035879:G:A	1.14478e-05	-1.36912	-1.27204	1.01455e-05	-1.3986	-1.27142
196035981	chr3:196035981:G:A	2.41751e-05	-1.4223	-0.471329	2.47478e-05	-1.35748	-0.420832
196036370	chr3:196036370:G:C	1.31971e-05	-1.17328	-1.32567	1.13645e-05	-1.22389	-1.33266
196036627	chr3:196036627:C:G	0.000140228	-1.03933e-10	-0.135684	0.0001252	-1.03933e-10	-0.157132
196037159	chr3:196037159:T:C	1.28142e-05	-1.23411	-1.29429	1.10694e-05	-1.28021	-1.30265
196037789	chr3:196037789:G:A	0.00113931	-1.03933e-10	1.95923	0.00109561	-1.03933e-10	2.01202
196037833	chr3:196037833:A:G	4.7208e-05	-1.03933e-10	-1.22439	4.37222e-05	-1.03933e-10	-1.20919
196038137	chr3:196038137:G:C	1.30181e-05	-1.21913	-1.29348	1.12342e-05	-1.26629	-1.30179
196038191	chr3:196038191:T:C	4.88177e-05	-1.03933e-10	-1.19086	4.49378e-05	-1.03933e-10	-1.18177
196038277	chr3:196038277:AAC:A	4.6954e-05	-1.03933e-10	-1.22978	4.31138e-05	-1.03933e-10	-1.2232
196038575	chr3:196038575:T:C	4.69284e-05	-1.03933e-10	-1.23033	4.34508e-05	-1.03933e-10	-1.21542
196038576	chr3:196038576:A:G	4.78259e-05	-1.03933e-10	-1.21139	4.41931e-05	-1.03933e-10	-1.19848
196038735	chr3:196038735:G:A	4.77177e-05	-1.03933e-10	-1.21365	4.42154e-05	-1.03933e-10	-1.19797
196039134	chr3:196039134:G:A	5.41337e-05	-0.722429	-0.365067	5.21944e-05	-0.665767	-0.366303
196039661	chr3:196039661:A:G	4.71515e-05	-1.03933e-10	-1.22559	4.36693e-05	-1.03933e-10	-1.2104
196039707	chr3:196039707:C:G	1.39289e-05	-1.20248	-1.2425	1.19717e-05	-1.25109	-1.25341
196040169	chr3:196040169:C:T	5.26575e-05	-1.03933e-10	-1.11514	4.72397e-05	-1.03933e-10	-1.13181
196041094	chr3:196041094:C:T	6.2737e-05	-1.03933e-10	-0.940002	5.57487e-05	-1.03933e-10	-0.96619
196041208	chr3:196041208:C:T	1.13641e-05	-1.47311	-1.17537	1.07918e-05	-1.45157	-1.15668
196041224	chr3:196041224:T:A	4.66715e-05	-1.03933e-10	-1.23582	4.32025e-05	-1.03933e-10	-1.22115
196041590	chr3:196041590:G:A	0.000269179	-1.00969	1.52611	0.000238143	-1.03677	1.5226
196041601	chr3:196041601:C:T	1.13225e-05	-1.47945	-1.17271	1.07416e-05	-1.45901	-1.15391
196042071	chr3:196042071:TTCTA:T	4.69157e-05	-1.03933e-10	-1.2306	4.30129e-05	-1.03933e-10	-1.22554
196043386	chr3:196043386:C:T	0.000110695	-1.03933e-10	-0.372177	0.000105159	-1.03933e-10	-0.331571
196043611	chr3:196043611:C:T	1.23372e-05	-1.28515	-1.28119	1.04837e-05	-1.33953	-1.2977
196043642	chr3:196043642:T:C	1.22523e-05	-1.49529	-1.07795	1.07662e-05	-1.4994	-1.11124
196043643	chr3:196043643:G:A	1.04468e-05	-1.45004	-1.28262	9.46548e-06	-1.47874	-1.26065
196043652	chr3:196043652:G:A	5.2968e-05	-1.10926	-3.67306e-10	5.18605e-05	-1.03849	-3.67306e-10
196043719	chr3:196043719:G:A	5.22654e-05	-1.03933e-10	-1.12262	4.85889e-05	-1.03933e-10	-1.10365
196043761	chr3:196043761:A:G	9.4586e-05	-1.03933e-10	-0.529443	8.73915e-05	-1.03933e-10	-0.516647
196044027	chr3:196044027:C:T	0.0001468	-1.03933e-10	-0.0898834	0.000139123	-1.03933e-10	-0.0516845
196044076	chr3:196044076:G:A	1.1128e-05	-1.49049	-1.17901	1.05407e-05	-1.47188	-1.15992
196044284	chr3:196044284:G:A	1.14284e-05	-1.43217	-1.21068	1.08888e-05	-1.40294	-1.19637
196044693	chr3:196044693:T:C	1.2101e-05	-1.21326	-1.3724	1.09027e-05	-1.22486	-1.37318
196044703	chr3:196044703:G:A	1.58816e-05	-1.53358	-0.780209	1.4062e-05	-1.53411	-0.809459
196044758	chr3:196044758:A:G	4.19701e-05	-1.09821	-0.243786	4.06803e-05	-1.0236	-0.257697
196044851	chr3:196044851:G:A	1.55003e-05	-0.997857	-1.34024	1.37302e-05	-1.02994	-1.33751
196044854	chr3:196044854:T:C	1.90083e-05	-0.804899	-1.32918	1.63397e-05	-0.867121	-1.32633
196044902	chr3:196044902:G:A	0.000179503	-0.872746	0.983982	0.00015808	-0.904744	0.980799
196045029	chr3:196045029:A:G	9.62587e-06	-1.45461	-1.35989	8.91888e-06	-1.43486	-1.36401
196045068	chr3:196045068:A:G	1.41549e-05	-1.20921	-1.21968	1.31007e-05	-1.17668	-1.2377
196045341	chr3:196045341:A:G	9.31738e-06	-1.50287	-1.3442	8.55663e-06	-1.51615	-1.32419
196045637	chr3:196045637:T:C	6.21078e-05	-1.03933e-10	-0.950081	5.80435e-05	-1.03933e-10	-0.925852
196045785	chr3:196045785:G:T	1.3328e-05	-1.45947	-1.02961	1.17848e-05	-1.467	-1.05323
196045954	chr3:196045954:T:C	4.45765e-05	-1.03933e-10	-1.28175	4.02166e-05	-1.03933e-10	-1.29276
196046310	chr3:196046310:CACT:C	4.92174e-05	-1.1827	-3.67306e-10	4.66068e-05	-1.1453	-3.67306e-10
196046528	chr3:196046528:A:G	1.24548e-05	-1.4761	-1.08075	1.10589e-05	-1.48324	-1.10056
196046588	chr3:196046588:T:C	4.22484e-05	-1.03933e-10	-1.33539	3.82757e-05	-1.03933e-10	-1.34223
196046605	chr3:196046605:T:C	1.74741e-05	-0.848117	-1.37011	1.45949e-05	-0.936405	-1.36997
196046679	chr3:196046679:G:A	2.56048e-05	-1.35131	-0.484864	2.20068e-05	-1.29473	-0.600967
196046915	chr3:196046915:C:T	7.40429e-05	-1.03933e-10	-0.774309	6.97401e-05	-1.03933e-10	-0.742269
196047045	chr3:196047045:C:T	8.5019e-05	-1.03933e-10	-0.636078	7.85323e-05	-1.03933e-10	-0.623535
196047063	chr3:196047063:C:T	5.85255e-05	-1.03933e-10	-1.00949	5.39887e-05	-1.03933e-10	-0.99827
196047104	chr3:196047104:A:G	3.46964e-05	-1.53232	-3.67306e-10	3.16839e-05	-1.53123	-3.67306e-10
196047172	chr3:196047172:G:A	0.000114541	-1.03933e-10	-0.338017	0.000106873	-1.03933e-10	-0.315406
196047266	chr3:196047266:A:G	4.07144e-05	-1.03933e-10	-1.37237	3.70691e-05	-1.03933e-10	-1.37426
196047636	chr3:196047636:C:T	8.86673e-05	-1.03933e-10	-0.594061	8.4299e-05	-1.03933e-10	-0.552675
196047751	chr3:196047751:C:T	8.48115e-05	-1.03933e-10	-0.638522	7.5345e-05	-1.03933e-10	-0.664968
196047774	chr3:196047774:T:C	4.07329e-05	-1.03933e-10	-1.37192	3.70955e-05	-1.03933e-10	-1.37355
196048114	chr3:196048114:T:C	6.12655e-05	-1.03933e-10	-0.963735	5.65735e-05	-1.03933e-10	-0.951503
196048253	chr3:196048253:C:T	0.000292484	-1.03933e-10	0.599457	0.000256005	-1.03933e-10	0.558152
196048268	chr3:196048268:T:C	5.89982e-05	-1.03933e-10	-1.00145	5.26174e-05	-1.03933e-10	-1.024
196048370	chr3:196048370:T:G	4.3563e-05	-1.03933e-10	-1.30474	3.95119e-05	-1.03933e-10	-1.31044
196048486	chr3:196048486:C:T	4.36137e-05	-1.03933e-10	-1.30358	3.89152e-05	-1.03933e-10	-1.32566
196048762	chr3:196048762:A:C	4.29599e-05	-1.03933e-10	-1.31869	3.98045e-05	-1.03933e-10	-1.30306
196049120	chr3:196049120:G:A	0.000137888	-0.395136	0.242622	0.00011286	-0.459235	0.198337
196049146	chr3:196049146:T:C	1.23778e-05	-1.18914	-1.37391	1.10067e-05	-1.21287	-1.37568
196049369	chr3:196049369:C:T	2.01466e-05	-0.707177	-1.36874	1.76459e-05	-0.747188	-1.36936
196049583	chr3:196049583:G:A	6.56907e-05	-0.893995	-3.67306e-10	5.76499e-05	-0.932656	-3.67306e-10
196049719	chr3:196049719:G:A	2.08658e-05	-0.849506	-1.19133	1.88415e-05	-0.871351	-1.17963
196049866	chr3:196049866:A:C	4.5627e-05	-1.03933e-10	-1.25845	4.10509e-05	-1.03933e-10	-1.27223
196049938	chr3:196049938:C:T	5.2443e-05	-1.03933e-10	-1.11923	4.85056e-05	-1.03933e-10	-1.10537
196049956	chr3:196049956:C:A	0.000130743	-1.03933e-10	-0.205722	0.000116809	-1.03933e-10	-0.226509
196050105	chr3:196050105:T:C	4.99639e-05	-0.0405331	-1.12712	3.9959e-05	-0.173871	-1.12532
196050340	chr3:196050340:C:T	2.41336e-05	-1.52514	-0.370213	2.08467e-05	-1.53128	-0.418571
196051856	chr3:196051856:T:C	4.4819e-05	-1.27632	-3.67306e-10	4.05753e-05	-1.28388	-3.67306e-10
196052101	chr3:196052101:C:T	1.54717e-05	-1.52479	-0.815147	1.3339e-05	-1.53136	-0.864999
196052284	chr3:196052284:C:T	7.41019e-05	0.276036	-1.04955	5.82883e-05	0.128351	-1.05
196052790	chr3:196052790:C:T	1.78579e-05	-1.0857	-1.11081	1.50758e-05	-1.13823	-1.13573
196052835	chr3:196052835:A:G	5.47094e-05	-0.0134656	-1.06345	4.37675e-05	-0.147975	-1.06018
196052865	chr3:196052865:C:T	6.35127e-05	0.123523	-1.05124	5.03757e-05	-0.0170731	-1.05046
196052941	chr3:196052941:C:T	1.5776e-05	-1.17663	-1.14383	1.34139e-05	-1.22416	-1.16659
196053664	chr3:196053664:C:T	1.93697e-05	-0.766034	-1.34921	1.75089e-05	-0.756107	-1.36823
196053703	chr3:196053703:G:A	5.94856e-05	-1.03933e-10	-0.993218	5.36034e-05	-1.03933e-10	-1.00543
196053838	chr3:196053838:G:A	6.33833e-05	0.126198	-1.05595	5.02584e-05	-0.0146833	-1.05518
196053979	chr3:196053979:G:A	4.73793e-05	-1.03933e-10	-1.22077	4.25987e-05	-1.03933e-10	-1.23522
196053985	chr3:196053985:C:T	4.09208e-05	-0.217309	-1.15001	3.38648e-05	-0.288056	-1.17661
196054454	chr3:196054454:C:T	1.84883e-05	-0.827724	-1.33409	1.6458e-05	-0.863466	-1.32277
196054635	chr3:196054635:G:A	3.91481e-05	-0.254159	-1.15744	3.24511e-05	-0.32371	-1.1836
196054813	chr3:196054813:C:T	2.08715e-05	-0.719029	-1.32154	1.85309e-05	-0.757622	-1.30998
196054846	chr3:196054846:C:G	5.13898e-05	-1.03933e-10	-1.13951	4.75755e-05	-1.03933e-10	-1.12473
196055305	chr3:196055305:C:T	5.98862e-05	-0.0749107	-0.911596	4.78923e-05	-0.208346	-0.909743
196055306	chr3:196055306:A:G	6.43447e-05	-0.00288288	-0.911815	5.13705e-05	-0.139622	-0.90836
196055313	chr3:196055313:C:T	6.2396e-05	-0.046677	-0.898775	4.98376e-05	-0.181359	-0.896917
196055316	chr3:196055316:G:A	0.000251517	-1.03933e-10	0.448556	0.000222938	-1.03933e-10	0.419848
196055921	chr3:196055921:T:C	4.1327e-05	-1.03933e-10	-1.35744	3.7749e-05	-1.03933e-10	-1.35609
196056191	chr3:196056191:A:AG	5.61372e-05	-0.124031	-0.927124	4.50268e-05	-0.254578	-0.92521
196056425	chr3:196056425:G:A	4.87051e-05	-1.19317	-3.67306e-10	4.57855e-05	-1.16308	-3.67306e-10
196056610	chr3:196056610:C:T	2.00154e-05	-0.713795	-1.36866	1.75223e-05	-0.75433	-1.36924
196056632	chr3:196056632:C:T	5.4759e-05	-1.03933e-10	-1.07601	5.01939e-05	-1.03933e-10	-1.07115
196056865	chr3:196056865:A:AAGCTGC	1.89585e-05	-1.51992	-0.616778	1.57381e-05	-1.52984	-0.701125
196056904	chr3:196056904:C:T	3.53793e-05	-1.51283	-3.67306e-10	3.20126e-05	-1.52092	-3.67306e-10
196056924	chr3:196056924:C:T	7.53425e-05	-1.03933e-10	-0.756909	6.86025e-05	-1.03933e-10	-0.758716
196057063	chr3:196057063:G:A	5.30164e-05	-1.03933e-10	-1.10835	4.90516e-05	-1.03933e-10	-1.09417
196057205	chr3:196057205:T:A	5.52859e-05	0.0503328	-1.11677	4.39666e-05	-0.0876311	-1.11598
196057318	chr3:196057318:G:A	6.85726e-05	-1.03933e-10	-0.851059	6.26105e-05	-1.03933e-10	-0.850111
196057321	chr3:196057321:G:A	5.52551e-05	0.0562422	-1.12324	4.39332e-05	-0.0819291	-1.12245
196057576	chr3:196057576:G:A	7.41906e-05	-0.772315	-3.67306e-10	6.28978e-05	-0.845533	-3.67306e-10
196057777	chr3:196057777:T:C	3.81869e-05	-0.699379	-0.737082	3.34385e-05	-0.73921	-0.738127
196057807	chr3:196057807:AAAAC:A	7.50634e-05	-1.03933e-10	-0.76062	6.71194e-05	-1.03933e-10	-0.780571
196058126	chr3:196058126:G:A	5.75609e-05	0.0875581	-1.11367	4.57064e-05	-0.0521995	-1.11261
196058511	chr3:196058511:C:G	0.000166356	-1.03933e-10	0.0351772	0.000145378	-1.03933e-10	-0.00770534
196059042	chr3:196059042:G:A	7.4814e-05	-1.03933e-10	-0.763948	6.61198e-05	-1.03933e-10	-0.795576
196059142	chr3:196059142:C:T	5.72544e-05	-1.03933e-10	-1.03145	5.15027e-05	-1.03933e-10	-1.04541
196059373	chr3:196059373:T:C	4.16112e-05	-1.03933e-10	-1.35058	3.79967e-05	-1.03933e-10	-1.34955
196060099	chr3:196060099:G:A	6.42027e-05	-1.03933e-10	-0.916907	5.73623e-05	-1.03933e-10	-0.937657
196060435	chr3:196060435:T:C	7.84966e-05	-0.715898	-3.67306e-10	6.63957e-05	-0.791413	-3.67306e-10
196060437	chr3:196060437:C:G	3.16811e-05	-0.273691	-1.34954	2.57144e-05	-0.378345	-1.36165
196060978	chr3:196060978:T:C	4.10841e-05	-1.03933e-10	-1.36333	3.74245e-05	-1.03933e-10	-1.36472
196061267	chr3:196061267:G:A	6.69664e-05	-1.03933e-10	-0.874762	5.94346e-05	-1.03933e-10	-0.902168
196061276	chr3:196061276:T:C	3.0665e-05	-0.301606	-1.35423	2.49621e-05	-0.404533	-1.36515
196061376	chr3:196061376:G:A	3.07888e-05	-0.300503	-1.3513	2.5041e-05	-0.403464	-1.36307
196061447	chr3:196061447:A:T	7.90642e-05	-1.03933e-10	-0.708693	7.2261e-05	-1.03933e-10	-0.70676
196061588	chr3:196061588:C:T	4.15739e-05	-1.03933e-10	-1.35148	3.76345e-05	-1.03933e-10	-1.35912
196061640	chr3:196061640:C:T	7.36361e-05	-0.779817	-3.67306e-10	6.24667e-05	-0.852411	-3.67306e-10
196061684	chr3:196061684:T:G	3.06676e-05	-0.301606	-1.35414	2.4958e-05	-0.404761	-1.36509
196062210	chr3:196062210:C:T	4.05155e-05	-0.268666	-1.1086	3.35795e-05	-0.337355	-1.13577
196062298	chr3:196062298:G:A	1.62392e-05	-1.13712	-1.15441	1.37866e-05	-1.18685	-1.1765
196062416	chr3:196062416:C:T	7.74161e-05	-1.03933e-10	-0.729758	7.05131e-05	-1.03933e-10	-0.731246
196062505	chr3:196062505:C:T	1.66162e-05	-1.09762	-1.17096	1.40781e-05	-1.15007	-1.19235
196062543	chr3:196062543:T:C	2.98871e-05	-0.328402	-1.35312	2.43499e-05	-0.430143	-1.36437
196062557	chr3:196062557:C:A	4.54602e-05	-1.03933e-10	-1.26212	4.27144e-05	-1.03933e-10	-1.23251
196062820	chr3:196062820:C:T	0.000119722	-1.03933e-10	-0.293784	0.000105695	-1.03933e-10	-0.326486
196063044	chr3:196063044:A:G	4.45137e-05	-1.03933e-10	-1.28316	4.09865e-05	-1.03933e-10	-1.2738
196063276	chr3:196063276:T:C	5.35924e-05	-1.03933e-10	-1.09755	4.85195e-05	-1.03933e-10	-1.10508
196063306	chr3:196063306:T:C	4.16591e-05	-1.03933e-10	-1.34943	3.82055e-05	-1.03933e-10	-1.34407
196063356	chr3:196063356:AT:A	3.47208e-05	-1.53161	-3.67306e-10	3.15951e-05	-1.53404	-3.67306e-10
196063420	chr3:196063420:T:C	3.01359e-05	-0.320359	-1.35288	2.45394e-05	-0.422565	-1.3642
196063712	chr3:196063712:C:T	4.06233e-05	-1.03933e-10	-1.37461	3.70696e-05	-1.03933e-10	-1.37425
196063820	chr3:196063820:G:A	2.1054e-05	-0.66562	-1.36624	1.84129e-05	-0.70707	-1.36692
196063841	chr3:196063841:C:T	4.11003e-05	-1.03933e-10	-1.36294	3.75353e-05	-1.03933e-10	-1.36176
196063866	chr3:196063866:A:G	3.01754e-05	-0.331444	-1.34048	2.45053e-05	-0.433123	-1.35503
196063900	chr3:196063900:AAC:A	2.10621e-05	-0.662974	-1.3685	1.84214e-05	-0.70444	-1.36909
196063940	chr3:196063940:A:C	2.92183e-05	-0.354014	-1.35014	2.38113e-05	-0.454657	-1.36223
196063986	chr3:196063986:G:A	2.07241e-05	-0.697197	-1.35046	1.87564e-05	-0.686635	-1.36888
196064369	chr3:196064369:C:T	0.00102495	-1.03933e-10	1.85345	0.000968973	-1.03933e-10	1.88919
196064635	chr3:196064635:A:G	8.06219e-05	-0.689182	-3.67306e-10	6.80971e-05	-0.76611	-3.67306e-10
196064691	chr3:196064691:T:C	8.47711e-05	-1.03933e-10	-0.638998	7.5646e-05	-1.03933e-10	-0.66098
196064995	chr3:196064995:T:C	2.86197e-05	-0.44511	-1.27975	2.31106e-05	-0.542208	-1.30455
196065999	chr3:196065999:C:A	2.39315e-05	-0.5283	-1.37546	1.99579e-05	-0.619143	-1.37427
196066135	chr3:196066135:TGC:T	4.1667e-05	-0.303064	-1.04618	3.75432e-05	-0.293742	-1.06781
196066252	chr3:196066252:A:G	4.05975e-05	-1.03933e-10	-1.37525	3.71156e-05	-1.03933e-10	-1.37301
196066468	chr3:196066468:T:C	2.7677e-05	-0.451074	-1.30728	2.24472e-05	-0.547899	-1.32798
196066841	chr3:196066841:G:A	2.77535e-05	-0.460322	-1.29527	2.24768e-05	-0.556678	-1.31788
196067062	chr3:196067062:A:G	7.61741e-05	-0.745931	-3.67306e-10	6.45124e-05	-0.820188	-3.67306e-10
196067108	chr3:196067108:T:C	3.94883e-05	-0.255522	-1.14743	3.2778e-05	-0.324832	-1.17246
196067168	chr3:196067168:C:T	7.30432e-05	-0.787902	-3.67306e-10	6.19825e-05	-0.860192	-3.67306e-10
196067321	chr3:196067321:T:G	8.47711e-05	-1.03933e-10	-0.638998	7.5646e-05	-1.03933e-10	-0.66098
196067370	chr3:196067370:A:T	2.88829e-05	-0.423706	-1.292	2.33342e-05	-0.521867	-1.31526
196067878	chr3:196067878:C:T	5.83124e-05	-1.03933e-10	-1.01314	5.21733e-05	-1.03933e-10	-1.03247
196067917	chr3:196067917:C:T	1.87378e-05	-0.79698	-1.35143	1.69708e-05	-0.786245	-1.36931
196068122	chr3:196068122:A:G	8.57405e-05	-1.03933e-10	-0.627628	7.68654e-05	-1.03933e-10	-0.644989
196068471	chr3:196068471:C:T	4.49413e-05	-1.03933e-10	-1.27359	4.07005e-05	-1.03933e-10	-1.2808
196068526	chr3:196068526:G:A	0.000134019	-1.03933e-10	-0.180974	0.000117841	-1.03933e-10	-0.217706
196068747	chr3:196068747:G:A	1.37947e-05	-1.26708	-1.18759	1.18358e-05	-1.30783	-1.20809
196069178	chr3:196069178:G:T	1.76701e-05	-1.1103	-1.09677	1.4926e-05	-1.16218	-1.12176
196070037	chr3:196070037:C:T	2.25591e-05	-0.591478	-1.37134	1.96951e-05	-0.634862	-1.37181
196070380	chr3:196070380:C:G	7.01168e-05	-1.03933e-10	-0.828791	6.4147e-05	-1.03933e-10	-0.825868
196070544	chr3:196070544:C:T	1.76768e-05	-0.861487	-1.34521	1.58635e-05	-0.883268	-1.33975
196070585	chr3:196070585:A:G	6.34338e-05	-1.03933e-10	-0.928956	5.77185e-05	-1.03933e-10	-0.931467
196070604	chr3:196070604:CTG:C	5.45083e-05	-1.03933e-10	-1.0806	4.99642e-05	-1.03933e-10	-1.07574
196070682	chr3:196070682:C:A	2.82415e-05	-0.414711	-1.32345	2.291e-05	-0.513556	-1.34191
196070955	chr3:196070955:T:C	0.000534606	-1.03933e-10	1.20258	0.000511362	-1.03933e-10	1.25003
196071022	chr3:196071022:T:C	5.35786e-05	-1.03933e-10	-1.0978	4.93117e-05	-1.03933e-10	-1.08888
196071226	chr3:196071226:T:G	1.97832e-05	-0.721373	-1.37275	1.73229e-05	-0.761903	-1.37311
196071387	chr3:196071387:T:C	2.66564e-05	-0.926364	-0.869559	2.43504e-05	-0.886294	-0.908204
196071651	chr3:196071651:C:T	3.30795e-05	-0.215213	-1.36483	2.7451e-05	-0.323304	-1.35134
196071681	chr3:196071681:T:C	5.64234e-05	-1.03933e-10	-1.04607	5.22219e-05	-1.03933e-10	-1.03154
196071729	chr3:196071729:T:C	3.00715e-05	-0.300181	-1.37519	2.4709e-05	-0.404835	-1.37504
196071731	chr3:196071731:C:A	1.26558e-05	-1.18015	-1.36068	1.18654e-05	-1.1595	-1.35392
196072866	chr3:196072866:TG:T	4.56111e-05	-1.03933e-10	-1.2588	4.21534e-05	-1.03933e-10	-1.24573
196073323	chr3:196073323:G:A	0.00023294	-1.03933e-10	0.371828	0.000206566	-1.03933e-10	0.343574
196073380	chr3:196073380:C:G	6.86469e-05	-1.03933e-10	-0.849977	6.26753e-05	-1.03933e-10	-0.849078
196073396	chr3:196073396:C:T	3.15906e-05	-0.284453	-1.34164	2.55886e-05	-0.388461	-1.35644
196073594	chr3:196073594:T:C	1.95346e-05	-0.757679	-1.34909	1.76747e-05	-0.746759	-1.36815
196073676	chr3:196073676:C:T	3.25711e-05	-0.244561	-1.35097	2.64031e-05	-0.350309	-1.36326
196073940	chr3:196073940:C:T	1.2824e-05	-1.27506	-1.25258	1.09739e-05	-1.30576	-1.28576
196074154	chr3:196074154:T:A	4.56927e-05	-1.03933e-10	-1.25701	4.20847e-05	-1.03933e-10	-1.24736
196074555	chr3:196074555:C:A	2.07917e-05	-0.673064	-1.37134	1.81883e-05	-0.714453	-1.37181
196074652	chr3:196074652:G:A	6.71282e-05	-0.872349	-3.67306e-10	5.71947e-05	-0.940584	-3.67306e-10
196075067	chr3:196075067:T:A	4.71083e-05	-1.03933e-10	-1.2265	4.19614e-05	-1.03933e-10	-1.25029
196075495	chr3:196075495:A:G	2.93285e-05	-0.409912	-1.29048	2.36791e-05	-0.508717	-1.31374
196075520	chr3:196075520:G:C	0.000123754	-1.03933e-10	-0.260655	0.000109156	-1.03933e-10	-0.294266
196075839	chr3:196075839:G:A	6.83875e-05	-1.03933e-10	-0.853764	6.36881e-05	-1.03933e-10	-0.833047
196076338	chr3:196076338:T:C	7.65186e-05	-1.03933e-10	-0.741419	6.98296e-05	-1.03933e-10	-0.740987
196077150	chr3:196077150:G:A	1.64462e-05	-1.12877	-1.15009	1.39446e-05	-1.17937	-1.17258
196077473	chr3:196077473:T:C	9.42596e-05	-0.5329	-3.67306e-10	7.86947e-05	-0.621469	-3.67306e-10
196077748	chr3:196077748:G:A	0.00100563	-1.03933e-10	1.83441	0.000950124	-1.03933e-10	1.86955
196077880	chr3:196077880:G:C	5.35677e-05	-1.03933e-10	-1.09801	4.95686e-05	-1.03933e-10	-1.08369
196077892	chr3:196077892:C:T	4.83406e-05	-1.03933e-10	-1.20068	4.46128e-05	-1.03933e-10	-1.18902
196077925	chr3:196077925:T:C	5.38491e-05	-1.03933e-10	-1.09277	4.99329e-05	-1.03933e-10	-1.07637
196078209	chr3:196078209:T:A	4.69389e-05	-1.03933e-10	-1.23011	4.29384e-05	-1.03933e-10	-1.22728
196078525	chr3:196078525:T:C	2.87642e-05	-0.364803	-1.35502	2.6146e-05	-0.352062	-1.37128
196078639	chr3:196078639:G:A	3.29344e-05	-0.234293	-1.35014	2.74306e-05	-0.338923	-1.33646
196078646	chr3:196078646:A:G	3.34386e-05	-0.456048	-1.11319	3.0149e-05	-0.446129	-1.13477
196078916	chr3:196078916:G:C	5.43468e-05	-1.03933e-10	-1.08357	5.03375e-05	-1.03933e-10	-1.06829
196079214	chr3:196079214:C:T	6.85726e-05	-1.03933e-10	-0.851059	6.26105e-05	-1.03933e-10	-0.850111
196079323	chr3:196079323:C:T	4.59464e-05	-1.03933e-10	-1.25148	4.15807e-05	-1.03933e-10	-1.25941
196079333	chr3:196079333:G:A	4.10087e-05	-1.03933e-10	-1.36517	3.72907e-05	-1.03933e-10	-1.3683
196079456	chr3:196079456:A:C	4.83517e-05	-1.03933e-10	-1.20045	4.42411e-05	-1.03933e-10	-1.19739
196079465	chr3:196079465:T:G	5.51237e-05	-1.03933e-10	-1.06937	5.05242e-05	-1.03933e-10	-1.06459
196079601	chr3:196079601:C:T	4.68931e-05	-0.0308788	-1.2002	3.87977e-05	-0.105481	-1.2232
196079692	chr3:196079692:T:C	8.15838e-05	-1.03933e-10	-0.677322	7.31996e-05	-1.03933e-10	-0.693855
196079770	chr3:196079770:C:T	2.68547e-05	-0.423859	-1.36465	2.33659e-05	-0.470162	-1.3656
196080736	chr3:196080736:T:C	3.37627e-05	-0.261815	-1.29778	2.71288e-05	-0.366694	-1.31975
196080754	chr3:196080754:T:C	3.11965e-05	-0.314208	-1.32444	2.52585e-05	-0.415847	-1.34203
196080817	chr3:196080817:T:C	2.49105e-05	-0.499114	-1.36455	2.17033e-05	-0.544076	-1.3655
196081058	chr3:196081058:G:C	0.000151547	-1.03933e-10	-0.0580583	0.000139482	-1.03933e-10	-0.049109
196081153	chr3:196081153:A:G	2.58865e-05	-0.46188	-1.36335	2.2545e-05	-0.507183	-1.36435
196081236	chr3:196081236:G:C	6.85726e-05	-1.03933e-10	-0.851059	6.26105e-05	-1.03933e-10	-0.850111
196081372	chr3:196081372:T:C	4.59114e-05	-1.03933e-10	-1.25224	4.17955e-05	-1.03933e-10	-1.25426
196081607	chr3:196081607:C:G	1.72686e-05	-1.52296	-0.707107	1.50426e-05	-1.53001	-0.746153
196081775	chr3:196081775:G:GCGAAGGGACGAGAGC	4.07838e-05	-1.03933e-10	-1.37067	3.72307e-05	-1.03933e-10	-1.36991
196081813	chr3:196081813:G:A	4.69671e-05	-1.03933e-10	-1.22951	4.3228e-05	-1.03933e-10	-1.22056
196082209	chr3:196082209:G:C	7.80225e-05	0.0809028	-0.802858	6.86312e-05	0.0103425	-0.76864
196082221	chr3:196082221:T:G	8.21697e-05	-1.03933e-10	-0.670167	7.50962e-05	-1.03933e-10	-0.668275
196082264	chr3:196082264:C:A	1.38839e-05	-1.29788	-1.15035	1.19136e-05	-1.33659	-1.17277
196082268	chr3:196082268:G:A	3.82827e-05	-0.242626	-1.19133	3.10038e-05	-0.33587	-1.21707
196082393	chr3:196082393:C:A	6.22858e-05	-1.03933e-10	-0.947219	5.59191e-05	-1.03933e-10	-0.963139
196082693	chr3:196082693:A:G	1.50972e-05	-1.21784	-1.1466	1.28633e-05	-1.26283	-1.16984
196082721	chr3:196082721:T:G	4.59304e-05	-1.03933e-10	-1.25183	4.20168e-05	-1.03933e-10	-1.24898
196082911	chr3:196082911:A:G	4.24932e-05	-1.03933e-10	-1.32961	3.84646e-05	-1.03933e-10	-1.33731
196083169	chr3:196083169:C:T	4.32629e-05	-0.0552297	-1.25643	3.50094e-05	-0.155129	-1.2763
196083316	chr3:196083316:T:C	1.56715e-05	-1.28293	-1.04418	1.3329e-05	-1.32405	-1.07305
196083440	chr3:196083440:C:T	6.23689e-05	-1.03933e-10	-0.945886	5.58886e-05	-1.03933e-10	-0.963684
196083960	chr3:196083960:G:A	0.000559315	-1.03933e-10	1.24776	0.000535031	-1.03933e-10	1.29528
196083993	chr3:196083993:C:G	1.49999e-05	-1.28344	-1.08747	1.27979e-05	-1.32456	-1.11321
196084361	chr3:196084361:C:T	5.69064e-05	-1.03933e-10	-1.03755	5.22015e-05	-1.03933e-10	-1.03193
196084596	chr3:196084596:T:C	4.08761e-05	-1.03933e-10	-1.36841	3.72292e-05	-1.03933e-10	-1.36995
196085292	chr3:196085292:T:C	4.25563e-05	-0.56248	-0.765645	3.67639e-05	-0.605799	-0.776728
196085349	chr3:196085349:C:T	2.46286e-05	-0.774503	-1.10054	2.1425e-05	-0.809414	-1.11307
196085407	chr3:196085407:G:A	5.98132e-05	-1.03933e-10	-0.987727	5.49698e-05	-1.03933e-10	-0.98026
196086158	chr3:196086158:G:A	3.32094e-05	-0.763634	-0.812484	2.87212e-05	-0.79919	-0.830218
196086438	chr3:196086438:C:T	7.41717e-05	-0.77257	-3.67306e-10	6.2814e-05	-0.846867	-3.67306e-10
196086812	chr3:196086812:G:A	4.06156e-05	-1.03933e-10	-1.3748	3.70606e-05	-1.03933e-10	-1.37449
196086828	chr3:196086828:C:T	4.25867e-05	-1.03933e-10	-1.32741	3.89739e-05	-1.03933e-10	-1.32415
196086829	chr3:196086829:G:A	5.5971e-05	-1.03933e-10	-1.05412	5.03125e-05	-1.03933e-10	-1.06879
196086886	chr3:196086886:C:T	2.35758e-05	-0.782156	-1.13658	2.05956e-05	-0.782138	-1.17983
196087052	chr3:196087052:T:G	1.93773e-05	-1.13455	-0.980298	1.68079e-05	-1.16616	-0.999033
196087115	chr3:196087115:G:A	0.000109392	-1.03933e-10	-0.384012	0.000100033	-1.03933e-10	-0.381548
196087393	chr3:196087393:C:T	9.95718e-06	-1.4286	-1.35206	9.13992e-06	-1.41423	-1.36016
196087509	chr3:196087509:C:G	4.06382e-05	-1.03933e-10	-1.37424	3.70844e-05	-1.03933e-10	-1.37385
196087545	chr3:196087545:G:C	0.000575992	-0.499997	1.77714	0.000488473	-0.477843	1.68208
196087635	chr3:196087635:G:A	1.28849e-05	-1.49251	-1.03039	1.12642e-05	-1.5083	-1.05711
196088073	chr3:196088073:G:A	5.48452e-05	-1.03933e-10	-1.07444	5.03146e-05	-1.03933e-10	-1.06875
196088088	chr3:196088088:T:C	0.000270756	-0.661618	1.18388	0.000231467	-0.640397	1.09779
196088241	chr3:196088241:C:G	6.3919e-05	-1.03933e-10	-0.921336	5.83327e-05	-1.03933e-10	-0.920882
196088245	chr3:196088245:G:C	0.000197976	-1.03933e-10	0.209191	0.000181624	-1.03933e-10	0.214896
196088387	chr3:196088387:T:C	5.14008e-05	-1.1393	-3.67306e-10	4.66092e-05	-1.14525	-3.67306e-10
196088521	chr3:196088521:A:G	5.5597e-05	-1.03933e-10	-1.06082	4.9986e-05	-1.03933e-10	-1.0753
196088723	chr3:196088723:C:T	4.02203e-05	-0.175362	-1.20922	3.25377e-05	-0.271966	-1.23268
196088949	chr3:196088949:T:A	4.90307e-05	-1.03933e-10	-1.18651	4.42681e-05	-1.03933e-10	-1.19678
196089058	chr3:196089058:T:G	0.000215585	-0.67532	0.969724	0.000184587	-0.654326	0.8854
196089324	chr3:196089324:C:T	9.70797e-05	-0.118678	-0.384743	7.39014e-05	-0.242292	-0.442021
196089486	chr3:196089486:G:A	2.00577e-05	-1.2756	-0.804738	1.7086e-05	-1.32246	-0.826332
196089912	chr3:196089912:C:T	3.00986e-05	-0.796855	-0.877621	2.66536e-05	-0.841479	-0.86264
196089957	chr3:196089957:T:A	4.06415e-05	-1.03933e-10	-1.37416	3.71651e-05	-1.03933e-10	-1.37168
196089981	chr3:196089981:A:T	5.14834e-05	-1.03933e-10	-1.13769	4.73169e-05	-1.03933e-10	-1.13018
196090062	chr3:196090062:C:T	0.00010829	-1.03933e-10	-0.394141	9.89462e-05	-1.03933e-10	-0.392469
196090109	chr3:196090109:C:T	4.0618e-05	-0.10737	-1.26737	3.31172e-05	-0.201629	-1.28536
196090218	chr3:196090218:A:C	4.06083e-05	-1.03933e-10	-1.37498	3.70336e-05	-1.03933e-10	-1.37522
196090304	chr3:196090304:G:A	2.5609e-05	-0.550464	-1.28555	2.03636e-05	-0.676546	-1.29675
196090319	chr3:196090319:A:C	6.32006e-05	-1.03933e-10	-0.932639	5.86913e-05	-1.03933e-10	-0.914753
196090607	chr3:196090607:G:A	4.07693e-05	-0.0207498	-1.35027	3.19387e-05	-0.173127	-1.3501
196091088	chr3:196091088:GT:G	0.000281548	-1.03933e-10	0.561352	0.000257425	-1.03933e-10	0.563684
196091394	chr3:196091394:A:G	4.14595e-05	-1.03933e-10	-1.35424	3.78537e-05	-1.03933e-10	-1.35332
196091826	chr3:196091826:G:A	0.000243353	-1.03933e-10	0.415562	0.000229293	-1.03933e-10	0.447954
196091898	chr3:196091898:A:T	3.55267e-05	-0.829417	-0.679252	3.15011e-05	-0.873828	-0.663193
196092239	chr3:196092239:G:A	5.33854e-05	-1.03933e-10	-1.10142	4.74762e-05	-1.03933e-10	-1.12682
196092597	chr3:196092597:T:C	5.97727e-05	-1.03933e-10	-0.988404	5.3672e-05	-1.03933e-10	-1.00415
196092634	chr3:196092634:G:A	3.00439e-05	-0.374806	-1.30149	2.66113e-05	-0.420964	-1.28474
196092706	chr3:196092706:G:A	4.31297e-05	-1.31474	-3.67306e-10	3.82001e-05	-1.34421	-3.67306e-10
196092985	chr3:196092985:C:T	4.8853e-05	-0.0553785	-1.13476	3.94035e-05	-0.151971	-1.16122
196093027	chr3:196093027:A:T	0.000232376	-1.03933e-10	0.369406	0.000218899	-1.03933e-10	0.401566
196093173	chr3:196093173:C:T	1.30964e-05	-1.13181	-1.3748	1.17631e-05	-1.14726	-1.37481
196093575	chr3:196093575:A:G	1.70838e-05	-1.3399	-0.900926	1.46106e-05	-1.3762	-0.929093
196093956	chr3:196093956:G:A	1.6126e-05	-1.39029	-0.908227	1.38604e-05	-1.4217	-0.936307
196094163	chr3:196094163:T:G	4.94888e-05	-1.03933e-10	-1.17721	4.44128e-05	-1.03933e-10	-1.19352
196094795	chr3:196094795:G:A	3.26366e-05	-0.360763	-1.23276	2.90157e-05	-0.408816	-1.21039
196095095	chr3:196095095:G:A	4.92026e-05	-0.122095	-1.06091	3.95843e-05	-0.21661	-1.092
196095748	chr3:196095748:A:C	4.0892e-05	-1.03933e-10	-1.36802	3.71643e-05	-1.03933e-10	-1.3717
196095873	chr3:196095873:G:C	5.79355e-05	-1.03933e-10	-1.01962	5.16985e-05	-1.03933e-10	-1.04162
196095903	chr3:196095903:C:A	5.01143e-05	-1.03933e-10	-1.16465	4.52775e-05	-1.03933e-10	-1.17424
196095942	chr3:196095942:A:G	1.62623e-05	-0.988442	-1.30166	1.43837e-05	-0.986129	-1.33482
196096018	chr3:196096018:C:T	4.23546e-05	-1.53269	0.199816	3.55563e-05	-1.53421	0.118288
196096137	chr3:196096137:G:T	0.000118205	0.733074	-1.0396	8.8753e-05	0.554464	-1.05565
196096801	chr3:196096801:T:A	4.7405e-05	-1.03933e-10	-1.22022	4.35913e-05	-1.03933e-10	-1.21219
196096917	chr3:196096917:C:T	0.000675759	-1.03933e-10	1.43688	0.000638947	-1.03933e-10	1.47278
196097340	chr3:196097340:T:C	0.000103581	-0.744877	0.30628	8.95484e-05	-0.735017	0.242751
196097354	chr3:196097354:T:A	0.000254452	-1.03933e-10	0.460158	0.000211706	-1.03933e-10	0.368155
196097428	chr3:196097428:ATAAATT:A	5.37759e-05	-1.03933e-10	-1.09413	4.93331e-05	-1.03933e-10	-1.08845
196097446	chr3:196097446:G:A	1.75647e-05	-0.955706	-1.25735	1.53818e-05	-0.953177	-1.30068
196097493	chr3:196097493:G:A	4.10443e-05	-1.03933e-10	-1.3643	3.73947e-05	-1.03933e-10	-1.36552
196097549	chr3:196097549:G:C	4.67481e-05	0.134041	-1.36822	3.99767e-05	0.0702285	-1.36898
196097683	chr3:196097683:C:T	3.42489e-05	-0.314694	-1.2306	3.0395e-05	-0.364682	-1.20808
196097733	chr3:196097733:G:A	4.26861e-05	-1.03933e-10	-1.32508	3.92556e-05	-1.03933e-10	-1.31695
196097784	chr3:196097784:G:A	0.00191098	-1.03933e-10	2.47642	0.00172188	-1.03933e-10	2.46413
196097793	chr3:196097793:A:G	0.000339023	-1.03933e-10	0.747116	0.000324044	-1.03933e-10	0.793834
196098206	chr3:196098206:C:T	5.26477e-05	-1.03933e-10	-1.11533	4.85957e-05	-1.03933e-10	-1.10351
196098223	chr3:196098223:G:GT	4.36038e-05	-1.03933e-10	-1.30381	4.01539e-05	-1.03933e-10	-1.29432
196098271	chr3:196098271:G:A	4.298e-05	-1.03933e-10	-1.31822	3.93159e-05	-1.03933e-10	-1.31542
196098368	chr3:196098368:T:C	0.000670106	-1.03933e-10	1.42848	0.000633568	-1.03933e-10	1.46432
196098545	chr3:196098545:C:T	0.000776712	-0.189812	1.76593	0.000650068	-0.165104	1.65514
196098757	chr3:196098757:C:T	1.78098e-05	-0.946118	-1.25308	1.55832e-05	-0.943581	-1.29727
196098769	chr3:196098769:G:C	4.69104e-05	-1.03933e-10	-1.23071	4.21395e-05	-1.03933e-10	-1.24606
196100334	chr3:196100334:C:T	1.1323e-05	-1.39215	-1.25997	1.00193e-05	-1.41266	-1.26987
196100680	chr3:196100680:G:C	7.36123e-05	-0.780141	-3.67306e-10	6.23963e-05	-0.853539	-3.67306e-10
196100839	chr3:196100839:C:T	0.00119865	-1.03933e-10	2.01	0.00113686	-1.03933e-10	2.04898
196100949	chr3:196100949:A:C	9.40494e-05	-0.535133	-3.67306e-10	7.87588e-05	-0.620655	-3.67306e-10
196101063	chr3:196101063:G:A	1.64366e-05	-1.41886	-0.860587	1.40864e-05	-1.44687	-0.894964
196101256	chr3:196101256:C:T	4.05789e-05	-1.03933e-10	-1.37571	3.70182e-05	-1.03933e-10	-1.37563
196101493	chr3:196101493:C:T	4.47404e-05	0.0835647	-1.36164	3.68037e-05	-0.023894	-1.35755
196101935	chr3:196101935:C:T	5.13966e-05	0.231137	-1.37052	4.37394e-05	0.162385	-1.37118
196102196	chr3:196102196:C:A	4.59585e-05	-0.423541	-0.827673	3.7204e-05	-0.505139	-0.86549
196102688	chr3:196102688:C:T	6.61822e-05	-0.886542	-3.67306e-10	5.86007e-05	-0.916299	-3.67306e-10
196102815	chr3:196102815:C:T	6.57315e-05	-1.03933e-10	-0.893374	5.89988e-05	-1.03933e-10	-0.909527
196102861	chr3:196102861:A:C	1.7759e-05	-0.921761	-1.2803	1.56401e-05	-0.918515	-1.31869
196103426	chr3:196103426:T:C	1.85243e-05	-0.812362	-1.34751	1.67385e-05	-0.814817	-1.35452
196103819	chr3:196103819:C:T	7.0095e-05	-1.10253	0.273431	5.53695e-05	-1.15097	0.17796
196103823	chr3:196103823:C:T	4.0912e-05	-1.03933e-10	-1.36753	3.73448e-05	-1.03933e-10	-1.36685
196103921	chr3:196103921:G:A	5.19712e-05	-1.03933e-10	-1.12826	4.76116e-05	-1.03933e-10	-1.12397
196104115	chr3:196104115:T:G	0.00198386	1.97855	0.535294	0.00146961	1.81683	0.488884
196104227	chr3:196104227:A:C	1.51858e-05	-1.21851	-1.14008	1.27434e-05	-1.26061	-1.18142
196104317	chr3:196104317:A:G	4.36875e-05	0.00826857	-1.31016	3.78361e-05	-0.0507941	-1.30299
196104366	chr3:196104366:T:C	6.36685e-05	-0.0878938	-0.837369	4.93681e-05	-0.220897	-0.866842
196104454	chr3:196104454:A:C	0.000198287	-1.03933e-10	0.210762	0.000173214	-1.03933e-10	0.167485
196104491	chr3:196104491:T:C	0.000440458	1.00886	-3.67306e-10	0.000433719	1.08535	-3.67306e-10
196104578	chr3:196104578:G:A	4.13377e-05	-1.03933e-10	-1.35718	3.79896e-05	-1.03933e-10	-1.34973
196104912	chr3:196104912:AAAACCCC:A	5.4803e-05	-0.186781	-0.888426	4.27801e-05	-0.314692	-0.916279
196104954	chr3:196104954:A:T	5.36956e-05	-1.03933e-10	-1.09562	4.91888e-05	-1.03933e-10	-1.09138
196105055	chr3:196105055:C:T	0.000337744	-1.03933e-10	0.743334	0.000322889	-1.03933e-10	0.790264
196105124	chr3:196105124:C:A	6.14477e-05	-1.03933e-10	-0.960767	5.60751e-05	-1.03933e-10	-0.960352
196105276	chr3:196105276:T:C	5.42898e-05	-0.243112	-0.841504	4.2388e-05	-0.369308	-0.870871
196105561	chr3:196105561:C:G	1.62441e-05	-0.990322	-1.3009	1.51307e-05	-0.979477	-1.29084
196105689	chr3:196105689:T:C	4.92217e-05	-0.272078	-0.91054	3.97524e-05	-0.358184	-0.94619
196106382	chr3:196106382:C:T	1.72544e-05	-1.36466	-0.866224	1.47271e-05	-1.39882	-0.898533
196106563	chr3:196106563:C:T	1.59335e-05	-1.39403	-0.916501	1.3666e-05	-1.42483	-0.947305
196106615	chr3:196106615:G:A	4.19167e-05	-1.03933e-10	-1.34327	3.81467e-05	-1.03933e-10	-1.34561
196106636	chr3:196106636:T:C	6.88291e-05	0.0530763	-0.900402	5.2964e-05	-0.0849502	-0.932482
196106887	chr3:196106887:G:A	0.000181239	-1.03933e-10	0.120866	0.000169752	-1.03933e-10	0.147293
196106973	chr3:196106973:C:T	4.62938e-05	-1.03933e-10	-1.24394	4.168e-05	-1.03933e-10	-1.25702
196107140	chr3:196107140:C:T	5.30711e-05	-1.03933e-10	-1.10732	4.75606e-05	-1.03933e-10	-1.12504
196107185	chr3:196107185:G:A	0.000195418	-1.03933e-10	0.196187	0.000183428	-1.03933e-10	0.22478
196107331	chr3:196107331:C:T	4.43152e-05	-0.383256	-0.904369	3.59395e-05	-0.465845	-0.939362
196107432	chr3:196107432:T:C	0.000305498	1.10097	-0.457984	0.000216035	0.943616	-0.555222
196107493	chr3:196107493:C:T	5.78376e-05	-0.569576	-0.451739	4.94628e-05	-0.644481	-0.441343
196107785	chr3:196107785:C:T	0.000124448	-1.03933e-10	-0.255068	0.000116938	-1.03933e-10	-0.225397
196107899	chr3:196107899:C:T	3.92518e-05	-0.479035	-0.92992	3.13207e-05	-0.576203	-0.966562
196108076	chr3:196108076:T:C	8.13581e-05	-0.19085	-0.489242	7.09196e-05	-0.243932	-0.481566
196108435	chr3:196108435:C:T	0.000217729	-1.03933e-10	0.304298	0.000202664	-1.03933e-10	0.324503
196108523	chr3:196108523:C:T	5.76076e-05	-0.285844	-0.739453	4.82657e-05	-0.368122	-0.742202
196108533	chr3:196108533:G:A	1.50676e-05	-1.48935	-0.877061	1.28371e-05	-1.50563	-0.929081
196108613	chr3:196108613:G:A	5.60707e-05	-1.03933e-10	-1.05234	5.12e-05	-1.03933e-10	-1.0513
196108616	chr3:196108616:C:T	7.55852e-05	-1.03933e-10	-0.753692	6.87467e-05	-1.03933e-10	-0.756616
196108705	chr3:196108705:G:T	4.07878e-05	-1.03933e-10	-1.37057	3.7313e-05	-1.03933e-10	-1.3677
196108707	chr3:196108707:A:G	4.53168e-05	-1.03933e-10	-1.26528	4.12258e-05	-1.03933e-10	-1.26798
196108878	chr3:196108878:T:C	1.52935e-05	-1.33868	-1.01284	1.30774e-05	-1.37552	-1.04064
196109255	chr3:196109255:A:G	1.55481e-05	-1.39364	-0.941368	1.33386e-05	-1.42454	-0.971838
196109413	chr3:196109413:G:A	0.00114828	-1.03933e-10	1.96707	0.00101854	-1.03933e-10	1.93908
196109472	chr3:196109472:A:T	9.26599e-05	-0.550017	-3.67306e-10	7.8044e-05	-0.629772	-3.67306e-10
196109574	chr3:196109574:C:T	1.81827e-05	-1.01008	-1.16841	1.70582e-05	-0.999125	-1.15129
196109704	chr3:196109704:T:C	1.18555e-05	-1.46827	-1.1379	1.03698e-05	-1.48731	-1.16083
196109802	chr3:196109802:G:A	4.4057e-05	-1.03933e-10	-1.29347	3.98186e-05	-1.03933e-10	-1.30271
196110009	chr3:196110009:T:C	5.36495e-05	-1.03933e-10	-1.09648	5.01347e-05	-1.03933e-10	-1.07233
196110041	chr3:196110041:T:C	4.00609e-05	-1.38855	-3.67306e-10	3.79956e-05	-1.34957	-3.67306e-10
196110095	chr3:196110095:T:G	4.55697e-05	-1.03933e-10	-1.25971	4.10402e-05	-1.03933e-10	-1.27249
196110221	chr3:196110221:G:A	4.63494e-05	-1.03933e-10	-1.24274	4.16628e-05	-1.03933e-10	-1.25744
196110274	chr3:196110274:C:T	4.05992e-05	-1.03933e-10	-1.3752	3.70255e-05	-1.03933e-10	-1.37544
196110489	chr3:196110489:C:A	5.08513e-05	-1.03933e-10	-1.15005	4.68231e-05	-1.03933e-10	-1.14067
196110552	chr3:196110552:A:G	9.29074e-05	-0.0826975	-0.464652	7.71867e-05	-0.171315	-0.469503
196110699	chr3:196110699:T:C	0.000557849	-1.03933e-10	1.24514	0.000522976	-1.03933e-10	1.27249
196111289	chr3:196111289:T:C	0.000135947	-1.03933e-10	-0.16669	0.000127442	-1.03933e-10	-0.139385
196111402	chr3:196111402:C:T	4.13679e-05	-1.03933e-10	-1.35645	3.75855e-05	-1.03933e-10	-1.36043
196111466	chr3:196111466:T:C	4.08456e-05	-1.03933e-10	-1.36915	3.71089e-05	-1.03933e-10	-1.37319
196111497	chr3:196111497:G:A	3.51543e-05	-0.27359	-1.24562	2.70176e-05	-0.418532	-1.27202
196111521	chr3:196111521:T:C	9.77359e-05	0.172945	-0.669629	7.43711e-05	0.0679332	-0.74591
196111534	chr3:196111534:G:C	4.57801e-05	-1.03933e-10	-1.2551	4.20491e-05	-1.03933e-10	-1.24821
196111555	chr3:196111555:C:T	1.83277e-05	-1.48593	-0.684607	1.52842e-05	-1.49207	-0.768157
196111568	chr3:196111568:C:T	1.16e-05	-1.38083	-1.24712	9.9252e-06	-1.41372	-1.27825
196111583	chr3:196111583:A:G	4.16571e-05	-1.03933e-10	-1.34948	3.79191e-05	-1.03933e-10	-1.35159
196111742	chr3:196111742:C:T	8.75529e-05	0.439125	-1.04584	7.16725e-05	0.29046	-1.0054
196111859	chr3:196111859:G:C	3.61349e-05	-1.49169	-3.67306e-10	3.25781e-05	-1.5034	-3.67306e-10
196111994	chr3:196111994:A:G	1.17612e-05	-1.24917	-1.36499	1.02167e-05	-1.3022	-1.36083
196112040	chr3:196112040:C:T	1.63179e-05	-0.927319	-1.35937	1.48461e-05	-0.916945	-1.37237
196112047	chr3:196112047:C:T	5.20697e-05	-1.12637	-3.67306e-10	4.84585e-05	-1.10634	-3.67306e-10
196112069	chr3:196112069:G:A	4.4695e-05	-1.03933e-10	-1.27909	4.08772e-05	-1.03933e-10	-1.27647
196112071	chr3:196112071:G:A	4.53864e-05	-1.03933e-10	-1.26374	4.15179e-05	-1.03933e-10	-1.26092
196112086	chr3:196112086:A:G	5.57224e-05	-1.03933e-10	-1.05857	5.03277e-05	-1.03933e-10	-1.06849
196112294	chr3:196112294:G:C	1.19517e-05	-1.313	-1.28507	1.02503e-05	-1.36287	-1.29686
196112526	chr3:196112526:G:A	3.54738e-05	-1.51016	-3.67306e-10	3.25773e-05	-1.50343	-3.67306e-10
196112842	chr3:196112842:G:A	0.00010379	-1.03933e-10	-0.436579	9.13383e-05	-1.03933e-10	-0.472474
196112976	chr3:196112976:G:A	2.387e-05	-0.572134	-1.3342	2.22233e-05	-0.570741	-1.31516
196113390	chr3:196113390:G:A	2.37929e-05	-0.577171	-1.33239	2.217e-05	-0.575054	-1.31325
196113447	chr3:196113447:C:T	9.91478e-06	-1.46887	-1.31606	8.99958e-06	-1.47936	-1.31051
196113830	chr3:196113830:G:T	4.86914e-05	-1.03933e-10	-1.19345	4.38145e-05	-1.03933e-10	-1.20708
196114123	chr3:196114123:G:A	1.19174e-05	-1.25918	-1.34177	1.02809e-05	-1.30778	-1.34897
196114126	chr3:196114126:A:G	2.85246e-05	-1.43681	-0.291377	2.47381e-05	-1.45636	-0.322342
196114165	chr3:196114165:G:C	6.04631e-05	-1.03933e-10	-0.97692	5.52069e-05	-1.03933e-10	-0.975956
196114403	chr3:196114403:C:T	5.97403e-05	-0.988945	-3.67306e-10	5.10845e-05	-1.05356	-3.67306e-10
196115009	chr3:196115009:C:G	8.85466e-06	-1.53237	-1.36564	8.10252e-06	-1.53337	-1.3615
196115223	chr3:196115223:G:A	5.33729e-05	-1.03933e-10	-1.10165	5.02468e-05	-1.03933e-10	-1.0701
196115264	chr3:196115264:A:G	9.8124e-05	-1.03933e-10	-0.492721	8.76023e-05	-1.03933e-10	-0.514238
196115435	chr3:196115435:A:G	6.44986e-05	-1.03933e-10	-0.912309	5.89231e-05	-1.03933e-10	-0.910812
196115633	chr3:196115633:C:T	0.000124441	-0.255122	-3.67306e-10	0.000102247	-0.35965	-3.67306e-10
196115897	chr3:196115897:T:C	4.39238e-05	-1.03933e-10	-1.2965	4.02821e-05	-1.03933e-10	-1.29114
196115961	chr3:196115961:C:T	4.36441e-05	-1.03933e-10	-1.30289	3.92806e-05	-1.03933e-10	-1.31632
196115980	chr3:196115980:T:C	6.50009e-05	-1.03933e-10	-0.904551	5.79892e-05	-1.03933e-10	-0.926788
196116089	chr3:196116089:T:G	0.000781356	-1.03933e-10	1.58208	0.00075419	-1.03933e-10	1.6386
196116126	chr3:196116126:C:T	0.000521361	0.329132	0.848358	0.000457809	0.364868	0.77454
196116176	chr3:196116176:G:A	3.54612e-05	-0.27438	-1.23613	3.34673e-05	-0.259657	-1.21682
196116333	chr3:196116333:C:T	4.06379e-05	-1.03933e-10	-1.37425	3.70741e-05	-1.03933e-10	-1.37413
196116385	chr3:196116385:T:C	9.35338e-05	-1.03933e-10	-0.54063	8.29383e-05	-1.03933e-10	-0.568948
196116438	chr3:196116438:C:T	4.22205e-05	-1.03933e-10	-1.33605	3.83238e-05	-1.03933e-10	-1.34097
196116645	chr3:196116645:C:G	0.000165672	-1.03933e-10	0.0310562	0.000144797	-1.03933e-10	-0.0117115
196116730	chr3:196116730:T:C	9.42902e-05	-1.03933e-10	-0.532576	8.42402e-05	-1.03933e-10	-0.553373
196117108	chr3:196117108:T:C	1.51709e-05	-1.11108	-1.2485	1.36021e-05	-1.15509	-1.22173
196117241	chr3:196117241:A:G	4.2002e-05	-1.03933e-10	-1.34124	3.83612e-05	-1.03933e-10	-1.34
196117366	chr3:196117366:C:T	0.000119567	-0.295074	-3.67306e-10	9.8476e-05	-0.397232	-3.67306e-10
196117490	chr3:196117490:A:G	4.6206e-05	-1.03933e-10	-1.24584	4.24958e-05	-1.03933e-10	-1.23764
196117659	chr3:196117659:T:G	0.000996447	-0.0726112	1.89785	0.000832911	-0.18371	1.92159
196117902	chr3:196117902:T:A	6.98253e-05	-1.03933e-10	-0.832956	6.25689e-05	-1.03933e-10	-0.850776
196118067	chr3:196118067:A:G	0.000137615	-0.154489	-3.67306e-10	0.00011265	-0.262756	-3.67306e-10
196118133	chr3:196118133:C:T	4.05892e-05	-1.03933e-10	-1.37545	3.70132e-05	-1.03933e-10	-1.37577
196118191	chr3:196118191:T:C	0.000286971	-1.03933e-10	0.580428	0.000266068	-1.03933e-10	0.596705
196118259	chr3:196118259:G:GTTT	0.000296966	-1.03933e-10	0.614664	0.000275444	-1.03933e-10	0.631341
196118378	chr3:196118378:G:A	0.000537344	-1.03933e-10	1.20769	0.000519008	-1.03933e-10	1.26488
196118800	chr3:196118800:T:C	0.000260889	-1.03933e-10	0.485143	0.000252049	-1.03933e-10	0.542577
196118854	chr3:196118854:T:C	0.000858169	-1.03933e-10	1.67585	0.00074452	-1.03933e-10	1.62569
196118864	chr3:196118864:G:A	0.000282332	-1.03933e-10	0.564131	0.000262329	-1.03933e-10	0.582555
196118969	chr3:196118969:G:T	4.15493e-05	-1.35207	-3.67306e-10	3.7018e-05	-1.37564	-3.67306e-10
196119090	chr3:196119090:C:T	1.62596e-05	-1.02994	-1.26032	1.51e-05	-1.00711	-1.26524
196119269	chr3:196119269:C:T	5.6658e-05	-1.03933e-10	-1.04192	5.35541e-05	-1.03933e-10	-1.00635
196119337	chr3:196119337:G:A	5.14912e-05	-1.03933e-10	-1.13754	4.6206e-05	-1.03933e-10	-1.15394
196119404	chr3:196119404:G:A	9.79329e-06	-1.42306	-1.3742	8.94812e-06	-1.42204	-1.37356
196119622	chr3:196119622:A:G	0.000146992	-1.03933e-10	-0.0885764	0.000130082	-1.03933e-10	-0.11888
196119864	chr3:196119864:G:A	3.02139e-05	-0.302192	-1.36846	2.64406e-05	-0.342538	-1.3696
196120027	chr3:196120027:C:T	5.49788e-05	-1.03933e-10	-1.07201	4.92663e-05	-1.03933e-10	-1.0898
196120128	chr3:196120128:T:G	3.88732e-05	-1.44115	0.0225002	3.43136e-05	-1.46182	0.0103137
196120129	chr3:196120129:TTG:T	0.000100331	-1.03933e-10	-0.470474	9.2799e-05	-1.03933e-10	-0.456608
196120311	chr3:196120311:G:A	0.000160551	-1.03933e-10	-0.000340839	0.000141612	-1.03933e-10	-0.0339509
196120351	chr3:196120351:T:C	0.000109347	-1.03933e-10	-0.384429	0.000100038	-1.03933e-10	-0.381496
196120505	chr3:196120505:C:T	6.16755e-05	-1.03933e-10	-0.957065	5.848e-05	-1.03933e-10	-0.91836
196121099	chr3:196121099:C:G	4.97922e-05	-1.03933e-10	-1.17109	4.47878e-05	-1.03933e-10	-1.18511
196121250	chr3:196121250:G:A	6.08627e-05	-1.03933e-10	-0.970332	5.4569e-05	-1.03933e-10	-0.987578
196121333	chr3:196121333:A:C	4.60456e-05	-1.03933e-10	-1.24932	4.20005e-05	-1.03933e-10	-1.24936
196121352	chr3:196121352:A:T	0.000119091	-1.03933e-10	-0.299064	0.00010647	-1.03933e-10	-0.31918
196121393	chr3:196121393:A:G	1.24802e-05	-1.20705	-1.34776	1.1304e-05	-1.20272	-1.35916
196121455	chr3:196121455:A:G	0.000155342	0.438268	-0.471593	0.000125103	0.345551	-0.503458
196121471	chr3:196121471:C:T	0.000197207	-1.03933e-10	0.205303	0.000182668	-1.03933e-10	0.220628
196121493	chr3:196121493:G:A	4.08029e-05	-1.03933e-10	-1.3702	3.72158e-05	-1.03933e-10	-1.37031
196121660	chr3:196121660:C:T	4.07542e-05	-1.03933e-10	-1.37139	3.71841e-05	-1.03933e-10	-1.37116
196121882	chr3:196121882:A:T	0.000130265	-1.03933e-10	-0.209385	0.000122849	-1.03933e-10	-0.176088
196121982	chr3:196121982:T:A	1.11018e-05	-1.39862	-1.27323	9.54398e-06	-1.40826	-1.32288
196122040	chr3:196122040:G:A	0.000447301	1.02428	-3.67306e-10	0.000386985	0.971342	-3.67306e-10
196122444	chr3:196122444:T:C	3.84136e-05	-0.459585	-0.970956	3.78232e-05	-0.431295	-0.922827
196122710	chr3:196122710:G:A	0.000168839	0.119214	-0.0692227	0.000141322	0.00533966	-0.0413426
196123031	chr3:196123031:C:T	9.36014e-06	-1.46703	-1.37547	8.79328e-06	-1.43999	-1.37306
196123247	chr3:196123247:T:C	5.50025e-05	-1.03933e-10	-1.07157	5.06198e-05	-1.03933e-10	-1.0627
196123309	chr3:196123309:C:T	1.50591e-05	-1.45456	-0.912406	1.40911e-05	-1.4647	-0.8768
196123383	chr3:196123383:G:A	1.1154e-05	-1.4212	-1.24596	1.04252e-05	-1.37206	-1.27076
196123414	chr3:196123414:T:C	0.000374586	-1.03933e-10	0.846869	0.00031743	-1.03933e-10	0.773212
196123942	chr3:196123942:G:A	1.00892e-05	-1.4823	-1.28519	9.3605e-06	-1.48624	-1.26431
196123944	chr3:196123944:T:C	2.61894e-05	-1.35153	-0.46207	2.60392e-05	-1.32774	-0.399705
196124240	chr3:196124240:G:A	5.19781e-05	-1.03933e-10	-1.12813	4.67302e-05	-1.03933e-10	-1.14265
196124496	chr3:196124496:G:A	5.2691e-05	-1.03933e-10	-1.11451	4.73515e-05	-1.03933e-10	-1.12945
196124695	chr3:196124695:C:A	5.92838e-05	-1.03933e-10	-0.996617	5.3249e-05	-1.03933e-10	-1.01207
196125556	chr3:196125556:A:T	1.82972e-05	-1.45656	-0.715642	1.70165e-05	-1.4219	-0.73096
196126013	chr3:196126013:A:G	4.27468e-05	-1.03933e-10	-1.32366	3.92866e-05	-1.03933e-10	-1.31616
196126549	chr3:196126549:G:A	1.43294e-05	-1.32843	-1.0882	1.34233e-05	-1.30388	-1.08618
196126584	chr3:196126584:ACCGCACCCAG:A	2.39166e-05	-0.861518	-1.04286	2.05905e-05	-0.889312	-1.0729
196126611	chr3:196126611:A:G	3.53923e-05	-1.51246	-3.67306e-10	3.20516e-05	-1.5197	-3.67306e-10
196127297	chr3:196127297:A:G	4.13001e-05	-1.03933e-10	-1.35809	3.80458e-05	-1.03933e-10	-1.34825
196127345	chr3:196127345:G:A	7.28181e-05	-1.03933e-10	-0.790988	6.66744e-05	-1.03933e-10	-0.787224
196127408	chr3:196127408:C:T	2.2681e-05	-1.08889	-0.868535	1.96244e-05	-1.12895	-0.881322
196127569	chr3:196127569:G:C	2.41851e-05	-1.23239	-0.660829	2.25608e-05	-1.18881	-0.682023
196127594	chr3:196127594:T:C	6.92569e-05	-0.841131	-3.67306e-10	6.94684e-05	-0.746172	-3.67306e-10
196127916	chr3:196127916:C:T	8.60217e-05	-1.19141	0.567057	7.80925e-05	-1.22053	0.59138
196127919	chr3:196127919:T:C	8.85298e-05	-1.03933e-10	-0.595613	8.3287e-05	-1.03933e-10	-0.564752
196128295	chr3:196128295:T:C	4.07931e-05	-1.03933e-10	-1.37044	3.70933e-05	-1.03933e-10	-1.37361
196128758	chr3:196128758:C:A	4.29771e-05	-1.03933e-10	-1.31829	3.89274e-05	-1.03933e-10	-1.32535
196129132	chr3:196129132:A:G	4.21121e-05	-1.03933e-10	-1.33862	3.87562e-05	-1.03933e-10	-1.32976
196129139	chr3:196129139:T:A	4.37312e-05	-1.03933e-10	-1.30089	4.04086e-05	-1.03933e-10	-1.288
196129286	chr3:196129286:T:C	4.93883e-05	-1.03933e-10	-1.17924	4.45622e-05	-1.03933e-10	-1.19016
196129302	chr3:196129302:C:T	4.12055e-05	-1.03933e-10	-1.36038	3.73745e-05	-1.03933e-10	-1.36606
196129303	chr3:196129303:A:G	1.57275e-05	-1.49035	-0.83319	1.53136e-05	-1.48118	-0.777122
196129388	chr3:196129388:T:C	1.08119e-05	-1.43717	-1.26114	9.74683e-06	-1.44618	-1.26392
196129556	chr3:196129556:A:G	5.22076e-05	-1.03933e-10	-1.12373	4.7682e-05	-1.03933e-10	-1.12249
196129687	chr3:196129687:G:T	0.000125518	-1.51824	1.27174	0.000116338	-1.52891	1.29837
196129875	chr3:196129875:A:G	1.03674e-05	-1.51968	-1.22061	9.08335e-06	-1.51275	-1.26785
196129886	chr3:196129886:G:C	1.06361e-05	-1.49066	-1.22404	9.36729e-06	-1.47922	-1.2706
196130393	chr3:196130393:A:G	6.64811e-05	-0.882035	-3.67306e-10	6.02077e-05	-0.889244	-3.67306e-10
196130887	chr3:196130887:A:G	1.34573e-05	-1.33185	-1.14759	1.22869e-05	-1.30852	-1.16999
196131624	chr3:196131624:C:G	1.26227e-05	-1.35306	-1.19039	1.15687e-05	-1.33008	-1.20866
196132016	chr3:196132016:G:A	2.54888e-05	-1.09301	-0.747708	2.40971e-05	-1.06549	-0.739463
196132238	chr3:196132238:C:T	6.76172e-05	-1.03933e-10	-0.86509	6.04009e-05	-1.03933e-10	-0.88604
196132267	chr3:196132267:C:T	2.51352e-05	-0.887884	-0.966801	2.27943e-05	-0.927001	-0.933534
196132318	chr3:196132318:C:T	7.08094e-05	-0.818962	-3.67306e-10	6.32585e-05	-0.839816	-3.67306e-10
196132322	chr3:196132322:G:A	1.21572e-05	-1.31109	-1.26994	1.10878e-05	-1.31035	-1.27084
196133370	chr3:196133370:C:T	1.42929e-05	-1.3322	-1.08699	1.29669e-05	-1.30846	-1.11618
196133915	chr3:196133915:G:A	8.90056e-06	-1.51841	-1.37443	8.08035e-06	-1.52184	-1.37577
196134416	chr3:196134416:A:G	4.13553e-05	-1.03933e-10	-1.35675	3.78256e-05	-1.03933e-10	-1.35406
196134452	chr3:196134452:G:A	1.74251e-05	-0.879203	-1.34184	1.65367e-05	-0.847489	-1.33397
196134546	chr3:196134546:C:T	0.000473222	-1.03933e-10	1.08061	0.000417862	-1.03933e-10	1.04811
196135305	chr3:196135305:C:G	1.83738e-05	-0.880146	-1.28788	1.61254e-05	-0.90959	-1.29706
196135579	chr3:196135579:C:T	6.89379e-05	-1.03933e-10	-0.845747	6.25094e-05	-1.03933e-10	-0.851728
196136616	chr3:196136616:A:AT	4.08232e-05	-1.03933e-10	-1.3697	3.71953e-05	-1.03933e-10	-1.37086
196136726	chr3:196136726:C:T	7.37416e-05	-1.36353	0.585144	6.60169e-05	-1.39481	0.59768
196137515	chr3:196137515:T:C	2.73631e-05	-0.534971	-1.23479	2.35668e-05	-0.568928	-1.25828
196137525	chr3:196137525:T:C	4.02226e-05	-0.100218	-1.28431	3.44431e-05	-0.138768	-1.30897
196137539	chr3:196137539:G:C	1.18515e-05	-1.24123	-1.36527	1.09175e-05	-1.22938	-1.36731
196138516	chr3:196138516:G:A	7.25751e-05	0.556004	-1.35034	6.61577e-05	0.563469	-1.35847
196139418	chr3:196139418:G:A	0.000121421	-0.746598	0.466912	9.99486e-05	-0.763716	0.381328
196139508	chr3:196139508:T:C	4.12265e-05	-1.03933e-10	-1.35987	3.7491e-05	-1.03933e-10	-1.36294
196140007	chr3:196140007:A:T	0.000154203	-1.03933e-10	-0.0406815	0.000141199	-1.03933e-10	-0.0368715
196140417	chr3:196140417:C:T	4.59593e-05	-1.03933e-10	-1.2512	4.10016e-05	-1.03933e-10	-1.27343
196140467	chr3:196140467:C:T	0.00073556	-1.03933e-10	1.52168	0.000614982	-1.03933e-10	1.43455
196140979	chr3:196140979:C:T	4.77823e-05	-0.16775	-1.04455	4.50217e-05	-0.153744	-1.02616
196141382	chr3:196141382:C:T	4.33831e-05	-1.03933e-10	-1.30888	3.97766e-05	-1.03933e-10	-1.30377
196141531	chr3:196141531:A:C	5.63641e-05	-1.03933e-10	-1.04712	5.20651e-05	-1.03933e-10	-1.03455
196141635	chr3:196141635:G:A	9.44637e-06	-1.46639	-1.36693	8.73915e-06	-1.44954	-1.36969
196141875	chr3:196141875:T:C	9.92684e-05	-1.03933e-10	-0.481126	9.30844e-05	-1.03933e-10	-0.453538
196142343	chr3:196142343:C:T	4.20967e-05	-1.03933e-10	-1.33898	3.85932e-05	-1.03933e-10	-1.33397
196142389	chr3:196142389:A:G	4.09925e-05	-1.03933e-10	-1.36556	3.73584e-05	-1.03933e-10	-1.36649
196142682	chr3:196142682:T:C	3.69515e-05	-1.46935	-3.67306e-10	3.33696e-05	-1.4794	-3.67306e-10
196142985	chr3:196142985:C:T	0.000153875	-0.0428131	-3.67306e-10	0.000144112	-0.0164561	-3.67306e-10
196143222	chr3:196143222:G:A	1.24815e-05	-1.22427	-1.33043	1.14097e-05	-1.19941	-1.35317
196143290	chr3:196143290:C:T	7.53303e-05	0.594887	-1.35196	7.3071e-05	0.636471	-1.33208
196143767	chr3:196143767:C:CT	6.64386e-05	-1.03933e-10	-0.882674	5.79165e-05	-1.03933e-10	-0.928042
196144047	chr3:196144047:C:T	4.2172e-05	-1.03933e-10	-1.3372	3.8023e-05	-1.03933e-10	-1.34885
196144065	chr3:196144065:T:C	1.58846e-05	-1.05604	-1.25756	1.52622e-05	-1.01443	-1.24723
196144171	chr3:196144171:G:GC	0.000167674	-1.03933e-10	0.0430706	0.000142136	-1.03933e-10	-0.0302616
196144216	chr3:196144216:T:C	2.75028e-05	-1.01108	-0.753588	2.56091e-05	-0.969688	-0.77441
196144293	chr3:196144293:C:T	5.09659e-05	-1.03933e-10	-1.1478	4.54041e-05	-1.03933e-10	-1.17144
196144312	chr3:196144312:C:T	1.33204e-05	-1.45272	-1.03694	1.16401e-05	-1.46434	-1.06824
196145057	chr3:196145057:T:C	1.63389e-05	-0.966514	-1.31889	1.53984e-05	-0.928444	-1.32434
196145666	chr3:196145666:A:G	2.7743e-05	-1.3937	-0.362274	2.43685e-05	-1.37293	-0.420828
196145850	chr3:196145850:A:G	1.10526e-05	-1.48086	-1.19543	1.0378e-05	-1.47709	-1.17027
196145859	chr3:196145859:A:G	1.20377e-05	-1.52118	-1.06973	1.16274e-05	-1.50725	-1.02644
196145893	chr3:196145893:G:A	1.4633e-05	-1.17142	-1.22426	1.26655e-05	-1.18905	-1.25911
196146355	chr3:196146355:A:G	4.83098e-05	-1.03933e-10	-1.20132	4.41635e-05	-1.03933e-10	-1.19915
196146539	chr3:196146539:G:A	4.14062e-05	-1.03933e-10	-1.35552	3.76742e-05	-1.03933e-10	-1.35807
196146595	chr3:196146595:A:T	5.85628e-05	-1.03933e-10	-1.00885	5.19129e-05	-1.03933e-10	-1.03748
196146738	chr3:196146738:C:T	4.93681e-05	-1.03933e-10	-1.17965	4.42773e-05	-1.03933e-10	-1.19657
196146948	chr3:196146948:G:A	7.93233e-05	-1.03933e-10	-0.705421	7.43473e-05	-1.03933e-10	-0.678298
196147430	chr3:196147430:T:C	4.05354e-05	-0.331303	-1.04547	3.50198e-05	-0.354619	-1.07651
196147625	chr3:196147625:T:C	6.46569e-05	-1.03933e-10	-0.909859	6.03746e-05	-1.03933e-10	-0.886476
196147648	chr3:196147648:TCAGGA:T	0.000102125	-1.03933e-10	-0.452757	9.64724e-05	-1.03933e-10	-0.417787
196147696	chr3:196147696:C:T	4.09068e-05	-1.03933e-10	-1.36766	3.73824e-05	-1.03933e-10	-1.36584
196148349	chr3:196148349:C:T	4.06171e-05	-1.03933e-10	-1.37476	3.70764e-05	-1.03933e-10	-1.37406
196148489	chr3:196148489:C:T	0.000161304	-1.03933e-10	0.00434028	0.00014028	-1.03933e-10	-0.0434054
196148546	chr3:196148546:C:T	0.000107093	-0.405256	-3.67306e-10	9.87697e-05	-0.394254	-3.67306e-10
196148609	chr3:196148609:G:A	3.75599e-05	-1.45301	-3.67306e-10	3.49923e-05	-1.43192	-3.67306e-10
196148796	chr3:196148796:C:G	6.20399e-05	-0.171614	-0.77956	4.83857e-05	-0.230122	-0.877717
196148921	chr3:196148921:G:T	0.000376916	1.63056	-0.777485	0.000329076	1.62066	-0.811411
196149048	chr3:196149048:C:G	3.54805e-05	-0.362272	-1.1477	3.09604e-05	-0.383215	-1.17112
196149122	chr3:196149122:A:G	6.17693e-05	-0.146991	-0.808556	4.82405e-05	-0.206197	-0.904649
196149173	chr3:196149173:T:C	7.59099e-05	-1.03933e-10	-0.749405	7.1594e-05	-1.03933e-10	-0.716033
196149262	chr3:196149262:G:A	4.07484e-05	-1.03933e-10	-1.37154	3.72882e-05	-1.03933e-10	-1.36837
196149278	chr3:196149278:A:G	3.42676e-05	-0.697883	-0.846871	2.86351e-05	-0.724143	-0.908269
196149418	chr3:196149418:G:A	0.000434304	1.66993	-0.67514	0.000378463	1.66015	-0.711079
196149536	chr3:196149536:A:G	0.000113521	-1.03933e-10	-0.346966	0.000105268	-1.03933e-10	-0.330533
196150320	chr3:196150320:C:T	0.00029374	0.603743	-3.67306e-10	0.000279761	0.646892	-3.67306e-10
196150373	chr3:196150373:G:A	6.70115e-05	-0.151969	-0.722119	5.19867e-05	-0.210803	-0.825255
196150374	chr3:196150374:C:T	6.19148e-05	-1.03933e-10	-0.953194	5.79518e-05	-1.03933e-10	-0.927433
196150680	chr3:196150680:G:A	8.78979e-05	0.772411	-1.37519	7.82731e-05	0.748929	-1.37577
196150687	chr3:196150687:T:C	9.07078e-05	0.804431	-1.37574	8.08199e-05	0.780607	-1.37543
196150732	chr3:196150732:T:C	6.85094e-05	-0.129467	-0.722514	5.2886e-05	-0.19	-0.828906
196150828	chr3:196150828:G:A	3.97874e-05	-1.3954	-3.67306e-10	3.6449e-05	-1.39113	-3.67306e-10
196151053	chr3:196151053:G:A	2.00689e-05	-0.944327	-1.13545	1.81241e-05	-0.923661	-1.16614
196151080	chr3:196151080:GA:G	0.000336272	1.49919	-0.760224	0.000293664	1.48939	-0.793998
196151164	chr3:196151164:G:A	7.68463e-05	0.626766	-1.36391	6.70741e-05	0.577163	-1.35841
196151165	chr3:196151165:G:A	9.75465e-05	0.876687	-1.37531	8.68206e-05	0.852563	-1.37576
196151236	chr3:196151236:C:T	1.91362e-05	-0.991042	-1.13633	1.72651e-05	-0.971922	-1.16644
196151245	chr3:196151245:G:A	1.79952e-05	-1.05062	-1.13823	1.62235e-05	-1.03238	-1.1682
196151253	chr3:196151253:G:A	2.0005e-05	-0.96887	-1.1141	1.80275e-05	-0.949498	-1.14565
196151611	chr3:196151611:C:T	0.000129602	1.03824	-1.25273	0.000116961	1.00312	-1.22832
196151612	chr3:196151612:G:A	1.91458e-05	-0.946643	-1.18022	1.73424e-05	-0.926428	-1.20746
196151794	chr3:196151794:T:C	2.71413e-05	-0.570702	-1.20719	2.32656e-05	-0.597796	-1.24227
196152051	chr3:196152051:T:TCAAGTGATCCTCCTCC	5.89197e-05	-1.03933e-10	-1.00278	5.37016e-05	-1.03933e-10	-1.0036
196152325	chr3:196152325:C:G	2.58373e-05	-0.452083	-1.37505	2.27758e-05	-0.486396	-1.37495
196152847	chr3:196152847:T:TC	0.000315884	-1.03933e-10	0.676422	0.000300683	-1.03933e-10	0.719013
196152980	chr3:196152980:G:A	0.000141779	-1.03933e-10	-0.124685	0.000123848	-1.03933e-10	-0.167989
196153090	chr3:196153090:A:G	1.93678e-05	-1.11743	-0.997914	1.7259e-05	-1.11005	-1.02866
196153113	chr3:196153113:A:G	2.74508e-05	-0.399111	-1.36745	2.39905e-05	-0.43491	-1.37448
196153270	chr3:196153270:A:G	1.66706e-05	-1.04807	-1.21723	1.5133e-05	-1.02921	-1.24095
196153359	chr3:196153359:C:A	2.4774e-05	-0.509448	-1.35971	2.18292e-05	-0.535639	-1.36816
196153364	chr3:196153364:T:C	1.8508e-05	-0.98067	-1.18008	1.67534e-05	-0.961137	-1.20731
196153371	chr3:196153371:C:T	0.000118995	-1.03933e-10	-0.299868	0.000108771	-1.03933e-10	-0.297799
196153457	chr3:196153457:C:T	5.81083e-05	-1.03933e-10	-1.01664	5.17471e-05	-1.03933e-10	-1.04068
196153495	chr3:196153495:C:T	2.50829e-05	-0.48562	-1.37115	2.23712e-05	-0.518506	-1.36076
196153718	chr3:196153718:GGT:G	8.80734e-05	0.773918	-1.3747	7.84134e-05	0.750643	-1.37569
196153759	chr3:196153759:T:A	2.76504e-05	-0.384262	-1.37505	2.44905e-05	-0.419752	-1.36901
196153796	chr3:196153796:G:A	0.000337839	-1.03933e-10	0.743617	0.00032182	-1.03933e-10	0.786949
196153917	chr3:196153917:G:A	5.26153e-05	-1.03933e-10	-1.11595	4.88102e-05	-1.03933e-10	-1.09911
196154274	chr3:196154274:C:T	4.35418e-05	-1.03933e-10	-1.30523	4.0083e-05	-1.03933e-10	-1.29609
196154670	chr3:196154670:C:T	5.74501e-05	-1.03933e-10	-1.02804	5.12469e-05	-1.03933e-10	-1.05039
196154708	chr3:196154708:A:G	1.67336e-05	-1.03764	-1.2239	1.51788e-05	-1.01959	-1.24756
196155424	chr3:196155424:G:A	1.5857e-05	-1.35767	-0.957671	1.40847e-05	-1.34607	-0.995891
196155492	chr3:196155492:C:T	1.40257e-05	-1.09666	-1.34141	1.26637e-05	-1.10815	-1.34015
196155494	chr3:196155494:G:T	1.08882e-05	-1.32748	-1.3638	9.88709e-06	-1.34166	-1.35416
196155509	chr3:196155509:G:A	9.93378e-06	-1.41741	-1.3656	8.93077e-06	-1.42671	-1.37083
196155792	chr3:196155792:A:G	6.69233e-05	-1.03933e-10	-0.875406	6.26487e-05	-1.03933e-10	-0.849501
196155895	chr3:196155895:G:A	4.05816e-05	-1.03933e-10	-1.37564	3.7016e-05	-1.03933e-10	-1.37569
196156022	chr3:196156022:G:A	6.59547e-05	-1.03933e-10	-0.889985	6.17171e-05	-1.03933e-10	-0.864484
196156054	chr3:196156054:T:C	0.000743255	1.46468	0.067402	0.000636534	1.45777	0.0112262
196156088	chr3:196156088:T:C	1.48144e-05	-1.02481	-1.35855	1.33619e-05	-1.03696	-1.35767
196156152	chr3:196156152:A:G	4.73404e-05	-1.03933e-10	-1.22159	4.2011e-05	-1.03933e-10	-1.24911
196156213	chr3:196156213:A:C	6.4969e-05	-1.03933e-10	-0.905043	5.92007e-05	-1.03933e-10	-0.906112
196156302	chr3:196156302:T:C	3.61873e-05	-1.49025	-3.67306e-10	3.26761e-05	-1.5004	-3.67306e-10
196156702	chr3:196156702:G:A	2.64908e-05	-0.740015	-1.06214	2.30779e-05	-0.768911	-1.07926
196156944	chr3:196156944:T:C	4.3172e-05	-1.03933e-10	-1.31376	3.90798e-05	-1.03933e-10	-1.32144
196157087	chr3:196157087:A:C	1.75139e-05	-1.12932	-1.08664	1.46993e-05	-1.15859	-1.14065
196157239	chr3:196157239:A:G	1.58777e-05	-1.04977	-1.26426	1.44475e-05	-1.0321	-1.28442
196157313	chr3:196157313:C:T	2.75233e-05	-0.72405	-1.03987	2.39498e-05	-0.753389	-1.0577
196157353	chr3:196157353:C:T	1.60953e-05	-1.04963	-1.2508	1.46337e-05	-1.0319	-1.27182
196157354	chr3:196157354:G:A	6.19404e-05	-1.03933e-10	-0.95278	5.51228e-05	-1.03933e-10	-0.977482
196157822	chr3:196157822:G:A	6.26703e-05	-1.03933e-10	-0.941065	5.57659e-05	-1.03933e-10	-0.965882
196157890	chr3:196157890:A:G	4.06171e-05	-1.03933e-10	-1.37476	3.7089e-05	-1.03933e-10	-1.37373
196157968	chr3:196157968:G:A	1.71503e-05	-0.96841	-1.26852	1.56302e-05	-0.949909	-1.28793
196158018	chr3:196158018:C:T	5.46146e-05	-1.03933e-10	-1.07865	5.07263e-05	-1.03933e-10	-1.0606
196158158	chr3:196158158:G:A	4.72832e-05	-1.03933e-10	-1.2228	4.33283e-05	-1.03933e-10	-1.21824
196158375	chr3:196158375:C:G	4.9093e-05	-1.03933e-10	-1.18524	4.54165e-05	-1.03933e-10	-1.17117
196158548	chr3:196158548:G:C	5.5578e-05	-1.03933e-10	-1.06117	5.16498e-05	-1.03933e-10	-1.04256
196158593	chr3:196158593:C:G	5.47142e-05	-1.03933e-10	-1.07683	5.08245e-05	-1.03933e-10	-1.05867
196158719	chr3:196158719:G:A	0.000718771	1.39679	0.101804	0.00061492	1.38957	0.0448777
196158721	chr3:196158721:A:G	5.64419e-05	-1.03933e-10	-1.04574	5.24757e-05	-1.03933e-10	-1.0267
196158937	chr3:196158937:C:G	5.52297e-05	-1.03933e-10	-1.06745	5.12968e-05	-1.03933e-10	-1.04942
196158977	chr3:196158977:G:A	5.42438e-05	-1.03933e-10	-1.08546	5.03727e-05	-1.03933e-10	-1.06759
196159040	chr3:196159040:T:C	5.66841e-05	-1.03933e-10	-1.04146	5.27277e-05	-1.03933e-10	-1.0219
196159674	chr3:196159674:T:C	5.30163e-05	-1.03933e-10	-1.10835	4.92197e-05	-1.03933e-10	-1.09075
196159680	chr3:196159680:T:C	1.40861e-05	-1.23641	-1.19735	1.20422e-05	-1.26103	-1.23759
196159702	chr3:196159702:C:T	7.5273e-05	-1.03933e-10	-0.757831	6.68628e-05	-1.03933e-10	-0.784402
196159930	chr3:196159930:C:T	0.000431678	0.988726	-3.67306e-10	0.000404806	1.01636	-3.67306e-10
196160219	chr3:196160219:A:G	5.4718e-05	-1.03933e-10	-1.07676	5.08237e-05	-1.03933e-10	-1.05868
196160311	chr3:196160311:G:T	2.43021e-05	-0.530841	-1.35755	2.19405e-05	-0.537776	-1.36093
196160402	chr3:196160402:T:C	5.04688e-05	-1.03933e-10	-1.1576	4.67885e-05	-1.03933e-10	-1.14141
196160491	chr3:196160491:G:A	4.95953e-05	-1.03933e-10	-1.17506	4.59515e-05	-1.03933e-10	-1.15946
196160536	chr3:196160536:A:G	4.1353e-05	-1.03933e-10	-1.35681	3.78113e-05	-1.03933e-10	-1.35444
196160766	chr3:196160766:T:G	5.02838e-05	-1.03933e-10	-1.16127	4.66104e-05	-1.03933e-10	-1.14522
196160818	chr3:196160818:C:A	1.67144e-05	-1.26459	-0.998097	1.39809e-05	-1.311	-1.03836
196160929	chr3:196160929:A:G	1.76483e-05	-1.20562	-1.00269	1.46752e-05	-1.25755	-1.04333
196160932	chr3:196160932:A:G	6.50594e-05	-1.03933e-10	-0.903653	6.11401e-05	-1.03933e-10	-0.873877
196160934	chr3:196160934:A:G	4.15707e-05	-0.738213	-0.613345	3.48165e-05	-0.747244	-0.68971
196160944	chr3:196160944:C:T	0.000132914	-1.03933e-10	-0.189251	0.000116527	-1.03933e-10	-0.228918
196160995	chr3:196160995:A:C	0.000192438	-1.03933e-10	0.18082	0.000176909	-1.03933e-10	0.18859
196161725	chr3:196161725:A:G	2.53318e-05	-0.493911	-1.35298	2.28698e-05	-0.500394	-1.35683
196161795	chr3:196161795:C:T	0.000154509	-1.03933e-10	-0.0386979	0.000141364	-1.03933e-10	-0.0357038
196161803	chr3:196161803:T:C	0.000128872	-1.03933e-10	-0.220136	0.000111269	-1.03933e-10	-0.275095
196161850	chr3:196161850:A:G	1.48187e-05	-1.24182	-1.14124	1.3684e-05	-1.2514	-1.11942
196161862	chr3:196161862:C:T	6.48702e-05	-1.03933e-10	-0.906565	6.06813e-05	-1.03933e-10	-0.881409
196162033	chr3:196162033:G:A	3.53394e-05	-1.51395	-3.67306e-10	3.25752e-05	-1.50349	-3.67306e-10
196162087	chr3:196162087:T:C	0.000779238	1.48205	0.0973134	0.000666479	1.47447	0.0404971
196162209	chr3:196162209:G:A	7.67032e-05	-1.03933e-10	-0.739009	7.30456e-05	-1.03933e-10	-0.69596
196162423	chr3:196162423:G:A	6.8196e-05	-1.03933e-10	-0.856568	6.43114e-05	-1.03933e-10	-0.823308
196162466	chr3:196162466:T:G	1.66883e-05	-1.12486	-1.13938	1.40721e-05	-1.15437	-1.18848
196162643	chr3:196162643:C:T	0.000109076	-1.03933e-10	-0.386904	9.96023e-05	-1.03933e-10	-0.38586
196162831	chr3:196162831:A:G	0.000132998	-1.03933e-10	-0.188618	0.000114614	-1.03933e-10	-0.245477
196162853	chr3:196162853:G:A	6.84134e-05	-1.03933e-10	-0.853385	6.40869e-05	-1.03933e-10	-0.826805
196163597	chr3:196163597:A:C	1.75509e-05	-1.03311	-1.18073	1.48236e-05	-1.06493	-1.22589
196163656	chr3:196163656:G:C	1.94443e-05	-1.03121	-1.08019	1.82598e-05	-1.0311	-1.05125
196163884	chr3:196163884:G:A	0.000102968	-0.444532	-3.67306e-10	9.8225e-05	-0.399784	-3.67306e-10
196163943	chr3:196163943:G:A	6.83709e-05	-1.03933e-10	-0.854005	6.22942e-05	-1.03933e-10	-0.855177
196164242	chr3:196164242:C:T	7.15206e-05	-1.03933e-10	-0.808967	6.36623e-05	-1.03933e-10	-0.833452
196164289	chr3:196164289:T:C	2.16132e-05	-1.14581	-0.859832	1.77456e-05	-1.2026	-0.9083
196164290	chr3:196164290:G:C	0.000145519	-1.03933e-10	-0.0986435	0.000127393	-1.03933e-10	-0.139767
196164622	chr3:196164622:G:A	1.79645e-05	-0.885007	-1.30555	1.55424e-05	-0.914705	-1.32876
196164636	chr3:196164636:G:A	4.23791e-05	-1.03933e-10	-1.3323	3.83214e-05	-1.03933e-10	-1.34104
196164662	chr3:196164662:TGTG:T	0.000110588	-1.03933e-10	-0.37314	0.000100939	-1.03933e-10	-0.372526
196164952	chr3:196164952:G:T	1.36597e-05	-1.30862	-1.15589	1.26217e-05	-1.31687	-1.13475
196165541	chr3:196165541:A:G	5.98633e-05	-1.03933e-10	-0.98689	5.19853e-05	-1.03933e-10	-1.03608
196165598	chr3:196165598:G:C	1.75679e-05	-1.23729	-0.975592	1.46256e-05	-1.28661	-1.01766
196165998	chr3:196165998:C:T	1.41519e-05	-1.10422	-1.32489	1.2766e-05	-1.10591	-1.33435
196166205	chr3:196166205:A:C	0.00010837	-1.03933e-10	-0.393403	9.39687e-05	-1.03933e-10	-0.444083
196166210	chr3:196166210:G:A	4.20274e-05	-1.03933e-10	-1.34063	3.83694e-05	-1.03933e-10	-1.33978
196166511	chr3:196166511:T:A	5.08542e-05	-1.03933e-10	-1.14999	4.71737e-05	-1.03933e-10	-1.13321
196167086	chr3:196167086:A:G	1.87403e-05	-0.907238	-1.24104	1.58479e-05	-0.947568	-1.27644
196167308	chr3:196167308:G:A	1.34702e-05	-1.12781	-1.35066	1.18412e-05	-1.15128	-1.36418
196167378	chr3:196167378:C:T	2.7653e-05	-0.59042	-1.1688	2.47752e-05	-0.59653	-1.18067
196167532	chr3:196167532:A:G	9.16783e-05	-1.03933e-10	-0.560667	7.98501e-05	-1.03933e-10	-0.606894
196167584	chr3:196167584:C:A	9.26184e-05	-1.03933e-10	-0.550466	8.06834e-05	-1.03933e-10	-0.596512
196167628	chr3:196167628:T:C	9.17307e-05	-1.03933e-10	-0.560095	7.98984e-05	-1.03933e-10	-0.606289
196167708	chr3:196167708:T:C	5.43693e-05	-1.03933e-10	-1.08315	5.05768e-05	-1.03933e-10	-1.06355
196167892	chr3:196167892:T:C	2.55401e-05	-0.463969	-1.37473	2.27861e-05	-0.48588	-1.37501
196167921	chr3:196167921:G:A	4.41719e-05	-1.03933e-10	-1.29086	4.07251e-05	-1.03933e-10	-1.2802
196167938	chr3:196167938:G:C	9.67927e-05	-1.03933e-10	-0.506382	8.42331e-05	-1.03933e-10	-0.553457
196167956	chr3:196167956:A:T	9.45471e-05	-1.03933e-10	-0.529855	8.2354e-05	-1.03933e-10	-0.576018
196168057	chr3:196168057:C:T	9.19712e-05	-1.03933e-10	-0.557477	8.01759e-05	-1.03933e-10	-0.602822
196168076	chr3:196168076:T:C	9.94118e-05	-1.03933e-10	-0.479682	8.64864e-05	-1.03933e-10	-0.527057
196168222	chr3:196168222:G:A	4.17287e-05	-1.03933e-10	-1.34776	3.81279e-05	-1.03933e-10	-1.3461
196168301	chr3:196168301:G:A	0.000218488	-1.03933e-10	0.307776	0.000183057	-1.03933e-10	0.222755
196168317	chr3:196168317:C:T	2.44921e-05	-0.50829	-1.37231	2.18725e-05	-0.530075	-1.37174
196168754	chr3:196168754:A:T	0.000228342	-1.03933e-10	0.35189	0.000191376	-1.03933e-10	0.267197
196168846	chr3:196168846:G:C	2.5615e-05	-0.475821	-1.35995	2.31065e-05	-0.485116	-1.36181
196169096	chr3:196169096:G:A	5.90702e-05	-1.03933e-10	-1.00023	5.3007e-05	-1.03933e-10	-1.01662
196169101	chr3:196169101:T:C	2.161e-05	-1.52858	-0.477218	1.91899e-05	-1.52594	-0.506726
196169460	chr3:196169460:T:G	4.24489e-05	-1.03933e-10	-1.33065	3.83763e-05	-1.03933e-10	-1.3396
196169488	chr3:196169488:G:A	4.21221e-05	-1.03933e-10	-1.33838	3.8112e-05	-1.03933e-10	-1.34651
196169493	chr3:196169493:C:T	6.71678e-05	-1.03933e-10	-0.871758	6.10788e-05	-1.03933e-10	-0.87488
196169497	chr3:196169497:C:T	6.75989e-05	-0.26839	-0.596971	5.63482e-05	-0.282947	-0.672546
196169683	chr3:196169683:C:T	0.00035762	-1.03933e-10	0.800518	0.000323527	-1.03933e-10	0.792238
196169747	chr3:196169747:G:A	2.70588e-05	-0.406377	-1.37456	2.4145e-05	-0.428775	-1.37419
196169766	chr3:196169766:AT:A	6.93871e-05	-1.03933e-10	-0.839252	6.15628e-05	-1.03933e-10	-0.866987
196169767	chr3:196169767:T:A	5.8535e-05	-1.00933	-3.67306e-10	5.20277e-05	-1.03527	-3.67306e-10
196169770	chr3:196169770:T:A	4.81314e-05	-1.03933e-10	-1.20502	4.32434e-05	-1.03933e-10	-1.2202
196169870	chr3:196169870:T:G	5.43611e-05	-1.03933e-10	-1.0833	4.89232e-05	-1.03933e-10	-1.09679
196169897	chr3:196169897:C:T	5.08962e-05	-1.03933e-10	-1.14916	4.63554e-05	-1.03933e-10	-1.15071
196169932	chr3:196169932:A:G	0.000130857	-1.03933e-10	-0.204849	0.000112333	-1.03933e-10	-0.265579
196170025	chr3:196170025:T:C	5.52515e-05	-1.03933e-10	-1.06706	4.83965e-05	-1.03933e-10	-1.10762
196170328	chr3:196170328:G:A	1.1255e-05	-1.31423	-1.34391	1.05675e-05	-1.27727	-1.35199
196170353	chr3:196170353:A:C	7.45937e-05	-1.03933e-10	-0.766897	7.05539e-05	-1.03933e-10	-0.730668
196170505	chr3:196170505:A:G	6.80477e-05	-1.03933e-10	-0.858744	6.30794e-05	-1.03933e-10	-0.84265
196171029	chr3:196171029:A:G	5.08116e-05	-1.03933e-10	-1.15083	4.56525e-05	-1.03933e-10	-1.16599
196171041	chr3:196171041:C:T	6.19217e-05	-1.03933e-10	-0.953082	5.55206e-05	-1.03933e-10	-0.97029
196171169	chr3:196171169:C:T	0.000178775	-1.03933e-10	0.107172	0.000156132	-1.03933e-10	0.0636598
196171206	chr3:196171206:A:G	7.67256e-05	-1.03933e-10	-0.738718	7.21279e-05	-1.03933e-10	-0.708604
196171346	chr3:196171346:C:T	2.67207e-05	-0.430027	-1.36349	2.38789e-05	-0.450957	-1.36309
196171360	chr3:196171360:GA:G	2.74208e-05	-0.39258	-1.37507	2.47864e-05	-0.401322	-1.37543
196171440	chr3:196171440:T:G	2.39026e-05	-1.21283	-0.692139	2.02384e-05	-1.23157	-0.747894
196171596	chr3:196171596:C:T	2.51001e-05	-0.485952	-1.37013	2.24463e-05	-0.506054	-1.36986
196171652	chr3:196171652:A:C	0.000113923	-1.03933e-10	-0.343427	9.90028e-05	-1.03933e-10	-0.391897
196171653	chr3:196171653:G:C	0.000117249	-1.03933e-10	-0.314652	0.00010182	-1.03933e-10	-0.363841
196171695	chr3:196171695:A:G	2.51411e-05	-1.17014	-0.684308	2.12656e-05	-1.19065	-0.739308
196171883	chr3:196171883:C:T	0.000249367	-1.03933e-10	0.439975	0.000232161	-1.03933e-10	0.460388
196172160	chr3:196172160:C:T	0.000225245	-1.03933e-10	0.338234	0.000212306	-1.03933e-10	0.370983
196172275	chr3:196172275:C:T	4.26022e-05	-0.0981185	-1.22893	3.92443e-05	-0.0908236	-1.22641
196172644	chr3:196172644:G:A	5.10764e-05	-0.634195	-0.511435	4.58913e-05	-0.657071	-0.503697
196172670	chr3:196172670:C:T	6.49287e-05	-1.03933e-10	-0.905663	5.85314e-05	-1.03933e-10	-0.917482
196172688	chr3:196172688:C:T	0.000216979	0.334144	-0.0332976	0.000196272	0.360691	-0.0682333
196173026	chr3:196173026:G:A	6.29865e-05	-1.03933e-10	-0.936032	5.5897e-05	-1.03933e-10	-0.963533
196173071	chr3:196173071:TATAGTTATGTATACTCTATTTCCTCCTGTATTTGGAACACACACAGGTGTGTACCTCTCTCCAGCCATCTATAATTTAGATCAGTTCAAC:T	0.000104349	-1.03933e-10	-0.43121	9.50477e-05	-1.03933e-10	-0.432665
196173351	chr3:196173351:A:G	8.3954e-05	-1.03933e-10	-0.648684	7.34053e-05	-1.03933e-10	-0.691048
196173355	chr3:196173355:C:T	7.23429e-05	-1.03933e-10	-0.797536	6.37001e-05	-1.03933e-10	-0.832859
196173437	chr3:196173437:G:T	2.5508e-05	-1.06173	-0.778233	2.10376e-05	-1.06098	-0.879749
196173510	chr3:196173510:G:A	9.88436e-05	-1.39474	0.909327	8.44542e-05	-1.39216	0.841323
196173576	chr3:196173576:T:C	4.24141e-05	-1.03933e-10	-1.33147	3.87562e-05	-1.03933e-10	-1.32975
196173750	chr3:196173750:G:A	0.000526165	-1.03933e-10	1.18666	0.000466175	-1.03933e-10	1.15752
196173829	chr3:196173829:C:T	0.000328721	-1.03933e-10	0.716256	0.000292902	-1.03933e-10	0.692792
196174023	chr3:196174023:G:A	0.000314785	-1.03933e-10	0.672938	0.00028031	-1.03933e-10	0.648851
196174495	chr3:196174495:AG:A	0.000332788	-1.03933e-10	0.728552	0.000296034	-1.03933e-10	0.70343
196174643	chr3:196174643:A:C	0.00030957	1.23878	-0.582546	0.0002706	1.25079	-0.637195
196174754	chr3:196174754:T:C	4.63538e-05	-1.03933e-10	-1.24265	4.24458e-05	-1.03933e-10	-1.23882
196174783	chr3:196174783:T:G	0.000333562	-1.03933e-10	0.730876	0.000296739	-1.03933e-10	0.705809
196174932	chr3:196174932:C:T	4.70982e-05	-1.03933e-10	-1.22672	4.31444e-05	-1.03933e-10	-1.22249
196175084	chr3:196175084:C:T	0.000123931	-0.259229	-3.67306e-10	0.000112011	-0.268445	-3.67306e-10
196175130	chr3:196175130:A:G	0.000333177	-1.03933e-10	0.729721	0.000296394	-1.03933e-10	0.704644
196175159	chr3:196175159:G:C	0.000493675	-1.03933e-10	1.12292	0.00043885	-1.03933e-10	1.09711
196175383	chr3:196175383:C:T	0.000375345	-1.03933e-10	0.848893	0.000333564	-1.03933e-10	0.822791
196175519	chr3:196175519:G:A	5.31511e-05	-1.03933e-10	-1.10581	4.7441e-05	-1.03933e-10	-1.12756
196175547	chr3:196175547:A:G	1.42984e-05	-1.35989	-1.05891	1.27846e-05	-1.36878	-1.07002
196175549	chr3:196175549:C:T	4.67366e-05	-1.03933e-10	-1.23443	4.28063e-05	-1.03933e-10	-1.23036
196175626	chr3:196175626:T:G	0.000331363	-1.03933e-10	0.724263	0.000294689	-1.03933e-10	0.698876
196175679	chr3:196175679:A:T	0.00033525	-1.03933e-10	0.735923	0.000298231	-1.03933e-10	0.710823
196175698	chr3:196175698:A:G	0.000335676	-1.03933e-10	0.737193	0.000298608	-1.03933e-10	0.712088
196175900	chr3:196175900:G:T	0.000336576	-1.03933e-10	0.739871	0.000299397	-1.03933e-10	0.714727
196175994	chr3:196175994:C:T	1.22188e-05	-1.35922	-1.21676	1.11954e-05	-1.36423	-1.20731
196176016	chr3:196176016:T:C	0.000334116	-1.03933e-10	0.732537	0.000297225	-1.03933e-10	0.707445
196176059	chr3:196176059:T:C	0.000644191	2.62416	-1.23512	0.000607433	2.63082	-1.20863
196176097	chr3:196176097:T:C	0.000296024	-1.03933e-10	0.611487	0.000263532	-1.03933e-10	0.58713
196176131	chr3:196176131:G:A	4.05767e-05	-1.03933e-10	-1.37576	3.70132e-05	-1.03933e-10	-1.37577
196176217	chr3:196176217:G:A	5.31257e-05	-1.03933e-10	-1.10629	4.8073e-05	-1.03933e-10	-1.11432
196176382	chr3:196176382:A:G	4.18279e-05	-1.03933e-10	-1.34539	3.82815e-05	-1.03933e-10	-1.34208
196176512	chr3:196176512:T:A	1.25383e-05	-1.18606	-1.36411	1.13771e-05	-1.19516	-1.36028
196176584	chr3:196176584:C:T	2.02918e-05	-1.43881	-0.629928	1.87589e-05	-1.44298	-0.612392
196176645	chr3:196176645:C:T	0.000157608	1.27645	-1.29529	0.00014277	1.27823	-1.30403
196176649	chr3:196176649:G:A	4.27836e-05	-1.03933e-10	-1.3228	3.90719e-05	-1.03933e-10	-1.32164
196176665	chr3:196176665:G:A	1.45955e-05	-1.0298	-1.36845	1.32505e-05	-1.03764	-1.36537
196176750	chr3:196176750:T:C	0.000359327	-1.03933e-10	0.805281	0.000319488	-1.03933e-10	0.779674
196176796	chr3:196176796:C:T	4.27974e-05	-1.03933e-10	-1.32248	3.90361e-05	-1.03933e-10	-1.32256
196176834	chr3:196176834:G:A	0.000334129	-1.03933e-10	0.732575	0.000297222	-1.03933e-10	0.707435
196176856	chr3:196176856:A:T	6.09583e-05	-1.03933e-10	-0.968763	5.33876e-05	-1.03933e-10	-1.00947
196176907	chr3:196176907:G:A	0.000372365	-1.03933e-10	0.840922	0.000330946	-1.03933e-10	0.814912
196176931	chr3:196176931:T:C	0.000381913	-1.03933e-10	0.866241	0.000339426	-1.03933e-10	0.84021
196177028	chr3:196177028:G:A	0.000269092	1.33991	-0.823807	0.000237218	1.34736	-0.865421
196177173	chr3:196177173:A:G	4.80682e-05	-1.03933e-10	-1.20633	4.40999e-05	-1.03933e-10	-1.20059
196177195	chr3:196177195:C:T	5.60942e-05	-1.03933e-10	-1.05192	5.15591e-05	-1.03933e-10	-1.04432
196177210	chr3:196177210:A:C	0.000193629	-1.03933e-10	0.186992	0.000178452	-1.03933e-10	0.197273
196177212	chr3:196177212:A:G	0.000178905	-1.03933e-10	0.107901	0.00016467	-1.03933e-10	0.116898
196177266	chr3:196177266:T:C	0.000532174	-1.03933e-10	1.19802	0.00047468	-1.03933e-10	1.1756
196177283	chr3:196177283:G:A	0.000285347	1.46754	-0.89279	0.00025231	1.47491	-0.931302
196177444	chr3:196177444:T:G	5.25111e-05	-1.03933e-10	-1.11793	4.82684e-05	-1.03933e-10	-1.11027
196177456	chr3:196177456:A:C	5.23278e-05	-1.03933e-10	-1.12142	4.80979e-05	-1.03933e-10	-1.11381
196177647	chr3:196177647:C:T	7.23411e-05	-1.03933e-10	-0.79756	6.40725e-05	-1.03933e-10	-0.827029
196177658	chr3:196177658:G:T	5.17901e-05	-1.03933e-10	-1.13175	4.75966e-05	-1.03933e-10	-1.12428
196177719	chr3:196177719:A:G	5.32312e-05	-1.03933e-10	-1.10431	4.89455e-05	-1.03933e-10	-1.09634
196177755	chr3:196177755:A:G	5.45462e-05	-1.03933e-10	-1.07991	5.01726e-05	-1.03933e-10	-1.07158
196177828	chr3:196177828:G:A	1.6702e-05	-0.894287	-1.36914	1.51368e-05	-0.904619	-1.3653
196177984	chr3:196177984:T:C	5.3323e-05	-1.03933e-10	-1.10259	4.90275e-05	-1.03933e-10	-1.09466
196178239	chr3:196178239:C:T	6.78685e-05	-1.03933e-10	-0.861381	5.91303e-05	-1.03933e-10	-0.9073
196178271	chr3:196178271:T:A	0.000264327	-1.03933e-10	0.498234	0.000234801	-1.03933e-10	0.471694
196178503	chr3:196178503:C:T	5.18106e-05	-1.03933e-10	-1.13136	4.76196e-05	-1.03933e-10	-1.1238
196178623	chr3:196178623:G:A	5.11795e-05	-1.03933e-10	-1.14361	4.70293e-05	-1.03933e-10	-1.13627
196178670	chr3:196178670:G:T	5.02072e-05	-1.03933e-10	-1.16279	4.44639e-05	-1.03933e-10	-1.19237
196178698	chr3:196178698:A:G	0.00103298	3.07651	-1.21526	0.000894885	3.01555	-1.2059
196178723	chr3:196178723:C:T	5.17901e-05	-1.03933e-10	-1.13175	4.76025e-05	-1.03933e-10	-1.12416
196178937	chr3:196178937:AC:A	5.14719e-05	-1.03933e-10	-1.13792	4.73001e-05	-1.03933e-10	-1.13053
196178969	chr3:196178969:C:T	5.13598e-05	-1.03933e-10	-1.1401	4.71957e-05	-1.03933e-10	-1.13274
196179075	chr3:196179075:A:G	0.000433202	1.84459	-0.852339	0.000382277	1.85141	-0.892309
196179195	chr3:196179195:C:T	5.52191e-05	-1.03933e-10	-1.06764	5.08153e-05	-1.03933e-10	-1.05885
196179201	chr3:196179201:A:G	5.15085e-05	-1.03933e-10	-1.13721	4.73366e-05	-1.03933e-10	-1.12976
196179305	chr3:196179305:C:T	1.12437e-05	-1.28421	-1.37494	1.01722e-05	-1.29216	-1.37522
196179366	chr3:196179366:A:G	4.42996e-05	-1.03933e-10	-1.28798	4.03208e-05	-1.03933e-10	-1.29018
196179549	chr3:196179549:T:C	1.55732e-05	-0.982549	-1.35085	1.40473e-05	-0.999881	-1.34474
196179664	chr3:196179664:C:T	5.08852e-05	-1.03933e-10	-1.14938	4.67543e-05	-1.03933e-10	-1.14214
196179794	chr3:196179794:T:G	5.07708e-05	-1.03933e-10	-1.15163	4.66596e-05	-1.03933e-10	-1.14417
196179876	chr3:196179876:A:G	0.000518573	2.34184	-1.16972	0.000457159	2.30233	-1.16435
196179928	chr3:196179928:A:G	4.9348e-05	-1.03933e-10	-1.18006	4.53313e-05	-1.03933e-10	-1.17305
196180356	chr3:196180356:G:A	4.85608e-05	-1.03933e-10	-1.19614	4.45706e-05	-1.03933e-10	-1.18997
196180531	chr3:196180531:C:T	0.000812349	2.10373	-0.482754	0.000711479	2.11646	-0.536159
196180544	chr3:196180544:T:A	5.66335e-05	-1.04235	-3.67306e-10	5.12681e-05	-1.04998	-3.67306e-10
196180839	chr3:196180839:C:G	6.17976e-05	-1.03933e-10	-0.955088	5.7093e-05	-1.03933e-10	-0.942362
196180937	chr3:196180937:G:A	2.1238e-05	-1.28996	-0.733197	1.90554e-05	-1.28532	-0.754376
196181114	chr3:196181114:T:A	4.36888e-05	-1.03933e-10	-1.30186	3.97761e-05	-1.03933e-10	-1.30378
196181209	chr3:196181209:A:G	8.6473e-05	0.716552	-1.33567	7.46132e-05	0.670999	-1.34573
196181384	chr3:196181384:C:T	6.67299e-05	-1.03933e-10	-0.878299	6.04537e-05	-1.03933e-10	-0.885167
196181456	chr3:196181456:C:T	0.000113742	0.652962	-0.997981	0.000100345	0.646495	-1.02493
196181457	chr3:196181457:G:A	1.57827e-05	-1.27003	-1.05	1.41552e-05	-1.27181	-1.06515
196181573	chr3:196181573:C:T	4.36945e-05	-1.03933e-10	-1.30173	3.97858e-05	-1.03933e-10	-1.30353
196181645	chr3:196181645:G:A	9.65557e-06	-1.52724	-1.28418	8.69218e-06	-1.51916	-1.30546
196181822	chr3:196181822:T:C	6.67443e-05	-1.03933e-10	-0.878084	5.77952e-05	-1.03933e-10	-0.930139
196181840	chr3:196181840:T:C	0.000285254	1.46318	-0.888753	0.000253627	1.48132	-0.932498
196181841	chr3:196181841:C:T	6.89801e-05	-1.03933e-10	-0.845135	5.95693e-05	-1.03933e-10	-0.899905
196181844	chr3:196181844:A:G	1.97471e-05	-1.30817	-0.787773	1.82448e-05	-1.29781	-0.785352
196182090	chr3:196182090:A:G	6.45384e-05	-1.03933e-10	-0.911692	5.59836e-05	-1.03933e-10	-0.961985
196182118	chr3:196182118:C:T	7.65277e-05	0.579475	-1.32077	6.73742e-05	0.529425	-1.30621
196182337	chr3:196182337:C:T	0.000362005	-1.03933e-10	0.812704	0.000322028	-1.03933e-10	0.787594
196182414	chr3:196182414:T:A	5.90137e-05	-1.03933e-10	-1.00118	5.33524e-05	-1.03933e-10	-1.01013
196182453	chr3:196182453:T:C	4.10758e-05	-1.03933e-10	-1.36353	3.75517e-05	-1.03933e-10	-1.36133
196182478	chr3:196182478:G:A	6.86128e-05	-1.03933e-10	-0.850474	5.92933e-05	-1.03933e-10	-0.904548
196182554	chr3:196182554:A:T	6.64107e-05	-1.03933e-10	-0.883095	5.75429e-05	-1.03933e-10	-0.934514
196182875	chr3:196182875:G:C	0.000112537	-0.355668	-3.67306e-10	9.65989e-05	-0.416477	-3.67306e-10
196182902	chr3:196182902:T:A	5.86367e-05	-1.40823	0.400636	5.36584e-05	-1.40116	0.396748
196183145	chr3:196183145:C:T	1.08369e-05	-1.47754	-1.21845	9.94861e-06	-1.4784	-1.21121
196183150	chr3:196183150:T:C	0.000134505	-1.03933e-10	-0.177352	0.000128386	-1.03933e-10	-0.132006
196183157	chr3:196183157:C:T	1.72799e-05	-1.39652	-0.832885	1.59394e-05	-1.38838	-0.82987
196183243	chr3:196183243:C:T	4.07955e-05	-1.03933e-10	-1.37038	3.71452e-05	-1.03933e-10	-1.37221
196183289	chr3:196183289:A:G	6.35079e-05	-1.03933e-10	-0.927789	5.51844e-05	-1.03933e-10	-0.976365
196183490	chr3:196183490:C:CAAAGGTGAAA	7.00959e-05	-1.03933e-10	-0.829088	6.05289e-05	-1.03933e-10	-0.883924
196183757	chr3:196183757:A:G	0.000276964	1.51882	-0.973889	0.000246843	1.53495	-1.01324
196183843	chr3:196183843:A:G	4.68317e-05	-0.0234528	-1.20894	4.03691e-05	-0.0603474	-1.22863
196183901	chr3:196183901:C:G	6.24511e-05	0.2899	-1.23447	5.40662e-05	0.255463	-1.2523
196184449	chr3:196184449:A:T	4.7639e-05	-1.03933e-10	-1.2153	4.35887e-05	-1.03933e-10	-1.21225
196184718	chr3:196184718:C:T	4.06671e-05	-1.37353	-3.67306e-10	3.64474e-05	-1.39117	-3.67306e-10
196184809	chr3:196184809:T:C	4.23556e-05	-1.33285	-3.67306e-10	3.90654e-05	-1.32181	-3.67306e-10
196185067	chr3:196185067:C:G	5.05138e-05	-1.03933e-10	-1.15671	4.5658e-05	-1.03933e-10	-1.16587
196185097	chr3:196185097:C:T	9.2935e-05	-0.547053	-3.67306e-10	8.55759e-05	-0.537641	-3.67306e-10
196186886	chr3:196186886:A:G	4.20251e-05	-1.03933e-10	-1.34069	3.84971e-05	-1.03933e-10	-1.33646
196187127	chr3:196187127:CAG:C	7.07511e-05	-1.03933e-10	-0.819785	6.1439e-05	-1.03933e-10	-0.869001
196187226	chr3:196187226:C:T	0.00036451	1.89183	-1.07223	0.000327323	1.91041	-1.10651
196187239	chr3:196187239:C:T	4.53013e-05	-1.03933e-10	-1.26562	4.15627e-05	-1.03933e-10	-1.25984
196187392	chr3:196187392:C:T	9.33289e-06	-1.50974	-1.33567	8.5213e-06	-1.51049	-1.33398
196187532	chr3:196187532:T:C	1.30835e-05	-1.29627	-1.21133	1.17865e-05	-1.30589	-1.2142
196187878	chr3:196187878:A:C	4.19615e-05	-1.03933e-10	-1.3422	3.84445e-05	-1.03933e-10	-1.33783
196187886	chr3:196187886:C:T	1.99643e-05	-1.06913	-1.01588	1.89596e-05	-1.03924	-1.0055
196187892	chr3:196187892:TA:T	3.00421e-05	-1.47122	-0.205137	2.75784e-05	-1.4663	-0.203708
196187926	chr3:196187926:G:A	2.71874e-05	-1.00557	-0.770624	2.58705e-05	-0.973665	-0.760275
196188299	chr3:196188299:T:C	2.52082e-05	-0.97192	-0.879863	2.38458e-05	-0.937917	-0.877519
196188569	chr3:196188569:T:C	1.38673e-05	-1.15551	-1.29391	1.29595e-05	-1.15231	-1.2729
196188578	chr3:196188578:T:C	9.77077e-06	-1.52931	-1.27025	9.00636e-06	-1.52685	-1.26227
196188836	chr3:196188836:T:G	0.00017148	-1.03933e-10	0.0655164	0.000163641	-1.03933e-10	0.110631
196188898	chr3:196188898:T:C	1.41266e-05	-1.09045	-1.34044	1.33105e-05	-1.06726	-1.33123
196188938	chr3:196188938:A:G	4.13321e-05	-1.03933e-10	-1.35731	3.77857e-05	-1.03933e-10	-1.35511
196189182	chr3:196189182:C:T	0.000271041	1.5724	-1.04908	0.000242537	1.58886	-1.08475
196189296	chr3:196189296:G:A	0.000230685	-1.03933e-10	0.362099	0.000212333	-1.03933e-10	0.371113
196189380	chr3:196189380:G:C	4.8846e-05	-1.03933e-10	-1.19028	4.50487e-05	-1.03933e-10	-1.1793
196189449	chr3:196189449:C:T	0.00016113	-1.03933e-10	0.00325898	0.000148464	-1.03933e-10	0.0133003
196189454	chr3:196189454:T:C	0.000160452	-1.03933e-10	-0.00096114	0.000147854	-1.03933e-10	0.00918241
196189463	chr3:196189463:G:A	0.000165311	-1.03933e-10	0.0288739	0.000152264	-1.03933e-10	0.0385685
196189534	chr3:196189534:C:T	4.60528e-05	-1.03933e-10	-1.24916	4.22438e-05	-1.03933e-10	-1.24359
196189545	chr3:196189545:G:A	0.000208637	1.41217	-1.15053	0.000199511	1.43564	-1.12682
196189733	chr3:196189733:G:A	1.43944e-05	-1.5055	-0.906617	1.32373e-05	-1.50461	-0.899396
196190053	chr3:196190053:G:A	4.53471e-05	-1.03933e-10	-1.26461	4.11238e-05	-1.03933e-10	-1.27046
196190936	chr3:196190936:G:A	0.000114926	-1.03933e-10	-0.334667	0.000104829	-1.03933e-10	-0.33471
196191093	chr3:196191093:C:T	0.000230553	1.53872	-1.17719	0.00020738	1.5552	-1.20769
196191380	chr3:196191380:T:A	4.85859e-05	-1.03933e-10	-1.19562	4.41455e-05	-1.03933e-10	-1.19955
196191395	chr3:196191395:T:C	8.85162e-06	-1.52268	-1.37567	8.18717e-06	-1.51453	-1.36994
196191582	chr3:196191582:TA:T	0.00011365	-1.03933e-10	-0.345833	0.000102952	-1.03933e-10	-0.352777
196192085	chr3:196192085:A:C	0.000132901	0.989199	-1.17855	0.000119498	1.00447	-1.20822
196192123	chr3:196192123:G:A	4.78e-05	-1.43967	0.227742	4.40882e-05	-1.43363	0.232778
196192149	chr3:196192149:A:G	2.19385e-05	-0.80273	-1.18798	1.98885e-05	-0.783367	-1.21354
196192224	chr3:196192224:C:T	4.31939e-05	-1.03933e-10	-1.31325	3.94865e-05	-1.03933e-10	-1.31109
196192490	chr3:196192490:GA:G	0.000127151	0.115575	-0.349152	0.00010956	0.0893226	-0.379892
196192564	chr3:196192564:C:T	1.48039e-05	-1.05084	-1.33322	1.37737e-05	-1.04601	-1.31827
196192667	chr3:196192667:C:T	4.06699e-05	-1.03933e-10	-1.37347	3.71291e-05	-1.03933e-10	-1.37264
196192840	chr3:196192840:G:A	0.000246453	1.79206	-1.36384	0.000242958	1.87565	-1.36981
196192861	chr3:196192861:C:T	4.06438e-05	-1.03933e-10	-1.37411	3.71143e-05	-1.03933e-10	-1.37304
196193113	chr3:196193113:A:G	1.25321e-05	-1.19941	-1.35125	1.13572e-05	-1.22352	-1.33367
196193705	chr3:196193705:A:G	7.71632e-05	-1.03933e-10	-0.733031	6.68673e-05	-1.03933e-10	-0.784334
196194059	chr3:196194059:G:A	4.45899e-05	-1.03933e-10	-1.28144	4.05757e-05	-1.03933e-10	-1.28387
196194266	chr3:196194266:C:G	9.03611e-06	-1.50561	-1.37211	8.23368e-06	-1.5062	-1.37262
196194440	chr3:196194440:G:A	0.000240594	1.56304	-1.15888	0.000218352	1.58698	-1.18792
196194526	chr3:196194526:C:T	4.21306e-05	-1.03933e-10	-1.33818	3.83097e-05	-1.03933e-10	-1.34134
196194643	chr3:196194643:TAGGGGCCAGCTGGGGA:T	8.1623e-05	-1.03933e-10	-0.676842	7.27361e-05	-1.03933e-10	-0.700207
196194960	chr3:196194960:G:A	9.03414e-06	-1.50674	-1.3712	8.23112e-06	-1.50741	-1.37172
196195025	chr3:196195025:C:T	1.36369e-05	-1.42435	-1.04182	1.21419e-05	-1.41862	-1.07176
196195154	chr3:196195154:C:T	3.81825e-05	-1.43657	-3.67306e-10	3.49077e-05	-1.43434	-3.67306e-10
196195277	chr3:196195277:G:T	1.49374e-05	-1.36275	-1.01234	1.3416e-05	-1.35541	-1.0352
196195314	chr3:196195314:G:A	3.90971e-05	-0.398788	-1.01412	3.54269e-05	-0.365394	-1.05418
196195325	chr3:196195325:A:G	9.17714e-05	-1.03933e-10	-0.559652	8.45735e-05	-1.03933e-10	-0.549424
196195449	chr3:196195449:C:A	4.37745e-05	-1.39711	0.097205	4.02074e-05	-1.39094	0.0979485
196195556	chr3:196195556:A:G	7.97209e-05	0.275493	-0.975914	7.49469e-05	0.353543	-1.02381
196195581	chr3:196195581:CTGAG:C	1.34867e-05	-1.39509	-1.08215	1.20017e-05	-1.38947	-1.11253
196195661	chr3:196195661:T:G	4.29506e-05	-0.334058	-0.984843	3.875e-05	-0.300771	-1.02914
196195699	chr3:196195699:C:G	7.90543e-05	0.616092	-1.32491	7.24764e-05	0.63355	-1.33733
196195969	chr3:196195969:C:T	5.51286e-05	0.0771852	-1.14647	5.01685e-05	0.104775	-1.17643
196196213	chr3:196196213:A:G	4.63157e-05	-1.03933e-10	-1.24347	4.19435e-05	-1.03933e-10	-1.25072
196196415	chr3:196196415:T:C	5.40298e-05	-1.03933e-10	-1.08942	4.72214e-05	-1.03933e-10	-1.1322
196196492	chr3:196196492:A:G	9.03923e-06	-1.5159	-1.36148	8.21406e-06	-1.51912	-1.36208
196196824	chr3:196196824:G:A	0.000186399	-1.03933e-10	0.148935	0.0001726	-1.03933e-10	0.163932
196196839	chr3:196196839:G:C	3.05605e-05	-0.9983	-0.660944	2.81605e-05	-1.00716	-0.641964
196196852	chr3:196196852:G:A	3.77363e-05	-1.44833	-3.67306e-10	3.42889e-05	-1.45222	-3.67306e-10
196197165	chr3:196197165:C:T	6.16078e-05	0.170094	-1.12826	5.51836e-05	0.18645	-1.16283
196197239	chr3:196197239:C:T	8.23899e-05	-0.66749	-3.67306e-10	7.41904e-05	-0.68041	-3.67306e-10
196197272	chr3:196197272:A:G	0.000108519	-0.392023	-3.67306e-10	9.33471e-05	-0.45072	-3.67306e-10
196197280	chr3:196197280:G:A	6.09133e-05	-1.09922	0.129716	5.38625e-05	-1.09781	0.0971978
196197332	chr3:196197332:A:G	2.11701e-05	-0.91216	-1.1142	1.82214e-05	-0.906838	-1.17761
196197339	chr3:196197339:G:C	7.3948e-05	-1.03933e-10	-0.775591	6.86735e-05	-1.03933e-10	-0.757682
196197429	chr3:196197429:G:A	4.41765e-05	-1.03933e-10	-1.29076	3.9631e-05	-1.03933e-10	-1.30743
196197507	chr3:196197507:G:A	1.50604e-05	-1.53348	-0.83341	1.39683e-05	-1.53326	-0.816996
196197661	chr3:196197661:G:A	4.0805e-05	-1.03933e-10	-1.37015	3.73065e-05	-1.03933e-10	-1.36788
196197752	chr3:196197752:C:T	4.20124e-05	-1.03933e-10	-1.34099	3.79013e-05	-1.03933e-10	-1.35206
196197910	chr3:196197910:G:A	4.6822e-05	-1.03933e-10	-1.2326	4.17081e-05	-1.03933e-10	-1.25635
196198146	chr3:196198146:T:TC	2.93449e-05	-1.53129	-0.16855	2.79792e-05	-1.53129	-0.124291
196198158	chr3:196198158:C:T	9.9082e-06	-1.53198	-1.25361	9.09633e-06	-1.53015	-1.24902
196198232	chr3:196198232:C:T	3.94459e-05	-0.57821	-0.825812	3.65219e-05	-0.543819	-0.845314
196198302	chr3:196198302:G:A	4.34365e-05	-1.03933e-10	-1.30765	3.97498e-05	-1.03933e-10	-1.30444
196198317	chr3:196198317:T:C	5.18243e-05	-1.03933e-10	-1.13109	4.82345e-05	-1.03933e-10	-1.11097
196198548	chr3:196198548:T:C	1.43179e-05	-1.52685	-0.890597	1.2976e-05	-1.52835	-0.895595
196198669	chr3:196198669:AC:A	6.64741e-05	-1.03933e-10	-0.882141	6.16473e-05	-1.03933e-10	-0.865615
196199028	chr3:196199028:C:T	1.157e-05	-1.50775	-1.12278	1.06219e-05	-1.50951	-1.11462
196199036	chr3:196199036:T:A	4.2012e-05	-1.03933e-10	-1.341	3.83948e-05	-1.03933e-10	-1.33912
196199137	chr3:196199137:C:T	8.25767e-05	-1.03933e-10	-0.665225	7.82022e-05	-1.03933e-10	-0.627747
196199331	chr3:196199331:C:T	7.47545e-05	0.457243	-1.22199	6.95196e-05	0.477637	-1.22307
196199417	chr3:196199417:A:G	1.05528e-05	-1.4912	-1.23136	9.38695e-06	-1.50015	-1.24758
196199439	chr3:196199439:C:T	4.19925e-05	-1.03933e-10	-1.34146	3.81131e-05	-1.03933e-10	-1.34649
196199516	chr3:196199516:G:A	7.56337e-05	0.370875	-1.12393	7.00539e-05	0.381283	-1.11906
196199683	chr3:196199683:C:T	4.07181e-05	-1.03933e-10	-1.37228	3.72315e-05	-1.03933e-10	-1.36989
196199743	chr3:196199743:A:G	4.22634e-05	-1.03933e-10	-1.33503	3.8177e-05	-1.03933e-10	-1.34481
196199766	chr3:196199766:A:AAG	4.39203e-05	-1.03933e-10	-1.29658	4.00219e-05	-1.03933e-10	-1.29762
196199822	chr3:196199822:G:A	5.0857e-05	-1.03933e-10	-1.14993	4.60261e-05	-1.03933e-10	-1.15784
196199837	chr3:196199837:C:T	7.46678e-05	-1.03933e-10	-0.765904	6.73225e-05	-1.03933e-10	-0.77755
196199848	chr3:196199848:G:A	3.99958e-05	-0.0144287	-1.37575	3.93774e-05	0.0593192	-1.37317
196199861	chr3:196199861:C:T	5.48037e-05	-1.03933e-10	-1.0752	4.95394e-05	-1.03933e-10	-1.08428
196199877	chr3:196199877:G:A	8.82738e-05	-1.03933e-10	-0.598509	8.09611e-05	-1.03933e-10	-0.593076
196200096	chr3:196200096:C:A	1.44777e-05	-1.23153	-1.17481	1.30715e-05	-1.22441	-1.19219
196200239	chr3:196200239:C:A	1.11271e-05	-1.5271	-1.14247	9.81313e-06	-1.52456	-1.17876
196200241	chr3:196200241:C:T	1.32496e-05	-1.50136	-0.993631	1.12453e-05	-1.50575	-1.06134
196200516	chr3:196200516:A:G	6.05577e-05	-1.03933e-10	-0.975356	5.55581e-05	-1.03933e-10	-0.969616
196200633	chr3:196200633:C:T	4.16635e-05	-1.03933e-10	-1.34933	3.78132e-05	-1.03933e-10	-1.35439
196200840	chr3:196200840:G:A	3.96502e-05	-0.271633	-1.12722	3.56031e-05	-0.275783	-1.13883
196200880	chr3:196200880:C:T	5.36373e-05	-1.03933e-10	-1.09671	4.80549e-05	-1.03933e-10	-1.1147
196201344	chr3:196201344:C:G	1.41039e-05	-1.24802	-1.18448	1.27619e-05	-1.26016	-1.18042
196201357	chr3:196201357:C:T	1.29962e-05	-1.32389	-1.1904	1.17447e-05	-1.32694	-1.1967
196201494	chr3:196201494:G:A	4.29313e-05	-1.03933e-10	-1.31935	3.90997e-05	-1.03933e-10	-1.32093
196201509	chr3:196201509:G:A	4.60627e-05	-1.03933e-10	-1.24895	4.1777e-05	-1.03933e-10	-1.2547
196201574	chr3:196201574:A:G	1.35892e-05	-1.27198	-1.19769	1.24865e-05	-1.26379	-1.19861
196201578	chr3:196201578:G:A	1.11965e-05	-1.30089	-1.36246	1.00875e-05	-1.3128	-1.36296
196201661	chr3:196201661:C:T	4.2199e-05	-1.03933e-10	-1.33656	3.88501e-05	-1.03933e-10	-1.32733
196201725	chr3:196201725:A:C	1.43329e-05	-1.04074	-1.37566	1.27633e-05	-1.06483	-1.37563
196201840	chr3:196201840:G:A	7.07974e-05	0.537728	-1.35686	6.28464e-05	0.511317	-1.35767
196201949	chr3:196201949:T:C	1.35736e-05	-1.14023	-1.33059	1.18916e-05	-1.1691	-1.34211
196202136	chr3:196202136:T:G	1.39036e-05	-1.50034	-0.946468	1.30516e-05	-1.50306	-0.915076
196202228	chr3:196202228:G:A	1.31855e-05	-1.45784	-1.04199	1.22427e-05	-1.46161	-1.02051
196202381	chr3:196202381:G:T	1.82721e-05	-0.870938	-1.30264	1.57624e-05	-0.909	-1.32042
196202397	chr3:196202397:A:G	0.000411873	1.20422	-0.262455	0.000372169	1.18784	-0.255538
196202509	chr3:196202509:C:T	3.12468e-05	-1.1145	-0.522539	2.86304e-05	-1.1314	-0.501177
196202761	chr3:196202761:C:T	7.22981e-05	-1.51729	0.719139	6.84232e-05	-1.5181	0.756764
196202862	chr3:196202862:G:A	1.54502e-05	-1.02485	-1.31648	1.40505e-05	-1.01686	-1.32753
196203012	chr3:196203012:C:A	0.000176995	1.44009	-1.34292	0.000157974	1.40896	-1.33357
196203265	chr3:196203265:G:A	4.87368e-05	-1.03933e-10	-1.19252	4.43909e-05	-1.03933e-10	-1.19401
196203342	chr3:196203342:G:C	0.000166139	1.38599	-1.35212	0.000148182	1.35543	-1.34403
196203389	chr3:196203389:G:A	4.73094e-05	-1.03933e-10	-1.22224	4.30978e-05	-1.03933e-10	-1.22357
196203458	chr3:196203458:A:G	4.22698e-05	-1.03933e-10	-1.33488	3.8463e-05	-1.03933e-10	-1.33735
196203677	chr3:196203677:C:T	4.05798e-05	-1.03933e-10	-1.37568	3.70167e-05	-1.03933e-10	-1.37568
196203723	chr3:196203723:G:T	1.75984e-05	-1.34167	-0.869471	1.56341e-05	-1.35718	-0.880408
196203816	chr3:196203816:G:A	2.63129e-05	-0.715405	-1.09349	2.36532e-05	-0.708244	-1.1153
196203827	chr3:196203827:G:A	4.05786e-05	-1.03933e-10	-1.37571	3.7018e-05	-1.03933e-10	-1.37564
196203979	chr3:196203979:CCTG:C	4.26766e-05	-1.03933e-10	-1.3253	3.93004e-05	-1.03933e-10	-1.31581
196204117	chr3:196204117:T:C	0.000185106	1.48576	-1.34379	0.000165097	1.45397	-1.33448
196204594	chr3:196204594:G:A	0.000125207	-1.03933e-10	-0.248987	0.000117461	-1.03933e-10	-0.220937
196204670	chr3:196204670:G:A	4.07544e-05	-1.03933e-10	-1.37139	3.7209e-05	-1.03933e-10	-1.37049
196204712	chr3:196204712:C:T	3.01415e-05	-0.577261	-1.09579	2.72105e-05	-0.590586	-1.09286
196204734	chr3:196204734:T:C	4.0913e-05	-1.03933e-10	-1.36751	3.75652e-05	-1.03933e-10	-1.36097
196205046	chr3:196205046:C:T	4.06194e-05	-1.03933e-10	-1.37471	3.70665e-05	-1.03933e-10	-1.37433
196205332	chr3:196205332:C:T	4.06187e-05	-1.03933e-10	-1.37472	3.70197e-05	-1.03933e-10	-1.37559
196205398	chr3:196205398:C:T	4.05824e-05	-1.03933e-10	-1.37562	3.70497e-05	-1.03933e-10	-1.37479
196205641	chr3:196205641:C:T	2.87029e-05	-0.59544	-1.12651	2.59012e-05	-0.608643	-1.12411
196205650	chr3:196205650:C:T	4.0885e-05	-1.03933e-10	-1.36819	3.75306e-05	-1.03933e-10	-1.36189
196205960	chr3:196205960:G:A	4.06484e-05	-1.03933e-10	-1.37399	3.70945e-05	-1.03933e-10	-1.37357
196205981	chr3:196205981:AG:A	1.84325e-05	-0.874939	-1.2899	1.67309e-05	-0.867178	-1.30261
196206430	chr3:196206430:G:A	2.97038e-05	-0.548103	-1.13958	2.67853e-05	-0.562259	-1.13693
196206466	chr3:196206466:C:T	2.82686e-05	-0.60727	-1.12993	2.5493e-05	-0.620829	-1.12781
196206500	chr3:196206500:G:A	2.88042e-05	-0.600211	-1.11822	2.59918e-05	-0.613654	-1.11561
196206553	chr3:196206553:T:C	4.55985e-05	-0.23089	-1.02819	4.04751e-05	-0.25149	-1.03487
196206766	chr3:196206766:C:T	0.000186176	-1.03933e-10	0.147739	0.000166174	-1.03933e-10	0.125993
196206926	chr3:196206926:C:A	4.05812e-05	-1.03933e-10	-1.37565	3.70156e-05	-1.03933e-10	-1.37571
196206934	chr3:196206934:T:C	1.07095e-05	-1.49692	-1.2109	9.82406e-06	-1.49668	-1.20553
196207382	chr3:196207382:C:T	9.29719e-05	-0.546656	-3.67306e-10	8.92127e-05	-0.496021	-3.67306e-10
196207405	chr3:196207405:T:C	4.40367e-05	-1.03933e-10	-1.29393	3.98284e-05	-1.03933e-10	-1.30246
196207920	chr3:196207920:C:T	5.32778e-05	-1.03933e-10	-1.10343	4.95575e-05	-1.03933e-10	-1.08391
196208013	chr3:196208013:A:C	2.30655e-05	-1.53283	-0.407783	2.16493e-05	-1.533	-0.379073
196208101	chr3:196208101:A:G	4.74757e-05	-1.53015	0.311415	4.40683e-05	-1.53111	0.329803
196208150	chr3:196208150:C:T	5.24313e-05	-1.03933e-10	-1.11945	4.7385e-05	-1.03933e-10	-1.12874
196208202	chr3:196208202:G:A	8.96639e-05	-1.52954	0.946654	8.36572e-05	-1.53038	0.970061
196208312	chr3:196208312:C:T	4.33964e-05	-1.03933e-10	-1.30858	3.9509e-05	-1.03933e-10	-1.31052
196208595	chr3:196208595:T:G	9.74511e-05	-1.52568	1.02607	9.1564e-05	-1.52672	1.05671
196209511	chr3:196209511:G:A	1.35925e-05	-1.21678	-1.25265	1.24792e-05	-1.21613	-1.24686
196209575	chr3:196209575:C:T	1.52211e-05	-1.16176	-1.19451	1.38943e-05	-1.17515	-1.18041
196209690	chr3:196209690:C:T	1.45461e-05	-1.3174	-1.08423	1.33248e-05	-1.32567	-1.07175
196209705	chr3:196209705:G:C	1.53159e-05	-1.16031	-1.18975	1.39822e-05	-1.17379	-1.17547
196209918	chr3:196209918:G:A	1.08818e-05	-1.49518	-1.19668	9.87696e-06	-1.49614	-1.2007
196209958	chr3:196209958:G:A	7.19333e-05	-1.03933e-10	-0.803214	6.79492e-05	-1.03933e-10	-0.768284
196210035	chr3:196210035:C:CA	4.85855e-05	-1.03933e-10	-1.19563	4.41674e-05	-1.03933e-10	-1.19906
196210051	chr3:196210051:C:T	4.51374e-05	-1.03933e-10	-1.26924	4.16827e-05	-1.03933e-10	-1.25696
196210138	chr3:196210138:C:T	9.43557e-06	-1.49758	-1.33688	8.4798e-06	-1.50075	-1.34861
196210182	chr3:196210182:CTCTG:C	0.000275116	-0.146139	0.684381	0.000264104	-0.149766	0.739063
196210258	chr3:196210258:AG:A	0.000176593	-1.03933e-10	0.0948942	0.000162562	-1.03933e-10	0.104012
196210376	chr3:196210376:G:A	6.79269e-05	-1.03933e-10	-0.860521	6.16603e-05	-1.03933e-10	-0.865404
196210539	chr3:196210539:G:T	1.82489e-05	-0.902713	-1.27214	1.65672e-05	-0.893279	-1.28634
196210758	chr3:196210758:G:A	0.000277846	-0.142896	0.69101	0.000265507	-0.147275	0.741873
196210807	chr3:196210807:G:A	1.39433e-05	-1.21838	-1.22558	1.26945e-05	-1.22782	-1.21806
196211106	chr3:196211106:A:G	9.91049e-06	-1.52385	-1.26151	8.75088e-06	-1.52405	-1.29384
196211306	chr3:196211306:A:G	0.00253398	-1.19123	3.94982	0.0019527	-1.1818	3.77173
196211359	chr3:196211359:C:T	4.64737e-05	-1.03933e-10	-1.24007	4.21522e-05	-1.03933e-10	-1.24576
196211575	chr3:196211575:T:C	1.15245e-05	-1.51955	-1.11493	1.05894e-05	-1.52126	-1.10593
196211608	chr3:196211608:A:G	1.57919e-05	-1.46136	-0.8581	1.42886e-05	-1.46649	-0.861093
196211767	chr3:196211767:C:A	1.58374e-05	-1.49771	-0.818864	1.46152e-05	-1.50059	-0.804387
196211842	chr3:196211842:T:C	4.77798e-05	-1.03933e-10	-1.21235	4.36014e-05	-1.03933e-10	-1.21196
196211935	chr3:196211935:A:G	1.3444e-05	-1.5105	-0.969913	1.22147e-05	-1.5128	-0.971605
196212055	chr3:196212055:T:C	1.10818e-05	-1.52395	-1.1497	1.02853e-05	-1.52458	-1.13175
196212083	chr3:196212083:G:A	1.17586e-05	-1.52281	-1.09155	1.09272e-05	-1.52352	-1.07227
196212127	chr3:196212127:C:A	4.06503e-05	-1.03933e-10	-1.37395	3.70178e-05	-1.03933e-10	-1.37564
196212804	chr3:196212804:T:C	1.27898e-05	-1.46426	-1.06604	1.20075e-05	-1.46655	-1.03496
196212805	chr3:196212805:C:T	4.75855e-05	-1.03933e-10	-1.21643	4.44332e-05	-1.03933e-10	-1.19306
196212895	chr3:196212895:G:A	1.28134e-05	-1.46285	-1.06561	1.20322e-05	-1.46522	-1.03424
196212921	chr3:196212921:G:A	0.000104225	-0.4324	-3.67306e-10	9.92398e-05	-0.389506	-3.67306e-10
196213162	chr3:196213162:A:G	6.73258e-05	-1.03933e-10	-0.869409	6.30963e-05	-1.03933e-10	-0.842382
196213288	chr3:196213288:C:T	1.96356e-05	-1.38992	-0.711689	1.88512e-05	-1.39376	-0.656713
196213383	chr3:196213383:TAG:T	4.44569e-05	-1.03933e-10	-1.28443	4.05378e-05	-1.03933e-10	-1.28481
196213389	chr3:196213389:C:T	1.86202e-05	-1.46163	-0.693072	1.63299e-05	-1.45312	-0.740929
196213436	chr3:196213436:G:A	5.58436e-05	-1.03933e-10	-1.0564	5.03315e-05	-1.03933e-10	-1.06841
196213468	chr3:196213468:G:T	1.43375e-05	-1.45117	-0.964902	1.35464e-05	-1.45371	-0.927219
196213470	chr3:196213470:G:C	4.13852e-05	-1.03933e-10	-1.35603	3.75916e-05	-1.03933e-10	-1.36026
196213519	chr3:196213519:G:C	4.60118e-05	-1.03933e-10	-1.25006	4.13593e-05	-1.03933e-10	-1.26475
196213703	chr3:196213703:T:C	4.25849e-05	-1.53422	0.206762	4.02364e-05	-1.53422	0.241947
196213734	chr3:196213734:C:T	1.39361e-05	-1.28845	-1.15602	1.24872e-05	-1.27094	-1.1914
196213960	chr3:196213960:C:T	5.63357e-05	-1.03933e-10	-1.04763	5.07705e-05	-1.03933e-10	-1.05973
196214086	chr3:196214086:C:T	4.49807e-05	-1.03933e-10	-1.27272	4.11611e-05	-1.03933e-10	-1.26955
196214240	chr3:196214240:G:A	4.8135e-05	-1.03933e-10	-1.20494	4.30074e-05	-1.03933e-10	-1.22567
196214397	chr3:196214397:G:A	4.12778e-05	-1.03933e-10	-1.35863	3.73924e-05	-1.03933e-10	-1.36558
196214518	chr3:196214518:A:C	5.74905e-05	-1.03933e-10	-1.02733	5.17675e-05	-1.03933e-10	-1.04028
196214646	chr3:196214646:T:C	3.93794e-05	-1.40571	-3.67306e-10	3.53809e-05	-1.42087	-3.67306e-10
196214733	chr3:196214733:A:G	5.50737e-05	-1.03933e-10	-1.07028	5.06137e-05	-1.03933e-10	-1.06282
196214809	chr3:196214809:G:C	4.45713e-05	-1.28186	-3.67306e-10	4.01793e-05	-1.29369	-3.67306e-10
196215209	chr3:196215209:T:TG	1.0322e-05	-1.50064	-1.24403	9.51657e-06	-1.49797	-1.23604
196215616	chr3:196215616:A:G	1.08568e-05	-1.32714	-1.36702	9.97708e-06	-1.31984	-1.36692
196215786	chr3:196215786:T:C	3.6415e-05	-1.48397	-3.67306e-10	3.3481e-05	-1.47607	-3.67306e-10
196215844	chr3:196215844:T:C	4.1568e-05	-1.03933e-10	-1.35162	3.78272e-05	-1.03933e-10	-1.35402
196215965	chr3:196215965:T:C	7.46027e-05	-1.03933e-10	-0.766776	6.4921e-05	-1.03933e-10	-0.813874
196215980	chr3:196215980:C:G	4.06716e-05	-1.03933e-10	-1.37342	3.7043e-05	-1.03933e-10	-1.37497
196216129	chr3:196216129:A:G	0.000251954	-1.03933e-10	0.450296	0.000238817	-1.03933e-10	0.488651
196216846	chr3:196216846:C:T	0.000141742	1.23299	-1.35794	0.000127406	1.21048	-1.35014
196216896	chr3:196216896:T:TCAGGGA	4.16781e-05	-1.03933e-10	-1.34898	3.79141e-05	-1.03933e-10	-1.35172
196217011	chr3:196217011:A:G	4.25872e-05	-1.03933e-10	-1.3274	3.86995e-05	-1.03933e-10	-1.33122
196217089	chr3:196217089:T:C	0.000141659	-1.03933e-10	-0.125528	0.000131643	-1.03933e-10	-0.106951
196217311	chr3:196217311:C:T	3.72306e-05	-1.46182	-3.67306e-10	3.40579e-05	-1.45898	-3.67306e-10
196217556	chr3:196217556:A:G	4.18229e-05	-1.03933e-10	-1.34551	3.83983e-05	-1.03933e-10	-1.33903
196217893	chr3:196217893:C:T	7.41512e-05	-1.03933e-10	-0.772847	6.49182e-05	-1.03933e-10	-0.813916
196218435	chr3:196218435:T:G	4.29385e-05	-1.03933e-10	-1.31919	3.94353e-05	-1.03933e-10	-1.31238
196218530	chr3:196218530:T:C	6.73079e-05	-1.03933e-10	-0.869675	6.20676e-05	-1.03933e-10	-0.85882
196218670	chr3:196218670:G:A	7.19009e-05	-1.03933e-10	-0.803665	6.76954e-05	-1.03933e-10	-0.772027
196218964	chr3:196218964:G:A	9.20556e-05	-0.55656	-3.67306e-10	8.76069e-05	-0.514185	-3.67306e-10
196219098	chr3:196219098:C:T	4.05961e-05	-1.03933e-10	-1.37528	3.70641e-05	-1.03933e-10	-1.3744
196219106	chr3:196219106:A:G	7.99081e-05	0.661801	-1.35988	7.75915e-05	0.728257	-1.36384
196219107	chr3:196219107:T:C	4.10536e-05	-1.03933e-10	-1.36407	3.73472e-05	-1.03933e-10	-1.36679
196219548	chr3:196219548:G:A	6.9593e-05	-1.03933e-10	-0.836289	6.3483e-05	-1.03933e-10	-0.836272
196219664	chr3:196219664:C:T	5.00323e-05	0.0931228	-1.25941	4.92894e-05	0.147599	-1.23693
196219747	chr3:196219747:C:T	4.69523e-05	-1.22982	-3.67306e-10	4.25875e-05	-1.23548	-3.67306e-10
196220377	chr3:196220377:A:G	4.60267e-05	-1.03933e-10	-1.24973	4.12422e-05	-1.03933e-10	-1.26758
196220591	chr3:196220591:C:T	4.44374e-05	-1.03933e-10	-1.28487	3.99659e-05	-1.03933e-10	-1.29902
196221292	chr3:196221292:T:C	4.09228e-05	-1.03933e-10	-1.36727	3.72418e-05	-1.03933e-10	-1.36961
196221468	chr3:196221468:G:A	6.57407e-05	-1.03933e-10	-0.893235	6.09163e-05	-1.03933e-10	-0.877544
196221556	chr3:196221556:G:A	5.15124e-05	-1.03933e-10	-1.13713	4.65124e-05	-1.03933e-10	-1.14733
196221636	chr3:196221636:G:A	1.16533e-05	-1.47506	-1.14831	1.00621e-05	-1.47769	-1.20058
196221703	chr3:196221703:T:G	4.42575e-05	-1.03933e-10	-1.28893	4.08421e-05	-1.03933e-10	-1.27733
196221798	chr3:196221798:C:G	2.19887e-05	-1.51799	-0.470434	2.0605e-05	-1.51799	-0.443524
196221853	chr3:196221853:C:T	4.30413e-05	-1.03933e-10	-1.31679	3.96207e-05	-1.03933e-10	-1.30769
196221889	chr3:196221889:G:A	1.82336e-05	-1.51938	-0.656305	1.70101e-05	-1.51924	-0.634001
196221964	chr3:196221964:C:T	6.33108e-05	0.422034	-1.35293	6.03628e-05	0.465305	-1.35198
196222220	chr3:196222220:G:T	4.31002e-05	-1.03933e-10	-1.31543	3.91783e-05	-1.03933e-10	-1.31892
196222321	chr3:196222321:G:T	4.30425e-05	-1.03933e-10	-1.31677	3.90517e-05	-1.03933e-10	-1.32216
196222439	chr3:196222439:AG:A	1.02444e-05	-1.47704	-1.27518	9.48408e-06	-1.48025	-1.25718
196222614	chr3:196222614:A:G	4.17721e-05	-1.03933e-10	-1.34672	3.80038e-05	-1.03933e-10	-1.34936
196222670	chr3:196222670:G:A	2.48919e-05	-0.489849	-1.37456	2.3081e-05	-0.472879	-1.37516
196222784	chr3:196222784:T:C	1.36612e-05	-1.51486	-0.949532	1.27839e-05	-1.51555	-0.923305
196222884	chr3:196222884:T:C	8.17804e-05	-0.674915	-3.67306e-10	7.50976e-05	-0.668256	-3.67306e-10
196223198	chr3:196223198:C:T	4.42906e-05	-1.03933e-10	-1.28818	4.02332e-05	-1.03933e-10	-1.29235
196223209	chr3:196223209:G:A	7.81661e-05	-1.03933e-10	-0.720117	7.29234e-05	-1.03933e-10	-0.697635
196223293	chr3:196223293:C:T	0.000181569	0.122684	-3.67306e-10	0.000155298	0.0583027	-3.67306e-10
196223567	chr3:196223567:C:T	4.10244e-05	-1.03933e-10	-1.36479	3.74306e-05	-1.03933e-10	-1.36456
196223689	chr3:196223689:A:G	9.65094e-05	-1.03933e-10	-0.509313	9.11322e-05	-1.03933e-10	-0.474734
196224017	chr3:196224017:C:T	4.13802e-05	-1.03933e-10	-1.35615	3.81876e-05	-1.03933e-10	-1.34453
196224110	chr3:196224110:C:T	4.43846e-05	-1.03933e-10	-1.28606	4.00363e-05	-1.03933e-10	-1.29726
196224422	chr3:196224422:C:T	4.32154e-05	-1.03933e-10	-1.31276	3.92092e-05	-1.03933e-10	-1.31813
196224520	chr3:196224520:G:A	5.95013e-05	-0.401157	-0.591799	5.56302e-05	-0.40709	-0.561228
196224536	chr3:196224536:C:T	4.75977e-05	-1.03933e-10	-1.21617	4.31085e-05	-1.03933e-10	-1.22332
196225061	chr3:196225061:G:A	0.000352017	1.50721	-0.722485	0.00033784	1.56493	-0.729402
196225137	chr3:196225137:C:A	0.000100002	-1.03933e-10	-0.473767	8.73798e-05	-1.03933e-10	-0.516781
196225340	chr3:196225340:C:T	4.8723e-05	-1.03933e-10	-1.1928	4.41472e-05	-1.03933e-10	-1.19952
196225846	chr3:196225846:C:T	2.76419e-05	-0.50121	-1.25841	2.76971e-05	-0.429815	-1.2359
196226051	chr3:196226051:T:C	6.32004e-05	-1.03933e-10	-0.932642	5.82864e-05	-1.03933e-10	-0.921675
196226082	chr3:196226082:C:G	4.80293e-05	-1.03933e-10	-1.20714	4.35264e-05	-1.03933e-10	-1.21368
196226090	chr3:196226090:A:G	0.0004024	0.139061	0.779432	0.000373704	0.184534	0.751886
196226271	chr3:196226271:A:G	5.984e-05	-1.03933e-10	-0.987278	5.27212e-05	-1.03933e-10	-1.02203
196226496	chr3:196226496:T:C	0.000164254	0.720455	-0.697994	0.000156649	0.769041	-0.702078
196226653	chr3:196226653:A:G	4.0807e-05	-1.03933e-10	-1.3701	3.73213e-05	-1.03933e-10	-1.36748
196226663	chr3:196226663:A:T	0.000196942	0.319822	-0.115866	0.000183475	0.367512	-0.142478
196226699	chr3:196226699:A:G	5.21848e-05	0.122249	-1.24641	4.95865e-05	0.163649	-1.24698
196226793	chr3:196226793:AAAG:A	3.99082e-05	-0.506235	-0.886135	4.13575e-05	-0.431947	-0.832843
196226904	chr3:196226904:C:T	0.000297019	0.110138	0.504706	0.000278702	0.156816	0.486283
196226936	chr3:196226936:C:T	5.59615e-05	-1.03933e-10	-1.05429	4.97337e-05	-1.03933e-10	-1.08036
196227243	chr3:196227243:G:A	4.26845e-05	-1.03933e-10	-1.32512	3.8702e-05	-1.03933e-10	-1.33115
196227428	chr3:196227428:G:A	9.17215e-06	-1.48706	-1.37573	8.37427e-06	-1.48619	-1.3757
196227641	chr3:196227641:C:G	4.09359e-05	-1.03933e-10	-1.36695	3.74422e-05	-1.03933e-10	-1.36425
196227760	chr3:196227760:C:T	4.76533e-05	-1.03933e-10	-1.215	4.42212e-05	-1.03933e-10	-1.19784
196228089	chr3:196228089:T:C	4.43431e-05	-1.03933e-10	-1.287	3.99944e-05	-1.03933e-10	-1.29831
196228401	chr3:196228401:G:A	0.000239894	0.731941	-0.330698	0.000227843	0.792796	-0.351184
196228414	chr3:196228414:G:A	5.32111e-05	-1.03933e-10	-1.10469	4.93795e-05	-1.03933e-10	-1.08751
196228601	chr3:196228601:G:A	8.43817e-05	-0.0649075	-0.578695	7.5927e-05	-0.0750239	-0.582248
196228891	chr3:196228891:G:A	0.000664386	0.109683	1.31023	0.000532099	0.0723658	1.21742
196229169	chr3:196229169:G:A	7.50297e-05	-0.306574	-0.454495	6.64981e-05	-0.308376	-0.481495
196229956	chr3:196229956:T:C	7.97179e-05	0.111212	-0.81167	7.67995e-05	0.167786	-0.813632
196230689	chr3:196230689:G:T	4.21905e-05	-1.03933e-10	-1.33676	3.86986e-05	-1.03933e-10	-1.33124
196230716	chr3:196230716:T:C	5.89865e-05	-0.850227	-0.151418	5.21376e-05	-0.87016	-0.162997
196231055	chr3:196231055:A:C	8.37925e-05	-0.111365	-0.539244	7.45667e-05	-0.137104	-0.538247
196231067	chr3:196231067:T:C	5.97039e-05	-1.03933e-10	-0.989555	5.41837e-05	-1.03933e-10	-0.994664
196231170	chr3:196231170:CA:C	4.05824e-05	-1.03933e-10	-1.37562	3.70135e-05	-1.03933e-10	-1.37576
196231423	chr3:196231423:C:G	6.88237e-05	-0.42904	-0.418364	6.16575e-05	-0.4386	-0.42685
196231842	chr3:196231842:T:G	5.92383e-05	-1.03933e-10	-0.997384	5.31412e-05	-1.03933e-10	-1.01409
196232011	chr3:196232011:C:T	9.35852e-05	0.0156912	-0.555772	8.25529e-05	-0.0162114	-0.557394
196232185	chr3:196232185:T:A	7.37749e-05	-0.342684	-0.435251	6.64977e-05	-0.356925	-0.432953
196232278	chr3:196232278:C:T	5.10075e-05	-1.03933e-10	-1.14698	4.7512e-05	-1.03933e-10	-1.12606
196232606	chr3:196232606:T:G	4.15339e-05	-1.03933e-10	-1.35244	3.80491e-05	-1.03933e-10	-1.34817
196232879	chr3:196232879:G:A	4.35557e-05	-1.03933e-10	-1.30491	3.93272e-05	-1.03933e-10	-1.31513
196232966	chr3:196232966:G:A	7.80518e-05	-0.288378	-0.433203	7.0669e-05	-0.298855	-0.430183
196232988	chr3:196232988:C:T	7.68821e-05	-0.379418	-0.357261	6.89639e-05	-0.385861	-0.367601
196233053	chr3:196233053:T:C	0.00014898	0.492308	-0.567448	0.000146807	0.535203	-0.533129
196233883	chr3:196233883:A:G	7.05311e-05	-0.250549	-0.572351	6.08129e-05	-0.265623	-0.61362
196234088	chr3:196234088:C:T	4.12029e-05	-1.03933e-10	-1.36045	3.77165e-05	-1.03933e-10	-1.35695
196234118	chr3:196234118:T:A	4.5494e-05	-1.03933e-10	-1.26137	4.19486e-05	-1.03933e-10	-1.2506
196234128	chr3:196234128:G:C	4.33571e-05	-1.03933e-10	-1.30948	3.95552e-05	-1.03933e-10	-1.30935
196234354	chr3:196234354:C:T	8.5002e-05	-0.636278	-3.67306e-10	7.33029e-05	-0.692444	-3.67306e-10
196234383	chr3:196234383:C:T	1.20115e-05	-1.28322	-1.30987	1.12203e-05	-1.25621	-1.31311
196235056	chr3:196235056:G:A	4.25515e-05	-1.03933e-10	-1.32824	3.93555e-05	-1.03933e-10	-1.31441
196235327	chr3:196235327:CCAT:C	4.61957e-05	-1.24607	-3.67306e-10	4.26281e-05	-1.23453	-3.67306e-10
196235373	chr3:196235373:G:T	0.000154719	0.110086	-0.147428	0.000140555	0.071539	-0.112986
196235507	chr3:196235507:G:A	4.24184e-05	-1.03933e-10	-1.33137	3.88171e-05	-1.03933e-10	-1.32818
196236235	chr3:196236235:C:T	4.1494e-05	-1.03933e-10	-1.3534	3.76353e-05	-1.03933e-10	-1.3591
196236278	chr3:196236278:C:T	4.7168e-05	-1.03933e-10	-1.22524	4.25506e-05	-1.03933e-10	-1.23635
196236525	chr3:196236525:A:G	4.2583e-05	-1.03933e-10	-1.3275	3.8522e-05	-1.03933e-10	-1.33582
196236718	chr3:196236718:C:G	4.09939e-05	-1.03933e-10	-1.36553	3.71888e-05	-1.03933e-10	-1.37104
196236724	chr3:196236724:C:T	4.74278e-05	-1.03933e-10	-1.21974	4.27758e-05	-1.03933e-10	-1.23107
196237015	chr3:196237015:T:G	4.1321e-05	-1.03933e-10	-1.35758	3.80123e-05	-1.03933e-10	-1.34914
196237075	chr3:196237075:T:C	4.14464e-05	-1.03933e-10	-1.35455	3.81492e-05	-1.03933e-10	-1.34554
196237392	chr3:196237392:A:C	4.7298e-05	-1.03933e-10	-1.22249	4.26636e-05	-1.03933e-10	-1.2337
196237427	chr3:196237427:A:G	4.77226e-05	0.013049	-1.2266	3.93455e-05	-0.048613	-1.26605
196237496	chr3:196237496:C:G	4.73689e-05	-1.03933e-10	-1.22099	4.2725e-05	-1.03933e-10	-1.23226
196237694	chr3:196237694:C:T	0.000129232	-1.03933e-10	-0.217342	0.0001144	-1.03933e-10	-0.247346
196237801	chr3:196237801:G:A	1.38408e-05	-1.52098	-0.930353	1.2609e-05	-1.52125	-0.931392
196238090	chr3:196238090:C:T	7.822e-05	-1.03933e-10	-0.719428	7.00944e-05	-1.03933e-10	-0.737201
196238638	chr3:196238638:T:C	9.52664e-06	-1.46895	-1.35591	8.6983e-06	-1.46697	-1.35695
196238664	chr3:196238664:G:A	9.94349e-05	-1.03933e-10	-0.47945	9.13337e-05	-1.03933e-10	-0.472525
196238889	chr3:196238889:A:G	5.9117e-05	-0.999434	-3.67306e-10	5.32255e-05	-1.01251	-3.67306e-10
196239387	chr3:196239387:G:A	1.27303e-05	-1.34374	-1.19122	1.08083e-05	-1.36227	-1.24446
196239828	chr3:196239828:G:A	0.00030188	-1.03933e-10	0.631077	0.000278178	-1.03933e-10	0.641217
196240444	chr3:196240444:G:A	1.56294e-05	-1.23799	-1.09181	1.41513e-05	-1.26094	-1.0763
196240624	chr3:196240624:A:C	2.35798e-05	-1.52301	-0.395548	2.21226e-05	-1.51375	-0.376689
196240643	chr3:196240643:A:T	6.75748e-05	-1.03933e-10	-0.865717	6.10435e-05	-1.03933e-10	-0.875459
196241149	chr3:196241149:A:C	4.51251e-05	-1.03933e-10	-1.26951	4.06868e-05	-1.03933e-10	-1.28114
196241772	chr3:196241772:G:A	2.69931e-05	-0.621537	-1.16183	2.48382e-05	-0.592208	-1.18245
196242353	chr3:196242353:G:T	4.65017e-05	-1.23946	-3.67306e-10	4.16695e-05	-1.25727	-3.67306e-10
196242362	chr3:196242362:A:G	4.05998e-05	-1.03933e-10	-1.37519	3.70669e-05	-1.03933e-10	-1.37432
196242391	chr3:196242391:C:T	5.83741e-05	-1.03933e-10	-1.01208	5.34675e-05	-1.03933e-10	-1.00797
196243143	chr3:196243143:T:C	4.21942e-05	-1.03933e-10	-1.33667	3.83083e-05	-1.03933e-10	-1.34138
196243200	chr3:196243200:C:T	0.0001089	-1.03933e-10	-0.388523	0.000102499	-1.03933e-10	-0.357194
196243211	chr3:196243211:C:T	7.03334e-05	-1.03933e-10	-0.825706	6.38889e-05	-1.03933e-10	-0.829899
196243564	chr3:196243564:T:C	1.21406e-05	-1.48225	-1.10015	1.12697e-05	-1.46666	-1.09826
196243857	chr3:196243857:G:C	1.15334e-05	-1.51019	-1.12351	1.06604e-05	-1.49917	-1.12134
196243941	chr3:196243941:C:T	0.000159277	-1.03933e-10	-0.00830872	0.000146564	-1.03933e-10	0.00041423
196244103	chr3:196244103:G:A	4.16574e-05	-1.03933e-10	-1.34947	3.77535e-05	-1.03933e-10	-1.35597
196244148	chr3:196244148:C:T	1.62965e-05	-0.961845	-1.32616	1.48401e-05	-0.967283	-1.32243
196244417	chr3:196244417:C:T	4.35097e-05	-1.03933e-10	-1.30597	4.0187e-05	-1.03933e-10	-1.2935
196244790	chr3:196244790:C:T	1.08513e-05	-1.50682	-1.18785	1.0045e-05	-1.49516	-1.18481
196245144	chr3:196245144:T:C	1.6386e-05	-1.53146	-0.751064	1.49819e-05	-1.53388	-0.746322
196245181	chr3:196245181:G:A	1.61295e-05	-1.52037	-0.777939	1.48724e-05	-1.51159	-0.77595
196245512	chr3:196245512:G:A	1.21255e-05	-1.53418	-1.04946	1.10807e-05	-1.53335	-1.04849
196245819	chr3:196245819:C:T	0.000128643	-1.03933e-10	-0.221914	0.000118191	-1.03933e-10	-0.214742
196246373	chr3:196246373:G:A	0.000127903	0.356811	-0.584488	0.000119288	0.377213	-0.58272
196246697	chr3:196246697:A:T	0.000132916	-1.03933e-10	-0.189235	0.000122035	-1.03933e-10	-0.182739
196247299	chr3:196247299:G:A	3.48153e-05	-1.5289	-3.67306e-10	3.17168e-05	-1.5302	-3.67306e-10
196247310	chr3:196247310:T:C	1.53716e-05	-1.5276	-0.818829	1.3996e-05	-1.53207	-0.816205
196247777	chr3:196247777:T:G	1.71752e-05	-1.53133	-0.704156	1.5003e-05	-1.53082	-0.747977
196247925	chr3:196247925:CA:C	1.55001e-05	-1.53366	-0.80445	1.41721e-05	-1.53408	-0.801685
196249196	chr3:196249196:G:A	4.2512e-05	-1.03933e-10	-1.32917	3.8513e-05	-1.03933e-10	-1.33605
196249416	chr3:196249416:G:T	1.41253e-05	-1.53421	-0.896775	1.28878e-05	-1.53317	-0.897592
196249775	chr3:196249775:G:A	1.14364e-05	-1.52913	-1.11303	1.04027e-05	-1.53295	-1.11202
196250536	chr3:196250536:T:A	4.21411e-05	-1.03933e-10	-1.33793	3.81917e-05	-1.03933e-10	-1.34443
196250889	chr3:196250889:C:A	4.05918e-05	-1.03933e-10	-1.37539	3.70416e-05	-1.03933e-10	-1.375
196251542	chr3:196251542:C:A	4.7765e-05	-1.03933e-10	-1.21266	4.29767e-05	-1.03933e-10	-1.22639
196251810	chr3:196251810:G:A	5.04044e-05	-1.03933e-10	-1.15887	4.63118e-05	-1.03933e-10	-1.15165
196252532	chr3:196252532:T:C	6.96024e-05	-1.03933e-10	-0.836154	6.33369e-05	-1.03933e-10	-0.838577
196252911	chr3:196252911:GA:G	6.65187e-05	-0.990699	0.10923	5.34975e-05	-1.00625	-0.00115736
196253433	chr3:196253433:C:T	3.55726e-05	-1.50738	-3.67306e-10	3.26972e-05	-1.49975	-3.67306e-10
196253613	chr3:196253613:C:T	6.64638e-05	-1.03933e-10	-0.882295	6.00444e-05	-1.03933e-10	-0.891961
196253628	chr3:196253628:T:C	7.56587e-05	-0.887219	0.134497	6.07228e-05	-0.904277	0.0235508
196254336	chr3:196254336:T:TA	0.00012354	-1.03933e-10	-0.262387	0.000113922	-1.03933e-10	-0.251532
196254411	chr3:196254411:T:G	5.01989e-05	-1.03933e-10	-1.16296	4.61204e-05	-1.03933e-10	-1.15579
196254428	chr3:196254428:G:A	2.59369e-05	-0.737387	-1.0859	2.28761e-05	-0.764785	-1.09217
196254525	chr3:196254525:A:G	6.65565e-05	-1.03933e-10	-0.880902	6.01271e-05	-1.03933e-10	-0.890584
196254754	chr3:196254754:T:C	4.24686e-05	-1.03933e-10	-1.33019	3.8479e-05	-1.03933e-10	-1.33693
196254834	chr3:196254834:T:C	4.39286e-05	-1.03933e-10	-1.29639	3.99201e-05	-1.03933e-10	-1.30017
196254959	chr3:196254959:C:G	4.31827e-05	-1.03933e-10	-1.31351	3.90473e-05	-1.03933e-10	-1.32227
196254960	chr3:196254960:T:C	1.19834e-05	-1.53328	-1.06215	1.09792e-05	-1.52981	-1.06123
196254988	chr3:196254988:A:C	7.57706e-05	-0.932413	0.18117	6.0754e-05	-0.948691	0.0684783
196255000	chr3:196255000:C:T	4.63687e-05	-1.24233	-3.67306e-10	4.23683e-05	-1.24065	-3.67306e-10
196255825	chr3:196255825:T:C	4.68894e-05	-0.806359	-0.424803	3.85464e-05	-0.827997	-0.507185
196256215	chr3:196256215:G:A	6.40429e-05	-0.978982	0.0595821	5.15998e-05	-0.994666	-0.0488602
196256232	chr3:196256232:C:G	1.07502e-05	-1.53249	-1.17154	9.9355e-06	-1.52809	-1.16284
196256235	chr3:196256235:C:T	1.08149e-05	-1.53024	-1.16779	1.00111e-05	-1.52426	-1.15909
196256392	chr3:196256392:G:A	9.33409e-06	-1.53297	-1.31231	8.59017e-06	-1.52904	-1.30738
196257260	chr3:196257260:C:T	4.73559e-05	-1.03933e-10	-1.22126	4.26262e-05	-1.03933e-10	-1.23457
196258085	chr3:196258085:G:A	0.000126467	0.251824	-0.490796	0.000111007	0.20241	-0.47986
196258506	chr3:196258506:T:C	6.82633e-05	-1.03933e-10	-0.855581	6.37554e-05	-1.03933e-10	-0.831991
196258549	chr3:196258549:T:A	4.22568e-05	-1.03933e-10	-1.33519	3.81465e-05	-1.03933e-10	-1.34561
196258713	chr3:196258713:G:A	2.60945e-05	-0.772554	-1.04468	2.40805e-05	-0.770019	-1.03562
196258789	chr3:196258789:C:T	1.86552e-05	-0.785171	-1.36765	1.69235e-05	-0.792242	-1.3661
196259095	chr3:196259095:G:A	3.48256e-05	-1.5286	-3.67306e-10	3.17265e-05	-1.52989	-3.67306e-10
196259352	chr3:196259352:C:CA	0.00014237	0.324498	-0.445019	0.000124931	0.274511	-0.433797
196260246	chr3:196260246:A:G	4.16993e-05	-0.367859	-0.980609	3.25923e-05	-0.417827	-1.08514
196260631	chr3:196260631:C:T	5.48616e-05	-1.07414	-3.67306e-10	4.9428e-05	-1.08653	-3.67306e-10
196260820	chr3:196260820:A:G	5.84391e-05	-1.03933e-10	-1.01097	5.28547e-05	-1.03933e-10	-1.0195
196261872	chr3:196261872:C:G	7.17002e-05	-1.00947	0.203016	5.75104e-05	-1.0246	0.0895238
196262211	chr3:196262211:T:C	4.48136e-05	-1.03933e-10	-1.27644	4.04893e-05	-1.03933e-10	-1.28601
196262414	chr3:196262414:G:C	0.000134243	-1.03933e-10	-0.179303	0.000123756	-1.03933e-10	-0.168736
196262546	chr3:196262546:T:G	0.000142226	0.31708	-0.438617	0.000124823	0.26719	-0.427336
196262810	chr3:196262810:T:C	5.02839e-05	-1.16127	-3.67306e-10	4.68219e-05	-1.14069	-3.67306e-10
196262823	chr3:196262823:C:T	3.56161e-05	-1.50615	-3.67306e-10	3.23835e-05	-1.5094	-3.67306e-10
196262919	chr3:196262919:C:T	4.05796e-05	-1.03933e-10	-1.37569	3.70141e-05	-1.03933e-10	-1.37574
196263065	chr3:196263065:T:A	4.06656e-05	-1.03933e-10	-1.37357	3.70745e-05	-1.03933e-10	-1.37412
196263067	chr3:196263067:A:G	4.06663e-05	-1.03933e-10	-1.37355	3.70751e-05	-1.03933e-10	-1.3741
196263102	chr3:196263102:C:T	4.07014e-05	-1.03933e-10	-1.37269	3.71607e-05	-1.03933e-10	-1.37179
196263278	chr3:196263278:G:A	4.64116e-05	-1.03933e-10	-1.2414	4.20125e-05	-1.03933e-10	-1.24908
196263461	chr3:196263461:G:A	0.000137748	0.289167	-0.442693	0.000120934	0.239671	-0.431472
196263475	chr3:196263475:C:T	5.5272e-05	-1.03933e-10	-1.06669	5.1399e-05	-1.03933e-10	-1.04743
196263546	chr3:196263546:C:G	6.1413e-05	-1.03933e-10	-0.961332	5.5398e-05	-1.03933e-10	-0.972501
196263951	chr3:196263951:G:A	8.43521e-05	0.349619	-0.993572	7.89187e-05	0.365943	-0.984569
196265318	chr3:196265318:G:A	7.12293e-05	-1.03933e-10	-0.813049	6.35483e-05	-1.03933e-10	-0.835244
196265352	chr3:196265352:C:T	1.94642e-05	-0.765127	-1.34525	1.76817e-05	-0.772226	-1.34229
196265950	chr3:196265950:A:G	8.93003e-05	0.61498	-1.20193	8.35471e-05	0.630304	-1.19194
196266290	chr3:196266290:G:A	4.08228e-05	-1.03933e-10	-1.36971	3.71634e-05	-1.03933e-10	-1.37172
196266437	chr3:196266437:C:T	0.000115644	-1.03933e-10	-0.328435	0.000106571	-1.03933e-10	-0.318232
196266611	chr3:196266611:C:T	0.000100015	-0.126565	-0.347066	9.2613e-05	-0.0949738	-0.363642
196266825	chr3:196266825:C:T	0.000108418	0.233394	-0.626355	9.51287e-05	0.184538	-0.616352
196267136	chr3:196267136:G:A	4.70384e-05	-1.03933e-10	-1.22799	4.23343e-05	-1.03933e-10	-1.24145
196268067	chr3:196268067:T:C	0.000176383	-1.03933e-10	0.0937071	0.00016161	-1.03933e-10	0.098139
196268122	chr3:196268122:AT:A	1.8511e-05	-0.794695	-1.36589	1.67978e-05	-0.801709	-1.36409
196269317	chr3:196269317:C:T	0.000119083	0.46283	-0.761962	0.00011095	0.482568	-0.760533
196269536	chr3:196269536:G:A	0.000146319	0.38041	-0.473571	0.000128364	0.330368	-0.462545
196269867	chr3:196269867:T:G	5.31149e-05	-1.03933e-10	-1.1065	4.95393e-05	-1.03933e-10	-1.08428
196269876	chr3:196269876:T:G	5.28922e-05	-1.03933e-10	-1.1107	4.93238e-05	-1.03933e-10	-1.08864
196269899	chr3:196269899:GGTCT:G	4.0679e-05	-1.03933e-10	-1.37324	3.71373e-05	-1.03933e-10	-1.37242
196270062	chr3:196270062:A:G	0.000150271	0.399327	-0.465842	0.000131795	0.348874	-0.454668
196270107	chr3:196270107:T:C	0.000150701	0.39562	-0.459273	0.000132185	0.345292	-0.448135
196270152	chr3:196270152:C:T	0.000149587	0.383707	-0.454779	0.000131238	0.333581	-0.443613
196270747	chr3:196270747:G:C	0.000148567	-1.03933e-10	-0.0779141	0.000140042	-1.03933e-10	-0.0451039
196271282	chr3:196271282:G:A	3.5188e-05	-1.13065	-0.387594	2.9909e-05	-1.13529	-0.453596
196271374	chr3:196271374:T:C	4.66454e-05	-1.03933e-10	-1.23638	4.20135e-05	-1.03933e-10	-1.24905
196272476	chr3:196272476:G:A	3.38819e-05	-1.16654	-0.389528	2.8803e-05	-1.17109	-0.45547
196272709	chr3:196272709:C:T	4.20684e-05	-1.33966	-3.67306e-10	3.79171e-05	-1.35164	-3.67306e-10
196272710	chr3:196272710:C:G	6.89658e-05	-1.03933e-10	-0.845342	6.44182e-05	-1.03933e-10	-0.821649
196273195	chr3:196273195:A:G	1.57661e-05	-0.966984	-1.35411	1.43537e-05	-0.986107	-1.33693
196273552	chr3:196273552:GTGCAGCCCTCAGCGGAGAGGAGACCCAGAGTGGATAGCTCCTATCTGCAGGCAGGTCATCCTGACGTCTC:G	5.26549e-05	-1.03933e-10	-1.11519	4.7707e-05	-1.03933e-10	-1.12197
196273572	chr3:196273572:G:C	7.04549e-05	-0.956019	0.13204	5.65357e-05	-0.971935	0.019763
196273875	chr3:196273875:C:T	6.94124e-05	-1.03933e-10	-0.838888	6.10573e-05	-1.03933e-10	-0.875231
196273976	chr3:196273976:A:G	7.42967e-05	-1.03933e-10	-0.770886	6.98617e-05	-1.03933e-10	-0.740527
196274508	chr3:196274508:TG:T	0.000103028	0.220845	-0.664796	9.03289e-05	0.175672	-0.659259
196275452	chr3:196275452:C:T	0.000135982	0.311437	-0.477869	0.000119262	0.261511	-0.467236
196275484	chr3:196275484:T:C	2.35722e-05	-0.799994	-1.11889	1.91458e-05	-0.833635	-1.20133
196275813	chr3:196275813:T:A	5.27135e-05	-1.03933e-10	-1.11408	4.75867e-05	-1.03933e-10	-1.12449
196276194	chr3:196276194:T:A	0.000125337	-1.03933e-10	-0.247946	0.000115511	-1.03933e-10	-0.237676
196276551	chr3:196276551:C:T	7.2059e-05	-1.01081	0.209339	5.77361e-05	-1.02571	0.0945493
196276750	chr3:196276750:G:A	4.67977e-05	-1.03933e-10	-1.23312	4.21442e-05	-1.03933e-10	-1.24595
196276872	chr3:196276872:G:A	3.6561e-05	-1.47997	-3.67306e-10	3.3172e-05	-1.48534	-3.67306e-10
196278239	chr3:196278239:G:A	0.000127286	-1.03933e-10	-0.232514	0.00011705	-1.03933e-10	-0.224443
196278318	chr3:196278318:C:T	6.54898e-05	-0.912147	0.0150893	5.29229e-05	-0.928537	-0.0896724
196278358	chr3:196278358:T:C	8.80206e-05	0.219492	-0.820874	7.80639e-05	0.168774	-0.79829
196278444	chr3:196278444:T:C	7.06762e-05	-1.03933e-10	-0.820844	6.31689e-05	-1.03933e-10	-0.841232
196278451	chr3:196278451:T:C	7.62209e-05	-1.03933e-10	-0.745317	7.00581e-05	-1.03933e-10	-0.73772
196278486	chr3:196278486:G:A	4.9951e-05	-1.03933e-10	-1.16791	4.59396e-05	-1.03933e-10	-1.15972
196278530	chr3:196278530:C:T	2.28577e-05	-1.17427	-0.775397	2.14393e-05	-1.1958	-0.726019
196278573	chr3:196278573:G:A	0.000688856	1.29704	0.159036	0.000614441	1.17796	0.255708
196278586	chr3:196278586:T:G	3.56716e-05	-1.5046	-3.67306e-10	3.26881e-05	-1.50003	-3.67306e-10
196278594	chr3:196278594:G:C	0.000126593	-1.03933e-10	-0.237974	0.000116651	-1.03933e-10	-0.22786
196278898	chr3:196278898:T:C	4.40709e-05	-1.03933e-10	-1.29315	3.9823e-05	-1.03933e-10	-1.3026
196279203	chr3:196279203:A:G	8.25579e-05	0.249844	-0.915297	7.258e-05	0.20288	-0.905235
196279330	chr3:196279330:GT:G	8.78489e-05	0.133692	-0.737027	7.7455e-05	0.0875881	-0.724936
196279406	chr3:196279406:GCA:G	0.000113568	-1.03933e-10	-0.346551	0.000104617	-1.03933e-10	-0.336735
196279488	chr3:196279488:G:A	7.86027e-05	0.124871	-0.839418	6.92218e-05	0.0793431	-0.829072
196279630	chr3:196279630:G:A	0.000139399	0.31261	-0.454225	0.0001241	0.257888	-0.423847
196279955	chr3:196279955:C:T	0.000122667	-1.03933e-10	-0.269481	0.000113116	-1.03933e-10	-0.258627
196279959	chr3:196279959:C:T	4.59932e-05	-1.03933e-10	-1.25046	4.25026e-05	-1.03933e-10	-1.23748
196280043	chr3:196280043:C:T	4.19616e-05	-1.03933e-10	-1.3422	3.79922e-05	-1.03933e-10	-1.34966
196280947	chr3:196280947:A:T	5.98736e-05	-1.03933e-10	-0.986718	5.36885e-05	-1.03933e-10	-1.00385
196280965	chr3:196280965:T:A	0.00012622	-1.03933e-10	-0.240924	0.000116326	-1.03933e-10	-0.230644
196281274	chr3:196281274:T:C	4.63382e-05	-1.03933e-10	-1.24299	4.19482e-05	-1.03933e-10	-1.25061
196281357	chr3:196281357:G:A	8.82945e-05	0.178393	-0.776668	7.76414e-05	0.13137	-0.766314
196281468	chr3:196281468:T:C	7.73249e-05	-1.03933e-10	-0.730937	6.77603e-05	-1.03933e-10	-0.771068
196281478	chr3:196281478:A:T	4.97202e-05	-1.03933e-10	-1.17254	4.46728e-05	-1.03933e-10	-1.18768
196281493	chr3:196281493:C:A	2.80769e-05	-0.907191	-0.836813	2.68534e-05	-0.900381	-0.796271
196281722	chr3:196281722:A:C	0.000126179	-1.03933e-10	-0.241251	0.000116288	-1.03933e-10	-0.230974
196281746	chr3:196281746:C:T	4.10259e-05	-1.03933e-10	-1.36475	3.73207e-05	-1.03933e-10	-1.3675
196282604	chr3:196282604:A:G	1.53347e-05	-1.53402	-0.814815	1.47342e-05	-1.53147	-0.765401
196282853	chr3:196282853:T:C	4.23669e-05	-1.03933e-10	-1.33259	3.83215e-05	-1.03933e-10	-1.34103
196283457	chr3:196283457:A:G	6.27435e-05	-1.03933e-10	-0.939898	5.75549e-05	-1.03933e-10	-0.934306
196283563	chr3:196283563:C:T	0.00014344	0.406126	-0.519161	0.000125628	0.354956	-0.508676
196284085	chr3:196284085:T:C	4.18249e-05	-1.03933e-10	-1.34546	3.79407e-05	-1.03933e-10	-1.35102
196284535	chr3:196284535:C:T	8.31362e-05	-0.931277	0.272804	6.64456e-05	-0.947451	0.15679
196284596	chr3:196284596:G:A	5.76145e-05	-0.529817	-0.495362	5.07268e-05	-0.563684	-0.496906
196285390	chr3:196285390:C:T	4.41434e-05	-1.29151	-3.67306e-10	3.98559e-05	-1.30177	-3.67306e-10
196285753	chr3:196285753:C:T	9.23519e-06	-1.51256	-1.34338	8.53062e-06	-1.50113	-1.34225
196285892	chr3:196285892:CT:C	0.000118596	-1.03933e-10	-0.303233	0.000109693	-1.03933e-10	-0.289357
196286447	chr3:196286447:A:G	3.4121e-05	-1.09588	-0.453158	2.84437e-05	-1.10675	-0.532368
196287202	chr3:196287202:T:C	5.03518e-05	-0.665536	-0.494383	4.49932e-05	-0.703554	-0.476978
196287495	chr3:196287495:C:G	1.95959e-05	-0.814912	-1.28872	1.73339e-05	-0.844193	-1.29019
196287772	chr3:196287772:A:C	4.19965e-05	-1.03933e-10	-1.34137	3.84139e-05	-1.03933e-10	-1.33863
196287920	chr3:196287920:T:C	0.000108496	-1.03933e-10	-0.392244	9.55315e-05	-1.03933e-10	-0.427589
196288260	chr3:196288260:C:A	4.08686e-05	-1.03933e-10	-1.36859	3.71875e-05	-1.03933e-10	-1.37107
196288473	chr3:196288473:T:A	4.53369e-05	-1.03933e-10	-1.26483	4.16141e-05	-1.03933e-10	-1.25861
196288552	chr3:196288552:A:T	5.2048e-05	-0.93235	-0.194437	4.73396e-05	-0.96569	-0.164008
196288605	chr3:196288605:A:G	3.57407e-05	-0.866661	-0.636002	3.29865e-05	-0.85968	-0.631267
196288901	chr3:196288901:C:A	4.57682e-05	-1.32343	0.0680675	3.76862e-05	-1.32874	-0.0290118
196288957	chr3:196288957:C:T	4.42634e-05	-1.03933e-10	-1.2888	4.055e-05	-1.03933e-10	-1.28451
196289004	chr3:196289004:A:C	7.19474e-05	-1.03933e-10	-0.803018	6.31234e-05	-1.03933e-10	-0.841953
196289181	chr3:196289181:A:T	3.61937e-05	-1.39211	-0.0979586	3.46132e-05	-1.39835	-0.044456
196289469	chr3:196289469:G:A	4.55023e-05	-1.31467	0.0534791	3.74846e-05	-1.32001	-0.0431035
196289808	chr3:196289808:C:T	4.28253e-05	-1.03933e-10	-1.32182	3.87138e-05	-1.03933e-10	-1.33085
196289897	chr3:196289897:A:T	4.19452e-05	-1.03933e-10	-1.34259	3.80812e-05	-1.03933e-10	-1.34732
196290115	chr3:196290115:G:A	5.93621e-05	-1.33417	0.338867	4.82495e-05	-1.33902	0.228364
196290684	chr3:196290684:C:G	6.20065e-05	-1.03933e-10	-0.951714	5.60136e-05	-1.03933e-10	-0.961451
196290757	chr3:196290757:G:A	1.55182e-05	-1.34951	-0.987428	1.38089e-05	-1.36135	-1.00038
196290866	chr3:196290866:C:T	4.85863e-05	-1.28868	0.0930686	3.99544e-05	-1.29429	-0.00501321
196291713	chr3:196291713:C:A	9.06247e-06	-1.50544	-1.36937	8.28475e-06	-1.501	-1.37163
196291847	chr3:196291847:C:T	1.24347e-05	-1.29279	-1.26567	1.11413e-05	-1.30723	-1.26916
196291984	chr3:196291984:C:T	6.67876e-05	-1.03933e-10	-0.877436	6.01638e-05	-1.03933e-10	-0.889974
196292341	chr3:196292341:C:T	1.66075e-05	-1.43442	-0.834672	1.5363e-05	-1.4272	-0.827884
196292370	chr3:196292370:T:C	4.05825e-05	-1.03933e-10	-1.37562	3.70438e-05	-1.03933e-10	-1.37494
196292500	chr3:196292500:A:G	1.58881e-05	-1.35604	-0.957339	1.41384e-05	-1.36758	-0.970568
196292809	chr3:196292809:T:C	3.17921e-05	-0.888577	-0.731158	2.93405e-05	-0.881808	-0.72627
196293518	chr3:196293518:C:T	1.67015e-05	-1.32797	-0.935481	1.48451e-05	-1.34032	-0.949054
196294186	chr3:196294186:T:C	4.27549e-05	-1.03933e-10	-1.32347	3.91282e-05	-1.03933e-10	-1.3202
196294288	chr3:196294288:G:A	8.86056e-05	-1.03933e-10	-0.594758	7.82261e-05	-1.03933e-10	-0.627442
196294576	chr3:196294576:T:C	1.20534e-05	-1.27417	-1.31544	1.08078e-05	-1.2888	-1.31797
196294908	chr3:196294908:G:T	0.000134477	-1.03933e-10	-0.177561	0.000120138	-1.03933e-10	-0.198406
196294936	chr3:196294936:T:C	9.43402e-06	-1.50228	-1.33235	8.59223e-06	-1.49746	-1.33872
196295311	chr3:196295311:C:T	4.21123e-05	-1.33861	-3.67306e-10	3.80369e-05	-1.34849	-3.67306e-10
196295450	chr3:196295450:C:T	9.49856e-06	-1.45219	-1.37562	8.66171e-06	-1.4525	-1.37563
196295451	chr3:196295451:G:A	0.000111214	-1.03933e-10	-0.367497	0.000102825	-1.03933e-10	-0.354018
196295593	chr3:196295593:G:A	6.40096e-05	-1.03933e-10	-0.919921	5.76929e-05	-1.03933e-10	-0.93191
196295879	chr3:196295879:T:C	1.16983e-05	-1.30104	-1.31848	1.04983e-05	-1.31488	-1.32094
196296090	chr3:196296090:G:T	0.000168686	-0.949127	0.998214	0.000160172	-0.9526	1.0418
196296136	chr3:196296136:C:T	1.36291e-05	-1.44948	-1.01726	1.25866e-05	-1.44284	-1.01157
196296514	chr3:196296514:A:G	1.18553e-05	-1.29746	-1.30872	1.06324e-05	-1.31172	-1.31142
196296707	chr3:196296707:A:G	6.65234e-05	-1.03933e-10	-0.881399	5.99287e-05	-1.03933e-10	-0.893889
196296789	chr3:196296789:C:G	0.000203669	-1.03933e-10	0.237545	0.000180598	-1.03933e-10	0.209231
196296852	chr3:196296852:A:C	7.42594e-05	-0.172109	-0.599279	6.7954e-05	-0.213215	-0.554998
196297184	chr3:196297184:A:G	7.1616e-05	-1.03933e-10	-0.807635	6.29524e-05	-1.03933e-10	-0.844666
196297848	chr3:196297848:T:C	1.38389e-05	-1.15816	-1.29331	1.23729e-05	-1.17591	-1.29563
196297959	chr3:196297959:C:T	6.95556e-05	-1.03933e-10	-0.836827	6.26872e-05	-1.03933e-10	-0.848887
196298246	chr3:196298246:A:G	1.3511e-05	-1.52168	-0.953769	1.2468e-05	-1.51857	-0.945304
196298975	chr3:196298975:G:A	1.07192e-05	-1.51974	-1.18717	9.91873e-06	-1.51216	-1.18046
196299337	chr3:196299337:G:A	3.91807e-05	-1.34335	-0.0674187	3.24226e-05	-1.34829	-0.159896
196299412	chr3:196299412:G:A	4.42233e-05	-1.33773	0.0480288	3.6457e-05	-1.34264	-0.0482766
196299754	chr3:196299754:A:C	3.60516e-05	-1.494	-3.67306e-10	3.33623e-05	-1.47962	-3.67306e-10
196299938	chr3:196299938:G:A	1.38447e-05	-1.45407	-0.996979	1.27854e-05	-1.44754	-0.991203
196300716	chr3:196300716:T:C	5.87983e-05	-0.0420339	-0.962807	5.29618e-05	-0.0819372	-0.935537
196300733	chr3:196300733:A:AT	9.0634e-05	-1.03933e-10	-0.572124	8.47913e-05	-1.03933e-10	-0.546851
196300809	chr3:196300809:G:A	0.000113947	-1.03933e-10	-0.343216	0.000100222	-1.03933e-10	-0.379655
196301145	chr3:196301145:T:A	4.25752e-05	-1.03933e-10	-1.32768	3.92098e-05	-1.03933e-10	-1.31812
196301685	chr3:196301685:C:A	1.42741e-05	-1.34037	-1.08014	1.27243e-05	-1.35211	-1.09142
196301759	chr3:196301759:T:G	1.14109e-05	-1.32068	-1.32371	1.02459e-05	-1.33408	-1.32608
196302275	chr3:196302275:T:C	1.18585e-05	-1.28336	-1.32255	1.06382e-05	-1.29765	-1.32494
196302361	chr3:196302361:G:A	0.00106365	-1.03933e-10	1.89051	0.000991281	-1.03933e-10	1.91195
196302789	chr3:196302789:G:A	9.23806e-05	-0.553036	-3.67306e-10	8.06653e-05	-0.596736	-3.67306e-10
196303346	chr3:196303346:T:C	4.14643e-05	-1.03933e-10	-1.35412	3.79258e-05	-1.03933e-10	-1.35141
196303377	chr3:196303377:T:C	5.68808e-05	-1.30197	0.263971	4.63486e-05	-1.30708	0.156225
196303401	chr3:196303401:C:T	4.34668e-05	-1.30696	-3.67306e-10	4.02165e-05	-1.29277	-3.67306e-10
196303510	chr3:196303510:A:G	6.69312e-05	-1.03933e-10	-0.875287	6.04298e-05	-1.03933e-10	-0.885562
196303729	chr3:196303729:G:T	4.3615e-05	-1.30648	0.00293193	3.59963e-05	-1.31173	-0.0918961
196303778	chr3:196303778:T:C	1.20262e-05	-1.27459	-1.31728	1.07837e-05	-1.28923	-1.31978
196303839	chr3:196303839:T:C	7.35517e-05	-1.03933e-10	-0.780964	6.4599e-05	-1.03933e-10	-0.818846
196303931	chr3:196303931:G:A	0.000164208	-1.03933e-10	0.0221829	0.000145965	-1.03933e-10	-0.00367549
196304059	chr3:196304059:T:A	1.48042e-05	-1.45233	-0.931717	1.40041e-05	-1.45042	-0.897276
196304194	chr3:196304194:G:A	4.74667e-05	-1.03933e-10	-1.21892	4.40453e-05	-1.03933e-10	-1.20183
196304583	chr3:196304583:C:T	1.19555e-05	-1.26514	-1.33262	1.07166e-05	-1.28052	-1.33473
196304610	chr3:196304610:G:C	4.98858e-05	-1.32306	0.153842	4.09789e-05	-1.32823	0.0542403
196304950	chr3:196304950:C:T	0.000100942	-0.46441	-3.67306e-10	9.57771e-05	-0.425021	-3.67306e-10
196304983	chr3:196304983:A:G	5.30196e-05	-1.27425	0.165963	4.31769e-05	-1.27882	0.0570756
196305066	chr3:196305066:T:G	0.000100491	-1.03933e-10	-0.468886	9.4425e-05	-1.03933e-10	-0.439239
196305125	chr3:196305125:C:A	4.36492e-05	-1.38698	0.0842092	3.69046e-05	-1.38713	0.00842252
196305403	chr3:196305403:A:G	5.10588e-05	-1.03933e-10	-1.14597	4.75637e-05	-1.03933e-10	-1.12497
196305532	chr3:196305532:G:A	9.77453e-05	-1.50416	1.00757	8.04361e-05	-1.50735	0.907765
196305634	chr3:196305634:C:G	5.6098e-05	-1.05185	-3.67306e-10	5.37656e-05	-1.00241	-3.67306e-10
196306190	chr3:196306190:T:C	9.57193e-06	-1.49046	-1.32966	8.72291e-06	-1.4849	-1.33619
196306482	chr3:196306482:T:C	5.71576e-05	-1.03933e-10	-1.03314	5.33798e-05	-1.03933e-10	-1.00961
196307212	chr3:196307212:C:G	6.64436e-05	-1.03933e-10	-0.8826	5.92193e-05	-1.03933e-10	-0.905797
196307267	chr3:196307267:A:G	3.33844e-05	-0.835212	-0.735654	3.08132e-05	-0.827823	-0.731278
196307522	chr3:196307522:C:T	0.000106125	-1.03933e-10	-0.414332	9.82241e-05	-1.03933e-10	-0.399793
196307591	chr3:196307591:C:A	9.73086e-06	-1.53217	-1.27149	8.9654e-06	-1.53378	-1.25989
196307739	chr3:196307739:G:A	9.39277e-05	-1.03933e-10	-0.536428	8.31179e-05	-1.03933e-10	-0.566784
196308430	chr3:196308430:G:A	0.000122193	-1.03933e-10	-0.273348	0.000113203	-1.03933e-10	-0.257859
196308863	chr3:196308863:C:T	7.05312e-05	-1.03933e-10	-0.822898	6.35532e-05	-1.03933e-10	-0.835168
196308988	chr3:196308988:ACAT:A	6.95828e-05	-1.03933e-10	-0.836435	6.27118e-05	-1.03933e-10	-0.848496
196309218	chr3:196309218:C:T	0.000121694	-1.03933e-10	-0.277443	0.000112737	-1.03933e-10	-0.261984
196309401	chr3:196309401:G:A	0.000110138	-1.03933e-10	-0.37722	9.65794e-05	-1.03933e-10	-0.416679
196309578	chr3:196309578:T:C	9.72274e-05	-1.03933e-10	-0.5019	9.13383e-05	-1.03933e-10	-0.472475
196309822	chr3:196309822:G:A	6.12702e-05	-1.03933e-10	-0.963659	5.51251e-05	-1.03933e-10	-0.97744
196309880	chr3:196309880:G:A	5.4294e-05	-1.03933e-10	-1.08454	4.94667e-05	-1.03933e-10	-1.08575
196309940	chr3:196309940:C:G	4.14059e-05	-1.03933e-10	-1.35553	3.7881e-05	-1.03933e-10	-1.3526
196310107	chr3:196310107:AACTTT:A	4.5454e-05	-1.27294	0.0106841	3.75022e-05	-1.27836	-0.08428
196310515	chr3:196310515:A:G	3.59092e-05	-0.744188	-0.753771	3.3194e-05	-0.735417	-0.74926
196310574	chr3:196310574:A:G	1.21131e-05	-1.26386	-1.32081	1.08598e-05	-1.27869	-1.32328
196310664	chr3:196310664:G:A	0.000135621	-1.03933e-10	-0.169085	0.000125252	-1.03933e-10	-0.15672
196311122	chr3:196311122:C:T	2.1065e-05	-1.49251	-0.538828	2.07454e-05	-1.47793	-0.47679
196311434	chr3:196311434:G:C	1.15882e-05	-1.30569	-1.32328	1.04031e-05	-1.31975	-1.32519
196311513	chr3:196311513:G:A	1.45233e-05	-1.3489	-1.0543	1.29554e-05	-1.36087	-1.06466
196311709	chr3:196311709:A:C	1.31998e-05	-1.45758	-1.04117	1.21908e-05	-1.45117	-1.0352
196311773	chr3:196311773:AC:A	4.15524e-05	-1.03933e-10	-1.352	3.76992e-05	-1.03933e-10	-1.35741
196311842	chr3:196311842:C:T	1.20529e-05	-1.29053	-1.29912	1.08114e-05	-1.30505	-1.30139
196312091	chr3:196312091:C:G	3.16087e-05	-0.787169	-0.838351	2.91587e-05	-0.779727	-0.834566
196312259	chr3:196312259:T:C	3.557e-05	-0.754665	-0.752787	3.28503e-05	-0.746615	-0.748469
196313095	chr3:196313095:G:A	1.17963e-05	-1.30474	-1.30643	1.05857e-05	-1.31888	-1.30866
196313356	chr3:196313356:C:T	4.57739e-05	-1.03933e-10	-1.25524	4.23908e-05	-1.03933e-10	-1.24011
196313476	chr3:196313476:G:A	0.000135254	-1.03933e-10	-0.171797	0.000124909	-1.03933e-10	-0.159462
196313563	chr3:196313563:A:G	4.37537e-05	-1.03933e-10	-1.30038	4.00762e-05	-1.03933e-10	-1.29626
196314178	chr3:196314178:T:C	1.13698e-05	-1.32768	-1.32031	1.02102e-05	-1.34091	-1.32275
196314450	chr3:196314450:G:A	3.47667e-05	-1.53029	-3.67306e-10	3.17846e-05	-1.52806	-3.67306e-10
196314508	chr3:196314508:T:A	9.48794e-06	-1.50028	-1.32865	8.64073e-06	-1.49531	-1.33525
196314920	chr3:196314920:G:A	4.19843e-05	-1.03933e-10	-1.34166	3.80482e-05	-1.03933e-10	-1.34819
196315270	chr3:196315270:T:C	1.59034e-05	-1.3233	-0.989115	1.43799e-05	-1.31795	-1.00327
196315540	chr3:196315540:C:T	5.56877e-05	-1.03933e-10	-1.05919	5.09381e-05	-1.03933e-10	-1.05643
196315563	chr3:196315563:T:G	4.27712e-05	-1.03933e-10	-1.32309	3.91366e-05	-1.03933e-10	-1.31999
196315639	chr3:196315639:G:A	0.000132334	-1.03933e-10	-0.193625	0.000121131	-1.03933e-10	-0.190175
196317798	chr3:196317798:C:G	1.37603e-05	-1.39484	-1.06233	1.23502e-05	-1.40629	-1.06708
196317854	chr3:196317854:C:T	9.103e-06	-1.53132	-1.33902	8.33222e-06	-1.53175	-1.33516
196318023	chr3:196318023:G:C	2.55305e-05	-1.25118	-0.587897	2.23883e-05	-1.2657	-0.612801
196318096	chr3:196318096:C:T	0.00020057	-1.03933e-10	0.222213	0.000182625	-1.03933e-10	0.220393
196318975	chr3:196318975:A:G	1.06107e-05	-1.53128	-1.18581	9.79775e-06	-1.53285	-1.17204
196319429	chr3:196319429:C:T	1.95682e-05	-0.935502	-1.16954	1.74622e-05	-0.946567	-1.18044
196319533	chr3:196319533:G:A	6.57529e-05	-0.755032	-0.138017	6.09856e-05	-0.740068	-0.136339
196319545	chr3:196319545:C:T	1.19349e-05	-1.48339	-1.1161	1.11193e-05	-1.47613	-1.10223
196319557	chr3:196319557:G:A	1.88377e-05	-1.50546	-0.63763	1.74555e-05	-1.49995	-0.627441
196319661	chr3:196319661:T:G	5.86012e-05	-1.03933e-10	-1.0082	5.39845e-05	-1.03933e-10	-0.998348
196319959	chr3:196319959:A:G	9.10064e-06	-1.49814	-1.37246	8.30596e-06	-1.49761	-1.37246
196320725	chr3:196320725:C:G	1.39441e-05	-1.39435	-1.04955	1.26868e-05	-1.40521	-1.04127
196320915	chr3:196320915:T:C	2.7715e-05	-1.15725	-0.599726	2.55276e-05	-1.14772	-0.59957
196321435	chr3:196321435:C:T	0.00018857	-1.03933e-10	0.160515	0.000171789	-1.03933e-10	0.15922
196321502	chr3:196321502:C:T	5.44628e-05	-1.03933e-10	-1.08143	5.07304e-05	-1.03933e-10	-1.06052
196321642	chr3:196321642:A:C	2.59687e-05	-1.11567	-0.706387	2.39381e-05	-1.10409	-0.707488
196321722	chr3:196321722:A:G	2.50851e-05	-1.08082	-0.775855	2.31302e-05	-1.06896	-0.776942
196321801	chr3:196321801:AGAGCGAG:A	4.96754e-05	-1.03933e-10	-1.17344	4.58659e-05	-1.03933e-10	-1.16132
196321810	chr3:196321810:C:A	5.58101e-05	-1.03933e-10	-1.057	5.16868e-05	-1.03933e-10	-1.04184
196321812	chr3:196321812:CCATAAAA:C	5.26708e-05	-1.03933e-10	-1.11489	4.87106e-05	-1.03933e-10	-1.10115
196322024	chr3:196322024:G:A	1.59834e-05	-1.51421	-0.79319	1.49544e-05	-1.50871	-0.773329
196322091	chr3:196322091:G:T	2.22663e-05	-1.51996	-0.455916	2.18634e-05	-1.51003	-0.392203
196322378	chr3:196322378:G:A	0.000118282	-1.03933e-10	-0.305881	0.000108375	-1.03933e-10	-0.301444
196322469	chr3:196322469:C:T	4.88585e-05	-1.03933e-10	-1.19002	4.51502e-05	-1.03933e-10	-1.17705
196323189	chr3:196323189:C:CCAGA	1.17211e-05	-1.24697	-1.37059	1.06056e-05	-1.25336	-1.3723
196323396	chr3:196323396:AAAC:A	2.07076e-05	-1.52342	-0.525028	1.95969e-05	-1.51672	-0.494958
196324693	chr3:196324693:G:A	1.03622e-05	-1.37511	-1.36568	9.37558e-06	-1.38053	-1.3684
196325475	chr3:196325475:C:T	0.000145807	-1.48705	1.39038	0.000116109	-1.49357	1.26106
196325650	chr3:196325650:G:A	2.59859e-05	-1.45978	-0.361623	2.20109e-05	-1.46187	-0.433637
196325686	chr3:196325686:G:A	1.17511e-05	-1.25009	-1.36491	1.06261e-05	-1.2563	-1.36743
196325997	chr3:196325997:C:T	0.000155512	-1.03933e-10	-0.0322287	0.000147276	-1.03933e-10	0.00526528
196326264	chr3:196326264:C:T	2.37336e-05	-0.944243	-0.967819	2.14853e-05	-0.946596	-0.973081
196326459	chr3:196326459:T:C	1.14427e-05	-1.27533	-1.36627	1.03518e-05	-1.28128	-1.3686
196326619	chr3:196326619:CAT:C	0.000110319	-1.03933e-10	-0.375574	9.69558e-05	-1.03933e-10	-0.412789
196326775	chr3:196326775:A:G	1.62069e-05	-1.50675	-0.786762	1.51754e-05	-1.50051	-0.766861
196327133	chr3:196327133:G:A	1.03267e-05	-1.53313	-1.21109	9.53915e-06	-1.53238	-1.19926
196327215	chr3:196327215:C:T	9.38447e-06	-1.47298	-1.36692	8.66297e-06	-1.46297	-1.36501
196327802	chr3:196327802:C:T	4.18912e-05	-1.03933e-10	-1.34388	3.81557e-05	-1.03933e-10	-1.34537
196327811	chr3:196327811:A:G	4.18912e-05	-1.03933e-10	-1.34388	3.81557e-05	-1.03933e-10	-1.34537
196327951	chr3:196327951:G:A	1.18775e-05	-1.24998	-1.35432	1.07301e-05	-1.25616	-1.35783
196327989	chr3:196327989:C:T	2.23105e-05	-1.09185	-0.882049	2.06239e-05	-1.07961	-0.880988
196329965	chr3:196329965:G:A	4.2419e-05	-1.03933e-10	-1.33136	3.85225e-05	-1.03933e-10	-1.3358
196329975	chr3:196329975:A:G	4.75102e-05	-1.03933e-10	-1.21801	4.29431e-05	-1.03933e-10	-1.22717
196331211	chr3:196331211:A:G	1.18588e-05	-1.25963	-1.34625	1.07193e-05	-1.26525	-1.34976
196331286	chr3:196331286:T:A	9.96567e-06	-1.51971	-1.2601	9.1365e-06	-1.52195	-1.25282
196331509	chr3:196331509:C:T	9.33102e-06	-1.48482	-1.36079	8.51661e-06	-1.48395	-1.36107
196331577	chr3:196331577:CAGG:C	4.73693e-05	-1.03933e-10	-1.22098	4.28311e-05	-1.03933e-10	-1.22978
196331644	chr3:196331644:G:A	4.06553e-05	-1.03933e-10	-1.37382	3.71664e-05	-1.03933e-10	-1.37164
196331655	chr3:196331655:C:T	6.28357e-05	-1.03933e-10	-0.938429	5.66482e-05	-1.03933e-10	-0.950185
196331992	chr3:196331992:C:T	0.000442252	-1.03933e-10	1.01293	0.000434069	-1.03933e-10	1.08616
196331993	chr3:196331993:A:G	2.47421e-05	-0.779353	-1.0911	2.30705e-05	-0.762586	-1.0859
196332097	chr3:196332097:C:T	1.75772e-05	-1.49106	-0.721284	1.64797e-05	-1.4831	-0.701813
196332268	chr3:196332268:T:G	1.11886e-05	-1.35377	-1.31029	1.01051e-05	-1.35842	-1.31559
196332595	chr3:196332595:G:A	1.99019e-05	-1.51601	-0.572126	1.85715e-05	-1.5113	-0.554112
196332719	chr3:196332719:A:T	4.09681e-05	-1.03933e-10	-1.36616	3.74097e-05	-1.03933e-10	-1.36511
196332827	chr3:196332827:C:G	4.73139e-05	-1.03933e-10	-1.22215	4.27939e-05	-1.03933e-10	-1.23065
196332990	chr3:196332990:C:A	1.17036e-05	-1.52659	-1.09247	1.08009e-05	-1.52835	-1.07906
196333428	chr3:196333428:C:T	1.00253e-05	-1.53263	-1.24121	8.98566e-06	-1.53331	-1.25811
196333501	chr3:196333501:A:G	1.76655e-05	-1.47943	-0.727909	1.66672e-05	-1.46156	-0.712046
196333647	chr3:196333647:G:A	8.18196e-05	-1.03933e-10	-0.674436	7.25253e-05	-1.03933e-10	-0.703109
196333799	chr3:196333799:C:T	9.6252e-06	-1.52989	-1.28468	8.64262e-06	-1.52797	-1.30237
196334330	chr3:196334330:T:G	2.13173e-05	-1.00927	-1.01017	1.71794e-05	-1.04092	-1.10241
196334424	chr3:196334424:G:T	1.028e-05	-1.53323	-1.21552	9.19825e-06	-1.53374	-1.23429
196334516	chr3:196334516:C:T	4.25159e-05	-1.03933e-10	-1.32908	3.85648e-05	-1.03933e-10	-1.3347
196335647	chr3:196335647:C:T	2.64489e-05	-1.43241	-0.371326	2.4933e-05	-1.41964	-0.351211
196337215	chr3:196337215:C:T	3.63433e-05	-1.48594	-3.67306e-10	3.34252e-05	-1.47773	-3.67306e-10
196337292	chr3:196337292:C:G	1.46581e-05	-1.11468	-1.27928	1.34236e-05	-1.1223	-1.26773
196337548	chr3:196337548:T:C	4.49064e-05	-1.27437	-3.67306e-10	4.08199e-05	-1.27788	-3.67306e-10
196338325	chr3:196338325:A:G	4.8127e-05	-1.20511	-3.67306e-10	4.42999e-05	-1.19606	-3.67306e-10
196339023	chr3:196339023:T:G	0.000204538	-1.03933e-10	0.241801	0.00019534	-1.03933e-10	0.287698
196339698	chr3:196339698:G:A	1.58128e-05	-1.38483	-0.933305	1.45497e-05	-1.38617	-0.923309
196339888	chr3:196339888:TCAAA:T	4.09346e-05	-1.03933e-10	-1.36698	3.72748e-05	-1.03933e-10	-1.36873
196339919	chr3:196339919:AAAG:A	1.97348e-05	-1.52915	-0.567422	1.82321e-05	-1.53044	-0.553417
196339998	chr3:196339998:C:T	8.82828e-06	-1.5255	-1.37549	8.12063e-06	-1.51732	-1.37532
196340996	chr3:196340996:C:G	0.000172696	-1.03933e-10	0.0725787	0.000164321	-1.03933e-10	0.114778
196341061	chr3:196341061:G:A	1.02679e-05	-1.48079	-1.26914	9.24894e-06	-1.48308	-1.27945
196341089	chr3:196341089:C:T	2.20741e-05	-0.846942	-1.1376	2.06297e-05	-0.820355	-1.13996
196341195	chr3:196341195:C:T	4.76637e-05	-1.21478	-3.67306e-10	4.30996e-05	-1.22353	-3.67306e-10
196341755	chr3:196341755:A:G	6.26507e-05	-1.03933e-10	-0.941378	5.83228e-05	-1.03933e-10	-0.921052
196342184	chr3:196342184:A:G	1.46522e-05	-1.4957	-0.898666	1.38768e-05	-1.48222	-0.874613
196342613	chr3:196342613:G:C	1.01582e-05	-1.41501	-1.34566	9.01342e-06	-1.43687	-1.35146
196342629	chr3:196342629:G:C	9.45571e-06	-1.47546	-1.35687	8.82274e-06	-1.45543	-1.35428
196342633	chr3:196342633:G:GT	4.08661e-05	-1.03933e-10	-1.36865	3.72048e-05	-1.03933e-10	-1.37061
196342766	chr3:196342766:T:C	9.79022e-06	-1.50739	-1.29018	8.83776e-06	-1.51003	-1.29798
196342768	chr3:196342768:T:C	4.07395e-05	-1.03933e-10	-1.37176	3.726e-05	-1.03933e-10	-1.36912
196342793	chr3:196342793:C:T	4.07575e-05	-1.03933e-10	-1.37131	3.72454e-05	-1.03933e-10	-1.36952
196342942	chr3:196342942:C:T	4.05843e-05	-1.03933e-10	-1.37557	3.70173e-05	-1.03933e-10	-1.37566
196343027	chr3:196343027:A:G	4.47156e-05	-1.03933e-10	-1.27863	4.1371e-05	-1.03933e-10	-1.26447
196343350	chr3:196343350:C:T	4.18774e-05	-1.03933e-10	-1.34421	3.81569e-05	-1.03933e-10	-1.34534
196343409	chr3:196343409:A:T	1.48939e-05	-1.36715	-1.01085	1.42514e-05	-1.34354	-0.986651
196343411	chr3:196343411:C:T	1.51054e-05	-1.35121	-1.01269	1.44681e-05	-1.32657	-0.988532
196343485	chr3:196343485:G:A	1.02192e-05	-1.50974	-1.24495	9.32911e-06	-1.51115	-1.24276
196343521	chr3:196343521:C:G	1.52866e-05	-1.37112	-0.980859	1.4315e-05	-1.35064	-0.975095
196343601	chr3:196343601:G:A	0.00030672	-1.03933e-10	0.646983	0.000280004	-1.03933e-10	0.647759
196343636	chr3:196343636:G:A	2.30474e-05	-1.40291	-0.538489	1.9251e-05	-1.41399	-0.615496
196343637	chr3:196343637:A:T	2.31422e-05	-1.39883	-0.538469	1.93264e-05	-1.41009	-0.615485
196343656	chr3:196343656:T:C	6.84401e-05	-1.03933e-10	-0.852994	6.11754e-05	-1.03933e-10	-0.8733
196343761	chr3:196343761:G:A	4.07231e-05	-1.03933e-10	-1.37216	3.73166e-05	-1.03933e-10	-1.36761
196344313	chr3:196344313:G:A	1.03248e-05	-1.37661	-1.3678	9.53252e-06	-1.36587	-1.36646
196344775	chr3:196344775:G:T	4.28778e-05	-1.03933e-10	-1.3206	3.91749e-05	-1.03933e-10	-1.31901
196344784	chr3:196344784:A:G	4.07357e-05	-1.03933e-10	-1.37185	3.72804e-05	-1.03933e-10	-1.36858
196344961	chr3:196344961:A:T	8.84485e-06	-1.5237	-1.37542	8.08946e-06	-1.52076	-1.37572
196345298	chr3:196345298:A:C	6.34887e-05	-1.03933e-10	-0.928091	5.59042e-05	-1.03933e-10	-0.963406
196345571	chr3:196345571:C:A	8.82514e-06	-1.52602	-1.37532	8.03302e-06	-1.52901	-1.37447
196345973	chr3:196345973:TACTTCCAACTATAGGCGC:T	3.50322e-05	-1.52269	-3.67306e-10	3.18988e-05	-1.52448	-3.67306e-10
196346201	chr3:196346201:G:A	9.06677e-06	-1.53349	-1.34084	8.32468e-06	-1.53409	-1.33373
196347406	chr3:196347406:C:T	3.70232e-05	-1.46741	-3.67306e-10	3.36215e-05	-1.47188	-3.67306e-10
196347510	chr3:196347510:A:G	8.44297e-05	-1.03933e-10	-0.643034	7.54488e-05	-1.03933e-10	-0.66359
196347592	chr3:196347592:T:C	5.08285e-05	-1.03933e-10	-1.1505	4.6181e-05	-1.03933e-10	-1.15448
196348314	chr3:196348314:A:G	4.08422e-05	-1.03933e-10	-1.36924	3.72818e-05	-1.03933e-10	-1.36854
196348723	chr3:196348723:G:A	0.000109961	-1.03933e-10	-0.378825	0.000100807	-1.03933e-10	-0.373838
196348746	chr3:196348746:T:C	2.02937e-05	-1.5115	-0.557143	1.93032e-05	-1.51653	-0.510247
196349714	chr3:196349714:T:C	4.24784e-05	-1.03933e-10	-1.32996	3.85174e-05	-1.03933e-10	-1.33594
196349976	chr3:196349976:G:C	4.19792e-05	-1.03933e-10	-1.34178	3.83042e-05	-1.03933e-10	-1.34149
196350783	chr3:196350783:T:C	5.08343e-05	-1.03933e-10	-1.15038	4.62906e-05	-1.03933e-10	-1.15211
196351210	chr3:196351210:C:T	0.000121427	-1.03933e-10	-0.279641	0.000108292	-1.03933e-10	-0.30221
196351565	chr3:196351565:G:A	4.08155e-05	-1.03933e-10	-1.36989	3.71838e-05	-1.03933e-10	-1.37117
196351875	chr3:196351875:C:T	1.15578e-05	-1.50247	-1.12912	1.0491e-05	-1.50441	-1.13212
196352074	chr3:196352074:A:G	3.86429e-05	-1.42459	-3.67306e-10	3.5016e-05	-1.43124	-3.67306e-10
196352629	chr3:196352629:T:C	4.59676e-05	-1.03933e-10	-1.25102	4.15375e-05	-1.03933e-10	-1.26045
196352770	chr3:196352770:G:A	4.30699e-05	-1.03933e-10	-1.31613	3.93666e-05	-1.03933e-10	-1.31413
196352879	chr3:196352879:G:A	4.06921e-05	-1.03933e-10	-1.37292	3.70904e-05	-1.03933e-10	-1.37369
196352900	chr3:196352900:A:G	4.24762e-05	-1.03933e-10	-1.33001	3.86529e-05	-1.03933e-10	-1.33242
196353293	chr3:196353293:T:C	1.87547e-05	-1.46982	-0.677682	1.76769e-05	-1.47838	-0.636406
196353486	chr3:196353486:TC:T	0.000116833	-1.03933e-10	-0.318211	0.000103797	-1.03933e-10	-0.344612
196353649	chr3:196353649:G:A	4.07573e-05	-1.03933e-10	-1.37132	3.71999e-05	-1.03933e-10	-1.37074
196354116	chr3:196354116:T:C	4.50111e-05	-1.03933e-10	-1.27204	4.06278e-05	-1.03933e-10	-1.28259
196354274	chr3:196354274:A:G	4.14251e-05	-1.03933e-10	-1.35507	3.78195e-05	-1.03933e-10	-1.35422
196354678	chr3:196354678:G:A	5.57234e-05	-1.03933e-10	-1.05855	5.10217e-05	-1.03933e-10	-1.05479
196354806	chr3:196354806:G:A	4.0771e-05	-1.03933e-10	-1.37098	3.72131e-05	-1.03933e-10	-1.37038
196355540	chr3:196355540:C:G	3.69376e-05	-0.700089	-0.769634	3.05646e-05	-0.736569	-0.830634
196356038	chr3:196356038:CAT:C	8.86243e-06	-1.52316	-1.37397	8.10195e-06	-1.52302	-1.37192
196357121	chr3:196357121:C:T	2.91305e-05	-1.46989	-0.237279	2.65857e-05	-1.46468	-0.241987
196357148	chr3:196357148:T:G	4.08895e-05	-1.03933e-10	-1.36808	3.73321e-05	-1.03933e-10	-1.36719
196358142	chr3:196358142:C:T	9.17839e-05	-1.03933e-10	-0.559516	8.17311e-05	-1.03933e-10	-0.58361
196358339	chr3:196358339:T:A	5.28566e-05	-1.03933e-10	-1.11137	4.80031e-05	-1.03933e-10	-1.11578
196358463	chr3:196358463:C:T	5.29707e-05	-1.03933e-10	-1.10921	4.81093e-05	-1.03933e-10	-1.11357
196358527	chr3:196358527:G:A	5.27938e-05	-1.03933e-10	-1.11256	4.79458e-05	-1.03933e-10	-1.11697
196358843	chr3:196358843:C:T	4.05774e-05	-1.03933e-10	-1.37574	3.70196e-05	-1.03933e-10	-1.3756
196359067	chr3:196359067:C:T	4.07686e-05	-1.03933e-10	-1.37104	3.72108e-05	-1.03933e-10	-1.37045
196359636	chr3:196359636:G:A	5.2096e-05	-1.12587	-3.67306e-10	4.70849e-05	-1.13509	-3.67306e-10
196359685	chr3:196359685:A:T	1.05241e-05	-1.47629	-1.24899	9.55047e-06	-1.47812	-1.25233
196360129	chr3:196360129:T:C	0.000172112	-1.03933e-10	0.0691936	0.000161022	-1.03933e-10	0.094498
196360236	chr3:196360236:C:T	1.35258e-05	-1.48292	-0.991432	1.22331e-05	-1.48388	-0.999019
196360288	chr3:196360288:T:G	4.43678e-05	-1.03933e-10	-1.28644	3.99787e-05	-1.03933e-10	-1.2987
196360349	chr3:196360349:G:A	4.07657e-05	-1.03933e-10	-1.37111	3.7208e-05	-1.03933e-10	-1.37052
196360710	chr3:196360710:A:T	4.24359e-05	-1.03933e-10	-1.33096	3.90002e-05	-1.03933e-10	-1.32348
196361472	chr3:196361472:A:G	4.11987e-05	-1.03933e-10	-1.36055	3.73996e-05	-1.03933e-10	-1.36538
196361517	chr3:196361517:G:GAAGC	7.06259e-05	-1.03933e-10	-0.821557	6.60011e-05	-1.03933e-10	-0.797373
196361593	chr3:196361593:G:A	8.90362e-06	-1.51674	-1.37576	8.12735e-06	-1.51661	-1.3752
196363053	chr3:196363053:C:T	4.13058e-05	-1.03933e-10	-1.35795	3.75297e-05	-1.03933e-10	-1.36191
196363481	chr3:196363481:C:T	4.05861e-05	-1.03933e-10	-1.37553	3.70685e-05	-1.03933e-10	-1.37428
196363593	chr3:196363593:G:T	0.00022617	-1.03933e-10	0.342333	0.000212396	-1.03933e-10	0.371409
196363781	chr3:196363781:C:T	4.16337e-05	-1.03933e-10	-1.35004	3.79876e-05	-1.03933e-10	-1.34979
196364320	chr3:196364320:G:A	0.00060414	-1.03933e-10	1.32485	0.00056437	-1.03933e-10	1.34867
196365040	chr3:196365040:T:C	3.26416e-05	-1.48327	-0.110093	2.96325e-05	-1.48552	-0.112658
196365265	chr3:196365265:A:C	4.98241e-05	-1.03933e-10	-1.17045	4.52352e-05	-1.03933e-10	-1.17517
196365365	chr3:196365365:A:C	4.83096e-05	-1.03933e-10	-1.20132	4.49145e-05	-1.03933e-10	-1.18228
196365569	chr3:196365569:T:C	5.67744e-05	-1.03933e-10	-1.03987	5.16923e-05	-1.03933e-10	-1.04174
196365866	chr3:196365866:T:A	5.43396e-05	-1.03933e-10	-1.0837	4.93362e-05	-1.03933e-10	-1.08839
196366475	chr3:196366475:A:T	1.06896e-05	-1.46272	-1.24696	9.70374e-06	-1.46467	-1.24987
196366719	chr3:196366719:G:A	4.07011e-05	-1.03933e-10	-1.3727	3.71453e-05	-1.03933e-10	-1.37221
196367004	chr3:196367004:G:A	0.000156024	-1.03933e-10	-0.0289407	0.000138441	-1.03933e-10	-0.0566014
196367097	chr3:196367097:C:T	4.12485e-05	-1.03933e-10	-1.35934	3.76683e-05	-1.03933e-10	-1.35823
196367110	chr3:196367110:G:A	4.10565e-05	-1.03933e-10	-1.364	3.74364e-05	-1.03933e-10	-1.3644
196367342	chr3:196367342:C:T	1.14307e-05	-1.49526	-1.14739	1.00064e-05	-1.49768	-1.18613
196367942	chr3:196367942:T:G	4.38716e-05	-1.03933e-10	-1.29768	3.95635e-05	-1.03933e-10	-1.30914
196369177	chr3:196369177:T:C	4.32694e-05	-1.03933e-10	-1.31151	3.94799e-05	-1.03933e-10	-1.31125
196369400	chr3:196369400:G:A	5.66868e-05	-0.915406	-0.126004	4.58962e-05	-0.93077	-0.229892
196369580	chr3:196369580:C:T	1.22802e-05	-1.49568	-1.07529	1.11215e-05	-1.49652	-1.08165
196369852	chr3:196369852:G:C	4.65161e-05	-1.03933e-10	-1.23915	4.31581e-05	-1.03933e-10	-1.22217
196369904	chr3:196369904:G:A	4.06882e-05	-1.03933e-10	-1.37301	3.71338e-05	-1.03933e-10	-1.37252
196370023	chr3:196370023:G:A	4.09395e-05	-1.03933e-10	-1.36686	3.73757e-05	-1.03933e-10	-1.36602
196370225	chr3:196370225:C:T	4.73902e-05	-1.03933e-10	-1.22054	4.40878e-05	-1.03933e-10	-1.20086
196371194	chr3:196371194:T:C	3.71512e-05	-1.46396	-3.67306e-10	3.41264e-05	-1.45697	-3.67306e-10
196371405	chr3:196371405:C:CT	2.41906e-05	-0.567563	-1.32543	2.16213e-05	-0.573946	-1.33942
196371630	chr3:196371630:T:C	8.87716e-06	-1.51991	-1.37557	8.14772e-06	-1.51528	-1.37402
196372888	chr3:196372888:G:C	4.14483e-05	-1.03933e-10	-1.35451	3.78185e-05	-1.03933e-10	-1.35425
196373026	chr3:196373026:T:C	4.19666e-05	-1.03933e-10	-1.34208	3.8344e-05	-1.03933e-10	-1.34045
196373942	chr3:196373942:C:A	4.05925e-05	-1.03933e-10	-1.37537	3.70136e-05	-1.03933e-10	-1.37576
196374179	chr3:196374179:A:C	5.39822e-05	-1.03933e-10	-1.0903	4.90147e-05	-1.03933e-10	-1.09492
196374754	chr3:196374754:C:CCTA	5.15723e-05	-1.03933e-10	-1.13597	4.6414e-05	-1.03933e-10	-1.14944
196375360	chr3:196375360:TA:T	8.75276e-06	-1.53401	-1.37558	7.98806e-06	-1.53386	-1.37524
196375886	chr3:196375886:G:A	0.00016786	-1.03933e-10	0.044175	0.000157661	-1.03933e-10	0.0734033
196375939	chr3:196375939:G:C	7.14734e-05	-1.03933e-10	-0.809628	6.45525e-05	-1.03933e-10	-0.819566
196376570	chr3:196376570:A:G	4.17938e-05	-1.03933e-10	-1.3462	3.80283e-05	-1.03933e-10	-1.34871
196376733	chr3:196376733:G:C	4.37225e-05	-1.03933e-10	-1.30109	3.94431e-05	-1.03933e-10	-1.31219
196377460	chr3:196377460:T:A	4.23426e-05	-1.03933e-10	-1.33316	3.84755e-05	-1.03933e-10	-1.33702
196377621	chr3:196377621:G:A	4.102e-05	-1.03933e-10	-1.36489	3.75252e-05	-1.03933e-10	-1.36203
196377992	chr3:196377992:C:T	2.97666e-05	-0.821296	-0.86427	2.48682e-05	-0.854554	-0.918899
196378146	chr3:196378146:C:T	4.05772e-05	-1.03933e-10	-1.37575	3.70166e-05	-1.03933e-10	-1.37568
196378243	chr3:196378243:T:A	6.60999e-05	-1.03933e-10	-0.887785	6.16846e-05	-1.03933e-10	-0.86501
196378412	chr3:196378412:C:T	4.05889e-05	-1.03933e-10	-1.37546	3.70314e-05	-1.03933e-10	-1.37528
196378659	chr3:196378659:T:C	1.59832e-05	-1.48629	-0.821125	1.44609e-05	-1.48789	-0.82771
196378752	chr3:196378752:T:C	1.20984e-05	-1.31626	-1.26962	1.06523e-05	-1.33032	-1.29095
196378782	chr3:196378782:G:C	0.000113831	-1.03933e-10	-0.344241	0.000105041	-1.03933e-10	-0.332694
196379435	chr3:196379435:G:A	9.84006e-06	-1.46228	-1.33021	8.8621e-06	-1.46639	-1.33887
196379534	chr3:196379534:A:G	5.6431e-05	-1.03933e-10	-1.04593	4.98271e-05	-1.03933e-10	-1.07849
196379858	chr3:196379858:GA:G	4.07295e-05	-1.03933e-10	-1.372	3.72783e-05	-1.03933e-10	-1.36863
196379870	chr3:196379870:T:C	9.06177e-06	-1.4993	-1.37559	8.3346e-06	-1.49268	-1.37395
196380111	chr3:196380111:G:A	4.39847e-05	-1.03933e-10	-1.29511	3.97005e-05	-1.03933e-10	-1.30568
196380212	chr3:196380212:T:TGCAGTCCA	5.0904e-05	-1.14901	-3.67306e-10	4.68956e-05	-1.13912	-3.67306e-10
196380343	chr3:196380343:T:C	9.46387e-06	-1.50158	-1.32989	8.52366e-06	-1.50429	-1.33991
196380661	chr3:196380661:A:G	7.21208e-05	-1.03933e-10	-0.80061	6.46611e-05	-1.03933e-10	-0.817885
196380710	chr3:196380710:A:G	1.79442e-05	-1.50013	-0.691552	1.69628e-05	-1.50608	-0.649941
196380729	chr3:196380729:C:T	5.27183e-05	-1.03933e-10	-1.11399	4.78907e-05	-1.03933e-10	-1.11812
196381095	chr3:196381095:C:T	6.08795e-05	-1.03933e-10	-0.970056	5.67576e-05	-1.03933e-10	-0.948255
196381475	chr3:196381475:A:G	4.64346e-05	-1.03933e-10	-1.24091	4.29625e-05	-1.03933e-10	-1.22672
196381593	chr3:196381593:C:T	1.11929e-05	-1.29288	-1.37079	1.00675e-05	-1.30524	-1.37249
196381990	chr3:196381990:TG:T	4.073e-05	-1.03933e-10	-1.37199	3.72789e-05	-1.03933e-10	-1.36862
196382513	chr3:196382513:G:A	5.01094e-05	-1.03933e-10	-1.16474	4.66144e-05	-1.03933e-10	-1.14514
196382830	chr3:196382830:G:A	8.05835e-05	-1.03933e-10	-0.689659	7.59333e-05	-1.03933e-10	-0.657189
196383020	chr3:196383020:G:A	9.33517e-05	-0.542579	-3.67306e-10	8.60031e-05	-0.532661	-3.67306e-10
196383091	chr3:196383091:G:A	4.07077e-05	-1.03933e-10	-1.37253	3.71516e-05	-1.03933e-10	-1.37204
196383386	chr3:196383386:C:T	4.09213e-05	-1.03933e-10	-1.3673	3.72292e-05	-1.03933e-10	-1.36995
196383496	chr3:196383496:T:C	3.46906e-05	-1.53248	-3.67306e-10	3.1615e-05	-1.53341	-3.67306e-10
196384046	chr3:196384046:C:A	1.75031e-05	-1.49245	-0.724118	1.65177e-05	-1.49911	-0.683502
196384093	chr3:196384093:C:T	4.24474e-05	-1.03933e-10	-1.33069	3.90109e-05	-1.03933e-10	-1.3232
196384532	chr3:196384532:A:T	1.10639e-05	-1.3033	-1.37196	9.99082e-06	-1.31504	-1.37034
196385308	chr3:196385308:A:G	1.07661e-05	-1.51224	-1.19031	9.76879e-06	-1.51339	-1.19446
196385543	chr3:196385543:A:G	1.26336e-05	-1.45118	-1.09141	1.14461e-05	-1.45253	-1.09686
196385698	chr3:196385698:C:A	4.07363e-05	-1.03933e-10	-1.37183	3.7198e-05	-1.03933e-10	-1.37079
196385700	chr3:196385700:G:A	3.50029e-05	-1.52352	-3.67306e-10	3.20245e-05	-1.52054	-3.67306e-10
196385866	chr3:196385866:A:G	1.14145e-05	-1.49679	-1.14728	1.03453e-05	-1.49753	-1.15299
196385988	chr3:196385988:G:A	6.65688e-05	-1.03933e-10	-0.880717	5.95175e-05	-1.03933e-10	-0.900774
196386139	chr3:196386139:G:A	9.5761e-05	-0.517098	-3.67306e-10	8.83167e-05	-0.506115	-3.67306e-10
196386765	chr3:196386765:A:G	4.64826e-05	-1.03933e-10	-1.23987	4.27711e-05	-1.03933e-10	-1.23118
196386798	chr3:196386798:C:A	1.11867e-05	-1.48224	-1.18199	1.01442e-05	-1.48318	-1.18697
196387225	chr3:196387225:G:C	5.81881e-05	-1.03933e-10	-1.01527	5.29078e-05	-1.03933e-10	-1.01849
196387466	chr3:196387466:C:T	0.000119604	-0.29477	-3.67306e-10	0.00010598	-0.323792	-3.67306e-10
196387562	chr3:196387562:A:C	4.51118e-05	-1.03933e-10	-1.26981	4.16752e-05	-1.03933e-10	-1.25714
196387592	chr3:196387592:G:GA	7.47466e-05	-1.03933e-10	-0.76485	6.69722e-05	-1.03933e-10	-0.782767
196387850	chr3:196387850:G:GTAAA	4.84031e-05	-1.03933e-10	-1.19939	4.50081e-05	-1.03933e-10	-1.1802
196387895	chr3:196387895:A:C	5.7994e-05	-1.03933e-10	-1.01861	5.27322e-05	-1.03933e-10	-1.02182
196388003	chr3:196388003:T:C	5.66397e-05	-1.03933e-10	-1.04224	5.14056e-05	-1.03933e-10	-1.0473
196389117	chr3:196389117:G:A	4.68465e-05	-1.03933e-10	-1.23208	4.25973e-05	-1.03933e-10	-1.23525
196390270	chr3:196390270:G:A	6.47996e-05	-0.907653	-3.67306e-10	5.63077e-05	-0.956214	-3.67306e-10
196390775	chr3:196390775:T:G	7.95172e-05	-0.70298	-3.67306e-10	7.00612e-05	-0.737676	-3.67306e-10
196391576	chr3:196391576:T:A	1.22895e-05	-1.50208	-1.06813	1.1134e-05	-1.50277	-1.07427
196391750	chr3:196391750:A:T	9.15676e-06	-1.53397	-1.33049	8.31329e-06	-1.5341	-1.33508
196392037	chr3:196392037:C:A	1.22635e-05	-1.26262	-1.30971	1.10738e-05	-1.27443	-1.30804
196392240	chr3:196392240:G:A	4.17781e-05	-1.03933e-10	-1.34658	3.78993e-05	-1.03933e-10	-1.35211
196392328	chr3:196392328:C:A	0.000255001	0.462316	-3.67306e-10	0.000245331	0.515565	-3.67306e-10
196392391	chr3:196392391:G:C	4.73025e-05	-1.03933e-10	-1.22239	4.39209e-05	-1.03933e-10	-1.20465
196392461	chr3:196392461:C:T	0.000183566	0.13362	-3.67306e-10	0.000175856	0.182618	-3.67306e-10
196392640	chr3:196392640:T:C	1.64402e-05	-1.49645	-0.782775	1.54854e-05	-1.50284	-0.744304
196393007	chr3:196393007:GTTTCTCATA:G	0.00033958	0.748757	-3.67306e-10	0.000342843	0.850227	-3.67306e-10
196393741	chr3:196393741:C:T	5.79441e-05	-1.03933e-10	-1.01947	5.26872e-05	-1.03933e-10	-1.02267
196394560	chr3:196394560:G:A	1.69953e-05	-1.49169	-0.754327	1.60227e-05	-1.4984	-0.714638
196395930	chr3:196395930:C:T	1.18201e-05	-1.48115	-1.128	1.07113e-05	-1.48203	-1.13372
196396388	chr3:196396388:C:T	0.000178232	-1.03933e-10	0.104132	0.000167722	-1.03933e-10	0.135264
196396545	chr3:196396545:G:A	8.70553e-05	-1.03933e-10	-0.612409	7.79456e-05	-1.03933e-10	-0.631034
196398486	chr3:196398486:A:G	1.58621e-05	-1.47513	-0.839888	1.48714e-05	-1.48288	-0.804722
196398861	chr3:196398861:T:C	5.39152e-05	-1.03933e-10	-1.09154	4.89535e-05	-1.03933e-10	-1.09617
196398939	chr3:196398939:C:T	0.000152933	-0.0489544	-3.67306e-10	0.000141046	-0.0379552	-3.67306e-10
196398943	chr3:196398943:C:T	4.18567e-05	-1.03933e-10	-1.3447	3.80222e-05	-1.03933e-10	-1.34888
196398983	chr3:196398983:C:CTT	4.06216e-05	-1.03933e-10	-1.37465	3.70666e-05	-1.03933e-10	-1.37433
196399194	chr3:196399194:C:T	1.63942e-05	-1.47664	-0.805383	1.48176e-05	-1.47843	-0.812802
196399206	chr3:196399206:A:G	1.82205e-05	-1.48213	-0.694273	1.64851e-05	-1.4841	-0.700485
196399325	chr3:196399325:T:C	4.62705e-05	-1.03933e-10	-1.24445	4.28297e-05	-1.03933e-10	-1.22981
196399668	chr3:196399668:G:A	9.26639e-06	-1.48649	-1.36607	8.4693e-06	-1.48988	-1.36071
196400366	chr3:196400366:C:T	4.22657e-05	-1.03933e-10	-1.33498	3.85935e-05	-1.03933e-10	-1.33396
196400908	chr3:196400908:A:C	5.80993e-05	-1.03933e-10	-1.0168	5.27738e-05	-1.03933e-10	-1.02103
196402067	chr3:196402067:A:G	1.43064e-05	-1.4496	-0.968646	1.2979e-05	-1.45244	-0.971271
196402205	chr3:196402205:G:C	1.66115e-05	-1.50298	-0.765876	1.56708e-05	-1.50867	-0.726573
196402512	chr3:196402512:C:T	6.66098e-05	-0.880101	-3.67306e-10	6.28078e-05	-0.846966	-3.67306e-10
196403134	chr3:196403134:A:G	1.63772e-05	-1.48482	-0.798241	1.54129e-05	-1.49201	-0.759828
196403626	chr3:196403626:C:G	3.61673e-05	-1.4908	-3.67306e-10	3.32384e-05	-1.48334	-3.67306e-10
196403895	chr3:196403895:C:G	4.17636e-05	-1.03933e-10	-1.34693	3.78859e-05	-1.03933e-10	-1.35247
196403941	chr3:196403941:G:A	4.08466e-05	-1.03933e-10	-1.36913	3.72413e-05	-1.03933e-10	-1.36963
196404539	chr3:196404539:GGCGTGAGCCACCGC:G	0.000139907	-1.53294	1.39496	0.000116423	-1.53198	1.30216
196404589	chr3:196404589:A:T	3.68165e-05	-1.47301	-3.67306e-10	3.34841e-05	-1.47597	-3.67306e-10
196404797	chr3:196404797:C:T	0.000129541	-1.03933e-10	-0.214953	0.000115153	-1.03933e-10	-0.24078
196405004	chr3:196405004:A:G	9.10893e-06	-1.52826	-1.34144	8.29239e-06	-1.52737	-1.34433
196405063	chr3:196405063:T:C	4.14905e-05	-1.35349	-3.67306e-10	3.75073e-05	-1.36251	-3.67306e-10
196405070	chr3:196405070:C:T	9.10134e-06	-1.53355	-1.33698	8.27944e-06	-1.53323	-1.34004
196405113	chr3:196405113:T:C	5.29179e-05	-1.03933e-10	-1.11021	4.80557e-05	-1.03933e-10	-1.11468
196405128	chr3:196405128:C:G	5.46011e-05	-1.03933e-10	-1.0789	5.10269e-05	-1.03933e-10	-1.05469
196405285	chr3:196405285:C:T	0.000145744	-1.03933e-10	-0.0971017	0.000137057	-1.03933e-10	-0.0666497
196405580	chr3:196405580:A:G	5.58721e-05	-1.05589	-3.67306e-10	4.96172e-05	-1.08271	-3.67306e-10
196405813	chr3:196405813:C:A	5.01714e-05	-1.03933e-10	-1.16351	4.66181e-05	-1.03933e-10	-1.14506
196406063	chr3:196406063:C:T	5.3075e-05	-1.03933e-10	-1.10725	4.7056e-05	-1.03933e-10	-1.13571
196407955	chr3:196407955:AGGCATGGTGGTACACACCT:A	4.14148e-05	-1.03933e-10	-1.35531	3.7821e-05	-1.03933e-10	-1.35418
196408911	chr3:196408911:G:A	4.12713e-05	-1.03933e-10	-1.35879	3.7722e-05	-1.03933e-10	-1.3568
196408912	chr3:196408912:G:C	1.14613e-05	-1.27847	-1.36151	1.02939e-05	-1.2913	-1.36419
196409420	chr3:196409420:C:T	4.28187e-05	-1.03933e-10	-1.32198	3.86935e-05	-1.03933e-10	-1.33137
196410344	chr3:196410344:T:C	4.79604e-05	-1.20858	-3.67306e-10	4.34104e-05	-1.21635	-3.67306e-10
196410381	chr3:196410381:C:T	4.22593e-05	-1.03933e-10	-1.33513	3.82387e-05	-1.03933e-10	-1.3432
196410678	chr3:196410678:CA:C	0.000124536	-0.254357	-3.67306e-10	0.000118717	-0.210302	-3.67306e-10
196410680	chr3:196410680:A:G	3.48633e-05	-1.52752	-3.67306e-10	3.17537e-05	-1.52903	-3.67306e-10
196410682	chr3:196410682:C:G	0.000124447	-0.255073	-3.67306e-10	0.000118628	-0.211051	-3.67306e-10
196410754	chr3:196410754:G:A	4.57913e-05	-1.03933e-10	-1.25486	4.23609e-05	-1.03933e-10	-1.24082
196411015	chr3:196411015:G:A	4.06167e-05	-1.03933e-10	-1.37477	3.70349e-05	-1.03933e-10	-1.37519
196411128	chr3:196411128:G:A	3.7938e-05	-1.443	-3.67306e-10	3.4881e-05	-1.4351	-3.67306e-10
196411262	chr3:196411262:A:G	2.56426e-05	-0.463846	-1.37085	2.38325e-05	-0.445019	-1.37097
196411460	chr3:196411460:C:T	4.29575e-05	-1.31874	-3.67306e-10	3.89179e-05	-1.32559	-3.67306e-10
196411501	chr3:196411501:A:C	4.06599e-05	-1.03933e-10	-1.37371	3.71405e-05	-1.03933e-10	-1.37234
196413208	chr3:196413208:G:A	4.72346e-05	-1.03933e-10	-1.22383	4.31935e-05	-1.03933e-10	-1.22135
196413251	chr3:196413251:C:T	4.06957e-05	-1.03933e-10	-1.37283	3.71329e-05	-1.03933e-10	-1.37254
196413496	chr3:196413496:A:G	1.21752e-05	-1.49625	-1.0833	1.10367e-05	-1.49692	-1.0889
196413726	chr3:196413726:C:T	4.63615e-05	-1.03933e-10	-1.24248	4.26565e-05	-1.03933e-10	-1.23386
196414272	chr3:196414272:C:T	8.60351e-05	-1.03933e-10	-0.624197	7.81798e-05	-1.03933e-10	-0.628034
196414284	chr3:196414284:C:T	4.31768e-05	-1.03933e-10	-1.31365	3.92052e-05	-1.03933e-10	-1.31823
196414441	chr3:196414441:T:C	5.00863e-05	-1.03933e-10	-1.16521	4.50872e-05	-1.03933e-10	-1.17845
196414790	chr3:196414790:A:G	1.09524e-05	-1.53096	-1.15443	9.88646e-06	-1.53153	-1.16435
196415653	chr3:196415653:G:A	4.44855e-05	-1.03933e-10	-1.28379	4.10331e-05	-1.03933e-10	-1.27267
196415958	chr3:196415958:A:C	4.11592e-05	-1.03933e-10	-1.3615	3.73568e-05	-1.03933e-10	-1.36653
196416159	chr3:196416159:C:T	9.14869e-06	-1.49474	-1.3706	8.35139e-06	-1.49808	-1.36654
196416257	chr3:196416257:T:C	5.98789e-05	-1.03933e-10	-0.986628	5.45579e-05	-1.03933e-10	-0.987782
196417125	chr3:196417125:A:G	4.15296e-05	-1.03933e-10	-1.35255	3.80347e-05	-1.03933e-10	-1.34855
196417504	chr3:196417504:C:A	3.98078e-05	-1.39489	-3.67306e-10	3.60271e-05	-1.40277	-3.67306e-10
196417642	chr3:196417642:A:G	1.1198e-05	-1.38572	-1.2775	1.04235e-05	-1.37521	-1.26777
196418054	chr3:196418054:C:A	4.63847e-05	-1.03933e-10	-1.24198	4.29486e-05	-1.03933e-10	-1.22704
196418125	chr3:196418125:T:C	0.000118974	-1.03933e-10	-0.300047	0.000105776	-1.03933e-10	-0.325718
196418829	chr3:196418829:C:G	4.95228e-05	-1.17652	-3.67306e-10	4.51371e-05	-1.17734	-3.67306e-10
196419124	chr3:196419124:G:A	4.46952e-05	-1.03933e-10	-1.27909	4.0435e-05	-1.03933e-10	-1.28735
196419168	chr3:196419168:T:C	9.50388e-06	-1.51671	-1.31055	8.53042e-06	-1.51885	-1.32455
196419302	chr3:196419302:A:G	4.07214e-05	-1.03933e-10	-1.3722	3.71328e-05	-1.03933e-10	-1.37254
196419540	chr3:196419540:C:T	4.27997e-05	-1.03933e-10	-1.32242	3.86811e-05	-1.03933e-10	-1.33169
196419636	chr3:196419636:C:T	4.06557e-05	-1.03933e-10	-1.37381	3.70484e-05	-1.03933e-10	-1.37482
196419847	chr3:196419847:C:T	8.60363e-05	-0.624184	-3.67306e-10	8.22719e-05	-0.577015	-3.67306e-10
196420176	chr3:196420176:G:T	0.0025546	-1.03933e-10	2.7667	0.00232552	-1.03933e-10	2.76466
196420274	chr3:196420274:T:C	3.46556e-05	-1.53349	-3.67306e-10	3.16407e-05	-1.5326	-3.67306e-10
196420454	chr3:196420454:C:T	7.20888e-05	-1.03933e-10	-0.801054	6.73982e-05	-1.03933e-10	-0.776426
196420492	chr3:196420492:T:C	5.12687e-05	-1.03933e-10	-1.14187	4.65616e-05	-1.03933e-10	-1.14627
196420498	chr3:196420498:TC:T	4.41724e-05	-1.03933e-10	-1.29085	4.04283e-05	-1.03933e-10	-1.28751
196421184	chr3:196421184:C:T	1.1692e-05	-1.46606	-1.15399	1.05952e-05	-1.4672	-1.15944
196421224	chr3:196421224:T:C	4.15894e-05	-1.03933e-10	-1.35111	3.79391e-05	-1.03933e-10	-1.35106
196422064	chr3:196422064:G:A	0.000111737	-0.362801	-3.67306e-10	9.90801e-05	-0.391116	-3.67306e-10
196422294	chr3:196422294:C:A	9.66949e-06	-1.52551	-1.28446	8.89105e-06	-1.52533	-1.27667
196422632	chr3:196422632:T:C	4.56309e-05	-1.25837	-3.67306e-10	4.20635e-05	-1.24786	-3.67306e-10
196422806	chr3:196422806:C:T	4.07717e-05	-1.03933e-10	-1.37097	3.7117e-05	-1.03933e-10	-1.37297
196423286	chr3:196423286:C:T	0.000153213	-1.03933e-10	-0.0471218	0.000136042	-1.03933e-10	-0.0740795
196423307	chr3:196423307:T:C	4.66282e-05	-1.03933e-10	-1.23675	4.32749e-05	-1.03933e-10	-1.21947
196423983	chr3:196423983:G:A	4.80095e-05	-1.03933e-10	-1.20755	4.46193e-05	-1.03933e-10	-1.18888
196424536	chr3:196424536:C:A	4.21797e-05	-1.03933e-10	-1.33701	3.85315e-05	-1.03933e-10	-1.33557
196424694	chr3:196424694:T:G	0.000291437	-1.03933e-10	0.595872	0.000258899	-1.03933e-10	0.569394
196424881	chr3:196424881:T:C	5.51446e-05	-1.03933e-10	-1.06899	5.00568e-05	-1.03933e-10	-1.07389
196425258	chr3:196425258:T:C	1.15759e-05	-1.47427	-1.15576	1.04906e-05	-1.47532	-1.16125
196426362	chr3:196426362:G:A	4.10326e-05	-1.36459	-3.67306e-10	3.79483e-05	-1.35082	-3.67306e-10
196426615	chr3:196426615:G:A	4.31429e-05	-1.03933e-10	-1.31444	3.93202e-05	-1.03933e-10	-1.31531
196427201	chr3:196427201:A:G	1.37055e-05	-1.48104	-0.98011	1.24143e-05	-1.48165	-0.986549
196427302	chr3:196427302:T:C	2.01784e-05	-1.50829	-0.566047	1.9167e-05	-1.51309	-0.520767
196427403	chr3:196427403:C:T	1.16882e-05	-1.41588	-1.20449	1.06027e-05	-1.41895	-1.20699
196427980	chr3:196427980:C:T	0.000156569	-1.03933e-10	-0.0254536	0.000140199	-1.03933e-10	-0.043984
196428018	chr3:196428018:G:A	4.05929e-05	-1.03933e-10	-1.37536	3.70134e-05	-1.03933e-10	-1.37577
196428680	chr3:196428680:C:T	3.46307e-05	-1.53421	-3.67306e-10	3.15926e-05	-1.53412	-3.67306e-10
196428721	chr3:196428721:C:T	3.46485e-05	-1.5337	-3.67306e-10	3.15906e-05	-1.53419	-3.67306e-10
196428769	chr3:196428769:G:A	0.000670168	-1.03933e-10	1.42858	0.000622758	-1.03933e-10	1.44711
196428874	chr3:196428874:T:A	0.000324377	-1.03933e-10	0.702953	0.000299498	-1.03933e-10	0.715064
196429064	chr3:196429064:A:T	6.09558e-05	-1.03933e-10	-0.968803	5.5306e-05	-1.03933e-10	-0.974164
196429318	chr3:196429318:C:T	4.09454e-05	-1.03933e-10	-1.36671	3.7253e-05	-1.03933e-10	-1.36931
196429340	chr3:196429340:AC:A	0.000215449	-1.03933e-10	0.29377	0.000189794	-1.03933e-10	0.258895
196429680	chr3:196429680:A:C	4.64958e-05	-1.03933e-10	-1.23959	4.21903e-05	-1.03933e-10	-1.24485
196429760	chr3:196429760:G:T	4.34166e-05	-1.03933e-10	-1.30811	3.91941e-05	-1.03933e-10	-1.31852
196430139	chr3:196430139:G:C	1.60299e-05	-1.46053	-0.843972	1.45592e-05	-1.46193	-0.846895
196430183	chr3:196430183:C:T	0.000308561	-1.03933e-10	0.652967	0.000284946	-1.03933e-10	0.665254
196430279	chr3:196430279:C:T	4.38121e-05	-1.03933e-10	-1.29904	4.03226e-05	-1.03933e-10	-1.29013
196430510	chr3:196430510:C:T	1.78867e-05	-0.958338	-1.23656	1.52589e-05	-1.01012	-1.25176
196430715	chr3:196430715:G:A	4.48317e-05	-1.03933e-10	-1.27604	4.05587e-05	-1.03933e-10	-1.2843
196431257	chr3:196431257:C:T	1.00032e-05	-1.47619	-1.29986	9.14253e-06	-1.48091	-1.2932
196431384	chr3:196431384:A:G	1.50042e-05	-1.12656	-1.24406	1.39122e-05	-1.14514	-1.20913
196431461	chr3:196431461:T:C	1.60392e-05	-0.939671	-1.36425	1.48925e-05	-0.924725	-1.36146
196432102	chr3:196432102:C:T	4.06744e-05	-1.03933e-10	-1.37335	3.7109e-05	-1.03933e-10	-1.37318
196432871	chr3:196432871:C:T	7.92453e-05	-1.03933e-10	-0.706405	7.10192e-05	-1.03933e-10	-0.724095
196433083	chr3:196433083:G:GAA	0.000107812	-1.03933e-10	-0.398562	0.000102938	-1.03933e-10	-0.352914
196433096	chr3:196433096:T:C	8.46818e-05	-1.03933e-10	-0.640052	7.81877e-05	-1.03933e-10	-0.627933
196433155	chr3:196433155:G:C	5.04688e-05	-1.03933e-10	-1.1576	4.51568e-05	-1.03933e-10	-1.1769
196434954	chr3:196434954:C:G	0.00029636	0.612622	-3.67306e-10	0.000297917	0.70977	-3.67306e-10
196434957	chr3:196434957:T:G	8.75233e-06	-1.53409	-1.37555	7.9887e-06	-1.5335	-1.37552
196435390	chr3:196435390:G:GA	6.32806e-05	-1.03933e-10	-0.931375	5.92025e-05	-1.03933e-10	-0.906082
196435425	chr3:196435425:G:A	3.61599e-05	-1.491	-3.67306e-10	3.28515e-05	-1.49505	-3.67306e-10
196435439	chr3:196435439:G:A	4.10639e-05	-1.03933e-10	-1.36382	3.75002e-05	-1.03933e-10	-1.3627
196436280	chr3:196436280:G:A	9.52929e-06	-1.44882	-1.37576	8.80912e-06	-1.43602	-1.37524
196436588	chr3:196436588:C:A	4.80986e-05	-1.03933e-10	-1.2057	4.40199e-05	-1.03933e-10	-1.2024
196436801	chr3:196436801:T:C	9.68689e-06	-1.44752	-1.36066	9.01332e-06	-1.43325	-1.35509
196436847	chr3:196436847:A:T	6.1743e-05	-1.03933e-10	-0.955973	5.84018e-05	-1.03933e-10	-0.919698
196437033	chr3:196437033:AAATGG:A	3.62044e-05	-1.48977	-3.67306e-10	3.28284e-05	-1.49575	-3.67306e-10
196437582	chr3:196437582:A:C	0.000100334	-0.47045	-3.67306e-10	8.87547e-05	-0.501168	-3.67306e-10
196438890	chr3:196438890:G:A	6.10736e-05	-1.03933e-10	-0.966873	5.77498e-05	-1.03933e-10	-0.930924
196438894	chr3:196438894:G:A	4.42943e-05	-1.03933e-10	-1.2881	4.03599e-05	-1.03933e-10	-1.28921
196439898	chr3:196439898:C:A	8.81004e-06	-1.53297	-1.37009	8.07187e-06	-1.53413	-1.36453
196440298	chr3:196440298:T:C	4.15568e-05	-1.03933e-10	-1.35189	3.77458e-05	-1.03933e-10	-1.35617
196440751	chr3:196440751:G:A	3.60618e-05	-1.49372	-3.67306e-10	3.27619e-05	-1.49778	-3.67306e-10
196440764	chr3:196440764:T:C	9.61655e-06	-1.48101	-1.33446	9.07057e-06	-1.4727	-1.30931
196441176	chr3:196441176:A:G	3.50872e-05	-0.811595	-0.70952	3.45756e-05	-0.804754	-0.639142
196441230	chr3:196441230:C:T	2.55441e-05	-1.05297	-0.785582	2.15855e-05	-1.064	-0.851021
196441261	chr3:196441261:T:C	4.07332e-05	-1.03933e-10	-1.37191	3.71345e-05	-1.03933e-10	-1.3725
196441420	chr3:196441420:T:C	4.91736e-05	-1.03933e-10	-1.1836	4.45182e-05	-1.03933e-10	-1.19115
196442025	chr3:196442025:G:A	4.07189e-05	-1.03933e-10	-1.37226	3.71346e-05	-1.03933e-10	-1.3725
196442299	chr3:196442299:G:C	4.9788e-05	-1.03933e-10	-1.17118	4.57655e-05	-1.03933e-10	-1.16351
196442523	chr3:196442523:G:A	3.57823e-05	-1.5015	-3.67306e-10	3.27822e-05	-1.49716	-3.67306e-10
196443061	chr3:196443061:A:G	2.75274e-05	-0.499002	-1.26477	2.58685e-05	-0.444633	-1.28939
196443190	chr3:196443190:G:A	2.81762e-05	-0.991376	-0.749098	2.57289e-05	-0.947367	-0.792064
196443971	chr3:196443971:C:T	4.27413e-05	-1.03933e-10	-1.32379	3.87782e-05	-1.03933e-10	-1.32919
196444061	chr3:196444061:G:A	1.18413e-05	-1.25058	-1.35679	1.13798e-05	-1.1928	-1.36241
196444114	chr3:196444114:G:C	3.51859e-05	-0.236714	-1.28159	3.30285e-05	-0.184366	-1.30531
196444798	chr3:196444798:CCAGCCTG:C	4.03139e-05	-1.38226	-3.67306e-10	3.64101e-05	-1.3922	-3.67306e-10
196444923	chr3:196444923:A:G	2.81854e-05	-0.416686	-1.32346	2.62503e-05	-0.381654	-1.33771
196445223	chr3:196445223:A:C	4.51663e-05	-1.03933e-10	-1.2686	4.093e-05	-1.03933e-10	-1.27518
196445630	chr3:196445630:T:C	1.94229e-05	-0.77128	-1.34122	1.76258e-05	-0.771793	-1.34589
196445875	chr3:196445875:C:T	8.36936e-05	-1.03933e-10	-0.65179	7.87621e-05	-1.03933e-10	-0.620613
196446307	chr3:196446307:G:A	4.27333e-05	-1.03933e-10	-1.32397	3.88903e-05	-1.03933e-10	-1.3263
196446328	chr3:196446328:T:C	8.0501e-05	-1.03933e-10	-0.690684	7.22038e-05	-1.03933e-10	-0.707552
196446812	chr3:196446812:G:A	5.9155e-05	-1.03933e-10	-0.998792	5.41754e-05	-1.03933e-10	-0.994818
196446884	chr3:196446884:T:G	2.17622e-05	-0.7745	-1.22428	1.95672e-05	-0.778125	-1.23506
196446921	chr3:196446921:G:T	0.000159178	-1.03933e-10	-0.008931	0.000140749	-1.03933e-10	-0.0400649
196448004	chr3:196448004:TG:T	7.12852e-05	-1.03933e-10	-0.812264	6.48037e-05	-1.03933e-10	-0.815681
196448087	chr3:196448087:C:T	4.06044e-05	-1.03933e-10	-1.37508	3.70864e-05	-1.03933e-10	-1.37379
196448522	chr3:196448522:C:T	0.000128664	-1.03933e-10	-0.221752	0.000121973	-1.03933e-10	-0.183245
196448668	chr3:196448668:C:T	4.39105e-05	-1.03933e-10	-1.2968	3.9978e-05	-1.03933e-10	-1.29871
196449001	chr3:196449001:T:C	8.26747e-05	-1.03933e-10	-0.66404	7.42636e-05	-1.03933e-10	-0.679424
196449010	chr3:196449010:A:G	4.29898e-05	-1.03933e-10	-1.31799	3.92178e-05	-1.03933e-10	-1.31791
196450292	chr3:196450292:G:A	5.95935e-05	-1.03933e-10	-0.991407	5.28459e-05	-1.03933e-10	-1.01966
196450352	chr3:196450352:C:T	4.96566e-05	-1.03933e-10	-1.17382	4.54581e-05	-1.03933e-10	-1.17025
196450509	chr3:196450509:T:C	4.23931e-05	-1.03933e-10	-1.33197	3.83053e-05	-1.03933e-10	-1.34146
196450605	chr3:196450605:C:T	6.017e-05	-1.03933e-10	-0.981778	5.49041e-05	-1.03933e-10	-0.981456
196450633	chr3:196450633:G:A	4.61506e-05	-1.03933e-10	-1.24704	4.23919e-05	-1.03933e-10	-1.24009
196451296	chr3:196451296:T:G	5.60034e-05	-1.03933e-10	-1.05354	4.9725e-05	-1.03933e-10	-1.08054
196451339	chr3:196451339:C:T	6.33285e-05	-1.03933e-10	-0.930618	5.59961e-05	-1.03933e-10	-0.961763
196451522	chr3:196451522:A:T	4.93872e-05	-1.03933e-10	-1.17926	4.43034e-05	-1.03933e-10	-1.19598
196451555	chr3:196451555:C:T	4.54656e-05	-1.262	-3.67306e-10	4.19611e-05	-1.2503	-3.67306e-10
196451881	chr3:196451881:C:T	5.36973e-05	-1.03933e-10	-1.09559	4.80207e-05	-1.03933e-10	-1.11541
196452169	chr3:196452169:G:A	9.66416e-06	-1.49656	-1.31397	8.94378e-06	-1.49393	-1.30216
196452256	chr3:196452256:T:A	4.62568e-05	-1.03933e-10	-1.24474	4.24225e-05	-1.03933e-10	-1.23937
196452299	chr3:196452299:A:G	9.03522e-06	-1.51107	-1.36675	8.30458e-06	-1.50861	-1.36163
196452498	chr3:196452498:T:C	8.48266e-05	-1.03933e-10	-0.638344	7.43024e-05	-1.03933e-10	-0.678901
196452587	chr3:196452587:G:T	0.000238109	0.393775	-3.67306e-10	0.000237857	0.484625	-3.67306e-10
196452606	chr3:196452606:C:G	5.619e-05	-1.03933e-10	-1.05021	4.99725e-05	-1.03933e-10	-1.07557
196452624	chr3:196452624:C:T	1.04159e-05	-1.50483	-1.23079	9.67082e-06	-1.50803	-1.2099
196452721	chr3:196452721:C:G	6.08184e-05	-1.03933e-10	-0.97106	5.55178e-05	-1.03933e-10	-0.970342
196452769	chr3:196452769:G:A	5.52017e-05	-1.03933e-10	-1.06796	4.932e-05	-1.03933e-10	-1.08872
196452842	chr3:196452842:C:T	7.64488e-05	-1.03933e-10	-0.742332	7.27065e-05	-1.03933e-10	-0.700614
196452947	chr3:196452947:G:C	4.75898e-05	-1.03933e-10	-1.21633	4.41362e-05	-1.03933e-10	-1.19976
196453243	chr3:196453243:C:T	1.04188e-05	-1.51158	-1.22375	9.76655e-06	-1.5059	-1.20218
196453382	chr3:196453382:T:C	7.18333e-05	-1.03933e-10	-0.804605	6.41266e-05	-1.03933e-10	-0.826186
196453455	chr3:196453455:T:C	4.98254e-05	-1.03933e-10	-1.17043	4.56904e-05	-1.03933e-10	-1.16516
196453757	chr3:196453757:C:T	0.000116447	-0.32152	-3.67306e-10	0.000106857	-0.315553	-3.67306e-10
196453759	chr3:196453759:C:T	6.0933e-05	-0.969177	-3.67306e-10	5.40727e-05	-0.996715	-3.67306e-10
196453854	chr3:196453854:C:T	7.54257e-05	-1.03933e-10	-0.755805	6.87446e-05	-1.03933e-10	-0.756646
196453973	chr3:196453973:A:C	2.37908e-05	-1.09457	-0.815088	2.01241e-05	-1.05182	-0.933312
196454143	chr3:196454143:T:C	1.1275e-05	-1.49025	-1.16612	1.05218e-05	-1.48621	-1.14739
196454200	chr3:196454200:G:A	9.42901e-06	-1.47595	-1.35921	8.67471e-06	-1.46803	-1.3586
196454229	chr3:196454229:A:C	5.36881e-05	-1.03933e-10	-1.09576	4.77528e-05	-1.03933e-10	-1.12101
196454398	chr3:196454398:T:G	1.10586e-05	-1.48665	-1.18909	1.03105e-05	-1.4824	-1.17148
196454516	chr3:196454516:T:A	3.52113e-05	-1.51759	-3.67306e-10	3.20094e-05	-1.52102	-3.67306e-10
196454602	chr3:196454602:G:C	7.16683e-05	-1.03933e-10	-0.806905	6.39241e-05	-1.03933e-10	-0.829348
196455525	chr3:196455525:C:T	4.08259e-05	-1.03933e-10	-1.36964	3.73674e-05	-1.03933e-10	-1.36625
196455701	chr3:196455701:TTA:T	8.07692e-05	-1.03933e-10	-0.687357	7.17474e-05	-1.03933e-10	-0.713893
196455810	chr3:196455810:G:A	1.41736e-05	-1.10766	-1.31991	1.29962e-05	-1.1043	-1.31809
196455986	chr3:196455986:C:A	0.000297667	0.617024	-3.67306e-10	0.000298654	0.712239	-3.67306e-10
196456386	chr3:196456386:T:G	2.16761e-05	-0.900496	-1.10225	1.93545e-05	-0.853048	-1.17107
196456927	chr3:196456927:T:C	4.53743e-05	-1.03933e-10	-1.26401	4.11702e-05	-1.03933e-10	-1.26933
196456979	chr3:196456979:C:T	5.54114e-05	-1.03933e-10	-1.06417	5.04477e-05	-1.03933e-10	-1.06611
196457050	chr3:196457050:C:A	5.5497e-05	-1.06262	-3.67306e-10	4.99705e-05	-1.07561	-3.67306e-10
196457487	chr3:196457487:G:A	5.55824e-05	-1.06109	-3.67306e-10	5.27872e-05	-1.02078	-3.67306e-10
196457504	chr3:196457504:C:T	7.97135e-05	-1.03933e-10	-0.700514	7.17473e-05	-1.03933e-10	-0.713895
196457550	chr3:196457550:T:C	2.1756e-05	-1.12052	-0.878546	1.84907e-05	-1.07949	-0.990288
196457571	chr3:196457571:G:C	4.24224e-05	-1.33128	-3.67306e-10	3.87093e-05	-1.33096	-3.67306e-10
196457692	chr3:196457692:G:A	4.06023e-05	-1.03933e-10	-1.37513	3.70867e-05	-1.03933e-10	-1.37379
196457951	chr3:196457951:C:G	6.36544e-05	-1.03933e-10	-0.925484	5.85072e-05	-1.03933e-10	-0.917895
196458919	chr3:196458919:A:G	4.05833e-05	-1.03933e-10	-1.3756	3.7053e-05	-1.03933e-10	-1.3747
196458985	chr3:196458985:T:C	7.11034e-05	-1.03933e-10	-0.814817	6.48428e-05	-1.03933e-10	-0.815079
196459321	chr3:196459321:C:T	1.31352e-05	-1.23127	-1.27239	1.20017e-05	-1.22705	-1.27494
196459456	chr3:196459456:T:C	1.18158e-05	-1.27038	-1.33913	1.09081e-05	-1.2406	-1.35694
196459812	chr3:196459812:G:C	9.78856e-06	-1.46779	-1.32995	9.07551e-06	-1.4641	-1.31737
196459827	chr3:196459827:CTT:C	6.13992e-05	-1.03933e-10	-0.961556	5.72157e-05	-1.03933e-10	-0.940216
196460054	chr3:196460054:C:T	8.41327e-05	-0.646557	-3.67306e-10	7.56014e-05	-0.66157	-3.67306e-10
196460077	chr3:196460077:T:C	1.17906e-05	-1.47259	-1.13906	1.0922e-05	-1.47549	-1.12078
196460168	chr3:196460168:C:T	1.11707e-05	-1.53416	-1.1315	1.02755e-05	-1.53422	-1.12306
196460181	chr3:196460181:C:A	4.14582e-05	-1.03933e-10	-1.35427	3.79815e-05	-1.03933e-10	-1.34995
196460344	chr3:196460344:C:T	4.38902e-05	-1.03933e-10	-1.29726	3.98583e-05	-1.03933e-10	-1.30171
196460737	chr3:196460737:G:A	1.10418e-05	-1.37098	-1.30629	1.03451e-05	-1.35822	-1.29232
196460964	chr3:196460964:G:A	4.34803e-05	-1.03933e-10	-1.30664	3.96479e-05	-1.03933e-10	-1.30701
196461056	chr3:196461056:G:C	9.50048e-06	-1.46215	-1.36546	8.70826e-06	-1.45365	-1.36912
196461137	chr3:196461137:G:A	6.03214e-05	-0.979266	-3.67306e-10	5.4355e-05	-0.991507	-3.67306e-10
196461238	chr3:196461238:G:A	5.50929e-05	-1.03933e-10	-1.06993	4.93292e-05	-1.03933e-10	-1.08853
196461334	chr3:196461334:A:T	0.000206496	-1.03933e-10	0.25133	0.000194301	-1.03933e-10	0.282366
196463690	chr3:196463690:A:G	1.14202e-05	-1.51827	-1.12529	1.06623e-05	-1.51999	-1.10034
196463704	chr3:196463704:G:A	1.20381e-05	-1.46672	-1.12416	1.12204e-05	-1.47014	-1.09917
196463897	chr3:196463897:G:C	8.71246e-05	-1.03933e-10	-0.611614	7.71299e-05	-1.03933e-10	-0.641553
196464022	chr3:196464022:T:G	1.65219e-05	-1.40748	-0.866785	1.52218e-05	-1.39308	-0.871234
196464253	chr3:196464253:C:T	8.49092e-05	-1.03933e-10	-0.63737	7.51951e-05	-1.03933e-10	-0.666958
196464285	chr3:196464285:C:T	3.49937e-05	-1.52379	-3.67306e-10	3.18601e-05	-1.52569	-3.67306e-10
196464547	chr3:196464547:C:T	6.53574e-05	-1.03933e-10	-0.899083	5.83984e-05	-1.03933e-10	-0.919755
196464872	chr3:196464872:A:G	4.33007e-05	-1.03933e-10	-1.31078	3.91435e-05	-1.03933e-10	-1.31981
196464907	chr3:196464907:G:C	4.05766e-05	-1.03933e-10	-1.37576	3.70255e-05	-1.03933e-10	-1.37544
196464909	chr3:196464909:G:A	1.0225e-05	-1.50723	-1.24688	9.26064e-06	-1.50361	-1.25767
196465099	chr3:196465099:G:A	5.83636e-05	-1.03933e-10	-1.01226	5.32583e-05	-1.03933e-10	-1.01189
196465307	chr3:196465307:T:C	1.59064e-05	-1.50128	-0.810958	1.48444e-05	-1.50263	-0.786791
196465520	chr3:196465520:T:C	0.000222917	-1.03933e-10	0.327848	0.00019657	-1.03933e-10	0.293975
196465542	chr3:196465542:C:T	0.000101539	-1.03933e-10	-0.458512	9.6569e-05	-1.03933e-10	-0.416787
196465973	chr3:196465973:T:C	3.03999e-05	-1.24679	-0.417718	2.3845e-05	-1.27682	-0.538646
196465996	chr3:196465996:T:G	0.000126573	-1.03933e-10	-0.238136	0.000112928	-1.03933e-10	-0.260291
196466118	chr3:196466118:C:T	4.98961e-05	-1.03933e-10	-1.16901	4.58591e-05	-1.03933e-10	-1.16147
196466235	chr3:196466235:G:A	4.10888e-05	-1.03933e-10	-1.36322	3.77156e-05	-1.03933e-10	-1.35697
196466475	chr3:196466475:G:A	7.53651e-05	-1.03933e-10	-0.756608	6.84376e-05	-1.03933e-10	-0.761122
196466478	chr3:196466478:C:T	4.75201e-05	-1.03933e-10	-1.2178	4.3533e-05	-1.03933e-10	-1.21353
196466772	chr3:196466772:G:A	9.25256e-05	-1.03933e-10	-0.551468	8.23238e-05	-1.03933e-10	-0.576385
196466782	chr3:196466782:G:A	6.75018e-05	-1.03933e-10	-0.866798	6.16721e-05	-1.03933e-10	-0.865214
196466823	chr3:196466823:C:T	4.06111e-05	-1.03933e-10	-1.37491	3.7059e-05	-1.03933e-10	-1.37453
196466864	chr3:196466864:G:A	4.40168e-05	-1.03933e-10	-1.29438	4.07758e-05	-1.03933e-10	-1.27896
196466892	chr3:196466892:C:T	1.44274e-05	-1.52781	-0.882015	1.25131e-05	-1.52919	-0.931081
196467170	chr3:196467170:T:C	6.95606e-05	-1.03933e-10	-0.836755	6.08936e-05	-1.03933e-10	-0.877917
196467308	chr3:196467308:C:A	4.07106e-05	-1.03933e-10	-1.37246	3.717e-05	-1.03933e-10	-1.37154
196467745	chr3:196467745:G:A	4.2749e-05	-1.03933e-10	-1.32361	3.92932e-05	-1.03933e-10	-1.31599
196467746	chr3:196467746:T:C	1.10203e-05	-1.53263	-1.14659	1.03916e-05	-1.53195	-1.11409
196467878	chr3:196467878:A:G	5.83289e-05	-1.03933e-10	-1.01286	5.37906e-05	-1.03933e-10	-1.00195
196467979	chr3:196467979:C:T	4.19477e-05	-1.03933e-10	-1.34253	3.84425e-05	-1.03933e-10	-1.33788
196468313	chr3:196468313:T:C	4.42809e-05	-1.03933e-10	-1.2884	3.99264e-05	-1.03933e-10	-1.30001
196468401	chr3:196468401:C:T	4.07793e-05	-1.03933e-10	-1.37078	3.71159e-05	-1.03933e-10	-1.373
196468563	chr3:196468563:C:T	4.43627e-05	-1.03933e-10	-1.28655	4.0451e-05	-1.03933e-10	-1.28695
196469127	chr3:196469127:G:A	1.53211e-05	-1.00138	-1.34835	1.32722e-05	-1.03717	-1.36421
196469175	chr3:196469175:C:T	1.68219e-05	-1.51609	-0.740182	1.52418e-05	-1.5158	-0.74721
196469240	chr3:196469240:C:A	4.60709e-05	-1.03933e-10	-1.24877	4.25445e-05	-1.03933e-10	-1.23649
196469300	chr3:196469300:G:T	4.60317e-05	-1.03933e-10	-1.24962	4.25069e-05	-1.03933e-10	-1.23738
196469307	chr3:196469307:A:G	6.21139e-05	-1.03933e-10	-0.949983	5.54147e-05	-1.03933e-10	-0.9722
196469941	chr3:196469941:AGTAGG:A	1.47142e-05	-1.33394	-1.05621	1.46307e-05	-1.31611	-0.987811
196470281	chr3:196470281:G:A	8.2577e-05	-1.03933e-10	-0.665222	7.37698e-05	-1.03933e-10	-0.686095
196470323	chr3:196470323:G:A	5.40711e-05	-1.03933e-10	-1.08865	4.85395e-05	-1.03933e-10	-1.10467
196470721	chr3:196470721:G:A	4.08848e-05	-1.03933e-10	-1.36819	3.75472e-05	-1.03933e-10	-1.36145
196470753	chr3:196470753:G:C	4.48558e-05	-1.03933e-10	-1.2755	4.10001e-05	-1.03933e-10	-1.27347
196470904	chr3:196470904:G:A	3.48564e-05	-1.52772	-3.67306e-10	3.17351e-05	-1.52962	-3.67306e-10
196471006	chr3:196471006:C:T	4.46052e-05	-1.03933e-10	-1.2811	4.06607e-05	-1.03933e-10	-1.28178
196471088	chr3:196471088:C:T	5.2517e-05	-1.03933e-10	-1.11782	4.79468e-05	-1.03933e-10	-1.11695
196471090	chr3:196471090:G:A	5.37814e-05	-1.03933e-10	-1.09403	4.81956e-05	-1.03933e-10	-1.11178
196471104	chr3:196471104:A:G	1.26277e-05	-1.53246	-1.0106	1.11078e-05	-1.5331	-1.04629
196471338	chr3:196471338:G:A	9.03634e-05	-1.03933e-10	-0.575114	8.25032e-05	-1.03933e-10	-0.574208
196471545	chr3:196471545:C:G	4.11479e-05	-1.03933e-10	-1.36178	3.75867e-05	-1.03933e-10	-1.36039
196471640	chr3:196471640:C:T	3.91371e-05	-1.41188	-3.67306e-10	3.59067e-05	-1.40612	-3.67306e-10
196471662	chr3:196471662:T:C	1.45907e-05	-1.52464	-0.873929	1.3353e-05	-1.5217	-0.873606
196471796	chr3:196471796:C:T	8.51267e-05	-1.03933e-10	-0.634812	7.60154e-05	-1.03933e-10	-0.656109
196472054	chr3:196472054:G:A	4.63097e-05	-1.03933e-10	-1.2436	4.24206e-05	-1.03933e-10	-1.23941
196472251	chr3:196472251:T:C	4.34386e-05	-1.03933e-10	-1.3076	4.00195e-05	-1.03933e-10	-1.29768
196472298	chr3:196472298:C:T	6.07216e-05	-1.03933e-10	-0.972653	5.39844e-05	-1.03933e-10	-0.998349
196472333	chr3:196472333:G:T	1.32588e-05	-1.52755	-0.96674	1.30119e-05	-1.53165	-0.88953
196472375	chr3:196472375:T:C	4.33271e-05	-1.03933e-10	-1.31018	3.98425e-05	-1.03933e-10	-1.30211
196472403	chr3:196472403:A:G	7.13346e-05	-1.03933e-10	-0.811572	6.32166e-05	-1.03933e-10	-0.840477
196472563	chr3:196472563:C:T	0.000101247	-1.03933e-10	-0.461392	9.4305e-05	-1.03933e-10	-0.440511
196472822	chr3:196472822:A:G	5.08513e-05	-1.03933e-10	-1.15005	4.64019e-05	-1.03933e-10	-1.1497
196472963	chr3:196472963:G:A	0.000100902	-1.03933e-10	-0.4648	9.39821e-05	-1.03933e-10	-0.443941
196472964	chr3:196472964:C:T	5.19591e-05	-1.03933e-10	-1.1285	4.69702e-05	-1.03933e-10	-1.13753
196473319	chr3:196473319:G:A	1.67527e-05	-1.51059	-0.7498	1.51801e-05	-1.51029	-0.756774
196473583	chr3:196473583:G:A	3.71116e-05	-1.46502	-3.67306e-10	3.41248e-05	-1.45702	-3.67306e-10
196473861	chr3:196473861:G:A	5.71887e-05	-1.03933e-10	-1.0326	5.08955e-05	-1.03933e-10	-1.05727
196473866	chr3:196473866:T:C	1.45278e-05	-1.53068	-0.87221	1.2646e-05	-1.52977	-0.919933
196473985	chr3:196473985:C:T	5.0876e-05	-1.03933e-10	-1.14956	4.64243e-05	-1.03933e-10	-1.14922
196474163	chr3:196474163:T:A	0.000102254	-0.451491	-3.67306e-10	9.18517e-05	-0.46687	-3.67306e-10
196474247	chr3:196474247:C:T	9.05155e-05	-1.03933e-10	-0.573432	8.57261e-05	-1.03933e-10	-0.535887
196474537	chr3:196474537:T:G	4.1286e-05	-1.03933e-10	-1.35843	3.77742e-05	-1.03933e-10	-1.35542
196474596	chr3:196474596:C:T	1.59865e-05	-0.966785	-1.34043	1.37925e-05	-1.00381	-1.35911
196474624	chr3:196474624:T:G	9.28561e-06	-1.47687	-1.37362	8.42256e-06	-1.48038	-1.37575
196474629	chr3:196474629:G:C	5.52056e-05	-1.03933e-10	-1.06789	4.98463e-05	-1.03933e-10	-1.0781
196474728	chr3:196474728:G:A	3.59062e-05	-1.49804	-3.67306e-10	3.26146e-05	-1.50228	-3.67306e-10
196475043	chr3:196475043:G:A	1.07195e-05	-1.42889	-1.278	9.98255e-06	-1.44468	-1.24152
196475071	chr3:196475071:G:A	1.53006e-05	-1.00744	-1.34362	1.32342e-05	-1.04303	-1.36121
196475165	chr3:196475165:T:C	3.53591e-05	-1.5134	-3.67306e-10	3.22477e-05	-1.5136	-3.67306e-10
196475437	chr3:196475437:T:C	4.43909e-05	-1.03933e-10	-1.28592	4.04782e-05	-1.03933e-10	-1.28628
196475455	chr3:196475455:T:C	1.48481e-05	-1.31785	-1.06323	1.4052e-05	-1.30494	-1.03934
196475643	chr3:196475643:C:T	0.000100705	-1.03933e-10	-0.466759	8.98834e-05	-1.03933e-10	-0.488531
196475739	chr3:196475739:A:G	5.15701e-05	-1.03933e-10	-1.13601	4.83092e-05	-1.03933e-10	-1.10942
196475751	chr3:196475751:C:T	0.000131706	-1.03933e-10	-0.198383	0.000116283	-1.03933e-10	-0.231018
196475845	chr3:196475845:C:T	5.00843e-05	-1.03933e-10	-1.16525	4.67822e-05	-1.03933e-10	-1.14154
196475921	chr3:196475921:G:A	4.41791e-05	-1.03933e-10	-1.2907	4.02868e-05	-1.03933e-10	-1.29102
196475936	chr3:196475936:T:C	5.10487e-05	-1.03933e-10	-1.14617	4.61779e-05	-1.03933e-10	-1.15454
196475951	chr3:196475951:C:A	1.39434e-05	-1.51962	-0.924332	1.37053e-05	-1.52616	-0.843104
196475962	chr3:196475962:C:T	4.51102e-05	-1.03933e-10	-1.26984	4.1136e-05	-1.03933e-10	-1.27016
196475974	chr3:196475974:C:T	4.09753e-05	-1.03933e-10	-1.36598	3.76656e-05	-1.03933e-10	-1.3583
196476090	chr3:196476090:G:C	3.27366e-05	-1.5306	-0.0598625	2.88397e-05	-1.52933	-0.0959677
196476158	chr3:196476158:C:T	5.50813e-05	-1.03933e-10	-1.07014	5.1099e-05	-1.03933e-10	-1.05328
196476322	chr3:196476322:T:C	4.53733e-05	-1.03933e-10	-1.26403	4.13742e-05	-1.03933e-10	-1.26439
196476605	chr3:196476605:G:A	4.08965e-05	-1.03933e-10	-1.36791	3.75613e-05	-1.03933e-10	-1.36107
196476631	chr3:196476631:G:A	0.000106993	-1.03933e-10	-0.406187	9.97473e-05	-1.03933e-10	-0.384405
196476718	chr3:196476718:C:T	8.76633e-06	-1.53272	-1.37531	7.99522e-06	-1.53243	-1.37577
196476739	chr3:196476739:A:G	4.46802e-05	-1.03933e-10	-1.27942	4.0263e-05	-1.03933e-10	-1.29161
196476841	chr3:196476841:G:A	4.06334e-05	-1.03933e-10	-1.37436	3.71319e-05	-1.03933e-10	-1.37257
196476897	chr3:196476897:G:A	4.37599e-05	-1.03933e-10	-1.30024	4.02629e-05	-1.03933e-10	-1.29161
196477209	chr3:196477209:CAT:C	0.00013248	-0.192523	-3.67306e-10	0.000123783	-0.168514	-3.67306e-10
196477498	chr3:196477498:A:G	4.05924e-05	-1.03933e-10	-1.37537	3.70674e-05	-1.03933e-10	-1.37431
196478502	chr3:196478502:C:T	5.08164e-05	-1.03933e-10	-1.15073	4.59512e-05	-1.03933e-10	-1.15946
196478689	chr3:196478689:CAG:C	4.89946e-05	-1.03933e-10	-1.18724	4.57196e-05	-1.03933e-10	-1.16452
196478823	chr3:196478823:T:C	1.50798e-05	-1.53422	-0.831378	1.50323e-05	-1.53332	-0.743519
196478854	chr3:196478854:A:G	5.00728e-05	-1.16547	-3.67306e-10	4.59132e-05	-1.16029	-3.67306e-10
196479260	chr3:196479260:G:A	1.26995e-05	-1.29165	-1.24574	1.12263e-05	-1.30418	-1.26461
196479265	chr3:196479265:G:A	1.33403e-05	-1.13482	-1.35335	1.18864e-05	-1.15058	-1.36107
196479304	chr3:196479304:T:C	9.04776e-06	-1.51476	-1.36168	8.28332e-06	-1.51963	-1.35317
196479451	chr3:196479451:C:T	4.30469e-05	-1.03933e-10	-1.31666	3.98347e-05	-1.03933e-10	-1.30231
196479637	chr3:196479637:C:T	6.21302e-05	-1.03933e-10	-0.949721	5.5498e-05	-1.03933e-10	-0.970698
196479651	chr3:196479651:T:C	4.08802e-05	-1.03933e-10	-1.36831	3.75493e-05	-1.03933e-10	-1.36139
196479652	chr3:196479652:G:A	4.08088e-05	-1.03933e-10	-1.37005	3.74546e-05	-1.03933e-10	-1.36391
196479870	chr3:196479870:G:A	4.38305e-05	-1.03933e-10	-1.29862	3.99638e-05	-1.03933e-10	-1.29907
196479872	chr3:196479872:A:G	1.2982e-05	-1.53382	-0.981569	1.17601e-05	-1.53414	-0.988197
196479891	chr3:196479891:T:C	4.36147e-05	-1.03933e-10	-1.30356	4.0122e-05	-1.03933e-10	-1.29512
196479956	chr3:196479956:T:C	5.50052e-05	-1.03933e-10	-1.07153	4.96717e-05	-1.03933e-10	-1.08161
196479960	chr3:196479960:A:G	6.51085e-05	-1.03933e-10	-0.902898	5.81115e-05	-1.03933e-10	-0.92468
196480444	chr3:196480444:A:G	1.67335e-05	-1.5152	-0.746336	1.51633e-05	-1.51491	-0.753255
196480515	chr3:196480515:G:C	4.07425e-05	-1.03933e-10	-1.37168	3.73649e-05	-1.03933e-10	-1.36631
196480751	chr3:196480751:T:C	4.10219e-05	-1.03933e-10	-1.36485	3.74867e-05	-1.03933e-10	-1.36306
196481118	chr3:196481118:A:G	1.60395e-05	-1.53028	-0.773613	1.39189e-05	-1.5293	-0.824501
196481248	chr3:196481248:T:C	4.40309e-05	-1.03933e-10	-1.29406	4.08431e-05	-1.03933e-10	-1.27731
196481868	chr3:196481868:G:A	6.32458e-05	-1.03933e-10	-0.931925	5.64074e-05	-1.03933e-10	-0.954444
196482145	chr3:196482145:T:C	8.23387e-05	-1.03933e-10	-0.668112	7.59742e-05	-1.03933e-10	-0.65665
196482576	chr3:196482576:A:G	7.67977e-05	-1.03933e-10	-0.737778	6.87507e-05	-1.03933e-10	-0.756558
196482659	chr3:196482659:A:G	1.01173e-05	-1.53389	-1.23082	9.22371e-06	-1.53332	-1.23195
196482861	chr3:196482861:G:A	4.08979e-05	-1.03933e-10	-1.36787	3.73633e-05	-1.03933e-10	-1.36636
196483079	chr3:196483079:G:A	5.05549e-05	-1.03933e-10	-1.15589	4.6039e-05	-1.03933e-10	-1.15756
196483200	chr3:196483200:G:A	6.58765e-05	-1.03933e-10	-0.891171	5.87333e-05	-1.03933e-10	-0.914037
196483719	chr3:196483719:A:G	9.85378e-06	-1.53344	-1.25765	8.98657e-06	-1.53264	-1.25867
196483937	chr3:196483937:T:C	1.26449e-05	-1.53344	-1.00827	1.14574e-05	-1.53393	-1.01448
196484004	chr3:196484004:T:C	9.63444e-06	-1.44422	-1.36939	8.69543e-06	-1.44922	-1.37503
196484023	chr3:196484023:T:C	1.27498e-05	-1.5336	-0.999839	1.15501e-05	-1.53403	-1.00632
196484162	chr3:196484162:C:T	1.32526e-05	-1.53403	-0.960726	1.20212e-05	-1.53421	-0.966158
196484314	chr3:196484314:G:A	7.37365e-05	-1.03933e-10	-0.778455	6.61689e-05	-1.03933e-10	-0.794834
196484348	chr3:196484348:T:C	1.86327e-05	-1.16644	-0.98759	1.70383e-05	-1.18248	-0.969101
196484425	chr3:196484425:C:T	6.85914e-05	-1.03933e-10	-0.850786	6.08723e-05	-1.03933e-10	-0.878266
196484463	chr3:196484463:C:T	4.09892e-05	-1.03933e-10	-1.36565	3.74392e-05	-1.03933e-10	-1.36433
196485085	chr3:196485085:T:A	4.23994e-05	-1.03933e-10	-1.33182	3.84477e-05	-1.03933e-10	-1.33775
196485126	chr3:196485126:TA:T	5.25395e-05	-1.03933e-10	-1.11739	4.80061e-05	-1.03933e-10	-1.11572
196485200	chr3:196485200:T:G	1.6963e-05	-1.51365	-0.73427	1.53703e-05	-1.51335	-0.741256
196485411	chr3:196485411:G:A	1.34557e-05	-1.52678	-0.952769	1.32114e-05	-1.53117	-0.874803
196485640	chr3:196485640:A:T	4.73531e-05	-1.03933e-10	-1.22132	4.25688e-05	-1.03933e-10	-1.23592
196485690	chr3:196485690:T:C	4.33937e-05	-1.03933e-10	-1.30864	3.95712e-05	-1.03933e-10	-1.30894
196486137	chr3:196486137:C:G	7.31431e-05	-1.03933e-10	-0.786535	6.5532e-05	-1.03933e-10	-0.804506
196486282	chr3:196486282:T:C	4.27503e-05	-1.03933e-10	-1.32358	3.89822e-05	-1.03933e-10	-1.32394
196486324	chr3:196486324:A:G	5.18649e-05	-1.03933e-10	-1.13031	4.69079e-05	-1.03933e-10	-1.13886
196486465	chr3:196486465:G:A	6.47808e-05	-1.03933e-10	-0.907944	6.11516e-05	-1.03933e-10	-0.873689
196486953	chr3:196486953:C:T	1.86065e-05	-0.871552	-1.28389	1.68428e-05	-0.857992	-1.30513
196487033	chr3:196487033:T:C	9.07881e-06	-1.50909	-1.36392	8.23071e-06	-1.5106	-1.36858
196487070	chr3:196487070:C:A	5.13631e-05	-1.03933e-10	-1.14003	4.6441e-05	-1.03933e-10	-1.14886
196487648	chr3:196487648:G:C	4.43321e-05	-1.03933e-10	-1.28724	4.05145e-05	-1.03933e-10	-1.28538
196487863	chr3:196487863:C:T	4.06546e-05	-1.03933e-10	-1.37384	3.71134e-05	-1.03933e-10	-1.37307
196488126	chr3:196488126:G:A	1.69736e-05	-1.50146	-0.745834	1.53828e-05	-1.50103	-0.752766
196488257	chr3:196488257:G:A	4.96636e-05	-1.03933e-10	-1.17368	4.63718e-05	-1.03933e-10	-1.15035
196488449	chr3:196488449:T:C	5.10397e-05	-1.03933e-10	-1.14635	4.77555e-05	-1.03933e-10	-1.12095
196488713	chr3:196488713:T:C	6.481e-05	-1.03933e-10	-0.907493	6.10556e-05	-1.03933e-10	-0.87526
196488789	chr3:196488789:G:A	1.02944e-05	-1.53378	-1.21357	9.3834e-06	-1.53314	-1.21497
196488963	chr3:196488963:TGCCTCA:T	5.49942e-05	-1.03933e-10	-1.07173	5.15526e-05	-1.03933e-10	-1.04444
196489140	chr3:196489140:G:A	1.3037e-05	-1.47173	-1.03943	1.17681e-05	-1.47207	-1.04958
196489227	chr3:196489227:A:G	4.25923e-05	-1.03933e-10	-1.32728	3.88427e-05	-1.03933e-10	-1.32752
196489838	chr3:196489838:T:C	5.05797e-05	-1.03933e-10	-1.1554	4.72781e-05	-1.03933e-10	-1.131
196489919	chr3:196489919:T:TA	5.04251e-05	-1.03933e-10	-1.15846	4.4993e-05	-1.03933e-10	-1.18054
196489937	chr3:196489937:G:A	5.12366e-05	-1.03933e-10	-1.1425	4.63528e-05	-1.03933e-10	-1.15076
196490167	chr3:196490167:G:A	1.49065e-05	-1.4983	-0.878849	1.3039e-05	-1.49509	-0.924004
196490256	chr3:196490256:T:C	1.27475e-05	-1.4148	-1.11882	1.07769e-05	-1.4479	-1.16174
196490541	chr3:196490541:G:A	5.09618e-05	-1.03933e-10	-1.14788	4.76518e-05	-1.03933e-10	-1.12312
196490649	chr3:196490649:A:T	5.5548e-05	-1.03933e-10	-1.06171	5.01499e-05	-1.03933e-10	-1.07203
196490711	chr3:196490711:T:C	4.57463e-05	-1.03933e-10	-1.25584	4.19379e-05	-1.03933e-10	-1.25085
196490849	chr3:196490849:C:T	4.60184e-05	-1.03933e-10	-1.24991	4.19235e-05	-1.03933e-10	-1.2512
196490885	chr3:196490885:T:C	4.3286e-05	-1.03933e-10	-1.31112	3.94216e-05	-1.03933e-10	-1.31273
196490903	chr3:196490903:A:T	1.20823e-05	-1.43535	-1.15186	1.02791e-05	-1.46524	-1.19169
196491089	chr3:196491089:C:T	0.000112748	-0.3538	-3.67306e-10	0.000103594	-0.346564	-3.67306e-10
196491101	chr3:196491101:T:C	2.99803e-05	-1.27846	-0.399951	2.43857e-05	-1.27687	-0.516172
196491173	chr3:196491173:C:T	4.61922e-05	-1.03933e-10	-1.24614	4.20823e-05	-1.03933e-10	-1.24742
196491227	chr3:196491227:A:C	1.17556e-05	-1.43577	-1.17885	1.00278e-05	-1.46559	-1.21609
196491259	chr3:196491259:G:A	5.72561e-05	-1.03933e-10	-1.03142	5.11549e-05	-1.03933e-10	-1.05219
196491400	chr3:196491400:G:A	4.098e-05	-1.03933e-10	-1.36587	3.74443e-05	-1.03933e-10	-1.36419
196491504	chr3:196491504:G:A	6.71901e-05	-1.03933e-10	-0.871428	5.96589e-05	-1.03933e-10	-0.898401
196491709	chr3:196491709:G:A	1.37375e-05	-1.17975	-1.27907	1.15466e-05	-1.23662	-1.30403
196492280	chr3:196492280:C:T	1.75848e-05	-1.49153	-0.720385	1.59089e-05	-1.4913	-0.728869
196492345	chr3:196492345:T:A	5.21822e-05	-1.12421	-3.67306e-10	4.75281e-05	-1.12572	-3.67306e-10
196492412	chr3:196492412:T:C	0.000163772	0.0195253	-3.67306e-10	0.000139764	-0.0470899	-3.67306e-10
196492494	chr3:196492494:G:A	1.45627e-05	-1.52704	-0.873447	1.27141e-05	-1.52551	-0.918831
196492638	chr3:196492638:T:C	1.23768e-05	-1.44047	-1.12266	1.05169e-05	-1.46952	-1.16454
196492703	chr3:196492703:G:A	6.71834e-05	-1.03933e-10	-0.871527	5.96556e-05	-1.03933e-10	-0.898457
196492710	chr3:196492710:A:G	1.53305e-05	-1.29385	-1.05526	1.26714e-05	-1.34318	-1.10452
196492824	chr3:196492824:T:C	5.36042e-05	-1.03933e-10	-1.09732	4.87927e-05	-1.03933e-10	-1.09946
196492923	chr3:196492923:A:G	1.78503e-05	-1.52841	-0.668518	1.60984e-05	-1.53	-0.678324
196493193	chr3:196493193:C:T	9.74491e-05	-1.03933e-10	-0.499623	9.06763e-05	-1.03933e-10	-0.479749
196493323	chr3:196493323:A:G	4.23073e-05	-1.03933e-10	-1.33399	3.89566e-05	-1.03933e-10	-1.3246
196493439	chr3:196493439:C:T	5.09679e-05	-1.03933e-10	-1.14776	4.58488e-05	-1.03933e-10	-1.1617
196493513	chr3:196493513:T:C	3.71557e-05	-1.38544	-0.0783943	3.00574e-05	-1.40238	-0.181557
196493812	chr3:196493812:G:A	1.55398e-05	-1.4086	-0.926947	1.29533e-05	-1.4422	-0.983491
196493839	chr3:196493839:TTC:T	0.000102485	-1.03933e-10	-0.449237	9.18755e-05	-1.03933e-10	-0.46661
196493928	chr3:196493928:C:T	1.81703e-05	-1.22477	-0.954396	1.83269e-05	-1.20245	-0.87623
196493934	chr3:196493934:T:C	4.94226e-05	-1.03933e-10	-1.17854	4.58038e-05	-1.03933e-10	-1.16268
196494292	chr3:196494292:C:T	4.06975e-05	-1.03933e-10	-1.37279	3.71776e-05	-1.03933e-10	-1.37134
196494344	chr3:196494344:C:T	0.000100094	-1.03933e-10	-0.472843	9.31492e-05	-1.03933e-10	-0.452842
196495161	chr3:196495161:T:C	8.09914e-05	-1.03933e-10	-0.68461	7.65175e-05	-1.03933e-10	-0.649525
196495498	chr3:196495498:C:T	1.01007e-05	-1.43079	-1.33556	9.30056e-06	-1.44595	-1.31102
196495737	chr3:196495737:T:C	1.85209e-05	-1.49092	-0.669131	1.67515e-05	-1.49069	-0.677864
196495789	chr3:196495789:T:C	9.16039e-05	-0.561479	-3.67306e-10	8.54377e-05	-0.539257	-3.67306e-10
196496414	chr3:196496414:T:C	0.000193283	0.1852	-3.67306e-10	0.000177459	0.191695	-3.67306e-10
196497028	chr3:196497028:C:T	1.33635e-05	-1.53083	-0.955593	1.17145e-05	-1.53005	-0.996161
196497167	chr3:196497167:C:T	9.59451e-06	-1.45962	-1.35814	8.78984e-06	-1.47261	-1.34083
196497314	chr3:196497314:C:A	1.80541e-05	-1.49759	-0.687993	1.63363e-05	-1.49737	-0.69628
196497422	chr3:196497422:C:T	0.00011099	-1.03933e-10	-0.369515	9.95092e-05	-1.03933e-10	-0.386794
196497758	chr3:196497758:A:G	0.000100537	-1.03933e-10	-0.468428	9.03557e-05	-1.03933e-10	-0.48329
196498123	chr3:196498123:A:C	4.91222e-05	-1.03933e-10	-1.18464	4.49615e-05	-1.03933e-10	-1.18124
196498136	chr3:196498136:A:G	0.000112194	-1.03933e-10	-0.358723	0.000100594	-1.03933e-10	-0.375948
196498184	chr3:196498184:G:C	3.09964e-05	-1.45042	-0.194661	2.77966e-05	-1.45059	-0.211539
196498204	chr3:196498204:C:A	5.10294e-05	-1.03933e-10	-1.14655	4.55032e-05	-1.03933e-10	-1.16926
196498723	chr3:196498723:G:A	5.27265e-05	-1.03933e-10	-1.11383	4.69167e-05	-1.03933e-10	-1.13867
196499188	chr3:196499188:G:C	1.33639e-05	-1.52526	-0.961131	1.17235e-05	-1.52401	-1.00144
196499199	chr3:196499199:G:C	0.000118748	-1.03933e-10	-0.301948	0.000106398	-1.03933e-10	-0.319853
196499305	chr3:196499305:C:G	6.27193e-05	-1.03933e-10	-0.940283	5.66185e-05	-1.03933e-10	-0.950709
196499433	chr3:196499433:T:C	0.000156156	-1.03933e-10	-0.0280968	0.000139406	-1.03933e-10	-0.0496575
196499605	chr3:196499605:G:A	5.13471e-05	-1.03933e-10	-1.14035	4.81008e-05	-1.03933e-10	-1.11375
196499676	chr3:196499676:T:C	4.97133e-05	-1.03933e-10	-1.17268	4.55066e-05	-1.03933e-10	-1.16919
196500014	chr3:196500014:C:T	2.99161e-05	-1.45755	-0.22301	2.6933e-05	-1.45678	-0.236914
196500201	chr3:196500201:C:A	4.19723e-05	-1.03933e-10	-1.34194	3.80892e-05	-1.03933e-10	-1.34711
196500325	chr3:196500325:G:C	4.79784e-05	-1.03933e-10	-1.2082	4.46411e-05	-1.03933e-10	-1.18839
196500383	chr3:196500383:G:A	4.30442e-05	-1.03933e-10	-1.31673	3.96887e-05	-1.03933e-10	-1.30598
196500530	chr3:196500530:G:A	4.74803e-05	-1.03933e-10	-1.21864	4.33503e-05	-1.03933e-10	-1.21773
196500759	chr3:196500759:T:G	2.798e-05	-1.43695	-0.310515	2.5083e-05	-1.4371	-0.327751
196500814	chr3:196500814:C:T	4.64049e-05	-1.03933e-10	-1.24155	4.30877e-05	-1.03933e-10	-1.22381
196500860	chr3:196500860:T:C	3.6745e-05	-1.40145	-0.0734976	3.27843e-05	-1.40314	-0.0939602
196500865	chr3:196500865:A:C	3.50818e-05	-1.31553	-0.205739	3.13079e-05	-1.31758	-0.225592
196501380	chr3:196501380:T:C	5.37997e-05	-1.03933e-10	-1.09368	5.05553e-05	-1.03933e-10	-1.06398
196501415	chr3:196501415:C:T	5.2785e-05	-1.03933e-10	-1.11273	4.96838e-05	-1.03933e-10	-1.08137
196501489	chr3:196501489:C:A	9.11368e-06	-1.49747	-1.37171	8.33103e-06	-1.50555	-1.36151
196501918	chr3:196501918:T:C	4.41753e-05	-1.48242	0.191631	3.98882e-05	-1.48339	0.182423
196502013	chr3:196502013:T:A	0.000108918	-1.03933e-10	-0.38836	0.000107821	-1.03933e-10	-0.306569
196502064	chr3:196502064:A:G	5.83649e-05	-1.03933e-10	-1.01224	5.39502e-05	-1.03933e-10	-0.998984
196502551	chr3:196502551:G:A	3.06343e-05	-1.45726	-0.199574	2.83287e-05	-1.45786	-0.185312
196502600	chr3:196502600:AAG:A	4.09619e-05	-1.03933e-10	-1.36631	3.72443e-05	-1.03933e-10	-1.36955
196502603	chr3:196502603:A:G	3.47278e-05	-1.53141	-3.67306e-10	3.17061e-05	-1.53053	-3.67306e-10
196503291	chr3:196503291:G:C	1.63586e-05	-1.18448	-1.09972	1.4988e-05	-1.23425	-1.04555
196503379	chr3:196503379:G:A	8.21297e-05	-0.670653	-3.67306e-10	7.64123e-05	-0.650901	-3.67306e-10
196503693	chr3:196503693:G:C	1.15377e-05	-1.5176	-1.11573	1.08553e-05	-1.51294	-1.08945
196503768	chr3:196503768:C:G	8.87186e-06	-1.5299	-1.36616	8.06243e-06	-1.53224	-1.36759
196503953	chr3:196503953:C:T	4.12182e-05	-1.03933e-10	-1.36007	3.7647e-05	-1.03933e-10	-1.35879
196504103	chr3:196504103:G:A	2.02464e-05	-0.809279	-1.2617	1.85953e-05	-0.837959	-1.22617
196504198	chr3:196504198:A:G	4.45358e-05	-1.03933e-10	-1.28266	4.08164e-05	-1.03933e-10	-1.27796
196504201	chr3:196504201:T:G	8.05728e-05	-1.22473	0.534939	7.66973e-05	-1.21392	0.566738
196504256	chr3:196504256:G:A	1.29847e-05	-1.14267	-1.37251	1.17675e-05	-1.15805	-1.36365
196504437	chr3:196504437:G:A	1.50251e-05	-1.49527	-0.873959	1.29853e-05	-1.49676	-0.926465
196505275	chr3:196505275:C:T	0.000138286	-1.03933e-10	-0.149632	0.000123537	-1.03933e-10	-0.170505
196505590	chr3:196505590:G:A	1.13386e-05	-1.35253	-1.29821	1.06432e-05	-1.34112	-1.281
196506266	chr3:196506266:A:G	0.000123914	-1.03933e-10	-0.259369	0.000108917	-1.03933e-10	-0.296457
196506340	chr3:196506340:G:C	5.73283e-05	-1.03933e-10	-1.03016	5.13795e-05	-1.03933e-10	-1.04781
196506890	chr3:196506890:A:G	1.03162e-05	-1.47776	-1.26749	9.56058e-06	-1.49648	-1.23292
196506924	chr3:196506924:G:A	1.69816e-05	-0.895565	-1.35126	1.55149e-05	-0.880464	-1.36478
196507393	chr3:196507393:G:A	0.000115285	-1.03933e-10	-0.331546	0.000100187	-1.03933e-10	-0.380004
196507515	chr3:196507515:C:G	5.03418e-05	-1.03933e-10	-1.16012	4.488e-05	-1.03933e-10	-1.18305
196507592	chr3:196507592:A:G	0.000126815	-1.03933e-10	-0.236227	0.000114726	-1.03933e-10	-0.244502
196507976	chr3:196507976:C:T	4.37611e-05	-1.03933e-10	-1.30021	4.05142e-05	-1.03933e-10	-1.28539
196508058	chr3:196508058:C:T	5.32038e-05	-1.03933e-10	-1.10482	4.95108e-05	-1.03933e-10	-1.08485
196508139	chr3:196508139:C:T	3.18939e-05	-0.668764	-0.947775	3.07377e-05	-0.627224	-0.93433
196508710	chr3:196508710:T:G	1.52233e-05	-0.986984	-1.36914	1.41375e-05	-0.976734	-1.36148
196508998	chr3:196508998:T:C	2.30358e-05	-1.41344	-0.528458	2.04099e-05	-1.37308	-0.597941
196509122	chr3:196509122:T:A	3.3889e-05	-0.228376	-1.32749	3.04066e-05	-0.265753	-1.30663
196509279	chr3:196509279:T:G	4.29815e-05	-1.03933e-10	-1.31818	3.97268e-05	-1.03933e-10	-1.30502
196509300	chr3:196509300:G:A	5.00687e-05	-1.03933e-10	-1.16556	4.5612e-05	-1.03933e-10	-1.16687
196509373	chr3:196509373:T:C	2.08779e-05	-0.701207	-1.33905	1.95424e-05	-0.689642	-1.32482
196509530	chr3:196509530:G:A	1.77793e-05	-1.29132	-0.909601	1.63308e-05	-1.23524	-0.958755
196509662	chr3:196509662:G:A	4.14982e-05	-1.03933e-10	-1.3533	3.76277e-05	-1.03933e-10	-1.3593
196509894	chr3:196509894:C:CT	4.07664e-05	-1.03933e-10	-1.37109	3.73066e-05	-1.03933e-10	-1.36788
196510049	chr3:196510049:C:T	4.98437e-05	-1.03933e-10	-1.17006	4.69564e-05	-1.03933e-10	-1.13782
196510263	chr3:196510263:C:T	5.18624e-05	-1.03933e-10	-1.13036	4.89566e-05	-1.03933e-10	-1.09611
196510490	chr3:196510490:C:T	5.28233e-05	-1.03933e-10	-1.112	4.91456e-05	-1.03933e-10	-1.09226
196510491	chr3:196510491:G:A	4.7662e-05	-1.03933e-10	-1.21482	4.43664e-05	-1.03933e-10	-1.19456
196510592	chr3:196510592:T:G	5.09975e-05	-1.03933e-10	-1.14718	4.8066e-05	-1.03933e-10	-1.11447
196510601	chr3:196510601:G:A	4.07285e-05	-1.37202	-3.67306e-10	3.75247e-05	-1.36204	-3.67306e-10
196510747	chr3:196510747:C:G	4.05964e-05	-1.03933e-10	-1.37527	3.7079e-05	-1.03933e-10	-1.37399
196510751	chr3:196510751:A:T	4.40317e-05	-1.03933e-10	-1.29404	4.0692e-05	-1.03933e-10	-1.28101
196512148	chr3:196512148:CCTGAG:C	3.46382e-05	-1.534	-3.67306e-10	3.16172e-05	-1.53334	-3.67306e-10
196512284	chr3:196512284:G:T	4.22334e-05	-0.677253	-0.65849	4.07874e-05	-0.635017	-0.643655
196512320	chr3:196512320:T:C	9.0808e-05	-1.03933e-10	-0.570205	7.94189e-05	-1.03933e-10	-0.612309
196512335	chr3:196512335:G:A	4.14501e-05	-1.03933e-10	-1.35446	3.80009e-05	-1.03933e-10	-1.34944
196512760	chr3:196512760:G:A	4.36811e-05	-1.03933e-10	-1.30204	3.93711e-05	-1.03933e-10	-1.31401
196513201	chr3:196513201:A:C	9.94454e-06	-1.50952	-1.27241	9.63795e-06	-1.48822	-1.23312
196513365	chr3:196513365:T:C	4.08199e-05	-1.03933e-10	-1.36978	3.73689e-05	-1.03933e-10	-1.36621
196513583	chr3:196513583:C:T	4.56568e-05	-1.03933e-10	-1.2578	4.17937e-05	-1.03933e-10	-1.2543
196513818	chr3:196513818:G:A	0.000144463	-1.03933e-10	-0.105926	0.000127646	-1.03933e-10	-0.137781
196513851	chr3:196513851:C:T	2.12278e-05	-1.38937	-0.63427	1.77668e-05	-1.38113	-0.728581
196514347	chr3:196514347:T:C	4.26402e-05	-1.03933e-10	-1.32616	3.96806e-05	-1.03933e-10	-1.30618
196514497	chr3:196514497:C:T	4.13638e-05	-1.03933e-10	-1.35655	3.82355e-05	-1.03933e-10	-1.34328
196514664	chr3:196514664:T:C	0.000132454	-1.03933e-10	-0.192714	0.000117085	-1.03933e-10	-0.224146
196514690	chr3:196514690:TTTA:T	5.22726e-05	-1.03933e-10	-1.12248	4.7777e-05	-1.03933e-10	-1.1205
196514758	chr3:196514758:T:C	4.37945e-05	-1.03933e-10	-1.29945	3.94735e-05	-1.03933e-10	-1.31142
196514983	chr3:196514983:G:A	0.000208651	-1.03933e-10	0.26171	0.000185101	-1.03933e-10	0.233859
196515030	chr3:196515030:G:A	4.41136e-05	-1.03933e-10	-1.29219	3.98046e-05	-1.03933e-10	-1.30306
196515035	chr3:196515035:G:A	5.2095e-05	-1.03933e-10	-1.12588	4.88587e-05	-1.03933e-10	-1.09811
196515540	chr3:196515540:C:T	4.06101e-05	-1.03933e-10	-1.37494	3.71013e-05	-1.03933e-10	-1.37339
196515602	chr3:196515602:T:A	4.18204e-05	-1.03933e-10	-1.34557	3.87564e-05	-1.03933e-10	-1.32975
196515652	chr3:196515652:T:A	7.28181e-05	-1.03933e-10	-0.790988	6.47901e-05	-1.03933e-10	-0.815892
196516194	chr3:196516194:T:C	4.10309e-05	-1.03933e-10	-1.36463	3.78167e-05	-1.03933e-10	-1.35429
196516320	chr3:196516320:T:G	4.08162e-05	-1.03933e-10	-1.36987	3.72879e-05	-1.03933e-10	-1.36837
196516497	chr3:196516497:T:C	4.06118e-05	-1.03933e-10	-1.3749	3.71039e-05	-1.03933e-10	-1.37332
196516630	chr3:196516630:A:G	0.000184496	0.138674	-3.67306e-10	0.000176616	0.186935	-3.67306e-10
196516864	chr3:196516864:T:C	1.43407e-05	-1.41317	-1.00268	1.24783e-05	-1.41085	-1.05221
196516906	chr3:196516906:T:C	4.89861e-05	-1.03933e-10	-1.18742	4.58137e-05	-1.03933e-10	-1.16246
196516960	chr3:196516960:A:G	4.0577e-05	-1.03933e-10	-1.37575	3.70349e-05	-1.03933e-10	-1.37518
196517024	chr3:196517024:G:A	5.46264e-05	-1.03933e-10	-1.07844	4.97123e-05	-1.03933e-10	-1.08079
196517198	chr3:196517198:C:T	1.54811e-05	-1.482	-0.857331	1.2899e-05	-1.50426	-0.925635
196517204	chr3:196517204:A:G	7.35033e-05	-1.03933e-10	-0.781622	6.23893e-05	-1.03933e-10	-0.853651
196517375	chr3:196517375:GA:G	9.33787e-05	-1.03933e-10	-0.54229	8.53255e-05	-1.03933e-10	-0.540572
196517622	chr3:196517622:CT:C	6.79515e-05	-1.03933e-10	-0.860159	6.07584e-05	-1.03933e-10	-0.88014
196517624	chr3:196517624:G:A	9.9585e-06	-1.40513	-1.37539	9.11435e-06	-1.40463	-1.37256
196517680	chr3:196517680:A:C	4.07512e-05	-1.03933e-10	-1.37147	3.72912e-05	-1.03933e-10	-1.36829
196517721	chr3:196517721:G:A	0.000202405	0.749042	-0.517725	0.000182281	0.773778	-0.555272
196517732	chr3:196517732:T:C	8.7984e-06	-1.53238	-1.37201	8.06222e-06	-1.53256	-1.36729
196517743	chr3:196517743:C:T	0.000301294	0.814525	-0.185393	0.000286799	0.803632	-0.131895
196517791	chr3:196517791:C:T	1.11448e-05	-1.31834	-1.34964	9.95292e-06	-1.33509	-1.35408
196517818	chr3:196517818:T:C	1.52488e-05	-1.08721	-1.26724	1.35838e-05	-1.13525	-1.24292
196517819	chr3:196517819:G:A	1.30437e-05	-1.23152	-1.27913	1.2203e-05	-1.23062	-1.25474
196517863	chr3:196517863:T:C	4.05777e-05	-1.03933e-10	-1.37574	3.70349e-05	-1.03933e-10	-1.37518
196517975	chr3:196517975:T:C	3.43478e-05	-0.238972	-1.30344	3.02405e-05	-0.272766	-1.3051
196518454	chr3:196518454:A:G	4.20728e-05	-1.03933e-10	-1.33955	3.86936e-05	-1.03933e-10	-1.33137
196518530	chr3:196518530:G:A	5.87274e-05	-1.03933e-10	-1.00605	5.22385e-05	-1.03933e-10	-1.03123
196518584	chr3:196518584:G:GAGACAAAGGACCCTGGCACA	0.000190087	0.168528	-3.67306e-10	0.000179195	0.201428	-3.67306e-10
196518732	chr3:196518732:C:T	4.59976e-05	-0.95969	-0.290673	3.87337e-05	-0.995437	-0.334897
196519222	chr3:196519222:T:C	4.13297e-05	-1.03933e-10	-1.35737	3.79266e-05	-1.03933e-10	-1.35139
196519451	chr3:196519451:T:A	5.47858e-05	0.254816	-1.33034	5.32297e-05	0.31788	-1.33031
196520459	chr3:196520459:C:T	5.99791e-05	-1.03933e-10	-0.984956	5.22913e-05	-1.03933e-10	-1.03022
196520522	chr3:196520522:C:T	6.02513e-05	-1.03933e-10	-0.98043	5.37979e-05	-1.03933e-10	-1.00181
196520569	chr3:196520569:C:G	2.40246e-05	-0.965853	-0.934023	2.27494e-05	-0.974417	-0.888088
196520688	chr3:196520688:C:T	4.65677e-05	-1.03933e-10	-1.23805	4.25282e-05	-1.03933e-10	-1.23688
196520794	chr3:196520794:A:G	5.85646e-05	0.274232	-1.28305	5.7789e-05	0.348871	-1.27912
196520846	chr3:196520846:A:G	4.65496e-05	-1.03933e-10	-1.23843	4.13457e-05	-1.03933e-10	-1.26508
196521063	chr3:196521063:A:G	0.000197278	-0.932169	1.13783	0.000147128	-0.976814	0.981069
196521123	chr3:196521123:T:C	0.000219981	-0.94127	1.25586	0.000163406	-0.985538	1.09473
196521241	chr3:196521241:G:A	5.74496e-05	-1.03933e-10	-1.02804	5.02161e-05	-1.03933e-10	-1.07071
196521242	chr3:196521242:G:T	5.28061e-05	-1.03933e-10	-1.11233	4.71025e-05	-1.03933e-10	-1.13472
196521335	chr3:196521335:T:C	4.79607e-05	-0.903569	-0.305002	4.03436e-05	-0.940824	-0.348788
196521685	chr3:196521685:C:T	1.86478e-05	-1.1973	-0.955922	1.68247e-05	-1.20579	-0.958404
196521719	chr3:196521719:G:A	6.23197e-05	-1.03933e-10	-0.946676	5.69912e-05	-1.03933e-10	-0.944148
196522623	chr3:196522623:T:C	5.099e-05	-0.596617	-0.550708	4.55132e-05	-0.618374	-0.550668
196522721	chr3:196522721:T:C	5.17664e-05	-1.03933e-10	-1.13221	4.61209e-05	-1.03933e-10	-1.15578
196523153	chr3:196523153:C:T	5.93263e-05	0.329515	-1.32542	5.77235e-05	0.394015	-1.32539
196523207	chr3:196523207:C:T	7.81555e-05	-1.03933e-10	-0.720252	6.99564e-05	-1.03933e-10	-0.739172
196523581	chr3:196523581:C:T	4.20852e-05	-1.03933e-10	-1.33926	3.87068e-05	-1.03933e-10	-1.33103
196524077	chr3:196524077:G:A	3.99412e-05	-1.39154	-3.67306e-10	3.66588e-05	-1.38539	-3.67306e-10
196524078	chr3:196524078:A:C	5.04293e-05	-1.03933e-10	-1.15838	4.52019e-05	-1.03933e-10	-1.17591
196524102	chr3:196524102:T:C	5.53932e-05	-1.03933e-10	-1.0645	4.85707e-05	-1.03933e-10	-1.10403
196524198	chr3:196524198:T:C	4.97943e-05	-1.03933e-10	-1.17105	4.42889e-05	-1.03933e-10	-1.19631
196524762	chr3:196524762:A:G	4.55014e-05	-1.03933e-10	-1.26121	4.05296e-05	-1.03933e-10	-1.28501
196525039	chr3:196525039:G:C	4.9861e-05	-1.03933e-10	-1.16971	4.5397e-05	-1.03933e-10	-1.1716
196525184	chr3:196525184:A:G	5.95404e-05	-1.03933e-10	-0.992298	5.5379e-05	-1.03933e-10	-0.972844
196525296	chr3:196525296:A:G	6.73199e-05	-0.612874	-0.256623	5.45015e-05	-0.658382	-0.330434
196525444	chr3:196525444:T:C	5.32154e-05	-1.03933e-10	-1.1046	4.83069e-05	-1.03933e-10	-1.10947
196525654	chr3:196525654:C:T	6.37347e-05	-0.452901	-0.471323	5.20207e-05	-0.51117	-0.524232
196525655	chr3:196525655:G:A	5.38913e-05	-1.03933e-10	-1.09198	4.90477e-05	-1.03933e-10	-1.09425
196525741	chr3:196525741:C:T	4.58457e-05	-0.519074	-0.734598	3.70145e-05	-0.569359	-0.806374
196525866	chr3:196525866:C:G	1.00389e-05	-1.53357	-1.23892	9.09528e-06	-1.53299	-1.2463
196525903	chr3:196525903:C:T	4.19911e-05	-1.03933e-10	-1.3415	3.86094e-05	-1.03933e-10	-1.33355
196526094	chr3:196526094:C:T	4.18077e-05	-1.03933e-10	-1.34587	3.78723e-05	-1.03933e-10	-1.35283
196526174	chr3:196526174:A:G	1.8594e-05	-0.982354	-1.17376	1.63312e-05	-1.01455	-1.17942
196526208	chr3:196526208:C:CAAAGTATA	7.43379e-05	-1.03933e-10	-0.770331	6.42165e-05	-1.03933e-10	-0.824784
196526297	chr3:196526297:C:T	5.61089e-05	-1.03933e-10	-1.05166	4.9388e-05	-1.03933e-10	-1.08734
196526342	chr3:196526342:C:T	5.93481e-05	-1.03933e-10	-0.995532	5.44583e-05	-1.03933e-10	-0.989609
196526392	chr3:196526392:T:G	1.31856e-05	-1.25973	-1.2401	1.16235e-05	-1.27956	-1.25446
196526491	chr3:196526491:TA:T	5.60523e-05	-1.03933e-10	-1.05267	5.01957e-05	-1.03933e-10	-1.07111
196526626	chr3:196526626:C:T	6.87773e-05	-1.03933e-10	-0.848079	6.32041e-05	-1.03933e-10	-0.840675
196526681	chr3:196526681:T:C	5.48495e-05	-1.03933e-10	-1.07436	4.96691e-05	-1.03933e-10	-1.08166
196526728	chr3:196526728:G:C	4.09217e-05	-1.03933e-10	-1.36729	3.73825e-05	-1.03933e-10	-1.36584
196526839	chr3:196526839:T:TA	4.16226e-05	-1.03933e-10	-1.35031	3.82337e-05	-1.03933e-10	-1.34333
196526851	chr3:196526851:A:G	1.20226e-05	-1.21877	-1.37339	1.07992e-05	-1.23547	-1.3721
196526875	chr3:196526875:T:C	4.26185e-05	-1.03933e-10	-1.32667	3.92481e-05	-1.03933e-10	-1.31714
196526892	chr3:196526892:GCA:G	4.26009e-05	-1.03933e-10	-1.32708	3.92319e-05	-1.03933e-10	-1.31755
196526915	chr3:196526915:C:T	4.29721e-05	-1.03933e-10	-1.3184	3.96119e-05	-1.03933e-10	-1.30791
196526925	chr3:196526925:A:G	9.85638e-06	-1.53422	-1.25661	8.93638e-06	-1.53409	-1.26282
196526978	chr3:196526978:G:A	1.16689e-05	-1.2495	-1.37253	1.04936e-05	-1.26534	-1.37094
196527228	chr3:196527228:T:C	1.0508e-05	-1.53351	-1.19331	9.52438e-06	-1.53285	-1.20034
196527571	chr3:196527571:G:A	1.19618e-05	-1.22502	-1.37221	1.07187e-05	-1.24219	-1.37286
196527609	chr3:196527609:GCCTCCCAAAGTGCTGGGATTACAGGAGTGAGTCACT:G	6.13709e-05	-1.03933e-10	-0.962017	5.47378e-05	-1.03933e-10	-0.984491
196527614	chr3:196527614:C:T	3.66805e-05	-1.47671	-3.67306e-10	3.3212e-05	-1.48413	-3.67306e-10
196527673	chr3:196527673:A:T	4.26011e-05	-1.03933e-10	-1.32707	3.92308e-05	-1.03933e-10	-1.31758
196527830	chr3:196527830:TGTTCA:T	4.26559e-05	-1.03933e-10	-1.32579	3.92857e-05	-1.03933e-10	-1.31618
196527870	chr3:196527870:G:A	1.21235e-05	-1.20905	-1.37476	1.08607e-05	-1.22681	-1.37509
196528009	chr3:196528009:ATGT:A	4.26686e-05	-1.03933e-10	-1.32549	3.9298e-05	-1.03933e-10	-1.31587
196528139	chr3:196528139:C:T	1.27469e-05	-1.15798	-1.37568	1.14139e-05	-1.17644	-1.37577
196528312	chr3:196528312:A:G	1.18e-05	-1.23595	-1.37491	1.05835e-05	-1.25235	-1.3754
196528352	chr3:196528352:A:G	4.35838e-05	-1.03933e-10	-1.30427	4.02373e-05	-1.03933e-10	-1.29225
196528381	chr3:196528381:C:A	1.25248e-05	-1.23664	-1.3146	1.11994e-05	-1.25536	-1.31583
196528512	chr3:196528512:G:A	4.07006e-05	-1.03933e-10	-1.37271	3.70937e-05	-1.03933e-10	-1.3736
196528619	chr3:196528619:T:TCGAGTCCTCCGC	8.22435e-05	-1.03933e-10	-0.669268	7.55765e-05	-1.03933e-10	-0.6619
196528684	chr3:196528684:T:C	5.43986e-05	-1.03933e-10	-1.08261	4.9343e-05	-1.03933e-10	-1.08825
196528691	chr3:196528691:A:G	5.08364e-05	-1.03933e-10	-1.15034	4.54446e-05	-1.03933e-10	-1.17055
196528768	chr3:196528768:G:C	1.48032e-05	-1.51256	-0.871554	1.26792e-05	-1.51306	-0.934027
196528838	chr3:196528838:C:G	1.58084e-05	-1.46285	-0.855566	1.34816e-05	-1.47293	-0.912792
196528925	chr3:196528925:C:T	9.01021e-06	-1.52099	-1.35961	8.18659e-06	-1.52315	-1.3614
196528991	chr3:196528991:C:G	1.0933e-05	-1.37461	-1.31256	9.81786e-06	-1.38773	-1.31511
196529250	chr3:196529250:T:C	1.90835e-05	-1.3086	-0.821532	1.64229e-05	-1.33062	-0.85775
196529404	chr3:196529404:A:G	0.00032699	0.810791	-0.0998134	0.000235625	0.665798	-0.1906
196529492	chr3:196529492:G:T	5.83882e-05	-1.03933e-10	-1.01184	5.36109e-05	-1.03933e-10	-1.00529
196529617	chr3:196529617:G:A	9.54242e-06	-1.53401	-1.2892	8.66746e-06	-1.53358	-1.29389
196529691	chr3:196529691:G:A	4.62408e-05	-1.03933e-10	-1.24509	4.21222e-05	-1.03933e-10	-1.24647
196529700	chr3:196529700:G:A	4.21846e-05	-1.03933e-10	-1.3369	3.86229e-05	-1.03933e-10	-1.3332
196529727	chr3:196529727:T:A	1.33985e-05	-1.10826	-1.37554	1.19503e-05	-1.1307	-1.37559
196529731	chr3:196529731:T:A	4.07558e-05	-1.03933e-10	-1.37135	3.72213e-05	-1.03933e-10	-1.37016
196529872	chr3:196529872:A:G	7.41899e-05	-1.03933e-10	-0.772325	6.59905e-05	-1.03933e-10	-0.797534
196530048	chr3:196530048:C:T	1.09687e-05	-1.36222	-1.32169	9.75438e-06	-1.37782	-1.33151
196530260	chr3:196530260:G:A	4.17546e-05	-1.34714	-3.67306e-10	3.78865e-05	-1.35245	-3.67306e-10
196531081	chr3:196531081:T:C	1.34484e-05	-1.14682	-1.33328	1.19526e-05	-1.16996	-1.33614
196531555	chr3:196531555:G:A	6.65908e-05	-1.03933e-10	-0.880386	5.95002e-05	-1.03933e-10	-0.901065
196531582	chr3:196531582:CAG:C	3.05574e-05	-1.48848	-0.170869	2.58696e-05	-1.48947	-0.244505
196531639	chr3:196531639:G:A	1.87696e-05	-1.49213	-0.654584	1.67106e-05	-1.49866	-0.672337
196531714	chr3:196531714:T:C	7.49532e-05	-1.03933e-10	-0.762089	6.48154e-05	-1.03933e-10	-0.815501
196532273	chr3:196532273:C:T	0.0001794	-0.823946	0.934609	0.000138915	-0.87106	0.817879
196532343	chr3:196532343:T:C	4.69104e-05	-1.03933e-10	-1.23071	4.21942e-05	-1.03933e-10	-1.24476
196532345	chr3:196532345:A:G	4.97679e-05	-1.03933e-10	-1.17158	4.53809e-05	-1.03933e-10	-1.17195
196532445	chr3:196532445:T:C	4.39515e-05	-1.03933e-10	-1.29587	4.00974e-05	-1.03933e-10	-1.29573
196532534	chr3:196532534:A:G	1.58269e-05	-1.15775	-1.15949	1.36767e-05	-1.17833	-1.19302
196532930	chr3:196532930:G:C	4.79688e-05	-1.03933e-10	-1.2084	4.31531e-05	-1.03933e-10	-1.22229
196533072	chr3:196533072:T:C	1.20971e-05	-1.28838	-1.29761	1.12602e-05	-1.26754	-1.29823
196533227	chr3:196533227:T:C	2.2857e-05	-1.49502	-0.454676	1.93681e-05	-1.49611	-0.52731
196533429	chr3:196533429:G:A	8.75769e-06	-1.53361	-1.37541	7.98565e-06	-1.53392	-1.37548
196533481	chr3:196533481:G:A	1.49015e-05	-1.18655	-1.19094	1.31281e-05	-1.20077	-1.21152
196533519	chr3:196533519:C:T	4.82405e-05	-1.03933e-10	-1.20275	4.32428e-05	-1.03933e-10	-1.22021
196533532	chr3:196533532:G:C	4.47142e-05	-1.27866	-3.67306e-10	4.03811e-05	-1.28868	-3.67306e-10
196533641	chr3:196533641:C:G	9.89906e-05	-0.844689	0.360761	7.38697e-05	-0.925078	0.240335
196533721	chr3:196533721:T:C	5.70973e-05	-1.03933e-10	-1.0342	5.10539e-05	-1.03933e-10	-1.05416
196533727	chr3:196533727:C:T	9.2068e-05	-1.03933e-10	-0.556425	7.89612e-05	-1.03933e-10	-0.618087
196533762	chr3:196533762:C:T	6.23427e-05	-1.03933e-10	-0.946307	5.49272e-05	-1.03933e-10	-0.981036
196533913	chr3:196533913:C:T	3.46341e-05	-1.53412	-3.67306e-10	3.16064e-05	-1.53369	-3.67306e-10
196534106	chr3:196534106:C:T	1.0533e-05	-1.42105	-1.30339	9.75968e-06	-1.4218	-1.28698
196534118	chr3:196534118:T:C	8.7785e-06	-1.53312	-1.37353	8.01009e-06	-1.53367	-1.37268
196534132	chr3:196534132:A:G	9.23951e-06	-1.5334	-1.32206	8.39161e-06	-1.53388	-1.32593
196534149	chr3:196534149:G:A	8.81084e-06	-1.52812	-1.37485	8.03033e-06	-1.52954	-1.37428
196534415	chr3:196534415:C:T	6.12434e-05	-1.03933e-10	-0.964096	5.41237e-05	-1.03933e-10	-0.995772
196534581	chr3:196534581:A:G	3.05851e-05	-0.814335	-0.844106	2.5941e-05	-0.852954	-0.878266
196534589	chr3:196534589:A:C	3.08379e-05	-0.862662	-0.787546	2.61192e-05	-0.900013	-0.824362
196534638	chr3:196534638:C:A	4.05774e-05	-1.03933e-10	-1.37574	3.70215e-05	-1.03933e-10	-1.37555
196534646	chr3:196534646:G:A	6.87858e-05	-1.36839	0.520435	5.28085e-05	-1.36784	0.347467
196534708	chr3:196534708:G:A	6.70353e-05	-1.03933e-10	-0.873733	6.07556e-05	-1.03933e-10	-0.880186
196534868	chr3:196534868:A:G	4.43073e-05	-1.03933e-10	-1.2878	3.97446e-05	-1.03933e-10	-1.30457
196534911	chr3:196534911:G:A	5.78256e-05	-0.709073	-0.312448	4.72952e-05	-0.752927	-0.377709
196534971	chr3:196534971:G:A	3.02719e-05	-0.862478	-0.806255	2.56517e-05	-0.899992	-0.842443
196535020	chr3:196535020:ACGGTGAAACC:A	2.7557e-05	-0.90248	-0.860215	2.34182e-05	-0.939009	-0.894523
196535063	chr3:196535063:G:A	4.73966e-05	-1.03933e-10	-1.2204	4.26058e-05	-1.03933e-10	-1.23505
196535177	chr3:196535177:T:C	3.0488e-05	-0.842304	-0.819315	2.5823e-05	-0.880789	-0.854989
196535450	chr3:196535450:C:T	6.0495e-05	-1.03933e-10	-0.976393	5.34887e-05	-1.03933e-10	-1.00758
196535590	chr3:196535590:T:C	7.52002e-05	-0.758799	-3.67306e-10	6.90537e-05	-0.75216	-3.67306e-10
196535871	chr3:196535871:A:C	7.024e-05	-1.03933e-10	-0.827035	6.04644e-05	-1.03933e-10	-0.884989
196536088	chr3:196536088:G:A	1.38021e-05	-1.1868	-1.26733	1.21621e-05	-1.1973	-1.29142
196536549	chr3:196536549:G:A	6.5362e-05	-1.03933e-10	-0.899012	5.68659e-05	-1.03933e-10	-0.946348
196536867	chr3:196536867:T:G	8.76267e-06	-1.53269	-1.37576	7.98815e-06	-1.53334	-1.37574
196536878	chr3:196536878:C:G	4.24625e-05	-1.03933e-10	-1.33033	3.82755e-05	-1.03933e-10	-1.34223
196537084	chr3:196537084:T:C	4.16778e-05	-1.03933e-10	-1.34898	3.82504e-05	-1.03933e-10	-1.34289
196537148	chr3:196537148:A:C	8.66862e-05	-1.03933e-10	-0.616659	7.38914e-05	-1.03933e-10	-0.684448
196537385	chr3:196537385:G:A	3.95263e-05	-0.892376	-0.509611	3.30598e-05	-0.930098	-0.55863
196537415	chr3:196537415:A:G	1.2885e-05	-1.22497	-1.29792	1.14378e-05	-1.23916	-1.31096
196537842	chr3:196537842:T:C	5.18515e-05	-0.860396	-0.270174	4.29904e-05	-0.899575	-0.326493
196538004	chr3:196538004:G:C	7.06806e-05	-1.03933e-10	-0.820782	6.07518e-05	-1.03933e-10	-0.880249
196538022	chr3:196538022:T:G	1.27295e-05	-1.16288	-1.37215	1.13997e-05	-1.18239	-1.37106
196538118	chr3:196538118:TC:T	0.000365811	0.823163	-3.67306e-10	0.000330076	0.812279	-3.67306e-10
196538229	chr3:196538229:T:C	5.69304e-05	-1.03933e-10	-1.03712	5.07119e-05	-1.03933e-10	-1.06088
196538303	chr3:196538303:T:G	5.5793e-05	-0.844335	-0.21297	4.61747e-05	-0.883948	-0.270665
196538747	chr3:196538747:C:T	7.21512e-05	-1.03933e-10	-0.800189	6.53643e-05	-1.03933e-10	-0.807068
196538773	chr3:196538773:AC:A	5.52318e-05	-0.870971	-0.196444	4.57436e-05	-0.909627	-0.254365
196539081	chr3:196539081:G:A	6.30391e-05	-1.03933e-10	-0.935198	5.63801e-05	-1.03933e-10	-0.954928
196539180	chr3:196539180:G:A	4.75061e-05	-0.946498	-0.271598	3.94974e-05	-0.983056	-0.327753
196539312	chr3:196539312:G:A	8.89452e-05	-1.03933e-10	-0.590932	7.6241e-05	-1.03933e-10	-0.653145
196539735	chr3:196539735:G:A	5.09017e-05	-0.886644	-0.262412	4.22367e-05	-0.92481	-0.318945
196540129	chr3:196540129:C:G	5.3894e-05	-1.03933e-10	-1.09193	4.86674e-05	-1.03933e-10	-1.10204
196540167	chr3:196540167:C:T	5.09458e-05	-1.03933e-10	-1.14819	4.65429e-05	-1.03933e-10	-1.14667
196540550	chr3:196540550:G:A	4.2672e-05	-1.03933e-10	-1.32541	3.87845e-05	-1.03933e-10	-1.32902
196540650	chr3:196540650:C:T	5.11525e-05	-1.03933e-10	-1.14414	4.62394e-05	-1.03933e-10	-1.15321
196540665	chr3:196540665:A:G	6.84384e-05	0.442462	-1.29548	6.0243e-05	0.407131	-1.29579
196540714	chr3:196540714:G:A	5.28839e-05	-0.331897	-0.778957	4.45705e-05	-0.361524	-0.828448
196540721	chr3:196540721:G:C	2.22522e-05	-0.656834	-1.31968	1.95199e-05	-0.681009	-1.3346
196540747	chr3:196540747:A:G	9.68399e-05	-1.03933e-10	-0.505894	8.4799e-05	-1.03933e-10	-0.546761
196540752	chr3:196540752:A:G	6.05933e-05	-1.03933e-10	-0.974768	5.49309e-05	-1.03933e-10	-0.980968
196540825	chr3:196540825:G:A	0.000187903	-1.03933e-10	0.156974	0.000162645	-1.03933e-10	0.104526
196540840	chr3:196540840:T:C	5.81521e-05	-1.03933e-10	-1.01589	5.15666e-05	-1.03933e-10	-1.04417
196540853	chr3:196540853:G:A	5.13252e-05	-1.03933e-10	-1.14077	4.60515e-05	-1.03933e-10	-1.15728
196540993	chr3:196540993:A:C	0.000166697	-1.03933e-10	0.037225	0.000154499	-1.03933e-10	0.0531422
196541558	chr3:196541558:T:C	4.21603e-05	-1.03933e-10	-1.33747	3.78944e-05	-1.03933e-10	-1.35224
196541565	chr3:196541565:C:G	3.98699e-05	-0.554852	-0.838479	3.31923e-05	-0.588561	-0.896164
196541681	chr3:196541681:T:C	6.85146e-05	-1.03933e-10	-0.851905	6.05638e-05	-1.03933e-10	-0.883348
196542520	chr3:196542520:G:A	4.07811e-05	-1.03933e-10	-1.37073	3.73312e-05	-1.03933e-10	-1.36722
196542614	chr3:196542614:T:C	4.05908e-05	-1.03933e-10	-1.37541	3.70758e-05	-1.03933e-10	-1.37408
196542626	chr3:196542626:A:G	8.59233e-05	-0.625497	-3.67306e-10	7.7541e-05	-0.636238	-3.67306e-10
196542704	chr3:196542704:A:G	4.09534e-05	-1.03933e-10	-1.36652	3.75237e-05	-1.03933e-10	-1.36207
196542715	chr3:196542715:C:G	1.63491e-05	-1.07255	-1.21223	1.53295e-05	-1.05429	-1.20297
196542847	chr3:196542847:T:C	9.42408e-05	-0.533099	-3.67306e-10	8.24645e-05	-0.574677	-3.67306e-10
196542873	chr3:196542873:A:G	5.10281e-05	-1.03933e-10	-1.14658	4.57493e-05	-1.03933e-10	-1.16387
196542894	chr3:196542894:T:TG	4.06329e-05	-1.03933e-10	-1.37437	3.70132e-05	-1.03933e-10	-1.37577
196543019	chr3:196543019:T:C	6.94956e-05	-0.71883	-0.11886	5.60808e-05	-0.761083	-0.199168
196543098	chr3:196543098:T:C	4.13866e-05	-1.03933e-10	-1.356	3.79801e-05	-1.03933e-10	-1.34998
196543673	chr3:196543673:C:T	7.7426e-05	-1.03933e-10	-0.729631	6.81877e-05	-1.03933e-10	-0.764781
196543687	chr3:196543687:C:G	8.54081e-05	-1.03933e-10	-0.631512	7.58372e-05	-1.03933e-10	-0.658456
196544048	chr3:196544048:C:T	1.75127e-05	-1.02878	-1.18725	1.64367e-05	-1.01108	-1.17645
196544180	chr3:196544180:C:T	4.27291e-05	-1.03933e-10	-1.32407	3.84038e-05	-1.03933e-10	-1.33889
196544621	chr3:196544621:C:T	0.000163129	0.0155902	-3.67306e-10	0.000151287	0.0321362	-3.67306e-10
196544830	chr3:196544830:G:A	8.2712e-05	-1.03933e-10	-0.663588	7.24562e-05	-1.03933e-10	-0.704063
196545055	chr3:196545055:T:C	4.13671e-05	-1.35647	-3.67306e-10	3.71492e-05	-1.3721	-3.67306e-10
196545100	chr3:196545100:A:G	5.44122e-05	-1.08237	-3.67306e-10	4.84659e-05	-1.10618	-3.67306e-10
196545193	chr3:196545193:A:G	4.60571e-05	-1.03933e-10	-1.24907	4.0781e-05	-1.03933e-10	-1.27883
196545197	chr3:196545197:C:T	7.27582e-05	-1.03933e-10	-0.791811	6.41698e-05	-1.03933e-10	-0.825512
196545208	chr3:196545208:G:A	2.90549e-05	-0.813682	-0.896084	2.44271e-05	-0.849103	-0.942248
196545260	chr3:196545260:TG:T	3.59528e-05	-1.49675	-3.67306e-10	3.26719e-05	-1.50053	-3.67306e-10
196545518	chr3:196545518:G:A	4.07212e-05	-1.03933e-10	-1.3722	3.72473e-05	-1.03933e-10	-1.36947
196545652	chr3:196545652:C:A	7.18024e-05	-1.03933e-10	-0.805035	6.44933e-05	-1.03933e-10	-0.820483
196546281	chr3:196546281:G:A	3.98749e-05	-1.39321	-3.67306e-10	3.60999e-05	-1.40075	-3.67306e-10
196546801	chr3:196546801:C:T	4.06518e-05	-1.03933e-10	-1.37391	3.7217e-05	-1.03933e-10	-1.37028
196546901	chr3:196546901:C:T	7.32548e-05	-1.03933e-10	-0.785009	6.46189e-05	-1.03933e-10	-0.818538
196547430	chr3:196547430:C:T	6.7686e-05	-1.03933e-10	-0.864074	5.98443e-05	-1.03933e-10	-0.895298
196547683	chr3:196547683:C:T	5.9534e-05	-0.992406	-3.67306e-10	5.28994e-05	-1.01865	-3.67306e-10
196547874	chr3:196547874:C:T	9.2107e-06	-1.50147	-1.35711	8.41247e-06	-1.49889	-1.35844
196547910	chr3:196547910:A:G	7.19107e-05	-1.03933e-10	-0.803528	6.34635e-05	-1.03933e-10	-0.83658
196548094	chr3:196548094:A:C	1.86417e-05	-1.10383	-1.04972	1.67816e-05	-1.12068	-1.04608
196548198	chr3:196548198:CA:C	3.79182e-05	-1.44352	-3.67306e-10	3.46783e-05	-1.44093	-3.67306e-10
196548309	chr3:196548309:C:T	9.62172e-05	-1.03933e-10	-0.512345	8.39268e-05	-1.03933e-10	-0.5571
196548329	chr3:196548329:G:T	5.43602e-05	-1.08332	-3.67306e-10	4.84145e-05	-1.10724	-3.67306e-10
196548380	chr3:196548380:G:C	4.07155e-05	-1.03933e-10	-1.37234	3.70302e-05	-1.03933e-10	-1.37531
196548702	chr3:196548702:G:A	4.0607e-05	-1.03933e-10	-1.37501	3.70164e-05	-1.03933e-10	-1.37568
196549000	chr3:196549000:A:G	9.09281e-06	-1.51804	-1.35343	8.2975e-06	-1.51621	-1.35488
196549350	chr3:196549350:G:T	4.06451e-05	-1.03933e-10	-1.37407	3.71616e-05	-1.03933e-10	-1.37177
196549657	chr3:196549657:A:G	4.16759e-05	-1.03933e-10	-1.34903	3.84996e-05	-1.03933e-10	-1.3364
196549729	chr3:196549729:C:G	3.60203e-05	-0.714856	-0.780015	3.01691e-05	-0.749284	-0.830943
196549771	chr3:196549771:G:A	4.17624e-05	-1.03933e-10	-1.34696	3.80248e-05	-1.03933e-10	-1.34881
196550124	chr3:196550124:G:A	4.05996e-05	-1.03933e-10	-1.3752	3.70193e-05	-1.03933e-10	-1.37561
196550223	chr3:196550223:G:T	7.58933e-05	-1.03933e-10	-0.749625	6.68786e-05	-1.03933e-10	-0.784165
196550224	chr3:196550224:T:A	7.47146e-05	-1.03933e-10	-0.765277	6.58733e-05	-1.03933e-10	-0.799311
196550439	chr3:196550439:C:T	3.46827e-05	-1.53271	-3.67306e-10	3.16245e-05	-1.53311	-3.67306e-10
196550530	chr3:196550530:A:G	8.79002e-05	-1.03933e-10	-0.602751	8.09225e-05	-1.03933e-10	-0.593553
196550796	chr3:196550796:C:T	9.19211e-06	-1.49833	-1.36227	8.39953e-06	-1.49561	-1.36326
196550866	chr3:196550866:G:A	4.06227e-05	-1.03933e-10	-1.37463	3.70137e-05	-1.03933e-10	-1.37576
196551123	chr3:196551123:G:A	5.00299e-05	-1.03933e-10	-1.16633	4.59184e-05	-1.03933e-10	-1.16018
196551305	chr3:196551305:A:C	6.08235e-05	-0.82752	-0.143456	4.89531e-05	-0.8618	-0.234382
196551495	chr3:196551495:C:T	1.2857e-05	-1.17303	-1.35204	1.1653e-05	-1.18397	-1.34751
196551586	chr3:196551586:G:A	4.06724e-05	-1.03933e-10	-1.3734	3.71813e-05	-1.03933e-10	-1.37124
196552092	chr3:196552092:G:A	4.05763e-05	-1.03933e-10	-1.37577	3.7061e-05	-1.03933e-10	-1.37448
196552363	chr3:196552363:G:A	3.59021e-05	-1.49816	-3.67306e-10	3.27791e-05	-1.49725	-3.67306e-10
196552387	chr3:196552387:TATA:T	4.05932e-05	-1.03933e-10	-1.37535	3.70237e-05	-1.03933e-10	-1.37549
196552438	chr3:196552438:ATTAT:A	9.69461e-06	-1.50063	-1.30675	8.88601e-06	-1.5107	-1.29186
196552747	chr3:196552747:C:T	7.45677e-05	-1.03933e-10	-0.767246	6.56581e-05	-1.03933e-10	-0.802583
196553274	chr3:196553274:C:G	9.06624e-06	-1.49996	-1.37444	8.27746e-06	-1.49781	-1.3757
196553362	chr3:196553362:A:G	3.75473e-05	-0.457787	-0.995564	3.18371e-05	-0.493633	-1.03278
196553515	chr3:196553515:A:G	1.89584e-05	-0.851243	-1.28546	1.70229e-05	-0.874707	-1.27778
196553531	chr3:196553531:A:G	4.86349e-05	-1.03933e-10	-1.19461	4.39677e-05	-1.03933e-10	-1.20359
196553766	chr3:196553766:G:A	4.15209e-05	-1.03933e-10	-1.35276	3.75077e-05	-1.03933e-10	-1.3625
196553798	chr3:196553798:A:G	1.97424e-05	-1.09049	-1.00569	1.76069e-05	-1.10683	-1.01192
196554083	chr3:196554083:T:C	4.10234e-05	-1.03933e-10	-1.36481	3.74827e-05	-1.03933e-10	-1.36317
196554337	chr3:196554337:T:C	2.81178e-05	-0.825427	-0.917124	2.37082e-05	-0.855283	-0.965941
196554392	chr3:196554392:C:T	4.06037e-05	-1.03933e-10	-1.37509	3.70175e-05	-1.03933e-10	-1.37565
196554878	chr3:196554878:G:T	8.05364e-05	-1.03933e-10	-0.690244	7.17228e-05	-1.03933e-10	-0.714236
196555055	chr3:196555055:T:C	7.18892e-05	-1.03933e-10	-0.803827	6.40573e-05	-1.03933e-10	-0.827267
196555184	chr3:196555184:A:G	8.00121e-05	-1.03933e-10	-0.696775	7.10512e-05	-1.03933e-10	-0.723644
196555215	chr3:196555215:T:C	1.65803e-05	-1.49568	-0.775059	1.63589e-05	-1.49006	-0.702208
196555277	chr3:196555277:G:A	5.94926e-05	-0.993101	-3.67306e-10	5.59625e-05	-0.962362	-3.67306e-10
196556063	chr3:196556063:A:T	9.3297e-06	-1.5182	-1.32755	8.50496e-06	-1.51641	-1.32999
196556286	chr3:196556286:G:A	9.74609e-05	-1.03933e-10	-0.499502	8.48989e-05	-1.03933e-10	-0.545583
196556361	chr3:196556361:A:C	4.07064e-05	-1.03933e-10	-1.37257	3.70271e-05	-1.03933e-10	-1.37539
196556456	chr3:196556456:A:C	4.09659e-05	-1.03933e-10	-1.36621	3.76572e-05	-1.03933e-10	-1.35852
196556482	chr3:196556482:G:C	1.72419e-05	-1.24777	-0.983842	1.55092e-05	-1.26014	-0.98547
196556573	chr3:196556573:G:A	3.22872e-05	-0.872989	-0.731294	2.70126e-05	-0.901468	-0.789274
196556624	chr3:196556624:C:T	4.17266e-05	-1.03933e-10	-1.34781	3.81399e-05	-1.03933e-10	-1.34578
196556869	chr3:196556869:C:G	5.1634e-05	-1.03933e-10	-1.13477	4.7749e-05	-1.03933e-10	-1.12109
196557192	chr3:196557192:C:A	4.15256e-05	-0.353001	-0.999643	3.50446e-05	-0.390358	-1.04006
196557491	chr3:196557491:C:G	9.21442e-06	-1.50542	-1.35276	8.41201e-06	-1.50299	-1.3544
196557559	chr3:196557559:C:G	4.97143e-05	-1.03933e-10	-1.17266	4.54057e-05	-1.03933e-10	-1.17141
196557587	chr3:196557587:T:C	5.48829e-05	-1.07375	-3.67306e-10	4.88642e-05	-1.098	-3.67306e-10
196558986	chr3:196558986:G:A	5.63558e-05	-1.03933e-10	-1.04727	5.02356e-05	-1.03933e-10	-1.07032
196559275	chr3:196559275:G:C	6.29092e-05	-0.48075	-0.456511	5.1273e-05	-0.523086	-0.526794
196559529	chr3:196559529:T:C	4.06879e-05	-1.03933e-10	-1.37302	3.70317e-05	-1.03933e-10	-1.37527
196559784	chr3:196559784:T:C	2.28293e-05	-1.36711	-0.5838	2.02202e-05	-1.37615	-0.604218
196560356	chr3:196560356:C:G	4.24084e-05	-1.03933e-10	-1.33161	3.92367e-05	-1.03933e-10	-1.31743
196560627	chr3:196560627:TA:T	4.29609e-05	-1.03933e-10	-1.31866	3.982e-05	-1.03933e-10	-1.30267
196560747	chr3:196560747:C:A	1.32418e-05	-1.12423	-1.37134	1.23094e-05	-1.10778	-1.3689
196561906	chr3:196561906:G:A	4.01564e-05	-0.737078	-0.649092	3.34343e-05	-0.767408	-0.710055
196561943	chr3:196561943:C:A	5.50905e-05	-1.06998	-3.67306e-10	4.90493e-05	-1.09422	-3.67306e-10
196562102	chr3:196562102:A:G	2.29424e-05	-1.51585	-0.430119	1.99329e-05	-1.50852	-0.486152
196562143	chr3:196562143:C:G	5.28357e-05	-0.39629	-0.715477	4.40575e-05	-0.433239	-0.76831
196562516	chr3:196562516:C:T	5.13912e-05	-0.397016	-0.742469	4.28981e-05	-0.433901	-0.794317
196563004	chr3:196563004:T:C	5.01178e-05	-1.03933e-10	-1.16458	4.4918e-05	-1.03933e-10	-1.18221
196563594	chr3:196563594:C:T	4.23678e-05	-1.03933e-10	-1.33256	3.89011e-05	-1.03933e-10	-1.32602
196564047	chr3:196564047:A:G	7.24267e-05	-1.03933e-10	-0.796377	6.64614e-05	-1.03933e-10	-0.790424
196564709	chr3:196564709:T:C	4.22155e-05	-1.03933e-10	-1.33616	3.86378e-05	-1.03933e-10	-1.33281
196565199	chr3:196565199:CAT:C	4.14675e-05	-0.829329	-0.524715	3.43443e-05	-0.857811	-0.592797
196565396	chr3:196565396:G:C	4.5335e-05	-1.03933e-10	-1.26487	4.22824e-05	-1.03933e-10	-1.24267
196565702	chr3:196565702:T:C	4.27397e-05	-1.03933e-10	-1.32382	3.86993e-05	-1.03933e-10	-1.33122
196565913	chr3:196565913:C:G	7.63313e-05	-1.03933e-10	-0.74387	6.70672e-05	-1.03933e-10	-0.781349
196566116	chr3:196566116:A:G	2.89461e-05	-0.863443	-0.850074	2.58847e-05	-0.887691	-0.8457
196566335	chr3:196566335:A:C	4.58626e-05	-1.03933e-10	-1.2533	4.15175e-05	-1.03933e-10	-1.26093
196566560	chr3:196566560:T:C	4.62356e-05	-1.03933e-10	-1.2452	4.23923e-05	-1.03933e-10	-1.24008
196566645	chr3:196566645:T:C	2.03198e-05	-0.983125	-1.08423	1.83103e-05	-0.997557	-1.08202
196566878	chr3:196566878:T:C	4.33762e-05	-1.03933e-10	-1.30904	4.02474e-05	-1.03933e-10	-1.292
196566933	chr3:196566933:C:T	5.36319e-05	-1.03933e-10	-1.09681	4.90391e-05	-1.03933e-10	-1.09443
196567100	chr3:196567100:G:T	0.000105865	-1.03933e-10	-0.416785	9.51527e-05	-1.03933e-10	-0.431561
196567230	chr3:196567230:C:A	4.27094e-05	-1.03933e-10	-1.32453	3.94231e-05	-1.03933e-10	-1.31269
196567464	chr3:196567464:T:C	4.21774e-05	-1.03933e-10	-1.33707	3.78941e-05	-1.03933e-10	-1.35225
196567613	chr3:196567613:G:A	4.60914e-05	-1.03933e-10	-1.24833	4.30461e-05	-1.03933e-10	-1.22477
196567647	chr3:196567647:AATG:A	4.67629e-05	-1.03933e-10	-1.23386	4.23797e-05	-1.03933e-10	-1.24038
196567846	chr3:196567846:T:G	2.79209e-05	-1.00806	-0.741519	2.35161e-05	-1.03119	-0.798169
196567884	chr3:196567884:G:A	3.27805e-05	-0.897623	-0.691495	2.74586e-05	-0.924192	-0.750173
196568292	chr3:196568292:A:G	2.84434e-05	-0.773518	-0.957519	2.42113e-05	-0.807212	-0.993012
196568499	chr3:196568499:C:T	4.06855e-05	-1.03933e-10	-1.37308	3.71882e-05	-1.03933e-10	-1.37105
196568829	chr3:196568829:C:T	4.38303e-05	-1.03933e-10	-1.29863	4.04816e-05	-1.03933e-10	-1.2862
196569017	chr3:196569017:C:T	4.46244e-05	-1.28067	-3.67306e-10	3.9994e-05	-1.29832	-3.67306e-10
196569578	chr3:196569578:A:G	0.000292531	-1.03933e-10	0.599616	0.000254871	-1.03933e-10	0.553713
196569590	chr3:196569590:C:T	4.134e-05	-1.03933e-10	-1.35712	3.79878e-05	-1.03933e-10	-1.34978
196570130	chr3:196570130:CTTGAG:C	6.51902e-05	-1.03933e-10	-0.901643	5.75519e-05	-1.03933e-10	-0.934358
196570176	chr3:196570176:T:C	4.69721e-05	-1.03933e-10	-1.2294	4.15671e-05	-1.03933e-10	-1.25973
196570556	chr3:196570556:C:T	2.96603e-05	-1.26078	-0.428364	2.66833e-05	-1.27347	-0.429541
196570620	chr3:196570620:T:C	4.53817e-05	-1.03933e-10	-1.26384	4.19102e-05	-1.03933e-10	-1.25151
196570626	chr3:196570626:T:C	4.53079e-05	-1.03933e-10	-1.26547	4.14306e-05	-1.03933e-10	-1.26302
196570804	chr3:196570804:C:T	0.000928878	1.75502	-3.67306e-10	0.000749651	1.63256	-3.67306e-10
196570844	chr3:196570844:T:C	6.7985e-05	0.234384	-1.09405	5.97947e-05	0.186801	-1.08293
196571258	chr3:196571258:ACT:A	6.39955e-05	0.154881	-1.07502	5.6359e-05	0.108101	-1.0634
196571304	chr3:196571304:G:A	4.10794e-05	-1.03933e-10	-1.36345	3.75359e-05	-1.03933e-10	-1.36175
196571383	chr3:196571383:A:G	6.51645e-05	-1.03933e-10	-0.902038	5.73357e-05	-1.03933e-10	-0.938121
196571661	chr3:196571661:A:G	5.91574e-05	-0.998751	-3.67306e-10	5.26795e-05	-1.02282	-3.67306e-10
196572401	chr3:196572401:G:A	7.41755e-05	-1.03933e-10	-0.772519	6.91303e-05	-1.03933e-10	-0.751051
196572573	chr3:196572573:G:A	0.000197847	0.20854	-3.67306e-10	0.000182884	0.221809	-3.67306e-10
196573000	chr3:196573000:C:T	5.40556e-05	-1.08894	-3.67306e-10	4.82157e-05	-1.11136	-3.67306e-10
196573522	chr3:196573522:T:C	4.37956e-05	-1.03933e-10	-1.29942	3.91182e-05	-1.03933e-10	-1.32046
196573730	chr3:196573730:TG:T	3.60853e-05	-1.07158	-0.421483	2.87896e-05	-1.08413	-0.542905
196573750	chr3:196573750:A:G	3.50707e-05	-0.422527	-1.09906	3.01595e-05	-0.415596	-1.16495
196574148	chr3:196574148:C:T	0.000186103	-1.03933e-10	0.147346	0.000161976	-1.03933e-10	0.100404
196574399	chr3:196574399:C:G	9.46014e-06	-1.52777	-1.30409	8.7663e-06	-1.52906	-1.28707
196574510	chr3:196574510:A:G	6.69656e-05	-1.03933e-10	-0.874773	5.98636e-05	-1.03933e-10	-0.894977
196574634	chr3:196574634:T:C	4.32126e-05	-1.03933e-10	-1.31282	3.89914e-05	-1.03933e-10	-1.3237
196575512	chr3:196575512:T:C	6.4244e-05	-1.03933e-10	-0.916264	5.83514e-05	-1.03933e-10	-0.920562
196575835	chr3:196575835:C:T	3.66877e-05	-1.10576	-0.370748	2.95944e-05	-1.11989	-0.479575
196575884	chr3:196575884:C:T	7.36125e-05	-1.03933e-10	-0.780139	6.85954e-05	-1.03933e-10	-0.758819
196575966	chr3:196575966:C:T	4.07585e-05	-1.03933e-10	-1.37129	3.71687e-05	-1.03933e-10	-1.37158
196575993	chr3:196575993:C:T	1.14482e-05	-1.45041	-1.1907	1.08064e-05	-1.4411	-1.16581
196576173	chr3:196576173:G:A	8.96617e-05	-1.04603	0.463123	7.01737e-05	-1.0529	0.316832
196576667	chr3:196576667:A:G	4.2254e-05	-0.997049	-0.338205	3.73039e-05	-1.01483	-0.353114
196576733	chr3:196576733:A:G	6.59572e-05	-1.03933e-10	-0.889947	5.80119e-05	-1.03933e-10	-0.926397
196576743	chr3:196576743:A:G	0.000190834	-1.03933e-10	0.172448	0.0001659	-1.03933e-10	0.124339
196576786	chr3:196576786:T:C	5.78918e-05	-1.02038	-3.67306e-10	5.15828e-05	-1.04386	-3.67306e-10
196577266	chr3:196577266:AT:A	4.05805e-05	-1.03933e-10	-1.37567	3.71163e-05	-1.03933e-10	-1.37299
196577322	chr3:196577322:T:C	5.32281e-05	-1.03933e-10	-1.10437	4.87592e-05	-1.03933e-10	-1.10015
196577891	chr3:196577891:A:G	0.000214412	-1.03933e-10	0.288946	0.000186142	-1.03933e-10	0.239467
196578153	chr3:196578153:C:T	0.000276664	-1.03933e-10	0.543852	0.000237875	-1.03933e-10	0.484699
196578351	chr3:196578351:A:G	7.71846e-05	-1.03933e-10	-0.732753	7.16191e-05	-1.03933e-10	-0.715683
196578747	chr3:196578747:T:C	0.000193812	-1.03933e-10	0.187935	0.000168499	-1.03933e-10	0.139885
196579412	chr3:196579412:A:G	0.000190268	-1.03933e-10	0.169479	0.00016551	-1.03933e-10	0.121985
196579502	chr3:196579502:C:T	5.3282e-05	-1.10335	-3.67306e-10	4.84981e-05	-1.10552	-3.67306e-10
196579741	chr3:196579741:C:T	0.00020198	-1.03933e-10	0.229214	0.000175489	-1.03933e-10	0.180529
196579995	chr3:196579995:G:A	6.86314e-05	-1.03933e-10	-0.850202	6.25924e-05	-1.03933e-10	-0.850401
196580021	chr3:196580021:T:C	0.000194187	-1.03933e-10	0.189868	0.00016881	-1.03933e-10	0.141727
196580088	chr3:196580088:G:T	0.000194773	-1.03933e-10	0.192884	0.000169315	-1.03933e-10	0.144718
196580360	chr3:196580360:C:T	8.36127e-05	-1.03933e-10	-0.652758	7.52622e-05	-1.03933e-10	-0.666067
196580572	chr3:196580572:G:A	3.04202e-05	-1.30071	-0.363136	2.73891e-05	-1.31259	-0.364312
196581007	chr3:196581007:A:G	0.000183317	-1.03933e-10	0.132264	0.000159541	-1.03933e-10	0.085254
196581419	chr3:196581419:T:C	4.06537e-05	-1.37386	-3.67306e-10	3.68069e-05	-1.38136	-3.67306e-10
196581420	chr3:196581420:GA:G	4.11007e-05	-1.36293	-3.67306e-10	3.72005e-05	-1.37072	-3.67306e-10
196581431	chr3:196581431:A:G	3.87145e-05	-1.42274	-3.67306e-10	3.50889e-05	-1.42916	-3.67306e-10
196581436	chr3:196581436:G:A	4.04728e-05	-1.37832	-3.67306e-10	3.66472e-05	-1.38571	-3.67306e-10
196581457	chr3:196581457:T:C	4.01298e-05	-1.38683	-3.67306e-10	3.63434e-05	-1.39403	-3.67306e-10
196581621	chr3:196581621:C:T	0.000197366	-1.03933e-10	0.20611	0.000171537	-1.03933e-10	0.157756
196581662	chr3:196581662:G:A	5.37873e-05	-1.03933e-10	-1.09392	4.97623e-05	-1.03933e-10	-1.07979
196581664	chr3:196581664:A:C	0.000192584	-1.03933e-10	0.181581	0.000167445	-1.03933e-10	0.13361
196581673	chr3:196581673:A:G	0.000193043	-1.03933e-10	0.183958	0.00016784	-1.03933e-10	0.135969
196582001	chr3:196582001:G:A	7.52349e-05	0.317219	-1.07556	6.6155e-05	0.26786	-1.0629
196582010	chr3:196582010:A:C	7.44166e-05	-0.126577	-0.642697	7.33517e-05	-0.132387	-0.559392
196582116	chr3:196582116:A:G	0.000317313	-1.03933e-10	0.680937	0.000273557	-1.03933e-10	0.624464
196582295	chr3:196582295:G:A	7.60771e-05	-0.747205	-3.67306e-10	6.91871e-05	-0.75023	-3.67306e-10
196582434	chr3:196582434:A:G	0.000192728	-1.03933e-10	0.182325	0.000167554	-1.03933e-10	0.134261
196582737	chr3:196582737:G:A	3.81146e-05	-1.43835	-3.67306e-10	3.45546e-05	-1.4445	-3.67306e-10
196582865	chr3:196582865:A:T	4.09397e-05	-1.03933e-10	-1.36685	3.77089e-05	-1.03933e-10	-1.35715
196583031	chr3:196583031:C:T	3.21575e-05	-1.32904	-0.279272	2.88989e-05	-1.34136	-0.281883
196583156	chr3:196583156:G:C	4.993e-05	-1.03933e-10	-1.16833	4.50304e-05	-1.03933e-10	-1.17971
196583230	chr3:196583230:G:A	7.66129e-05	-1.03933e-10	-0.740188	7.18609e-05	-1.03933e-10	-0.712312
196583246	chr3:196583246:G:A	9.39806e-05	0.259151	-0.795015	8.29543e-05	0.209412	-0.778167
196583252	chr3:196583252:A:T	3.10922e-05	-1.30501	-0.336984	2.79593e-05	-1.31668	-0.339609
196583774	chr3:196583774:G:A	0.000141381	-1.03933e-10	-0.127492	0.00012367	-1.03933e-10	-0.169431
196583822	chr3:196583822:AT:A	4.22691e-05	-1.3349	-3.67306e-10	3.81912e-05	-1.34444	-3.67306e-10
196583858	chr3:196583858:G:A	6.24133e-05	-1.03933e-10	-0.945174	5.5019e-05	-1.03933e-10	-0.979367
196583881	chr3:196583881:C:T	5.74334e-05	-1.03933e-10	-1.02833	5.15268e-05	-1.03933e-10	-1.04494
196584078	chr3:196584078:C:T	4.05999e-05	-1.03933e-10	-1.37519	3.70191e-05	-1.03933e-10	-1.37561
196584452	chr3:196584452:AGCTC:A	0.000219072	-1.03933e-10	0.310449	0.000195672	-1.03933e-10	0.289395
196584984	chr3:196584984:C:T	6.07226e-05	-0.972638	-3.67306e-10	5.4027e-05	-0.99756	-3.67306e-10
196585014	chr3:196585014:G:A	7.23543e-05	-1.03933e-10	-0.797378	6.73924e-05	-1.03933e-10	-0.776512
196585253	chr3:196585253:G:A	8.25422e-05	0.205975	-0.871617	7.28802e-05	0.157263	-0.855491
196585689	chr3:196585689:A:G	6.36274e-05	-1.03933e-10	-0.925909	5.6046e-05	-1.03933e-10	-0.960872
196585787	chr3:196585787:A:G	0.000194508	-1.03933e-10	0.191518	0.000169174	-1.03933e-10	0.143882
196586066	chr3:196586066:T:C	5.69934e-05	-1.03602	-3.67306e-10	5.0788e-05	-1.05938	-3.67306e-10
196586080	chr3:196586080:T:C	4.9612e-05	-0.90916	-0.265561	4.22542e-05	-0.927954	-0.315386
196586553	chr3:196586553:CAGT:C	7.6607e-05	-1.03933e-10	-0.740265	7.13429e-05	-1.03933e-10	-0.719547
196586599	chr3:196586599:A:T	0.000174727	-1.03933e-10	0.0842711	0.000152185	-1.03933e-10	0.038049
196586977	chr3:196586977:G:T	6.6237e-05	-1.03933e-10	-0.885713	5.94548e-05	-1.03933e-10	-0.901828
196587065	chr3:196587065:G:C	0.000194665	-1.03933e-10	0.192327	0.000169266	-1.03933e-10	0.144425
196587160	chr3:196587160:T:C	0.000207514	-1.03933e-10	0.256248	0.000180251	-1.03933e-10	0.207308
196587340	chr3:196587340:A:G	4.06092e-05	-1.03933e-10	-1.37496	3.7181e-05	-1.03933e-10	-1.37125
196587463	chr3:196587463:C:T	6.74027e-05	-0.868268	-3.67306e-10	5.9841e-05	-0.895353	-3.67306e-10
196587840	chr3:196587840:C:T	1.42493e-05	-1.08517	-1.33708	1.24926e-05	-1.12455	-1.33736
196587881	chr3:196587881:A:G	9.74077e-06	-1.46612	-1.33651	8.99383e-06	-1.4592	-1.33131
196588003	chr3:196588003:T:C	0.00013682	1.14023	-1.30052	0.000117423	1.08915	-1.31041
196588340	chr3:196588340:G:A	0.000308381	0.652382	-3.67306e-10	0.000293789	0.695816	-3.67306e-10
196588389	chr3:196588389:T:C	0.000109109	0.980929	-1.36754	9.44588e-05	0.931807	-1.37069
196588435	chr3:196588435:T:C	4.14343e-05	-1.03933e-10	-1.35484	3.79568e-05	-1.03933e-10	-1.3506
196588749	chr3:196588749:GAGAA:G	5.74111e-05	-1.03933e-10	-1.02872	5.32297e-05	-1.03933e-10	-1.01243
196588927	chr3:196588927:C:G	4.21704e-05	-1.03933e-10	-1.33723	3.82658e-05	-1.03933e-10	-1.34249
196589375	chr3:196589375:T:C	0.000103694	-1.03933e-10	-0.437512	9.06919e-05	-1.03933e-10	-0.479576
196589426	chr3:196589426:G:C	4.07065e-05	-1.03933e-10	-1.37257	3.71631e-05	-1.03933e-10	-1.37173
196589659	chr3:196589659:A:G	5.30547e-05	-1.13673	0.0290972	5.1616e-05	-1.13969	0.0964796
196589733	chr3:196589733:A:C	1.68515e-05	-0.943853	-1.31066	1.48093e-05	-0.961593	-1.33019
196590136	chr3:196590136:A:G	5.59113e-05	-1.03933e-10	-1.05519	5.11486e-05	-1.03933e-10	-1.05231
196590229	chr3:196590229:C:A	4.29041e-05	-1.03933e-10	-1.31999	3.88583e-05	-1.03933e-10	-1.32712
196590443	chr3:196590443:G:A	2.38384e-05	-1.49229	-0.415364	2.24591e-05	-1.4903	-0.385051
196590616	chr3:196590616:T:C	1.55973e-05	-1.53323	-0.798627	1.34146e-05	-1.53421	-0.856487
196590658	chr3:196590658:T:C	4.0688e-05	-1.03933e-10	-1.37302	3.70732e-05	-1.03933e-10	-1.37415
196590748	chr3:196590748:A:G	6.3223e-05	-0.932284	-3.67306e-10	5.75914e-05	-0.933671	-3.67306e-10
196590760	chr3:196590760:T:C	1.03139e-05	-1.36969	-1.37577	9.46998e-06	-1.36342	-1.3755
196591102	chr3:196591102:C:T	1.63223e-05	-1.50478	-0.781647	1.43347e-05	-1.5033	-0.821062
196591150	chr3:196591150:A:G	3.50076e-05	-0.873124	-0.650263	3.02338e-05	-0.901128	-0.676956
196591387	chr3:196591387:T:C	7.84571e-05	-1.03933e-10	-0.716402	7.34653e-05	-1.03933e-10	-0.690232
196591412	chr3:196591412:G:A	0.00021337	-1.03933e-10	0.284076	0.000198744	-1.03933e-10	0.304974
196591597	chr3:196591597:A:G	1.08107e-05	-1.52069	-1.17773	9.97946e-06	-1.52257	-1.16394
196591600	chr3:196591600:G:C	1.04557e-05	-1.52836	-1.20345	9.65554e-06	-1.52958	-1.18993
196591601	chr3:196591601:G:A	1.08186e-05	-1.52754	-1.17014	1.00018e-05	-1.52885	-1.15543
196591607	chr3:196591607:A:G	1.08072e-05	-1.52698	-1.17175	9.98992e-06	-1.52838	-1.15709
196591617	chr3:196591617:C:T	1.07984e-05	-1.52706	-1.17249	9.98311e-06	-1.5284	-1.15775
196591641	chr3:196591641:G:A	3.09832e-05	-0.710765	-0.934743	2.89722e-05	-0.697874	-0.922835
196591689	chr3:196591689:A:G	3.61401e-05	-1.49155	-3.67306e-10	3.24689e-05	-1.50676	-3.67306e-10
196591984	chr3:196591984:C:T	2.8613e-05	-1.4435	-0.281597	2.56871e-05	-1.44235	-0.29871
196592132	chr3:196592132:C:A	7.26284e-05	-1.03933e-10	-0.793596	6.7944e-05	-1.03933e-10	-0.768361
196592215	chr3:196592215:G:T	9.85448e-06	-1.41533	-1.37569	8.76296e-06	-1.44079	-1.37572
196592250	chr3:196592250:C:G	4.70046e-05	-0.603745	-0.624961	4.19082e-05	-0.649473	-0.602091
196592269	chr3:196592269:G:A	9.67985e-06	-1.4333	-1.37561	8.62677e-06	-1.45736	-1.37481
196592352	chr3:196592352:C:T	8.06875e-05	-1.03933e-10	-0.688369	7.19498e-05	-1.03933e-10	-0.711076
196592532	chr3:196592532:A:G	9.70686e-06	-1.48244	-1.32368	8.85592e-06	-1.47154	-1.33441
196593070	chr3:196593070:TTTTG:T	0.00133779	-1.03933e-10	2.11982	0.00121927	-1.03933e-10	2.11896
196593103	chr3:196593103:T:G	0.000109669	-1.03933e-10	-0.381488	9.52835e-05	-1.03933e-10	-0.430188
196593272	chr3:196593272:A:T	0.00165484	-1.03933e-10	2.33251	0.00150855	-1.03933e-10	2.33186
196593444	chr3:196593444:A:G	1.61208e-05	-0.940994	-1.35785	1.43097e-05	-0.973738	-1.35237
196593759	chr3:196593759:A:T	0.000122832	-1.03933e-10	-0.268139	0.000107032	-1.03933e-10	-0.31392
196593928	chr3:196593928:T:C	3.54684e-05	-1.51031	-3.67306e-10	3.19655e-05	-1.52239	-3.67306e-10
196594007	chr3:196594007:C:T	1.26441e-05	-1.18502	-1.35674	1.13263e-05	-1.20875	-1.35117
196594331	chr3:196594331:G:C	9.24781e-05	-1.03933e-10	-0.551981	8.6568e-05	-1.03933e-10	-0.526115
196594505	chr3:196594505:G:A	1.04258e-05	-1.49186	-1.24281	9.93853e-06	-1.49054	-1.20009
196595205	chr3:196595205:T:C	1.36966e-05	-1.10043	-1.36137	1.20598e-05	-1.13277	-1.3644
196595488	chr3:196595488:C:T	1.1284e-05	-1.52511	-1.13046	9.92955e-06	-1.52957	-1.16196
196596506	chr3:196596506:G:GA	0.000111309	-1.03933e-10	-0.36664	9.95081e-05	-1.03933e-10	-0.386805
196596541	chr3:196596541:G:A	1.23766e-05	-1.26518	-1.29796	1.14756e-05	-1.26007	-1.28676
196596635	chr3:196596635:G:A	4.38592e-05	-1.03933e-10	-1.29797	3.95996e-05	-1.03933e-10	-1.30823
196596733	chr3:196596733:G:A	8.15668e-05	-0.67753	-3.67306e-10	7.575e-05	-0.659606	-3.67306e-10
196596787	chr3:196596787:T:C	3.47811e-05	-1.52988	-3.67306e-10	3.15951e-05	-1.53404	-3.67306e-10
196596796	chr3:196596796:A:G	0.000174474	-1.03933e-10	0.0828243	0.000152572	-1.03933e-10	0.0405901
196597005	chr3:196597005:A:G	1.05727e-05	-1.53084	-1.18984	9.39826e-06	-1.52206	-1.22446
196597096	chr3:196597096:G:A	5.40294e-05	-1.03933e-10	-1.08942	4.93793e-05	-1.03933e-10	-1.08751
196597097	chr3:196597097:C:T	5.40476e-05	-1.03933e-10	-1.08909	4.93961e-05	-1.03933e-10	-1.08717
196597269	chr3:196597269:G:A	1.26505e-05	-1.17082	-1.37043	1.15164e-05	-1.17223	-1.37104
196597527	chr3:196597527:G:A	5.88775e-05	-1.03933e-10	-1.00349	5.26024e-05	-1.03933e-10	-1.02428
196597594	chr3:196597594:T:G	8.85445e-05	0.421549	-1.017	8.09105e-05	0.414066	-1.00777
196597809	chr3:196597809:G:A	4.53157e-05	-1.03933e-10	-1.2653	4.17245e-05	-1.03933e-10	-1.25596
196597857	chr3:196597857:G:A	9.78058e-06	-1.52953	-1.26902	9.10213e-06	-1.52891	-1.24963
196598044	chr3:196598044:C:T	5.12787e-05	-1.03933e-10	-1.14168	4.76571e-05	-1.03933e-10	-1.12301
196598177	chr3:196598177:A:G	0.000131179	-1.03933e-10	-0.202389	0.000115225	-1.03933e-10	-0.240156
196598214	chr3:196598214:A:T	1.4137e-05	-1.15555	-1.2746	1.26672e-05	-1.17815	-1.26988
196598309	chr3:196598309:T:C	0.000216725	-1.03933e-10	0.299676	0.000183303	-1.03933e-10	0.224093
196598427	chr3:196598427:G:A	0.000254017	-1.03933e-10	0.458446	0.000238716	-1.03933e-10	0.488229
196598441	chr3:196598441:T:C	0.000315898	1.16912	-0.492656	0.000226178	1.03702	-0.602748
196598512	chr3:196598512:G:A	4.15371e-05	-1.03933e-10	-1.35237	3.81062e-05	-1.03933e-10	-1.34667
196598593	chr3:196598593:C:T	0.000218699	-0.782266	1.09101	0.00021436	-0.756798	1.13741
196598645	chr3:196598645:T:C	8.76728e-06	-1.5325	-1.37543	8.0015e-06	-1.53402	-1.37339
196598675	chr3:196598675:A:T	2.05531e-05	-1.51459	-0.541355	1.92101e-05	-1.50275	-0.528861
196598745	chr3:196598745:A:G	1.132e-05	-1.49536	-1.15703	1.02488e-05	-1.50368	-1.1562
196598989	chr3:196598989:C:T	9.0671e-05	-1.03933e-10	-0.571715	8.342e-05	-1.03933e-10	-0.563157
196599032	chr3:196599032:G:A	5.68266e-05	-1.03933e-10	-1.03895	5.20249e-05	-1.03933e-10	-1.03532
196599172	chr3:196599172:G:C	2.05231e-05	-0.726247	-1.33115	1.8111e-05	-0.749342	-1.34118
196599353	chr3:196599353:G:A	0.000100436	-1.03933e-10	-0.469436	8.73978e-05	-1.03933e-10	-0.516575
196599365	chr3:196599365:T:C	5.04078e-05	-1.03933e-10	-1.15881	4.50344e-05	-1.03933e-10	-1.17962
196599399	chr3:196599399:G:A	4.06455e-05	-1.03933e-10	-1.37406	3.70359e-05	-1.03933e-10	-1.37516
196599743	chr3:196599743:T:C	0.000112782	-1.03933e-10	-0.353493	0.000104425	-1.03933e-10	-0.33858
196599947	chr3:196599947:AG:A	9.29149e-06	-1.47907	-1.37079	8.39915e-06	-1.49069	-1.36822
196600137	chr3:196600137:C:T	0.000181281	0.938671	-0.817577	0.000154296	0.915029	-0.863201
196600175	chr3:196600175:G:A	9.23504e-06	-1.48801	-1.36794	8.33235e-06	-1.49995	-1.36695
196600252	chr3:196600252:A:G	9.1845e-06	-1.4933	-1.36814	8.29427e-06	-1.50425	-1.36723
196600349	chr3:196600349:T:C	1.53362e-05	-1.4317	-0.917038	1.36501e-05	-1.40348	-0.969812
196600420	chr3:196600420:A:G	6.4753e-05	-1.03933e-10	-0.908372	5.84031e-05	-1.03933e-10	-0.919676
196600533	chr3:196600533:G:A	4.51364e-05	-1.03933e-10	-1.26926	4.08533e-05	-1.03933e-10	-1.27706
196600557	chr3:196600557:C:T	4.57564e-05	-1.03933e-10	-1.25562	4.13937e-05	-1.03933e-10	-1.26392
196600931	chr3:196600931:G:A	1.55343e-05	-1.44853	-0.887376	1.37722e-05	-1.42249	-0.941906
196600977	chr3:196600977:G:A	1.5181e-05	-1.44187	-0.917038	1.34948e-05	-1.41493	-0.969812
196601005	chr3:196601005:T:C	1.52509e-05	-1.4357	-0.918618	1.35692e-05	-1.40794	-0.971301
196601221	chr3:196601221:T:C	5.5112e-05	-1.06958	-3.67306e-10	5.12568e-05	-1.0502	-3.67306e-10
196601420	chr3:196601420:G:C	4.07068e-05	-1.03933e-10	-1.37256	3.71379e-05	-1.03933e-10	-1.37241
196601508	chr3:196601508:T:C	4.05871e-05	-1.03933e-10	-1.3755	3.70563e-05	-1.03933e-10	-1.37461
196601564	chr3:196601564:G:A	5.52186e-05	-1.06765	-3.67306e-10	5.13381e-05	-1.04861	-3.67306e-10
196601614	chr3:196601614:C:A	1.56186e-05	-1.41348	-0.917014	1.39335e-05	-1.38296	-0.969788
196601978	chr3:196601978:A:G	5.50852e-05	0.273876	-1.34395	4.44297e-05	0.171446	-1.36458
196602067	chr3:196602067:T:C	1.52409e-05	-1.40766	-0.947309	1.36265e-05	-1.376	-0.999026
196602156	chr3:196602156:A:G	4.29165e-05	-1.03933e-10	-1.3197	3.87798e-05	-1.03933e-10	-1.32915
196602285	chr3:196602285:C:A	4.05787e-05	-1.03933e-10	-1.37571	3.70374e-05	-1.03933e-10	-1.37512
196602346	chr3:196602346:T:G	6.39734e-05	-1.03933e-10	-0.920485	5.90194e-05	-1.03933e-10	-0.909179
196602367	chr3:196602367:T:C	7.68384e-05	-1.03933e-10	-0.737248	6.6503e-05	-1.03933e-10	-0.789798
196602448	chr3:196602448:C:G	1.52399e-05	-1.43876	-0.916281	1.35518e-05	-1.41142	-0.969105
196602501	chr3:196602501:G:A	5.57622e-05	-1.34594	0.288088	4.74995e-05	-1.30893	0.1826
196602633	chr3:196602633:T:C	6.61943e-05	-1.03933e-10	-0.886359	6.08075e-05	-1.03933e-10	-0.879331
196602645	chr3:196602645:C:T	1.43385e-05	-1.52212	-0.893887	1.33097e-05	-1.51201	-0.886544
196602690	chr3:196602690:A:G	6.83151e-05	-1.03933e-10	-0.854822	5.9231e-05	-1.03933e-10	-0.9056
196602786	chr3:196602786:T:A	1.53078e-05	-1.43333	-0.917263	1.3623e-05	-1.40527	-0.970014
196602815	chr3:196602815:T:A	4.05778e-05	-1.03933e-10	-1.37573	3.70344e-05	-1.03933e-10	-1.3752
196603285	chr3:196603285:T:C	1.27416e-05	-1.52012	-1.01396	1.10014e-05	-1.50894	-1.08007
196603321	chr3:196603321:T:C	1.60974e-05	-1.43832	-0.861976	1.42643e-05	-1.41107	-0.918218
196603328	chr3:196603328:C:A	1.52734e-05	-1.4597	-0.893141	1.35186e-05	-1.43551	-0.947467
196603355	chr3:196603355:G:A	0.000166522	1.36517	-1.32899	0.00014585	1.33916	-1.34363
196603372	chr3:196603372:G:A	3.48555e-05	-1.52774	-3.67306e-10	3.17308e-05	-1.52976	-3.67306e-10
196603378	chr3:196603378:G:A	1.78166e-05	-1.43742	-0.761406	1.57073e-05	-1.40995	-0.822968
196603545	chr3:196603545:T:C	0.000138714	-1.03933e-10	-0.146538	0.000118488	-1.03933e-10	-0.212229
196603769	chr3:196603769:T:C	4.0595e-05	-1.03933e-10	-1.37531	3.70136e-05	-1.03933e-10	-1.37576
196603942	chr3:196603942:C:T	4.3133e-05	-1.03933e-10	-1.31466	3.89618e-05	-1.03933e-10	-1.32446
196604000	chr3:196604000:G:T	3.92838e-05	-1.40814	-3.67306e-10	3.52393e-05	-1.42488	-3.67306e-10
196604050	chr3:196604050:T:A	1.77389e-05	-1.45003	-0.753163	1.56165e-05	-1.42425	-0.814465
196604215	chr3:196604215:G:A	0.000101173	-1.03933e-10	-0.462123	8.7762e-05	-1.03933e-10	-0.512416
196604228	chr3:196604228:G:A	4.13782e-05	-1.03933e-10	-1.3562	3.79543e-05	-1.03933e-10	-1.35066
196604441	chr3:196604441:G:GT	6.48115e-05	-1.03933e-10	-0.90747	5.64532e-05	-1.03933e-10	-0.953633
196604731	chr3:196604731:C:T	1.69407e-05	-1.4653	-0.783934	1.49028e-05	-1.44188	-0.84362
196604873	chr3:196604873:C:T	3.54937e-05	-1.5096	-3.67306e-10	3.26287e-05	-1.50185	-3.67306e-10
196605025	chr3:196605025:C:G	1.47525e-05	-1.32358	-1.06395	1.42038e-05	-1.26274	-1.0708
196605192	chr3:196605192:G:A	1.61877e-05	-1.48217	-0.81253	1.42293e-05	-1.46153	-0.870209
196605491	chr3:196605491:T:C	0.000135789	-1.03933e-10	-0.167853	0.000119689	-1.03933e-10	-0.20215
196605601	chr3:196605601:A:G	9.66447e-05	-1.03933e-10	-0.507912	8.46246e-05	-1.03933e-10	-0.548819
196605863	chr3:196605863:G:A	1.30263e-05	-1.52472	-0.987269	1.11964e-05	-1.51518	-1.05627
196605880	chr3:196605880:A:G	5.61513e-05	-1.03933e-10	-1.0509	5.23833e-05	-1.03933e-10	-1.02846
196606240	chr3:196606240:G:A	0.000124996	-1.03933e-10	-0.250667	0.000107513	-1.03933e-10	-0.309435
196606374	chr3:196606374:T:C	5.8962e-05	-1.03933e-10	-1.00206	5.16227e-05	-1.03933e-10	-1.04308
196606415	chr3:196606415:T:C	1.80954e-05	-1.3676	-0.815695	1.70804e-05	-1.31426	-0.834855
196606796	chr3:196606796:T:C	6.76964e-05	-1.03933e-10	-0.863919	6.19833e-05	-1.03933e-10	-0.86018
196606929	chr3:196606929:G:A	4.38093e-05	-1.03933e-10	-1.29911	3.96386e-05	-1.03933e-10	-1.30724
196606997	chr3:196606997:C:T	1.65439e-05	-1.37519	-0.897744	1.56289e-05	-1.32293	-0.914998
196607124	chr3:196607124:C:T	4.20282e-05	-1.03933e-10	-1.34061	3.84751e-05	-1.03933e-10	-1.33703
196607128	chr3:196607128:A:T	1.63771e-05	-1.35739	-0.925678	1.55202e-05	-1.30247	-0.942434
196607131	chr3:196607131:C:T	4.00638e-05	-1.26528	-0.123199	3.39188e-05	-1.28106	-0.182015
196607258	chr3:196607258:G:A	1.95773e-05	-0.767082	-1.3375	1.75623e-05	-0.77937	-1.34192
196607545	chr3:196607545:G:A	1.27817e-05	-1.45991	-1.07102	1.11084e-05	-1.43805	-1.14129
196607659	chr3:196607659:G:A	1.50922e-05	-1.47243	-0.892347	1.33378e-05	-1.45016	-0.946276
196607889	chr3:196607889:G:A	1.82484e-05	-1.24471	-0.930168	1.6665e-05	-1.21135	-0.962387
196607926	chr3:196607926:G:A	4.69314e-05	-1.03933e-10	-1.23027	4.21207e-05	-1.03933e-10	-1.24651
196608219	chr3:196608219:C:A	7.06834e-05	-0.0606048	-0.760138	5.87579e-05	-0.114982	-0.798637
196608235	chr3:196608235:G:A	4.40863e-05	-1.03933e-10	-1.2928	3.99135e-05	-1.03933e-10	-1.30033
196608322	chr3:196608322:T:C	1.33982e-05	-1.53317	-0.950663	1.20505e-05	-1.53421	-0.963733
196608595	chr3:196608595:A:G	0.000262382	-1.03933e-10	0.490847	0.000228956	-1.03933e-10	0.446487
196609495	chr3:196609495:G:T	4.95609e-05	-1.03933e-10	-1.17575	4.59576e-05	-1.03933e-10	-1.15933
196609553	chr3:196609553:T:C	4.71834e-05	-1.03933e-10	-1.22491	4.26352e-05	-1.03933e-10	-1.23436
196609921	chr3:196609921:C:T	1.54267e-05	-0.973886	-1.36896	1.392e-05	-0.981144	-1.37257
196610140	chr3:196610140:C:A	4.14432e-05	-1.03933e-10	-1.35463	3.79074e-05	-1.03933e-10	-1.3519
196610326	chr3:196610326:G:A	1.9564e-05	-1.03794	-1.06733	1.63984e-05	-1.06081	-1.12905
196610541	chr3:196610541:T:C	4.22854e-05	-1.03933e-10	-1.33451	3.79875e-05	-1.03933e-10	-1.34979
196610718	chr3:196610718:G:A	4.69188e-05	-1.23054	-3.67306e-10	4.05431e-05	-1.28468	-3.67306e-10
196610799	chr3:196610799:G:A	8.90757e-06	-1.51815	-1.3739	8.19273e-06	-1.50976	-1.37404
196610975	chr3:196610975:AG:A	1.64071e-05	-1.33544	-0.945802	1.47799e-05	-1.29939	-0.994385
196611049	chr3:196611049:A:G	7.90112e-05	-0.709364	-3.67306e-10	7.33731e-05	-0.691487	-3.67306e-10
196611370	chr3:196611370:C:A	6.4742e-05	-1.03933e-10	-0.908543	5.79464e-05	-1.03933e-10	-0.927526
196611835	chr3:196611835:T:C	4.29779e-05	-1.03933e-10	-1.31827	3.95115e-05	-1.03933e-10	-1.31045
196612004	chr3:196612004:A:G	6.04892e-05	0.383391	-1.35988	5.68934e-05	0.412251	-1.35812
196612349	chr3:196612349:G:A	4.40446e-05	-1.03933e-10	-1.29375	4.00159e-05	-1.03933e-10	-1.29777
196612762	chr3:196612762:C:T	8.21589e-05	-1.03933e-10	-0.670298	7.30976e-05	-1.03933e-10	-0.695249
196612786	chr3:196612786:G:A	0.000320533	0.691033	-3.67306e-10	0.000255038	0.554368	-3.67306e-10
196612981	chr3:196612981:G:A	4.57196e-05	0.0479578	-1.30438	4.27494e-05	0.0831643	-1.31485
196613044	chr3:196613044:T:C	5.22089e-05	0.236879	-1.36058	4.87552e-05	0.258043	-1.35828
196613374	chr3:196613374:T:G	4.3505e-05	-1.03933e-10	-1.30608	3.96363e-05	-1.03933e-10	-1.3073
196613596	chr3:196613596:A:G	8.89651e-06	-1.51773	-1.37556	8.18354e-06	-1.50941	-1.37551
196613627	chr3:196613627:G:A	4.45636e-05	-1.03933e-10	-1.28204	4.03577e-05	-1.03933e-10	-1.28926
196613654	chr3:196613654:C:T	4.52592e-05	-1.03933e-10	-1.26655	4.12228e-05	-1.03933e-10	-1.26805
196613759	chr3:196613759:G:A	3.26816e-05	-0.794681	-0.797459	2.6643e-05	-0.818387	-0.886133
196613812	chr3:196613812:G:A	3.41879e-05	-0.798661	-0.748421	2.77587e-05	-0.822282	-0.841215
196613853	chr3:196613853:A:C	0.000211731	-1.03933e-10	0.276364	0.000181884	-1.03933e-10	0.216325
196613889	chr3:196613889:ACAGTGGCT:A	5.63085e-05	-1.03933e-10	-1.04811	5.2011e-05	-1.03933e-10	-1.03559
196614012	chr3:196614012:C:T	8.95147e-06	-1.51214	-1.37499	8.13748e-06	-1.51484	-1.37572
196614069	chr3:196614069:T:C	4.05767e-05	-1.03933e-10	-1.37576	3.70201e-05	-1.03933e-10	-1.37558
196614308	chr3:196614308:T:G	1.59067e-05	-1.36371	-0.948508	1.43032e-05	-1.32981	-0.996755
196614333	chr3:196614333:C:T	2.62444e-05	-0.466268	-1.34523	2.28847e-05	-0.50291	-1.35367
196614443	chr3:196614443:C:T	4.51153e-05	-1.03933e-10	-1.26973	4.09396e-05	-1.03933e-10	-1.27495
196614642	chr3:196614642:A:C	8.97835e-06	-1.52539	-1.35875	8.13579e-06	-1.5271	-1.36367
196614962	chr3:196614962:T:C	1.15566e-05	-1.4229	-1.2088	1.04491e-05	-1.41526	-1.22527
196615339	chr3:196615339:A:G	7.87115e-05	-1.03933e-10	-0.713163	7.07466e-05	-1.03933e-10	-0.727941
196615670	chr3:196615670:C:T	1.21105e-05	-1.22976	-1.35512	1.10426e-05	-1.24036	-1.34492
196615778	chr3:196615778:C:T	8.15424e-05	-0.67783	-3.67306e-10	7.27646e-05	-0.699815	-3.67306e-10
196616280	chr3:196616280:T:C	7.24345e-05	-1.03933e-10	-0.79627	6.43962e-05	-1.03933e-10	-0.82199
196616482	chr3:196616482:A:G	1.40325e-05	-1.10682	-1.33076	1.27431e-05	-1.11693	-1.32512
196616903	chr3:196616903:C:T	1.17304e-05	-1.46518	-1.15158	1.01917e-05	-1.47412	-1.19136
196616918	chr3:196616918:G:A	0.000165531	-1.03933e-10	0.0302075	0.000154975	-1.03933e-10	0.0562198
196616942	chr3:196616942:C:T	4.14514e-05	-1.03933e-10	-1.35443	3.79417e-05	-1.03933e-10	-1.35099
196616946	chr3:196616946:A:G	5.23129e-05	-1.46835	0.346644	4.68226e-05	-1.45657	0.315888
196616998	chr3:196616998:A:C	4.32003e-05	-0.11692	-1.19619	3.86529e-05	-0.137062	-1.19536
196617039	chr3:196617039:G:A	0.00122913	-1.03933e-10	2.03511	0.00103844	-1.03933e-10	1.95843
196617151	chr3:196617151:C:T	7.62732e-05	-1.03933e-10	-0.744631	6.79841e-05	-1.03933e-10	-0.767771
196617291	chr3:196617291:A:G	3.72834e-05	-0.086737	-1.37367	3.36259e-05	-0.0977368	-1.37401
196617331	chr3:196617331:T:C	0.000330984	-1.03933e-10	0.723118	0.000311527	-1.03933e-10	0.754442
196617405	chr3:196617405:A:G	7.78063e-05	-1.03933e-10	-0.72473	7.2757e-05	-1.03933e-10	-0.699919
196617493	chr3:196617493:T:C	0.000190092	-1.03933e-10	0.168553	0.000179242	-1.03933e-10	0.201691
196617519	chr3:196617519:C:T	1.03683e-05	-1.52667	-1.21353	9.38437e-06	-1.52617	-1.22183
196617835	chr3:196617835:G:A	1.04929e-05	-1.52286	-1.20539	9.49439e-06	-1.52223	-1.21411
196617946	chr3:196617946:G:GC	5.36651e-05	0.239957	-1.33615	4.80464e-05	0.222669	-1.33755
196618278	chr3:196618278:A:C	3.17295e-05	-1.53421	-0.0874944	2.87372e-05	-1.53406	-0.0947889
196618306	chr3:196618306:C:T	4.98753e-05	-1.03933e-10	-1.16943	4.55561e-05	-1.03933e-10	-1.1681
196618344	chr3:196618344:A:T	7.45286e-05	-0.11516	-0.65261	6.67446e-05	-0.104687	-0.681484
196618669	chr3:196618669:C:T	1.6811e-05	-1.44948	-0.807438	1.49765e-05	-1.45003	-0.830539
196618766	chr3:196618766:C:A	9.37218e-06	-1.52092	-1.32028	8.57163e-06	-1.5224	-1.31618
196619116	chr3:196619116:G:A	9.10133e-05	0.767649	-1.3356	8.31667e-05	0.769184	-1.33538
196619448	chr3:196619448:C:T	0.000169387	-1.03933e-10	0.0532338	0.00015989	-1.03933e-10	0.0874404
196619717	chr3:196619717:A:T	2.89887e-05	-1.52776	-0.184288	2.62922e-05	-1.52618	-0.191588
196619873	chr3:196619873:T:C	5.40979e-05	-1.03933e-10	-1.08816	4.85835e-05	-1.03933e-10	-1.10376
196619874	chr3:196619874:A:C	5.5241e-05	-1.03933e-10	-1.06725	5.08944e-05	-1.03933e-10	-1.05729
196619896	chr3:196619896:C:T	6.08909e-05	-1.03933e-10	-0.96987	5.71183e-05	-1.03933e-10	-0.94192
196619920	chr3:196619920:A:G	1.58457e-05	-1.47799	-0.838062	1.41033e-05	-1.47749	-0.863147
196620440	chr3:196620440:TC:T	7.15137e-05	0.416921	-1.22598	6.52443e-05	0.428946	-1.23785
196620566	chr3:196620566:T:C	3.43191e-05	-0.369694	-1.17356	3.25043e-05	-0.381764	-1.12391
196620634	chr3:196620634:C:T	7.46909e-05	-0.765594	-3.67306e-10	6.41881e-05	-0.825226	-3.67306e-10
196620833	chr3:196620833:T:C	2.60355e-05	-0.50652	-1.31297	2.42706e-05	-0.51516	-1.28262
196620901	chr3:196620901:C:T	0.000167474	-1.03933e-10	0.041873	0.000147921	-1.03933e-10	0.00963284
196621160	chr3:196621160:AG:A	7.9131e-05	-1.03933e-10	-0.707849	7.46079e-05	-1.03933e-10	-0.674798
196621183	chr3:196621183:C:A	7.10435e-05	-1.03933e-10	-0.815661	6.22969e-05	-1.03933e-10	-0.855132
196621450	chr3:196621450:G:A	0.000158871	-1.03933e-10	-0.0108598	0.000149907	-1.03933e-10	0.0229728
196621485	chr3:196621485:T:C	6.46202e-05	-0.0140391	-0.896386	5.80837e-05	-0.0161714	-0.908988
196621507	chr3:196621507:T:C	7.73083e-05	0.643091	-1.37424	7.02945e-05	0.639582	-1.37393
196621549	chr3:196621549:TA:T	7.98022e-05	-0.00426979	-0.695131	7.14314e-05	-0.00562426	-0.712683
196621553	chr3:196621553:C:G	3.48738e-05	-1.53333	0.00611122	3.15204e-05	-1.53271	-0.00370108
196621886	chr3:196621886:G:A	7.08084e-05	-1.03933e-10	-0.818975	6.34087e-05	-1.03933e-10	-0.837444
196622133	chr3:196622133:C:T	5.79886e-05	-1.45921	0.4405	5.24495e-05	-1.44646	0.419264
196622363	chr3:196622363:T:C	3.7679e-05	-0.150676	-1.29917	3.48325e-05	-0.163221	-1.27327
196622438	chr3:196622438:A:G	4.25708e-05	-1.03933e-10	-1.32778	3.86652e-05	-1.03933e-10	-1.33211
196622723	chr3:196622723:T:C	4.67864e-05	-1.03933e-10	-1.23336	4.27413e-05	-1.03933e-10	-1.23188
196622944	chr3:196622944:C:T	0.000136655	-0.161496	-3.67306e-10	0.000127385	-0.139832	-3.67306e-10
196623052	chr3:196623052:C:T	2.54543e-05	-1.3243	-0.517763	2.08978e-05	-1.33443	-0.612973
196623083	chr3:196623083:A:G	1.22261e-05	-1.49196	-1.08342	1.12764e-05	-1.49119	-1.07314
196623294	chr3:196623294:A:G	2.13636e-05	-1.06912	-0.948144	2.12946e-05	-1.05406	-0.874528
196623465	chr3:196623465:C:T	0.000117776	-1.03933e-10	-0.310168	0.000109884	-1.03933e-10	-0.287615
196623970	chr3:196623970:G:A	3.7694e-05	-0.218371	-1.23108	3.54884e-05	-0.231763	-1.18608
196624005	chr3:196624005:T:C	5.18823e-05	-1.44753	0.317551	4.69978e-05	-1.43391	0.296963
196624039	chr3:196624039:G:A	9.01012e-05	0.736784	-1.3148	8.20478e-05	0.741791	-1.32153
196624124	chr3:196624124:A:C	4.43326e-05	-1.03933e-10	-1.28723	4.04853e-05	-1.03933e-10	-1.28611
196624168	chr3:196624168:C:T	8.973e-05	-1.03933e-10	-0.582148	8.37781e-05	-1.03933e-10	-0.558874
196624274	chr3:196624274:AT:A	0.000104001	-1.03933e-10	-0.434549	9.27018e-05	-1.03933e-10	-0.457656
196624344	chr3:196624344:C:T	3.77099e-05	-0.215714	-1.23332	3.5414e-05	-0.230149	-1.18979
196624508	chr3:196624508:C:T	2.14022e-05	-1.532	-0.483463	1.93094e-05	-1.53307	-0.493385
196624792	chr3:196624792:A:G	4.44334e-05	0.00183645	-1.2868	3.92263e-05	-0.0290753	-1.28862
196625230	chr3:196625230:C:T	4.40069e-05	-1.03933e-10	-1.29461	3.99754e-05	-1.03933e-10	-1.29878
196625963	chr3:196625963:C:T	4.2271e-05	-1.03933e-10	-1.33485	3.84392e-05	-1.03933e-10	-1.33797
196626369	chr3:196626369:A:G	0.000147074	-1.03933e-10	-0.0880183	0.000137124	-1.03933e-10	-0.0661602
196626489	chr3:196626489:G:A	7.35911e-05	-1.03933e-10	-0.780429	6.70307e-05	-1.03933e-10	-0.781893
196626545	chr3:196626545:G:A	5.28461e-05	-1.03933e-10	-1.11157	4.74181e-05	-1.03933e-10	-1.12804
196626645	chr3:196626645:C:T	0.0001164	-1.03933e-10	-0.321923	0.000108948	-1.03933e-10	-0.296177
196626685	chr3:196626685:C:T	1.52786e-05	-1.35992	-0.992584	1.3733e-05	-1.36722	-1.00002
196627147	chr3:196627147:C:T	4.23836e-05	-1.03933e-10	-1.33219	3.85394e-05	-1.03933e-10	-1.33536
196627149	chr3:196627149:G:A	8.75857e-06	-1.53337	-1.37555	7.99909e-06	-1.53324	-1.37448
196627532	chr3:196627532:C:T	0.000130432	-1.03933e-10	-0.208098	0.000121355	-1.03933e-10	-0.188324
196627586	chr3:196627586:C:T	5.22116e-05	-1.03933e-10	-1.12365	4.6873e-05	-1.03933e-10	-1.1396
196627630	chr3:196627630:C:T	3.91715e-05	-1.45128	0.0402807	3.55381e-05	-1.43792	0.0214805
196627752	chr3:196627752:C:T	4.49397e-05	-1.38227	0.108633	4.0927e-05	-1.36457	0.0893181
196628080	chr3:196628080:G:A	6.52007e-05	-1.03933e-10	-0.901482	5.97257e-05	-1.03933e-10	-0.897281
196628083	chr3:196628083:C:G	4.64047e-05	-1.03933e-10	-1.24155	4.26729e-05	-1.03933e-10	-1.23348
196628489	chr3:196628489:T:C	0.000203958	1.6138	-1.37484	0.000193183	1.65203	-1.37543
196628648	chr3:196628648:C:T	6.85176e-05	-0.851863	-3.67306e-10	6.10883e-05	-0.874725	-3.67306e-10
196628649	chr3:196628649:G:A	3.60049e-05	-1.4953	-3.67306e-10	3.32729e-05	-1.4823	-3.67306e-10
196628797	chr3:196628797:T:C	1.13503e-05	-1.47929	-1.17042	1.03747e-05	-1.47658	-1.17109
196628921	chr3:196628921:TTTTTA:T	4.26255e-05	-1.03933e-10	-1.3265	3.87839e-05	-1.03933e-10	-1.32904
196628943	chr3:196628943:T:C	1.14984e-05	-1.4836	-1.15315	1.05108e-05	-1.48097	-1.15367
196628951	chr3:196628951:T:G	2.87001e-05	-1.50494	-0.21711	2.60643e-05	-1.50232	-0.224157
196629233	chr3:196629233:C:T	9.49499e-05	-1.03933e-10	-0.525604	8.88109e-05	-1.03933e-10	-0.500535
196629309	chr3:196629309:A:C	4.37453e-05	-1.03933e-10	-1.30057	4.01175e-05	-1.03933e-10	-1.29523
196629446	chr3:196629446:T:C	1.15033e-05	-1.47833	-1.15799	1.05168e-05	-1.4756	-1.15847
196629589	chr3:196629589:AAAAATGTTAAAC:A	6.50425e-05	-1.03933e-10	-0.903912	5.9586e-05	-1.03933e-10	-0.899624
196629615	chr3:196629615:C:T	4.36789e-05	-1.03933e-10	-1.30209	3.96745e-05	-1.03933e-10	-1.30634
196630255	chr3:196630255:A:T	7.15045e-05	-0.809193	-3.67306e-10	6.38301e-05	-0.83082	-3.67306e-10
196630491	chr3:196630491:C:T	0.000147807	1.0253	-1.10834	0.000131469	1.03373	-1.142
196630544	chr3:196630544:G:A	3.06869e-05	-1.49601	-0.159103	2.7856e-05	-1.49292	-0.167077
196630846	chr3:196630846:C:T	6.14022e-05	-1.03933e-10	-0.961507	5.48554e-05	-1.03933e-10	-0.982344
196630966	chr3:196630966:T:C	9.53998e-05	-1.03933e-10	-0.520877	8.91371e-05	-1.03933e-10	-0.496869
196631434	chr3:196631434:T:C	0.000132787	-1.03933e-10	-0.190206	0.000124559	-1.03933e-10	-0.162267
196631608	chr3:196631608:G:A	0.000172626	-1.03933e-10	0.0721762	0.000161505	-1.03933e-10	0.0974896
196631765	chr3:196631765:G:T	4.56416e-05	-1.43107	0.172935	4.13882e-05	-1.41637	0.152326
196631909	chr3:196631909:G:A	1.10523e-05	-1.45069	-1.22562	9.93019e-06	-1.45852	-1.23295
196631972	chr3:196631972:G:T	7.12149e-05	-0.353301	-0.459949	6.19637e-05	-0.34222	-0.518276
196631993	chr3:196631993:A:G	0.000229981	-1.03933e-10	0.359042	0.000215376	-1.03933e-10	0.385341
196632169	chr3:196632169:G:A	0.000130558	-1.03933e-10	-0.207136	0.000121507	-1.03933e-10	-0.187069
196632265	chr3:196632265:GA:G	9.88225e-05	0.433333	-0.918961	9.15363e-05	0.486362	-0.956672
196632439	chr3:196632439:G:A	0.00214214	2.83289	-0.242285	0.00198677	2.89126	-0.284033
196632480	chr3:196632480:G:A	4.2112e-05	-1.03933e-10	-1.33862	3.81713e-05	-1.03933e-10	-1.34496
196632572	chr3:196632572:G:A	2.13399e-05	-0.682328	-1.33604	2.07033e-05	-0.630282	-1.32647
196632836	chr3:196632836:C:T	1.46879e-05	-1.03871	-1.35322	1.35517e-05	-1.03298	-1.34756
196632847	chr3:196632847:G:A	4.55974e-05	-1.03933e-10	-1.2591	4.15783e-05	-1.03933e-10	-1.25947
196633102	chr3:196633102:C:T	3.35079e-05	-1.2428	-0.324368	3.12016e-05	-1.22048	-0.326094
196633174	chr3:196633174:C:T	1.16011e-05	-1.51778	-1.11007	1.06599e-05	-1.5228	-1.09776
196633290	chr3:196633290:C:T	0.000325251	0.664212	0.041433	0.00027704	0.627866	0.00925133
196633337	chr3:196633337:C:T	0.00024725	-1.03933e-10	0.431445	0.000232753	-1.03933e-10	0.462935
196633725	chr3:196633725:C:T	2.06134e-05	-1.52678	-0.526238	1.88769e-05	-1.52184	-0.527261
196633959	chr3:196633959:A:T	0.000333171	1.81919	-1.08949	0.000293799	1.81344	-1.11759
196634017	chr3:196634017:G:A	9.95552e-05	-1.03933e-10	-0.47824	9.1851e-05	-1.03933e-10	-0.466877
196634358	chr3:196634358:C:T	5.03473e-05	-1.03933e-10	-1.16001	4.5088e-05	-1.03933e-10	-1.17843
196634976	chr3:196634976:C:T	6.0979e-05	-0.635363	-0.33306	5.70619e-05	-0.592455	-0.350453
196635013	chr3:196635013:G:T	5.89398e-05	-0.666854	-0.335582	5.51085e-05	-0.624777	-0.352964
196635163	chr3:196635163:G:A	4.44502e-05	-1.03933e-10	-1.28458	4.05865e-05	-1.03933e-10	-1.28361
196635178	chr3:196635178:G:C	4.19947e-05	-1.03933e-10	-1.34141	3.84027e-05	-1.03933e-10	-1.33892
196635405	chr3:196635405:T:G	4.1846e-05	-1.03933e-10	-1.34496	3.82774e-05	-1.03933e-10	-1.34218
196635414	chr3:196635414:CCTT:C	1.03722e-05	-1.48157	-1.25825	9.43025e-06	-1.48549	-1.25764
196635694	chr3:196635694:G:C	0.000193979	-1.03933e-10	0.188797	0.000182216	-1.03933e-10	0.218146
196635708	chr3:196635708:G:A	0.000976906	-1.03933e-10	1.80544	0.000853472	-1.03933e-10	1.76227
196635795	chr3:196635795:A:AC	1.78704e-05	-1.51692	-0.67889	1.6651e-05	-1.51748	-0.657098
196635826	chr3:196635826:G:T	0.000179572	-1.03933e-10	0.111626	0.000164088	-1.03933e-10	0.113356
196636309	chr3:196636309:G:A	1.0501e-05	-1.49953	-1.22795	9.48915e-06	-1.50423	-1.23266
196637285	chr3:196637285:A:G	1.317e-05	-1.413	-1.08801	1.20599e-05	-1.40619	-1.09096
196637530	chr3:196637530:A:C	1.02438e-05	-1.49191	-1.26037	9.43711e-06	-1.49914	-1.24325
196637629	chr3:196637629:G:A	5.34597e-05	-1.03933e-10	-1.10002	4.9891e-05	-1.03933e-10	-1.0772
196637759	chr3:196637759:G:T	4.06433e-05	-1.03933e-10	-1.37412	3.71143e-05	-1.03933e-10	-1.37304
196637920	chr3:196637920:T:TGA	1.54605e-05	-1.51949	-0.82117	1.42275e-05	-1.51388	-0.81799
196638318	chr3:196638318:T:A	1.46131e-05	-1.48828	-0.908756	1.34878e-05	-1.47948	-0.905776
196638673	chr3:196638673:A:C	8.11724e-05	0.321475	-1.00385	6.94793e-05	0.317888	-1.0639
196638894	chr3:196638894:A:G	6.15692e-05	0.393405	-1.3522	5.30038e-05	0.344964	-1.36165
196639048	chr3:196639048:T:G	0.000363449	1.73212	-0.915431	0.000328077	1.72578	-0.919573
196639259	chr3:196639259:C:A	1.15877e-05	-1.47034	-1.15867	1.06005e-05	-1.45901	-1.16713
196639393	chr3:196639393:C:T	3.3271e-05	-1.39957	-0.174693	2.97957e-05	-1.412	-0.180684
196639449	chr3:196639449:C:G	3.22021e-05	-0.537245	-1.06968	3.01787e-05	-0.515193	-1.06471
196639483	chr3:196639483:G:A	8.36156e-05	-1.03933e-10	-0.652723	7.7407e-05	-1.03933e-10	-0.637968
196639618	chr3:196639618:G:A	4.05864e-05	-1.03933e-10	-1.37552	3.70148e-05	-1.03933e-10	-1.37573
196639828	chr3:196639828:C:T	1.91348e-05	-1.19752	-0.929925	1.69961e-05	-1.20319	-0.950872
196639988	chr3:196639988:C:G	3.59131e-05	-1.49785	-3.67306e-10	3.26947e-05	-1.49983	-3.67306e-10
196640138	chr3:196640138:G:A	3.89496e-05	-1.41668	-3.67306e-10	3.58357e-05	-1.4081	-3.67306e-10
196640613	chr3:196640613:C:T	1.16967e-05	-1.2702	-1.34944	1.03253e-05	-1.28974	-1.36271
196640800	chr3:196640800:CCT:C	4.31094e-05	0.0219776	-1.33719	3.90454e-05	0.00700114	-1.32932
196640864	chr3:196640864:G:A	4.7817e-05	-1.03933e-10	-1.21157	4.38566e-05	-1.03933e-10	-1.20612
196640897	chr3:196640897:T:G	6.83595e-05	-1.03933e-10	-0.854173	6.17604e-05	-1.03933e-10	-0.863783
196640988	chr3:196640988:G:A	6.35425e-05	-0.927244	-3.67306e-10	6.1338e-05	-0.870644	-3.67306e-10
196641059	chr3:196641059:G:A	1.59794e-05	-1.41832	-0.889338	1.42504e-05	-1.40676	-0.923498
196641065	chr3:196641065:G:A	1.5445e-05	-1.4079	-0.933761	1.38088e-05	-1.39578	-0.965962
196641075	chr3:196641075:G:A	1.742e-05	-1.18637	-1.03496	1.47085e-05	-1.20699	-1.09162
196641206	chr3:196641206:T:A	3.39245e-05	-0.331005	-1.22381	3.12995e-05	-0.31614	-1.2273
196641401	chr3:196641401:C:G	1.0075e-05	-1.42984	-1.33905	9.36016e-06	-1.42193	-1.32865
196641402	chr3:196641402:A:T	1.4782e-05	-1.43475	-0.950788	1.3242e-05	-1.43487	-0.968785
196641481	chr3:196641481:C:CT	4.88764e-05	-1.03933e-10	-1.18966	4.50586e-05	-1.03933e-10	-1.17908
196641487	chr3:196641487:G:A	4.28059e-05	-0.510781	-0.811496	3.72353e-05	-0.556133	-0.813654
196641565	chr3:196641565:T:C	8.8433e-06	-1.52375	-1.37554	8.07201e-06	-1.52337	-1.37527
196641630	chr3:196641630:A:G	4.7502e-05	0.0171183	-1.2353	4.47379e-05	0.0370546	-1.22328
196641767	chr3:196641767:C:T	1.02122e-05	-1.50566	-1.24971	9.51687e-06	-1.49982	-1.23416
196642290	chr3:196642290:AAG:A	4.16517e-05	-1.03933e-10	-1.34961	3.81439e-05	-1.03933e-10	-1.34568
196642291	chr3:196642291:AG:A	6.25469e-05	-1.03933e-10	-0.943036	5.8569e-05	-1.03933e-10	-0.916839
196642324	chr3:196642324:C:A	0.000158917	-0.0105695	-3.67306e-10	0.000139898	-0.0461278	-3.67306e-10
196642456	chr3:196642456:G:A	7.57624e-05	-0.220402	-0.530949	6.65208e-05	-0.260281	-0.529249
196642779	chr3:196642779:T:C	0.000135761	-1.03933e-10	-0.168055	0.000123351	-1.03933e-10	-0.172011
196643207	chr3:196643207:G:A	4.05778e-05	-1.03933e-10	-1.37573	3.7014e-05	-1.03933e-10	-1.37575
196643565	chr3:196643565:GGA:G	1.52042e-05	-1.42174	-0.935643	1.47345e-05	-1.41198	-0.884868
196643844	chr3:196643844:G:C	5.15978e-05	-1.03933e-10	-1.13547	4.68828e-05	-1.03933e-10	-1.13939
196643969	chr3:196643969:C:T	5.06967e-05	-1.05159	-0.101498	4.61778e-05	-1.08013	-0.0744134
196644011	chr3:196644011:A:T	4.21453e-05	-1.03933e-10	-1.33783	3.84077e-05	-1.03933e-10	-1.33879
196644545	chr3:196644545:G:T	5.39939e-05	-1.03933e-10	-1.09008	5.06449e-05	-1.03933e-10	-1.06221
196644628	chr3:196644628:G:A	3.47088e-05	-1.53196	-3.67306e-10	3.16468e-05	-1.53241	-3.67306e-10
196645141	chr3:196645141:C:T	3.61959e-05	-1.49001	-3.67306e-10	3.26466e-05	-1.5013	-3.67306e-10
196645227	chr3:196645227:G:A	4.11239e-05	-1.03933e-10	-1.36236	3.73904e-05	-1.03933e-10	-1.36563
196645837	chr3:196645837:C:T	2.16508e-05	-1.49076	-0.513151	2.15044e-05	-1.49602	-0.422763
196645872	chr3:196645872:G:A	0.000140799	-1.03933e-10	-0.13162	0.000126978	-1.03933e-10	-0.143028
196646066	chr3:196646066:G:A	0.0001871	1.43244	-1.27975	0.000161713	1.37162	-1.27284
196646124	chr3:196646124:A:T	6.72239e-05	-0.870925	-3.67306e-10	6.23592e-05	-0.854133	-3.67306e-10
196646135	chr3:196646135:AGGCCATC:A	4.12361e-05	-1.03933e-10	-1.35964	3.73879e-05	-1.03933e-10	-1.3657
196646167	chr3:196646167:C:T	9.48565e-06	-1.53228	-1.29689	8.76787e-06	-1.53182	-1.28413
196646336	chr3:196646336:C:G	3.06628e-05	-1.53377	-0.122134	2.8211e-05	-1.53417	-0.113164
196646504	chr3:196646504:TGGC:T	8.03748e-05	-0.692253	-3.67306e-10	7.34178e-05	-0.690879	-3.67306e-10
196646535	chr3:196646535:T:A	3.56455e-05	-1.44704	-0.0582908	3.34453e-05	-1.44269	-0.0344433
196646537	chr3:196646537:G:A	1.24634e-05	-1.19246	-1.3637	1.13738e-05	-1.18238	-1.37336
196646540	chr3:196646540:T:C	9.00322e-05	-1.03933e-10	-0.578786	8.35523e-05	-1.03933e-10	-0.561572
196646685	chr3:196646685:G:A	1.6873e-05	-1.42958	-0.823657	1.47703e-05	-1.42947	-0.864952
196646711	chr3:196646711:C:T	3.11126e-05	-0.500022	-1.14132	2.94563e-05	-0.484962	-1.11918
196646750	chr3:196646750:T:C	4.93818e-05	-1.36297	0.1836	4.84077e-05	-1.34002	0.232634
196646759	chr3:196646759:A:G	3.34363e-05	-0.393617	-1.17569	3.15494e-05	-0.376517	-1.15897
196646781	chr3:196646781:T:C	3.0943e-05	-0.454574	-1.19223	2.91567e-05	-0.437649	-1.17671
196646869	chr3:196646869:C:T	4.79328e-05	-1.03933e-10	-1.20915	4.35695e-05	-1.03933e-10	-1.21269
196646992	chr3:196646992:C:T	4.65539e-05	-1.03933e-10	-1.23834	4.25947e-05	-1.03933e-10	-1.23532
196647158	chr3:196647158:T:C	8.97556e-06	-1.51023	-1.37422	8.24108e-06	-1.50426	-1.37365
196647684	chr3:196647684:G:A	2.48339e-05	-1.46998	-0.396758	2.25215e-05	-1.47763	-0.394946
196647848	chr3:196647848:T:C	1.23425e-05	-1.19013	-1.37577	1.13284e-05	-1.1876	-1.37213
196647849	chr3:196647849:G:A	0.000111644	-0.718306	0.354672	0.000103394	-0.659187	0.310692
196648023	chr3:196648023:A:G	9.95982e-06	-1.40601	-1.37438	9.30576e-06	-1.38812	-1.36829
196648121	chr3:196648121:C:T	0.00010516	-0.684727	0.261259	9.76369e-05	-0.624355	0.218566
196648269	chr3:196648269:T:G	8.64266e-05	-1.39051	0.770848	7.74799e-05	-1.39923	0.762207
196648480	chr3:196648480:C:T	4.14511e-05	-0.186718	-1.16772	3.93944e-05	-0.166607	-1.14681
196648505	chr3:196648505:G:A	0.000119191	-0.756268	0.45804	0.000110211	-0.698322	0.413674
196648557	chr3:196648557:G:A	9.93896e-06	-1.46825	-1.31424	8.9806e-06	-1.45429	-1.33769
196649292	chr3:196649292:T:C	0.000155171	-1.03933e-10	-0.0344246	0.000141121	-1.03933e-10	-0.0374291
196649342	chr3:196649342:T:C	7.44363e-05	-1.03933e-10	-0.76901	6.76034e-05	-1.03933e-10	-0.773386
196649505	chr3:196649505:T:C	5.11663e-05	-0.504664	-0.639208	4.89131e-05	-0.416246	-0.680754
196649654	chr3:196649654:G:A	5.10502e-05	-1.03933e-10	-1.14614	4.61345e-05	-1.03933e-10	-1.15548
196650211	chr3:196650211:G:C	9.34635e-05	-0.69884	0.157458	8.74938e-05	-0.640611	0.125134
196650246	chr3:196650246:C:T	0.000158187	-1.03933e-10	-0.0151761	0.000143836	-1.03933e-10	-0.0183734
196650571	chr3:196650571:G:A	1.26738e-05	-1.20284	-1.33658	1.12911e-05	-1.21782	-1.3452
196650665	chr3:196650665:C:T	4.2888e-05	-1.03933e-10	-1.32036	3.93882e-05	-1.03933e-10	-1.31358
196650721	chr3:196650721:T:A	4.12839e-05	-1.03933e-10	-1.35848	3.78004e-05	-1.03933e-10	-1.35473
196650879	chr3:196650879:C:T	9.75676e-06	-1.48246	-1.31853	8.99679e-06	-1.47423	-1.31595
196651147	chr3:196651147:A:G	1.00716e-05	-1.47913	-1.2901	9.28909e-06	-1.46982	-1.28839
196651213	chr3:196651213:C:G	4.08223e-05	-1.03933e-10	-1.36972	3.71733e-05	-1.03933e-10	-1.37145
196651504	chr3:196651504:C:T	4.31082e-05	-1.03933e-10	-1.31524	3.95798e-05	-1.03933e-10	-1.30872
196651562	chr3:196651562:A:T	2.38042e-05	-0.643326	-1.26576	2.32358e-05	-0.559301	-1.28205
196651636	chr3:196651636:G:A	4.11953e-05	-1.03933e-10	-1.36063	3.77014e-05	-1.03933e-10	-1.35735
196651649	chr3:196651649:C:A	0.000213096	-1.03933e-10	0.282791	0.000194029	-1.03933e-10	0.280963
196651702	chr3:196651702:T:G	4.25305e-05	-1.03933e-10	-1.32873	3.90196e-05	-1.03933e-10	-1.32298
196651834	chr3:196651834:G:A	1.01615e-05	-1.38494	-1.3754	9.39556e-06	-1.37171	-1.37509
196652086	chr3:196652086:C:T	0.000136686	-1.03933e-10	-0.16127	0.000124876	-1.03933e-10	-0.15972
196652185	chr3:196652185:T:C	4.46853e-05	-1.03933e-10	-1.27931	4.10372e-05	-1.03933e-10	-1.27257
196652348	chr3:196652348:T:C	1.37085e-05	-1.11365	-1.34729	1.27355e-05	-1.1131	-1.32954
196652480	chr3:196652480:A:G	1.07393e-05	-1.34712	-1.35792	9.56664e-06	-1.37287	-1.35589
196652530	chr3:196652530:G:T	5.65083e-05	-1.03933e-10	-1.04457	5.26887e-05	-1.03933e-10	-1.02264
196652637	chr3:196652637:T:C	1.79063e-05	-1.5339	-0.659903	1.51292e-05	-1.53315	-0.73727
196652674	chr3:196652674:A:G	4.12884e-05	-1.03933e-10	-1.35837	3.71049e-05	-1.03933e-10	-1.3733
196652676	chr3:196652676:T:C	4.16831e-05	-1.03933e-10	-1.34886	3.77193e-05	-1.03933e-10	-1.35687
196652681	chr3:196652681:T:C	4.32159e-05	-1.03933e-10	-1.31274	3.94189e-05	-1.03933e-10	-1.3128
196652825	chr3:196652825:T:C	4.13173e-05	-1.03933e-10	-1.35767	3.75473e-05	-1.03933e-10	-1.36144
196652972	chr3:196652972:T:C	1.15571e-05	-1.48196	-1.14969	1.03271e-05	-1.48862	-1.16365
196653026	chr3:196653026:A:G	3.29107e-05	-1.3882	-0.196954	2.64193e-05	-1.40456	-0.308387
196653035	chr3:196653035:C:T	1.16145e-05	-1.53408	-1.09261	1.04323e-05	-1.53348	-1.10866
196653045	chr3:196653045:T:C	1.40922e-05	-1.07658	-1.35675	1.33015e-05	-1.04366	-1.35551
196653085	chr3:196653085:G:A	1.58014e-05	-1.51889	-0.799959	1.48363e-05	-1.5206	-0.769366
196653122	chr3:196653122:G:T	1.31984e-05	-1.1722	-1.32665	1.245e-05	-1.12906	-1.33626
196653141	chr3:196653141:G:A	6.61436e-05	-1.03933e-10	-0.887125	5.86924e-05	-1.03933e-10	-0.914735
196653435	chr3:196653435:G:A	2.23546e-05	-0.9883	-0.983623	2.14508e-05	-0.930424	-0.990857
196653482	chr3:196653482:C:T	4.10314e-05	-1.03933e-10	-1.36461	3.73499e-05	-1.03933e-10	-1.36671
196653505	chr3:196653505:A:C	4.34115e-05	-1.03933e-10	-1.30823	3.98389e-05	-1.03933e-10	-1.3022
196653736	chr3:196653736:T:C	1.57835e-05	-1.27118	-1.04881	1.42653e-05	-1.27112	-1.0581
196653759	chr3:196653759:A:G	0.000102469	-1.03933e-10	-0.449395	9.32531e-05	-1.03933e-10	-0.451728
196653877	chr3:196653877:C:G	0.000329484	-1.48669	2.20527	0.000249012	-1.49496	2.02542
196653880	chr3:196653880:G:A	4.08892e-05	-1.03933e-10	-1.36809	3.72243e-05	-1.03933e-10	-1.37008
196654088	chr3:196654088:G:A	4.1902e-05	-1.03933e-10	-1.34362	3.80872e-05	-1.03933e-10	-1.34717
196654267	chr3:196654267:C:T	2.64752e-05	-0.507081	-1.29566	2.17103e-05	-0.600938	-1.30832
196654268	chr3:196654268:G:A	2.44293e-05	-1.39477	-0.488403	2.37625e-05	-1.36618	-0.452751
196654965	chr3:196654965:A:G	1.20892e-05	-1.24174	-1.34491	1.03446e-05	-1.30692	-1.34366
196655056	chr3:196655056:A:G	1.13852e-05	-1.28834	-1.3583	9.82827e-06	-1.34457	-1.35721
196655085	chr3:196655085:A:ATCAG	0.000111487	-1.03933e-10	-0.365048	0.000101444	-1.03933e-10	-0.367533
196655140	chr3:196655140:T:C	1.26391e-05	-1.53387	-1.00829	1.16204e-05	-1.53321	-1.00107
196655809	chr3:196655809:T:C	5.91218e-05	-0.999354	-3.67306e-10	5.58905e-05	-0.96365	-3.67306e-10
196655823	chr3:196655823:T:C	6.10927e-05	-0.105798	-0.860762	5.00487e-05	-0.219115	-0.854934
196655885	chr3:196655885:A:G	2.84764e-05	-0.463432	-1.26644	2.32253e-05	-0.559696	-1.28211
196655911	chr3:196655911:G:A	4.72356e-05	-1.03933e-10	-1.22381	4.27893e-05	-1.03933e-10	-1.23076
196656330	chr3:196656330:C:T	5.88946e-05	-0.425928	-0.577276	4.84444e-05	-0.533779	-0.572848
196656344	chr3:196656344:G:T	2.22262e-05	-1.37417	-0.603518	1.94515e-05	-1.42167	-0.597453
196656556	chr3:196656556:G:A	6.67141e-05	0.283865	-1.1624	5.94654e-05	0.276793	-1.17844
196656932	chr3:196656932:G:A	1.03952e-05	-1.37266	-1.36495	9.6657e-06	-1.3542	-1.36426
196657016	chr3:196657016:C:T	3.5124e-05	-1.52007	-3.67306e-10	3.16296e-05	-1.53295	-3.67306e-10
196657118	chr3:196657118:C:T	4.41257e-05	-1.03933e-10	-1.29191	4.06692e-05	-1.03933e-10	-1.28157
196657142	chr3:196657142:T:G	3.11627e-05	-1.5323	-0.107434	2.71423e-05	-1.53001	-0.15594
196657444	chr3:196657444:G:A	5.22544e-05	-1.03933e-10	-1.12283	4.74604e-05	-1.03933e-10	-1.12715
196657488	chr3:196657488:A:G	5.02319e-05	-0.710731	-0.451572	4.04091e-05	-0.800082	-0.487908
196657630	chr3:196657630:C:T	5.86524e-05	-1.36229	0.354966	4.94812e-05	-1.41269	0.32724
196657648	chr3:196657648:A:G	8.39341e-05	-1.53373	0.884806	7.02916e-05	-1.5324	0.798012
196657731	chr3:196657731:A:G	1.23695e-05	-1.23925	-1.32448	1.05845e-05	-1.30422	-1.32343
196657743	chr3:196657743:A:G	3.00483e-05	-0.3065	-1.36965	2.45923e-05	-0.411909	-1.3727
196657994	chr3:196657994:T:C	0.00034178	-0.584083	1.3393	0.000247871	-0.725262	1.25113
196658560	chr3:196658560:C:T	1.8021e-05	-1.31143	-0.875983	1.77115e-05	-1.3133	-0.79953
196658566	chr3:196658566:G:A	0.000134567	-1.03933e-10	-0.176891	0.000118193	-1.03933e-10	-0.214724
196658627	chr3:196658627:A:G	5.72436e-05	-0.750652	-0.280985	4.23849e-05	-0.854736	-0.385516
196658640	chr3:196658640:C:T	3.65905e-05	-1.47917	-3.67306e-10	3.39164e-05	-1.46315	-3.67306e-10
196658687	chr3:196658687:C:T	4.77292e-05	-1.03933e-10	-1.21341	4.34383e-05	-1.03933e-10	-1.2157
196658693	chr3:196658693:C:T	3.82006e-05	-1.4361	-3.67306e-10	3.33035e-05	-1.48138	-3.67306e-10
196658806	chr3:196658806:A:G	1.04255e-05	-1.4372	-1.29749	9.46161e-06	-1.43877	-1.30104
196658863	chr3:196658863:G:A	1.12018e-05	-1.53421	-1.12867	1.0134e-05	-1.53365	-1.1375
196658902	chr3:196658902:A:G	7.2019e-05	-1.12213	0.32011	6.61697e-05	-1.16908	0.374262
196659104	chr3:196659104:G:A	0.000733929	-1.03933e-10	1.51946	0.000624749	-1.03933e-10	1.45031
196659212	chr3:196659212:G:A	4.22635e-05	-0.155328	-1.1797	4.1772e-05	-0.0610279	-1.19379
196659441	chr3:196659441:G:A	2.67363e-05	-1.53306	-0.259875	2.17158e-05	-1.53113	-0.377874
196659528	chr3:196659528:T:C	1.79179e-05	-1.49292	-0.700236	1.61529e-05	-1.4961	-0.708843
196660892	chr3:196660892:G:A	6.73041e-05	-1.03933e-10	-0.869732	6.08157e-05	-1.03933e-10	-0.879197
196661228	chr3:196661228:G:C	3.06707e-05	-1.51597	-0.139678	3.08275e-05	-1.51987	-0.0387636
196662179	chr3:196662179:GACAAGGATTTCATAGCAGGACGACGAC:G	1.45058e-05	-1.2485	-1.1559	1.39203e-05	-1.20323	-1.15046
196662231	chr3:196662231:G:A	8.98332e-05	-1.03933e-10	-0.580998	7.97882e-05	-1.03933e-10	-0.60767
196662543	chr3:196662543:A:G	5.50755e-05	-1.03933e-10	-1.07025	4.91691e-05	-1.03933e-10	-1.09178
196662567	chr3:196662567:G:A	5.73964e-05	-1.03933e-10	-1.02897	5.38726e-05	-1.03933e-10	-1.00042
196662643	chr3:196662643:C:G	6.79992e-05	-1.03933e-10	-0.859457	6.43181e-05	-1.03933e-10	-0.823204
196662709	chr3:196662709:A:G	1.26901e-05	-1.34715	-1.19098	1.26836e-05	-1.24518	-1.20155
196662825	chr3:196662825:C:T	4.24858e-05	-1.03933e-10	-1.32978	3.83927e-05	-1.03933e-10	-1.33918
196663219	chr3:196663219:G:T	4.26872e-05	-1.03933e-10	-1.32505	3.85545e-05	-1.03933e-10	-1.33497
196663377	chr3:196663377:C:A	5.60755e-05	-0.114176	-0.938077	5.97865e-05	0.00837209	-0.904637
196663378	chr3:196663378:A:G	5.00718e-05	-1.03933e-10	-1.16549	4.68723e-05	-1.03933e-10	-1.13962
196663703	chr3:196663703:C:T	1.17668e-05	-1.37062	-1.24305	1.15127e-05	-1.28819	-1.2554
196663972	chr3:196663972:G:A	8.42175e-05	-1.03933e-10	-0.64555	7.48762e-05	-1.03933e-10	-0.671208
196664016	chr3:196664016:GA:G	6.30111e-05	-1.03933e-10	-0.935642	5.94422e-05	-1.03933e-10	-0.902041
196664057	chr3:196664057:G:A	1.48541e-05	-1.33497	-1.04571	1.45535e-05	-1.25093	-1.05828
196664260	chr3:196664260:C:G	4.98357e-05	-1.03933e-10	-1.17022	4.66416e-05	-1.03933e-10	-1.14455
196664264	chr3:196664264:T:C	4.96515e-05	-1.03933e-10	-1.17392	4.64629e-05	-1.03933e-10	-1.14839
196664267	chr3:196664267:A:G	4.96311e-05	-1.03933e-10	-1.17434	4.64415e-05	-1.03933e-10	-1.14885
196664297	chr3:196664297:A:G	1.02306e-05	-1.52837	-1.2252	9.18296e-06	-1.53277	-1.23692
196664433	chr3:196664433:G:A	5.76785e-05	-1.03933e-10	-1.02407	5.39619e-05	-1.03933e-10	-0.998767
196664671	chr3:196664671:T:C	4.89036e-05	-1.03933e-10	-1.1891	4.38209e-05	-1.03933e-10	-1.20693
196664715	chr3:196664715:T:A	5.09845e-05	-1.03933e-10	-1.14743	4.77807e-05	-1.03933e-10	-1.12042
196664792	chr3:196664792:T:C	4.0188e-05	-0.0201228	-1.36526	4.00881e-05	0.0712222	-1.36719
196664819	chr3:196664819:C:T	5.1713e-05	0.0411158	-1.17436	5.4471e-05	0.164461	-1.15384
196664899	chr3:196664899:G:A	7.50264e-05	-1.03933e-10	-0.761113	6.6834e-05	-1.03933e-10	-0.784832
196664922	chr3:196664922:T:C	5.77025e-05	-1.03933e-10	-1.02365	5.15623e-05	-1.03933e-10	-1.04425
196664937	chr3:196664937:G:A	1.41514e-05	-1.29778	-1.13136	1.42539e-05	-1.20068	-1.12934
196664967	chr3:196664967:A:G	6.2926e-05	-1.03933e-10	-0.936994	5.93622e-05	-1.03933e-10	-0.903387
196665025	chr3:196665025:A:G	7.96051e-05	-1.03933e-10	-0.701875	7.08339e-05	-1.03933e-10	-0.726707
196665062	chr3:196665062:G:A	3.56918e-05	-1.50403	-3.67306e-10	3.27657e-05	-1.49766	-3.67306e-10
196665097	chr3:196665097:G:A	1.40324e-05	-1.53214	-0.905449	1.25502e-05	-1.5281	-0.929209
196665099	chr3:196665099:G:A	1.4203e-05	-1.53181	-0.893685	1.27021e-05	-1.52755	-0.917731
196665104	chr3:196665104:G:A	1.57372e-05	-1.53114	-0.791785	1.40483e-05	-1.52646	-0.81808
196665254	chr3:196665254:C:T	5.56862e-05	-1.03933e-10	-1.05922	5.22123e-05	-1.03933e-10	-1.03173
196665270	chr3:196665270:G:A	4.878e-05	0.00112919	-1.19276	5.14418e-05	0.126596	-1.17319
196665652	chr3:196665652:G:A	4.27821e-05	-1.03933e-10	-1.32283	3.8693e-05	-1.03933e-10	-1.33139
196665708	chr3:196665708:C:T	4.02233e-05	-0.54221	-0.842296	3.42308e-05	-0.573451	-0.880468
196665714	chr3:196665714:C:T	4.15089e-05	-1.03933e-10	-1.35304	3.76656e-05	-1.03933e-10	-1.3583
196665745	chr3:196665745:G:A	7.10381e-05	-1.03933e-10	-0.815737	6.54248e-05	-1.03933e-10	-0.806143
196665808	chr3:196665808:G:A	5.53606e-05	-1.03933e-10	-1.06509	4.99378e-05	-1.03933e-10	-1.07627
196665937	chr3:196665937:A:C	9.38064e-05	-1.03933e-10	-0.53772	8.31803e-05	-1.03933e-10	-0.566035
196665953	chr3:196665953:C:A	5.67318e-05	-1.03933e-10	-1.04062	5.3227e-05	-1.03933e-10	-1.01248
196666148	chr3:196666148:A:G	5.0181e-05	0.0168914	-1.18021	5.28161e-05	0.140291	-1.16052
196666266	chr3:196666266:C:T	4.06351e-05	-1.03933e-10	-1.37432	3.71743e-05	-1.03933e-10	-1.37143
196666397	chr3:196666397:C:T	4.35375e-05	-1.30533	-3.67306e-10	3.69579e-05	-1.37727	-3.67306e-10
196666609	chr3:196666609:C:T	4.14555e-05	-0.559907	-0.794424	3.54789e-05	-0.590595	-0.827512
196666880	chr3:196666880:C:T	1.09256e-05	-1.35346	-1.33439	1.07836e-05	-1.26758	-1.34144
196666974	chr3:196666974:T:C	4.24639e-05	-1.03933e-10	-1.3303	3.91807e-05	-1.03933e-10	-1.31886
196667299	chr3:196667299:C:G	1.07245e-05	-1.44081	-1.26562	9.83432e-06	-1.42452	-1.27664
196667305	chr3:196667305:T:C	1.06804e-05	-1.4369	-1.27364	9.80161e-06	-1.42032	-1.28417
196667523	chr3:196667523:C:A	9.56682e-05	0.296895	-0.814962	0.00010303	0.430869	-0.782889
196667647	chr3:196667647:T:C	1.4214e-05	-1.06325	-1.36147	1.22484e-05	-1.11964	-1.36201
196667815	chr3:196667815:C:T	5.58556e-05	-1.03933e-10	-1.05618	5.17502e-05	-1.03933e-10	-1.04062
196668036	chr3:196668036:G:T	4.05887e-05	-1.03933e-10	-1.37546	3.70136e-05	-1.03933e-10	-1.37576
196668744	chr3:196668744:AC:A	5.65043e-05	-0.46479	-0.579845	4.77401e-05	-0.496334	-0.624939
196668810	chr3:196668810:A:G	1.26266e-05	-1.35843	-1.18472	1.25318e-05	-1.2743	-1.18448
196669025	chr3:196669025:T:G	0.000123961	-0.258989	-3.67306e-10	0.000130304	-0.117178	-3.67306e-10
196669581	chr3:196669581:T:C	5.06959e-05	-1.03933e-10	-1.15311	4.68301e-05	-1.03933e-10	-1.14052
196669597	chr3:196669597:C:T	1.73463e-05	-1.23382	-0.991758	1.75745e-05	-1.12956	-0.991031
196669737	chr3:196669737:C:T	4.56624e-05	-0.0181055	-1.23957	4.55014e-05	0.0828332	-1.25213
196669938	chr3:196669938:C:G	5.56276e-05	-0.487944	-0.57233	4.69822e-05	-0.519154	-0.618123
196670009	chr3:196670009:A:C	6.04318e-05	-0.401154	-0.576284	5.09783e-05	-0.433682	-0.621962
196670442	chr3:196670442:A:G	3.52342e-05	-0.23509	-1.28185	3.5957e-05	-0.14368	-1.26104
196670817	chr3:196670817:C:G	8.04317e-05	0.166991	-0.858535	8.17408e-05	0.281227	-0.864718
196670843	chr3:196670843:C:T	0.000106785	-1.03933e-10	-0.408135	9.86797e-05	-1.03933e-10	-0.395166
196670991	chr3:196670991:G:T	0.000409713	0.18031	0.756193	0.000433232	0.294029	0.7902
196671211	chr3:196671211:C:T	5.85433e-05	-0.521498	-0.487689	4.93011e-05	-0.552411	-0.536688
196671995	chr3:196671995:C:T	9.14954e-05	-1.03933e-10	-0.562664	8.10911e-05	-1.03933e-10	-0.591471
196672134	chr3:196672134:G:A	1.10587e-05	-1.44826	-1.22748	1.02289e-05	-1.44213	-1.2197
196672135	chr3:196672135:C:T	3.78521e-05	-1.44527	-3.67306e-10	3.48434e-05	-1.43618	-3.67306e-10
196672146	chr3:196672146:A:G	5.8961e-05	-1.00208	-3.67306e-10	4.80963e-05	-1.11384	-3.67306e-10
196672155	chr3:196672155:A:G	3.49002e-05	-1.52646	-3.67306e-10	3.18202e-05	-1.52694	-3.67306e-10
196672477	chr3:196672477:A:G	8.13074e-05	-1.03933e-10	-0.680716	7.07144e-05	-1.03933e-10	-0.728395
196672729	chr3:196672729:C:T	1.56703e-05	-1.52964	-0.79754	1.50387e-05	-1.52886	-0.747559
196672808	chr3:196672808:T:G	5.62043e-05	-1.03933e-10	-1.04996	5.05383e-05	-1.03933e-10	-1.06431
196672920	chr3:196672920:G:T	1.30268e-05	-1.44781	-1.06414	1.16098e-05	-1.42693	-1.10826
196672979	chr3:196672979:G:A	3.88086e-05	-1.42031	-3.67306e-10	3.52428e-05	-1.42478	-3.67306e-10
196673347	chr3:196673347:A:G	8.91802e-06	-1.52226	-1.36862	7.98206e-06	-1.53418	-1.37567
196673591	chr3:196673591:G:T	1.63651e-05	-1.13579	-1.14801	1.4029e-05	-1.22849	-1.11743
196673626	chr3:196673626:A:G	4.32322e-05	-1.03933e-10	-1.31237	3.92417e-05	-1.03933e-10	-1.31731
196673837	chr3:196673837:T:C	1.58068e-05	-1.21908	-1.09943	1.42511e-05	-1.28192	-1.04829
196673972	chr3:196673972:A:G	4.51337e-05	-0.494063	-0.775262	7.53111e-05	0.188299	-0.853716
196674585	chr3:196674585:A:T	4.11118e-05	-1.03933e-10	-1.36266	3.7659e-05	-1.03933e-10	-1.35847
196674623	chr3:196674623:C:T	4.44629e-05	-1.2843	-3.67306e-10	3.88023e-05	-1.32856	-3.67306e-10
196674788	chr3:196674788:C:G	8.32556e-05	-1.03933e-10	-0.657038	7.74221e-05	-1.03933e-10	-0.637773
196674933	chr3:196674933:G:A	1.22206e-05	-1.44887	-1.12696	1.15147e-05	-1.42038	-1.12304
196675250	chr3:196675250:G:A	1.53334e-05	-0.983694	-1.36522	1.57552e-05	-0.876001	-1.35387
196675381	chr3:196675381:A:T	4.97223e-05	-1.03933e-10	-1.1725	4.49069e-05	-1.03933e-10	-1.18245
196675513	chr3:196675513:C:T	1.79525e-05	-1.12944	-1.06178	1.52166e-05	-1.2359	-1.02876
196675521	chr3:196675521:A:G	1.022e-05	-1.38821	-1.3664	9.95237e-06	-1.33223	-1.357
196675809	chr3:196675809:C:T	4.10621e-05	-1.03933e-10	-1.36387	3.72755e-05	-1.03933e-10	-1.36871
196675854	chr3:196675854:G:A	4.06056e-05	-1.03933e-10	-1.37505	3.71105e-05	-1.03933e-10	-1.37315
196675915	chr3:196675915:G:C	0.000106505	-1.03933e-10	-0.410757	9.85766e-05	-1.03933e-10	-0.396211
196676517	chr3:196676517:A:G	4.30691e-05	-1.03933e-10	-1.31615	3.97413e-05	-1.03933e-10	-1.30465
196676521	chr3:196676521:A:G	1.14009e-05	-1.46349	-1.18177	1.04489e-05	-1.41603	-1.22451
196676632	chr3:196676632:T:C	0.000196001	-1.03933e-10	0.199166	0.000193405	-1.03933e-10	0.277741
196676864	chr3:196676864:T:C	1.36553e-05	-1.28905	-1.17578	1.2794e-05	-1.23868	-1.19939
196677077	chr3:196677077:A:C	3.92086e-05	-1.41006	-3.67306e-10	3.66012e-05	-1.38696	-3.67306e-10
196677092	chr3:196677092:GA:G	6.4999e-05	-1.03933e-10	-0.904581	5.79233e-05	-1.03933e-10	-0.927926
196677495	chr3:196677495:T:A	1.46173e-05	-1.03028	-1.36647	1.41071e-05	-0.981376	-1.35899
196677609	chr3:196677609:A:T	4.19964e-05	-1.03933e-10	-1.34137	3.82152e-05	-1.03933e-10	-1.34381
196678237	chr3:196678237:A:T	3.71416e-05	-1.46421	-3.67306e-10	3.28671e-05	-1.49457	-3.67306e-10
196678265	chr3:196678265:A:T	1.23939e-05	-1.33378	-1.22797	1.17363e-05	-1.25599	-1.26836
196678287	chr3:196678287:T:A	4.02346e-05	-1.38423	-3.67306e-10	3.76196e-05	-1.35952	-3.67306e-10
196678356	chr3:196678356:A:T	1.07198e-05	-1.33947	-1.36739	1.17391e-05	-1.16781	-1.35631
196678526	chr3:196678526:G:A	4.25083e-05	-1.03933e-10	-1.32925	3.83837e-05	-1.03933e-10	-1.33941
196678577	chr3:196678577:C:T	4.1429e-05	-1.03933e-10	-1.35497	3.76536e-05	-1.03933e-10	-1.35862
196679805	chr3:196679805:A:G	6.4503e-05	-1.03933e-10	-0.912242	5.98986e-05	-1.03933e-10	-0.894391
196679895	chr3:196679895:C:A	4.52812e-05	-1.03933e-10	-1.26606	4.11626e-05	-1.03933e-10	-1.26951
196680083	chr3:196680083:A:G	9.01615e-05	-1.03933e-10	-0.57735	8.45453e-05	-1.03933e-10	-0.549757
196680336	chr3:196680336:C:T	1.56533e-05	-1.49978	-0.828487	1.48497e-05	-1.4638	-0.825262
196680410	chr3:196680410:T:C	1.32686e-05	-1.27647	-1.21709	1.26624e-05	-1.18916	-1.25925
196680480	chr3:196680480:G:A	4.35806e-05	-1.30434	-3.67306e-10	4.37525e-05	-1.2085	-3.67306e-10
196680550	chr3:196680550:C:G	4.39087e-05	-1.03933e-10	-1.29684	4.02419e-05	-1.03933e-10	-1.29214
196680767	chr3:196680767:C:T	4.27738e-05	-1.03933e-10	-1.32303	3.94519e-05	-1.03933e-10	-1.31196
196681058	chr3:196681058:G:A	1.1215e-05	-1.4968	-1.16491	1.06495e-05	-1.45978	-1.16175
196681362	chr3:196681362:T:C	3.46434e-05	-1.53384	-3.67306e-10	3.16056e-05	-1.53371	-3.67306e-10
196681616	chr3:196681616:T:C	1.26655e-05	-1.17127	-1.3688	1.21301e-05	-1.11874	-1.37262
196681908	chr3:196681908:T:C	1.85056e-05	-0.792121	-1.36876	1.79744e-05	-0.735966	-1.36213
196682441	chr3:196682441:C:T	1.2898e-05	-1.32489	-1.19699	1.206e-05	-1.2778	-1.21935
196682976	chr3:196682976:CAG:C	5.82224e-05	-1.03933e-10	-1.01468	5.09931e-05	-1.03933e-10	-1.05535
196683015	chr3:196683015:A:G	1.49519e-05	-1.08895	-1.28516	1.41521e-05	-1.0616	-1.27558
196683099	chr3:196683099:C:T	4.09263e-05	-1.03933e-10	-1.36718	3.72808e-05	-1.03933e-10	-1.36857
196683294	chr3:196683294:G:A	5.41009e-05	-1.03933e-10	-1.0881	4.91594e-05	-1.03933e-10	-1.09198
196683300	chr3:196683300:T:C	4.22206e-05	-1.03933e-10	-1.33604	3.84321e-05	-1.03933e-10	-1.33815
196683306	chr3:196683306:A:G	3.48004e-05	-1.52932	-3.67306e-10	3.20832e-05	-1.51871	-3.67306e-10
196683419	chr3:196683419:A:G	4.41858e-05	-1.03933e-10	-1.29055	4.10285e-05	-1.03933e-10	-1.27278
196683563	chr3:196683563:CCACACCG:C	4.13613e-05	-1.03933e-10	-1.35661	3.79807e-05	-1.03933e-10	-1.34997
196683591	chr3:196683591:C:T	5.39335e-05	-1.03933e-10	-1.0912	4.88635e-05	-1.03933e-10	-1.09801
196683956	chr3:196683956:A:G	5.77059e-05	-1.03933e-10	-1.02359	5.29198e-05	-1.03933e-10	-1.01827
196684181	chr3:196684181:C:T	2.36809e-05	-1.53246	-0.381824	2.13016e-05	-1.53418	-0.394088
196684214	chr3:196684214:T:C	2.09078e-05	-1.11055	-0.928287	1.93225e-05	-1.05675	-0.969023
196684272	chr3:196684272:T:C	2.44416e-05	-1.04955	-0.833117	2.28126e-05	-0.989892	-0.86984
196684647	chr3:196684647:C:T	4.14229e-05	-1.06806	-0.287062	3.7462e-05	-0.966121	-0.397597
196684974	chr3:196684974:T:C	4.13413e-05	-1.03933e-10	-1.35709	3.78198e-05	-1.03933e-10	-1.35421
196685160	chr3:196685160:T:C	5.2023e-05	-1.03933e-10	-1.12727	4.78597e-05	-1.03933e-10	-1.11877
196685175	chr3:196685175:G:A	7.14649e-05	-1.03933e-10	-0.809747	6.65607e-05	-1.03933e-10	-0.78893
196685499	chr3:196685499:G:C	7.66003e-05	-1.03933e-10	-0.740351	7.19707e-05	-1.03933e-10	-0.710786
196685616	chr3:196685616:A:G	2.19981e-05	-0.660926	-1.32707	2.5738e-05	-0.400956	-1.33812
196685626	chr3:196685626:G:A	9.45702e-06	-1.53414	-1.29806	8.70814e-06	-1.52355	-1.29924
196685634	chr3:196685634:G:A	4.06097e-05	-1.03933e-10	-1.37495	3.70937e-05	-1.03933e-10	-1.3736
196685899	chr3:196685899:G:A	0.000980462	-0.889108	2.69818	0.00180335	-0.120145	2.6305
196686365	chr3:196686365:A:G	4.97673e-05	-1.03933e-10	-1.1716	4.60306e-05	-1.03933e-10	-1.15774
196686487	chr3:196686487:C:T	4.87649e-05	-1.03933e-10	-1.19194	4.50756e-05	-1.03933e-10	-1.1787
196687285	chr3:196687285:G:C	4.29066e-05	-1.03933e-10	-1.31993	3.90155e-05	-1.03933e-10	-1.32309
196687288	chr3:196687288:C:T	2.45175e-05	-0.639062	-1.2405	2.84271e-05	-0.379996	-1.25971
196687747	chr3:196687747:A:C	8.77452e-05	-1.03933e-10	-0.604515	8.01209e-05	-1.03933e-10	-0.603507
196687790	chr3:196687790:T:G	8.92032e-05	-1.03933e-10	-0.588037	8.1442e-05	-1.03933e-10	-0.587154
196688063	chr3:196688063:TG:T	4.35548e-05	-1.03933e-10	-1.30493	3.96491e-05	-1.03933e-10	-1.30698
196688484	chr3:196688484:G:C	1.36118e-05	-1.47095	-0.997068	1.40454e-05	-1.40037	-0.944381
196688782	chr3:196688782:A:G	2.61758e-05	-0.903749	-0.910367	2.86836e-05	-0.676783	-0.953936
196688913	chr3:196688913:G:A	4.79366e-05	-1.03933e-10	-1.20907	4.34866e-05	-1.03933e-10	-1.21459
196689451	chr3:196689451:C:T	7.68935e-05	-1.03933e-10	-0.736532	7.13633e-05	-1.03933e-10	-0.719261
196689551	chr3:196689551:A:C	4.40494e-05	-1.03933e-10	-1.29364	4.1396e-05	-1.03933e-10	-1.26386
196689553	chr3:196689553:T:C	5.89892e-05	-1.03933e-10	-1.0016	5.44938e-05	-1.03933e-10	-0.988958
196689673	chr3:196689673:C:G	0.000169808	-1.03933e-10	0.0557155	0.000151355	-1.03933e-10	0.0325858
196689917	chr3:196689917:G:A	4.57858e-05	-1.03933e-10	-1.25498	4.23271e-05	-1.03933e-10	-1.24162
196690335	chr3:196690335:C:A	6.25608e-05	-1.03933e-10	-0.942813	5.74907e-05	-1.03933e-10	-0.935421
196690667	chr3:196690667:G:A	6.55277e-05	-1.03933e-10	-0.89648	6.18914e-05	-1.03933e-10	-0.861664
196690886	chr3:196690886:T:C	6.48874e-05	-1.03933e-10	-0.906299	6.12661e-05	-1.03933e-10	-0.871818
196691118	chr3:196691118:C:T	4.13051e-05	-1.03933e-10	-1.35797	3.78908e-05	-1.03933e-10	-1.35234
196691533	chr3:196691533:G:A	4.41167e-05	-1.03933e-10	-1.29211	4.07223e-05	-1.03933e-10	-1.28027
196691612	chr3:196691612:T:A	5.19746e-05	-1.03933e-10	-1.1282	4.78515e-05	-1.03933e-10	-1.11894
196691926	chr3:196691926:G:C	6.39147e-05	-1.03933e-10	-0.921404	5.8742e-05	-1.03933e-10	-0.91389
196691935	chr3:196691935:G:A	8.53222e-05	-1.03933e-10	-0.632518	7.8967e-05	-1.03933e-10	-0.618015
196692129	chr3:196692129:A:C	0.000244733	-1.21804	1.63925	0.000400596	-0.557157	1.56307
196692449	chr3:196692449:T:C	4.0986e-05	-1.03933e-10	-1.36572	3.76143e-05	-1.03933e-10	-1.35966
196692610	chr3:196692610:A:G	4.37975e-05	-1.03933e-10	-1.29938	4.0407e-05	-1.03933e-10	-1.28804
196692841	chr3:196692841:A:G	5.47453e-05	-1.03933e-10	-1.07626	5.15198e-05	-1.03933e-10	-1.04508
196693371	chr3:196693371:T:C	1.3704e-05	-1.086	-1.37526	2.03762e-05	-0.597121	-1.37555
196693573	chr3:196693573:C:T	2.62526e-05	-1.25782	-0.553366	3.90966e-05	-0.836302	-0.484707
196695752	chr3:196695752:C:G	5.016e-05	-1.03933e-10	-1.16373	4.50046e-05	-1.03933e-10	-1.18028
196695793	chr3:196695793:T:C	4.41316e-05	-1.03933e-10	-1.29178	3.97803e-05	-1.03933e-10	-1.30367
196695801	chr3:196695801:C:G	4.69282e-05	-1.03933e-10	-1.23033	4.18419e-05	-1.03933e-10	-1.25315
196695949	chr3:196695949:C:T	4.7758e-05	-1.03933e-10	-1.21281	4.29019e-05	-1.03933e-10	-1.22813
196696083	chr3:196696083:T:G	9.8339e-05	-1.03933e-10	-0.490532	8.7652e-05	-1.03933e-10	-0.51367
196696112	chr3:196696112:A:G	4.43172e-05	-1.03933e-10	-1.28758	3.9938e-05	-1.03933e-10	-1.29972
196696152	chr3:196696152:C:CT	4.01465e-05	-1.38642	-3.67306e-10	3.44797e-05	-1.44667	-3.67306e-10
196696155	chr3:196696155:T:C	4.16539e-05	-1.03933e-10	-1.34956	3.76018e-05	-1.03933e-10	-1.35999
196696261	chr3:196696261:T:C	3.8461e-05	-1.42931	-3.67306e-10	3.4061e-05	-1.45889	-3.67306e-10
196696622	chr3:196696622:T:A	2.26399e-05	-0.584765	-1.37447	1.88267e-05	-0.680146	-1.37162
196696666	chr3:196696666:C:T	4.07798e-05	-1.03933e-10	-1.37077	3.72722e-05	-1.03933e-10	-1.3688
196697330	chr3:196697330:T:G	4.1801e-05	-1.03933e-10	-1.34603	3.78692e-05	-1.03933e-10	-1.35291
196697356	chr3:196697356:A:G	4.07412e-05	-1.03933e-10	-1.37171	3.72238e-05	-1.03933e-10	-1.3701
196697458	chr3:196697458:T:C	1.37496e-05	-1.08554	-1.37241	2.08143e-05	-0.586219	-1.36518
196697678	chr3:196697678:A:G	4.18013e-05	-1.03933e-10	-1.34603	3.78699e-05	-1.03933e-10	-1.35289
196697696	chr3:196697696:G:A	5.69776e-05	-1.03933e-10	-1.0363	5.3713e-05	-1.03933e-10	-1.00339
196697712	chr3:196697712:C:T	0.000174838	-1.38136	1.46627	0.000250795	-0.861498	1.39909
196697793	chr3:196697793:T:A	4.1776e-05	-1.03933e-10	-1.34663	3.78498e-05	-1.03933e-10	-1.35342
196697863	chr3:196697863:C:A	7.50697e-05	-1.03933e-10	-0.760536	7.11407e-05	-1.03933e-10	-0.722385
196698318	chr3:196698318:C:T	5.208e-05	-1.03933e-10	-1.12617	4.9018e-05	-1.03933e-10	-1.09486
196698504	chr3:196698504:A:G	4.05807e-05	-1.03933e-10	-1.37566	3.70377e-05	-1.03933e-10	-1.37511
196698621	chr3:196698621:T:G	7.05901e-05	-1.03933e-10	-0.822063	6.67682e-05	-1.03933e-10	-0.785817
196698687	chr3:196698687:C:T	9.94293e-06	-1.5074	-1.27469	9.46932e-06	-1.46514	-1.27385
196699114	chr3:196699114:A:T	5.80497e-05	-1.03933e-10	-1.01765	5.47735e-05	-1.03933e-10	-0.983838
196699336	chr3:196699336:C:T	0.000225756	-1.3814	1.7219	0.000323242	-0.861003	1.65236
196699397	chr3:196699397:G:A	0.000168665	-1.03933e-10	0.0489607	0.000152167	-1.03933e-10	0.0379334
196699499	chr3:196699499:A:G	3.6816e-05	-1.47302	-3.67306e-10	3.22336e-05	-1.51403	-3.67306e-10
196699735	chr3:196699735:T:G	9.39697e-05	-1.21485	0.678873	0.000136881	-0.769314	0.701384
196699993	chr3:196699993:C:T	4.15795e-05	-1.03933e-10	-1.35135	3.79988e-05	-1.03933e-10	-1.34949
196700016	chr3:196700016:C:T	6.64368e-05	-1.03933e-10	-0.882701	6.22904e-05	-1.03933e-10	-0.855237
196700222	chr3:196700222:C:T	2.29598e-05	-1.18874	-0.75647	3.41159e-05	-0.735147	-0.722134
196700341	chr3:196700341:C:T	4.17047e-05	-1.03933e-10	-1.34834	3.81433e-05	-1.03933e-10	-1.3457
196700387	chr3:196700387:T:C	4.98423e-05	-1.03933e-10	-1.17009	4.65722e-05	-1.03933e-10	-1.14604
196700406	chr3:196700406:T:A	4.08194e-05	-1.03933e-10	-1.3698	3.72329e-05	-1.03933e-10	-1.36985
196700500	chr3:196700500:A:G	1.4131e-05	-1.10904	-1.32154	2.15608e-05	-0.609034	-1.30713
196700544	chr3:196700544:G:A	1.81218e-05	-0.83939	-1.34245	3.00539e-05	-0.228982	-1.35507
196700568	chr3:196700568:A:G	4.20889e-05	-1.03933e-10	-1.33917	3.80963e-05	-1.03933e-10	-1.34693
196700611	chr3:196700611:G:A	0.000120173	-1.03933e-10	-0.29002	0.000106775	-1.03933e-10	-0.316319
196700706	chr3:196700706:G:A	4.30963e-05	-1.03933e-10	-1.31552	3.90449e-05	-1.03933e-10	-1.32233
196701158	chr3:196701158:C:G	0.000105216	-1.03933e-10	-0.422934	9.39636e-05	-1.03933e-10	-0.444138
196701243	chr3:196701243:C:G	9.46416e-06	-1.52905	-1.30239	8.85769e-06	-1.50378	-1.30198
196701299	chr3:196701299:T:C	0.000106836	-1.03933e-10	-0.407658	9.53068e-05	-1.03933e-10	-0.429943
196701320	chr3:196701320:G:C	1.55571e-05	-1.09463	-1.23981	2.43548e-05	-0.592808	-1.20151
196701499	chr3:196701499:T:C	4.19427e-05	-1.03933e-10	-1.34265	3.79826e-05	-1.03933e-10	-1.34992
196701843	chr3:196701843:C:T	3.76239e-05	-1.45131	-3.67306e-10	3.34651e-05	-1.47654	-3.67306e-10
196701886	chr3:196701886:T:C	4.20407e-05	-1.03933e-10	-1.34031	3.80606e-05	-1.03933e-10	-1.34787
196701927	chr3:196701927:A:T	5.98687e-05	-1.03933e-10	-0.9868	5.65664e-05	-1.03933e-10	-0.951629
196702270	chr3:196702270:C:T	0.000159396	-1.37298	1.36541	0.000246914	-0.839763	1.36176
196702400	chr3:196702400:G:A	4.0948e-05	-1.03933e-10	-1.36665	3.7324e-05	-1.03933e-10	-1.36741
196702843	chr3:196702843:C:T	4.4624e-05	-1.03933e-10	-1.28068	4.03826e-05	-1.03933e-10	-1.28865
196703208	chr3:196703208:A:G	4.70632e-05	-1.03933e-10	-1.22746	4.38839e-05	-1.03933e-10	-1.2055
196704947	chr3:196704947:A:T	4.18122e-05	-1.03933e-10	-1.34576	3.81363e-05	-1.03933e-10	-1.34588
196705218	chr3:196705218:A:C	4.09482e-05	-1.03933e-10	-1.36664	3.72084e-05	-1.03933e-10	-1.37051
196705261	chr3:196705261:G:A	9.01247e-05	-1.03933e-10	-0.577759	8.29947e-05	-1.03933e-10	-0.568268
196705296	chr3:196705296:A:G	8.83513e-06	-1.52486	-1.37536	7.98109e-06	-1.53421	-1.37576
196705844	chr3:196705844:G:C	6.6842e-05	-1.03933e-10	-0.876621	5.98677e-05	-1.03933e-10	-0.894907
196706550	chr3:196706550:C:T	4.53619e-05	0.0869034	-1.35118	7.95199e-05	0.744378	-1.35541
196706570	chr3:196706570:T:C	4.5543e-05	0.0873483	-1.34764	7.98663e-05	0.745439	-1.35213
196706635	chr3:196706635:C:T	5.36015e-05	-1.03933e-10	-1.09738	4.81071e-05	-1.03933e-10	-1.11362
196706736	chr3:196706736:TC:T	0.000121831	-1.03933e-10	-0.276322	0.000119786	-1.03933e-10	-0.20134
196706752	chr3:196706752:T:C	3.52218e-05	-0.154183	-1.36311	5.75182e-05	0.430936	-1.36588
196706782	chr3:196706782:CCTT:C	5.07832e-05	0.190008	-1.34139	9.06673e-05	0.866453	-1.3463
196706928	chr3:196706928:C:A	4.07566e-05	-1.03933e-10	-1.37134	3.72067e-05	-1.03933e-10	-1.37056
196707113	chr3:196707113:C:T	3.92992e-05	-0.105192	-1.30256	6.62737e-05	0.516155	-1.30941
196707493	chr3:196707493:AGTCTG:A	1.90233e-05	-1.34047	-0.792822	1.47155e-05	-1.49176	-0.806382
196707974	chr3:196707974:C:G	0.000729268	-1.03933e-10	1.51309	0.000733816	-1.03933e-10	1.61121
196708267	chr3:196708267:A:G	4.52616e-05	0.109276	-1.37577	7.06983e-05	0.647095	-1.37572
196708663	chr3:196708663:T:C	4.34797e-05	0.0683565	-1.37502	6.74462e-05	0.599022	-1.37474
196708709	chr3:196708709:G:T	0.00011915	-1.03933e-10	-0.298569	0.000117326	-1.03933e-10	-0.222088
196708735	chr3:196708735:G:GA	4.33617e-05	-1.03933e-10	-1.30938	3.89953e-05	-1.03933e-10	-1.3236
196708826	chr3:196708826:C:T	4.33659e-05	-1.03933e-10	-1.30928	3.8997e-05	-1.03933e-10	-1.32356
196709115	chr3:196709115:G:A	4.14648e-05	0.0212682	-1.37538	6.38482e-05	0.544631	-1.37517
196709123	chr3:196709123:C:T	4.77013e-05	0.119843	-1.33384	8.4056e-05	0.783711	-1.33927
196709605	chr3:196709605:T:C	1.0625e-05	-1.48184	-1.2339	1.09773e-05	-1.36568	-1.22554
196709758	chr3:196709758:C:T	4.88758e-05	0.150728	-1.3404	8.67159e-05	0.820418	-1.34482
196710133	chr3:196710133:C:T	4.25344e-05	0.0457449	-1.37438	6.57553e-05	0.572904	-1.37401
196710326	chr3:196710326:T:C	3.9617e-05	-0.0259	-1.3738	5.90088e-05	0.465131	-1.37449
196710477	chr3:196710477:G:A	5.74525e-05	-1.028	-3.67306e-10	5.07949e-05	-1.05925	-3.67306e-10
196710568	chr3:196710568:T:A	1.10437e-05	-1.45605	-1.22105	1.16666e-05	-1.32197	-1.20834
196710736	chr3:196710736:A:G	3.46824e-05	-1.53272	-3.67306e-10	3.24815e-05	-1.50637	-3.67306e-10
196710757	chr3:196710757:G:A	4.38403e-05	-1.03933e-10	-1.2984	3.93699e-05	-1.03933e-10	-1.31404
196710956	chr3:196710956:T:C	4.0577e-05	-1.03933e-10	-1.37575	3.70238e-05	-1.03933e-10	-1.37548
196711831	chr3:196711831:T:C	5.13249e-05	-1.03933e-10	-1.14078	4.60182e-05	-1.03933e-10	-1.15801
196711873	chr3:196711873:A:G	1.38329e-05	-1.50066	-0.951236	1.23583e-05	-1.53085	-0.941864
196711955	chr3:196711955:G:T	1.18795e-05	-1.5326	-1.07154	1.09665e-05	-1.52695	-1.06525
196712319	chr3:196712319:T:C	4.1084e-05	-1.03933e-10	-1.36333	3.74392e-05	-1.03933e-10	-1.36433
196712468	chr3:196712468:C:T	6.18643e-05	-1.03933e-10	-0.954009	5.53858e-05	-1.03933e-10	-0.972722
196712754	chr3:196712754:G:A	1.50674e-05	-1.09454	-1.27188	1.21106e-05	-1.21698	-1.27599
196712777	chr3:196712777:C:T	1.62853e-05	-1.02906	-1.25963	1.2968e-05	-1.1609	-1.26366
196713024	chr3:196713024:G:A	4.81435e-05	-0.560108	-0.644658	6.78284e-05	-0.0657436	-0.70432
196713115	chr3:196713115:A:G	5.31095e-05	-1.03933e-10	-1.1066	4.94997e-05	-1.03933e-10	-1.08508
196713357	chr3:196713357:A:G	4.58984e-05	-1.25252	-3.67306e-10	4.7638e-05	-1.12341	-3.67306e-10
196713367	chr3:196713367:C:T	4.36256e-05	-1.30331	-3.67306e-10	4.22819e-05	-1.24269	-3.67306e-10
196713593	chr3:196713593:T:C	2.62483e-05	-1.33624	-0.475111	2.90882e-05	-1.05543	-0.561279
196713607	chr3:196713607:A:G	5.16494e-05	-1.03933e-10	-1.13447	4.79705e-05	-1.03933e-10	-1.11646
196713656	chr3:196713656:G:A	5.60936e-05	0.286911	-1.33884	8.92722e-05	0.838597	-1.33395
196713862	chr3:196713862:A:G	3.00274e-05	-0.36508	-1.31176	4.19184e-05	0.0728438	-1.32416
196713937	chr3:196713937:T:C	3.19349e-05	-0.258267	-1.35698	4.5551e-05	0.195513	-1.36373
196713978	chr3:196713978:TC:T	4.20362e-05	-1.03933e-10	-1.34042	3.80236e-05	-1.03933e-10	-1.34884
196714064	chr3:196714064:G:A	2.57181e-05	-0.460616	-1.37114	3.559e-05	-0.0409098	-1.37407
196714256	chr3:196714256:G:T	4.62379e-05	-1.03933e-10	-1.24515	4.37301e-05	-1.03933e-10	-1.20901
196714269	chr3:196714269:G:C	6.91406e-05	0.526428	-1.36924	0.000115243	1.12927	-1.36928
196714320	chr3:196714320:C:T	4.56178e-05	-1.03933e-10	-1.25865	4.26674e-05	-1.03933e-10	-1.23361
196714435	chr3:196714435:G:A	0.000108544	-1.03933e-10	-0.391794	9.98178e-05	-1.03933e-10	-0.383699
196714693	chr3:196714693:C:T	0.000121671	-1.03933e-10	-0.277632	0.000119262	-1.03933e-10	-0.205723
196714883	chr3:196714883:C:T	4.41909e-05	-1.03933e-10	-1.29043	3.96836e-05	-1.03933e-10	-1.30611
196715000	chr3:196715000:T:C	2.93386e-05	-0.366601	-1.33345	4.2133e-05	0.0668785	-1.31309
196715261	chr3:196715261:G:A	2.48796e-05	-0.491477	-1.37343	3.43019e-05	-0.0765046	-1.37534
196715320	chr3:196715320:G:A	4.65645e-05	-1.03933e-10	-1.23811	4.42055e-05	-1.03933e-10	-1.1982
196715354	chr3:196715354:G:T	4.32431e-05	-1.03933e-10	-1.31212	4.00244e-05	-1.03933e-10	-1.29756
196715624	chr3:196715624:C:A	0.000235275	0.535058	-0.153256	0.00023864	0.709716	-0.221804
196715735	chr3:196715735:A:AGTGCAGTG	9.7479e-05	-1.03933e-10	-0.499316	8.39688e-05	-1.03933e-10	-0.556599
196715863	chr3:196715863:T:C	2.42474e-05	-0.530963	-1.35968	3.32498e-05	-0.118888	-1.36411
196716933	chr3:196716933:G:A	4.35455e-05	-1.03933e-10	-1.30515	4.03372e-05	-1.03933e-10	-1.28977
196716955	chr3:196716955:A:G	2.54147e-05	-0.490431	-1.35319	3.50888e-05	-0.070688	-1.35847
196716960	chr3:196716960:G:A	4.32229e-05	-1.03933e-10	-1.31258	4.00039e-05	-1.03933e-10	-1.29807
196716979	chr3:196716979:A:G	4.32601e-05	-1.03933e-10	-1.31172	4.0042e-05	-1.03933e-10	-1.29712
196717073	chr3:196717073:G:A	0.000259049	0.569075	-0.0910113	0.000262733	0.745187	-0.161092
196717487	chr3:196717487:A:G	5.0974e-05	-1.03933e-10	-1.14764	4.48144e-05	-1.03933e-10	-1.18452
196717750	chr3:196717750:C:T	5.35905e-05	-1.03933e-10	-1.09758	4.69318e-05	-1.03933e-10	-1.13835
196717765	chr3:196717765:A:G	6.94138e-05	0.51682	-1.35569	0.000115477	1.11787	-1.35584
196717840	chr3:196717840:A:C	0.000126047	-1.03933e-10	-0.242297	0.000116935	-1.03933e-10	-0.225423
196717864	chr3:196717864:T:C	4.43622e-05	-1.28657	-3.67306e-10	4.35334e-05	-1.21352	-3.67306e-10
196718099	chr3:196718099:A:G	2.51003e-05	-0.480807	-1.37527	3.47262e-05	-0.0638075	-1.37574
196718138	chr3:196718138:A:G	2.57313e-05	-0.455574	-1.37567	3.59996e-05	-0.0286647	-1.37487
196718178	chr3:196718178:T:C	2.95207e-05	-1.52835	-0.165509	2.43543e-05	-1.52784	-0.266494
196718221	chr3:196718221:A:G	2.34579e-05	-0.557434	-1.36631	3.20406e-05	-0.150429	-1.36961
196718575	chr3:196718575:G:A	7.19003e-05	-0.803673	-3.67306e-10	7.59259e-05	-0.657286	-3.67306e-10
196718611	chr3:196718611:A:C	2.47013e-05	-0.496988	-1.37511	3.40766e-05	-0.0826685	-1.37577
196719077	chr3:196719077:A:G	6.78495e-05	-1.03933e-10	-0.861661	6.23714e-05	-1.03933e-10	-0.853938
196719108	chr3:196719108:A:G	4.32476e-05	-1.03933e-10	-1.31201	3.90082e-05	-1.03933e-10	-1.32327
196719254	chr3:196719254:T:C	7.30514e-05	-1.03933e-10	-0.787789	6.24538e-05	-1.03933e-10	-0.852617
196719290	chr3:196719290:C:T	2.33736e-05	-0.553127	-1.37422	3.4199e-05	-0.0833758	-1.37147
196719850	chr3:196719850:C:T	2.03272e-05	-1.30666	-0.760337	2.27096e-05	-1.11991	-0.744351
196719861	chr3:196719861:C:T	4.37237e-05	-1.03933e-10	-1.30106	4.05169e-05	-1.03933e-10	-1.28533
196719951	chr3:196719951:C:T	4.32938e-05	-1.03933e-10	-1.31094	4.00756e-05	-1.03933e-10	-1.29628
196720068	chr3:196720068:G:A	4.0583e-05	-1.03933e-10	-1.3756	3.70187e-05	-1.03933e-10	-1.37562
196720469	chr3:196720469:C:T	7.47094e-05	0.511361	-1.27671	0.000124253	1.11241	-1.27713
196720648	chr3:196720648:T:C	2.40626e-05	-0.525362	-1.37293	3.29607e-05	-0.116619	-1.37511
196720819	chr3:196720819:A:T	5.15181e-05	-1.03933e-10	-1.13702	4.52529e-05	-1.03933e-10	-1.17478
196721749	chr3:196721749:T:A	1.7067e-05	-0.972041	-1.26976	1.76598e-05	-0.838832	-1.27692
196721756	chr3:196721756:TTTTTTC:T	0.000141376	-1.03933e-10	-0.12753	0.000123435	-1.03933e-10	-0.171328
196721825	chr3:196721825:T:C	6.34751e-05	-0.356017	-0.572287	6.26168e-05	-0.206352	-0.643658
196721828	chr3:196721828:T:C	4.39253e-05	-1.03933e-10	-1.29646	3.90535e-05	-1.03933e-10	-1.32211
196721910	chr3:196721910:C:T	7.19882e-05	0.564194	-1.36664	0.000120511	1.17149	-1.3668
196721912	chr3:196721912:C:T	4.40987e-05	-1.03933e-10	-1.29252	3.91869e-05	-1.03933e-10	-1.3187
196722040	chr3:196722040:C:T	6.90672e-05	0.5039	-1.34777	0.000114627	1.10274	-1.3481
196722739	chr3:196722739:T:C	4.99467e-05	-1.168	-3.67306e-10	4.08046e-05	-1.27825	-3.67306e-10
196722941	chr3:196722941:A:G	2.03695e-05	-1.29623	-0.768686	2.28767e-05	-1.10454	-0.752384
196722972	chr3:196722972:A:G	4.33109e-05	-1.03933e-10	-1.31055	4.00957e-05	-1.03933e-10	-1.29578
196723030	chr3:196723030:A:T	0.000137695	-1.03933e-10	-0.15391	0.000127834	-1.03933e-10	-0.136313
196723122	chr3:196723122:G:A	0.000358727	-1.03933e-10	0.803608	0.000367445	-1.03933e-10	0.91953
196723295	chr3:196723295:C:G	0.000290234	0.752626	-0.16089	0.000297223	0.936955	-0.229518
196723296	chr3:196723296:G:A	4.31098e-05	-1.03933e-10	-1.3152	3.98923e-05	-1.03933e-10	-1.30086
196723463	chr3:196723463:C:G	5.48881e-05	-1.03933e-10	-1.07366	4.82266e-05	-1.03933e-10	-1.11113
196723564	chr3:196723564:C:T	4.07645e-05	-1.03933e-10	-1.37114	3.70275e-05	-1.03933e-10	-1.37538
196724263	chr3:196724263:C:T	7.22605e-05	0.568313	-1.36699	0.000121074	1.1765	-1.36714
196725104	chr3:196725104:T:C	0.0027414	-1.03933e-10	2.83727	0.00283908	-1.03933e-10	2.96419
196725440	chr3:196725440:A:G	4.39089e-05	-1.03933e-10	-1.29684	3.96394e-05	-1.03933e-10	-1.30722
196725871	chr3:196725871:C:G	5.86971e-05	-1.03933e-10	-1.00656	5.13718e-05	-1.03933e-10	-1.04796
196725909	chr3:196725909:T:G	4.33069e-05	-1.03933e-10	-1.31064	4.00917e-05	-1.03933e-10	-1.29587
196725961	chr3:196725961:G:A	4.29893e-05	-1.03933e-10	-1.318	3.97604e-05	-1.03933e-10	-1.30417
196726026	chr3:196726026:G:A	4.32591e-05	-1.03933e-10	-1.31174	4.00408e-05	-1.03933e-10	-1.29714
196726545	chr3:196726545:G:A	4.2857e-05	-1.03933e-10	-1.32108	3.96271e-05	-1.03933e-10	-1.30753
196726556	chr3:196726556:C:A	2.6248e-05	-0.436237	-1.37512	3.66069e-05	-0.0110414	-1.37577
196726596	chr3:196726596:A:C	8.28836e-05	0.633388	-1.2949	0.00015784	1.37125	-1.29671
196727053	chr3:196727053:G:C	4.42248e-05	-1.03933e-10	-1.28967	4.10252e-05	-1.03933e-10	-1.27286
196727148	chr3:196727148:C:T	2.42287e-05	-1.3402	-0.551219	2.91494e-05	-0.992315	-0.622295
196727182	chr3:196727182:G:A	2.69289e-05	-0.426836	-1.35892	3.76456e-05	0.00439339	-1.36322
196727311	chr3:196727311:T:C	5.2334e-05	-1.03933e-10	-1.12131	4.99441e-05	-1.03933e-10	-1.07614
196727568	chr3:196727568:G:T	5.64181e-05	-1.03933e-10	-1.04616	4.94804e-05	-1.03933e-10	-1.08547
196727689	chr3:196727689:G:A	6.29109e-05	0.411086	-1.34832	0.000166506	1.47668	-1.34869
196728226	chr3:196728226:C:T	5.89693e-05	-1.03933e-10	-1.00194	5.15963e-05	-1.03933e-10	-1.04359
196728258	chr3:196728258:GTATT:G	5.89693e-05	-1.03933e-10	-1.00194	5.15963e-05	-1.03933e-10	-1.04359
196728334	chr3:196728334:A:C	5.58212e-05	-1.03933e-10	-1.0568	4.89893e-05	-1.03933e-10	-1.09544
196728447	chr3:196728447:T:A	0.000158589	-1.03933e-10	-0.0126343	0.000134671	-1.03933e-10	-0.0842113
196728535	chr3:196728535:AT:A	6.52784e-05	-1.03933e-10	-0.900292	5.70343e-05	-1.03933e-10	-0.943392
196728811	chr3:196728811:G:A	1.90091e-05	-0.935777	-1.19826	2.45576e-05	-0.596584	-1.18944
196728867	chr3:196728867:G:C	5.74629e-05	-1.03933e-10	-1.02781	5.03405e-05	-1.03933e-10	-1.06823
196728887	chr3:196728887:C:CTG	5.58212e-05	-1.03933e-10	-1.0568	4.89893e-05	-1.03933e-10	-1.09544
196728962	chr3:196728962:C:T	0.000315486	0.675162	-3.67306e-10	0.000343014	0.850725	-3.67306e-10
196729531	chr3:196729531:A:G	0.000119909	-1.03933e-10	-0.292217	0.000102702	-1.03933e-10	-0.355217
196729835	chr3:196729835:C:T	5.32868e-05	-1.03933e-10	-1.10326	5.09309e-05	-1.03933e-10	-1.05657
196729949	chr3:196729949:A:G	6.70168e-05	-1.03933e-10	-0.874009	6.08516e-05	-1.03933e-10	-0.878606
196729962	chr3:196729962:T:C	1.9517e-05	-0.854913	-1.25276	2.95366e-05	-0.3483	-1.25311
196729985	chr3:196729985:A:G	5.3751e-05	-1.03933e-10	-1.09459	4.73015e-05	-1.03933e-10	-1.1305
196730093	chr3:196730093:A:G	1.61202e-05	-0.953181	-1.3457	2.34526e-05	-0.483678	-1.34839
196730144	chr3:196730144:C:T	6.65018e-05	-1.03933e-10	-0.881723	5.711e-05	-1.03933e-10	-0.942065
196730145	chr3:196730145:G:A	4.37764e-05	-1.03933e-10	-1.29986	3.9385e-05	-1.03933e-10	-1.31366
196730261	chr3:196730261:G:A	5.74745e-05	0.336705	-1.36432	9.26476e-05	0.907677	-1.36592
196731028	chr3:196731028:T:C	6.7921e-05	-1.03933e-10	-0.860607	6.24378e-05	-1.03933e-10	-0.852873
196731150	chr3:196731150:G:C	5.33872e-05	-1.03933e-10	-1.10138	4.69891e-05	-1.03933e-10	-1.13713
196731186	chr3:196731186:T:G	0.000158839	-1.03933e-10	-0.0110621	0.000135071	-1.03933e-10	-0.081241
196731533	chr3:196731533:A:G	4.7257e-05	-1.03933e-10	-1.22335	4.29687e-05	-1.03933e-10	-1.22657
196731667	chr3:196731667:T:G	7.57242e-05	0.562172	-1.31403	0.000126436	1.16299	-1.3103
196731937	chr3:196731937:T:A	5.03059e-05	-1.03933e-10	-1.16083	4.4453e-05	-1.03933e-10	-1.19261
196732133	chr3:196732133:C:T	2.67057e-05	-0.418333	-1.37574	3.62442e-05	-0.0213387	-1.37543
196732430	chr3:196732430:T:C	2.50914e-05	-0.481932	-1.3745	3.47844e-05	-0.065908	-1.37197
196732442	chr3:196732442:T:C	5.44613e-05	-1.03933e-10	-1.08146	4.78568e-05	-1.03933e-10	-1.11883
196732445	chr3:196732445:A:C	5.7161e-05	-1.03933e-10	-1.03308	5.01023e-05	-1.03933e-10	-1.07298
196732491	chr3:196732491:A:G	4.95947e-05	-1.03933e-10	-1.17507	4.38848e-05	-1.03933e-10	-1.20548
196732576	chr3:196732576:G:A	5.30706e-05	-1.03933e-10	-1.10733	4.67248e-05	-1.03933e-10	-1.14277
196732838	chr3:196732838:T:C	7.719e-05	0.580617	-1.3133	0.00012924	1.18417	-1.30955
196732894	chr3:196732894:G:GT	5.24662e-05	-1.03933e-10	-1.11878	4.62308e-05	-1.03933e-10	-1.1534
196733117	chr3:196733117:T:C	2.18833e-05	-0.8471	-1.14613	2.89245e-05	-0.48652	-1.13583
196733321	chr3:196733321:TA:T	3.59655e-05	-1.49639	-3.67306e-10	3.19846e-05	-1.52179	-3.67306e-10
196733525	chr3:196733525:T:C	5.19082e-05	-1.03933e-10	-1.12948	4.57727e-05	-1.03933e-10	-1.16336
196733603	chr3:196733603:T:G	6.7495e-05	-1.03933e-10	-0.866899	6.46115e-05	-1.03933e-10	-0.818652
196733728	chr3:196733728:C:A	5.19993e-05	-1.03933e-10	-1.12772	4.9599e-05	-1.03933e-10	-1.08307
196734519	chr3:196734519:C:T	2.04486e-05	-0.783091	-1.27795	2.71649e-05	-0.408873	-1.27624
196734531	chr3:196734531:A:C	2.21357e-05	-0.63608	-1.34568	3.53902e-05	-0.0673202	-1.35329
196734603	chr3:196734603:A:C	5.81801e-05	0.341666	-1.35708	9.3944e-05	0.914741	-1.35909
196734708	chr3:196734708:C:T	0.000159833	-1.03933e-10	-0.00482176	0.000188456	-1.03933e-10	0.251822
196735037	chr3:196735037:A:G	4.42148e-05	-1.03933e-10	-1.28989	3.95595e-05	-1.03933e-10	-1.30924
196735376	chr3:196735376:G:C	5.03088e-05	-1.03933e-10	-1.16077	4.7921e-05	-1.03933e-10	-1.11749
196735630	chr3:196735630:T:C	7.84965e-05	-0.715899	-3.67306e-10	8.35418e-05	-0.561698	-3.67306e-10
196736078	chr3:196736078:C:T	1.89941e-05	-0.852565	-1.28226	2.49446e-05	-0.493786	-1.2766
196736597	chr3:196736597:G:A	1.94265e-05	-1.26834	-0.843977	2.60326e-05	-0.866736	-0.860958
196736672	chr3:196736672:T:C	2.33178e-05	-0.568336	-1.3614	3.80373e-05	0.0177579	-1.36624
196736793	chr3:196736793:A:G	3.61243e-05	-1.49199	-3.67306e-10	3.20666e-05	-1.51923	-3.67306e-10
196736889	chr3:196736889:T:C	1.33639e-05	-1.30966	-1.17673	1.7132e-05	-0.930365	-1.21573
196737049	chr3:196737049:C:T	2.26872e-05	-0.605821	-1.35133	3.6585e-05	-0.0294532	-1.35795
196737338	chr3:196737338:C:T	4.12216e-05	-1.03933e-10	-1.35999	3.77068e-05	-1.03933e-10	-1.3572
196737421	chr3:196737421:C:T	4.12053e-05	-1.03933e-10	-1.36039	3.76908e-05	-1.03933e-10	-1.35763
196737455	chr3:196737455:G:A	0.000118004	-0.308237	-3.67306e-10	9.88335e-05	-0.393608	-3.67306e-10
196737458	chr3:196737458:T:C	0.000109536	-0.382704	-3.67306e-10	9.19685e-05	-0.465599	-3.67306e-10
196737459	chr3:196737459:G:A	0.000109762	-0.380639	-3.67306e-10	9.21497e-05	-0.46363	-3.67306e-10
196737487	chr3:196737487:T:C	2.76089e-05	-0.439662	-1.32115	3.9873e-05	0.00927555	-1.31062
196737492	chr3:196737492:T:G	6.33418e-05	-1.03933e-10	-0.930407	6.17699e-05	-1.03933e-10	-0.863628
196737533	chr3:196737533:G:A	4.71385e-05	0.149901	-1.37576	9.17899e-05	0.907213	-1.37476
196737590	chr3:196737590:C:T	4.97559e-05	-1.17182	-3.67306e-10	4.927e-05	-1.08973	-3.67306e-10
196738302	chr3:196738302:C:G	0.000234144	-1.03933e-10	0.376985	0.000225341	-1.03933e-10	0.430571
196738765	chr3:196738765:G:C	9.02299e-05	-1.03933e-10	-0.576592	8.48141e-05	-1.03933e-10	-0.546582
196738802	chr3:196738802:AG:A	0.000378585	1.83952	-0.98203	0.00545688	4.62403	-1.00644
196738941	chr3:196738941:C:T	3.73272e-05	-1.53383	0.0746027	4.24644e-05	-1.46441	0.226029
196739186	chr3:196739186:C:T	8.29931e-05	-1.03933e-10	-0.660195	7.65209e-05	-1.03933e-10	-0.649481
196739192	chr3:196739192:T:G	8.3012e-05	-1.03933e-10	-0.659968	7.65387e-05	-1.03933e-10	-0.649248
196739353	chr3:196739353:C:T	6.93829e-05	-1.03933e-10	-0.839312	6.3922e-05	-1.03933e-10	-0.829381
196739604	chr3:196739604:A:G	4.2473e-05	-1.33008	-3.67306e-10	3.6569e-05	-1.38784	-3.67306e-10
196739633	chr3:196739633:G:A	2.96333e-05	-0.577052	-1.113	6.10891e-05	0.199742	-1.07445
196739663	chr3:196739663:G:A	4.05763e-05	-1.03933e-10	-1.37577	3.70688e-05	-1.03933e-10	-1.37427
196739928	chr3:196739928:T:C	0.000120545	-1.03933e-10	-0.286933	0.000101942	-1.03933e-10	-0.362644
196740032	chr3:196740032:C:T	0.000133253	-0.186704	-3.67306e-10	0.000132219	-0.102586	-3.67306e-10
196740204	chr3:196740204:T:A	9.04511e-05	-0.574144	-3.67306e-10	0.000101341	-0.368554	-3.67306e-10
196740395	chr3:196740395:G:C	1.45433e-05	-1.37443	-1.0274	2.23147e-05	-0.909477	-0.972321
196740442	chr3:196740442:A:T	4.78029e-05	-1.03933e-10	-1.21187	4.46428e-05	-1.03933e-10	-1.18835
196740467	chr3:196740467:C:T	0.000680273	0.909385	0.534157	0.00695691	2.94215	0.918301
196740647	chr3:196740647:G:C	4.18331e-05	-1.03933e-10	-1.34526	3.82422e-05	-1.03933e-10	-1.3431
196741023	chr3:196741023:G:T	2.38216e-05	-0.708104	-1.20026	7.0861e-05	0.42631	-1.15263
196741126	chr3:196741126:C:A	4.31011e-05	-1.03933e-10	-1.3154	3.88206e-05	-1.03933e-10	-1.32809
196741311	chr3:196741311:G:A	3.40002e-05	-0.832204	-0.720382	9.75725e-05	0.219996	-0.626444
196742054	chr3:196742054:A:G	4.8898e-05	-1.03933e-10	-1.18922	4.4821e-05	-1.03933e-10	-1.18437
196742169	chr3:196742169:A:G	4.35204e-05	-1.30572	-3.67306e-10	4.66109e-05	-1.14521	-3.67306e-10
196742556	chr3:196742556:A:T	4.06665e-05	-1.03933e-10	-1.37355	3.72054e-05	-1.03933e-10	-1.37059
196742643	chr3:196742643:G:C	2.47544e-05	-1.15469	-0.715258	2.69712e-05	-1.06428	-0.627991
196742667	chr3:196742667:C:A	0.00010551	-0.420151	-3.67306e-10	0.000115532	-0.2375	-3.67306e-10
196742675	chr3:196742675:G:A	0.000111591	0.63413	-0.99824	0.000861311	2.62642	-0.855008
196742711	chr3:196742711:A:G	0.000108125	-0.491637	0.0959696	0.000129878	-0.299137	0.178689
196742786	chr3:196742786:A:G	8.77545e-06	-1.53199	-1.37501	8.10402e-06	-1.52509	-1.36959
196742875	chr3:196742875:G:A	0.000119172	-1.03933e-10	-0.298389	0.00012883	-1.03933e-10	-0.128551
196743306	chr3:196743306:G:A	3.67749e-05	-1.22882	-0.245323	4.0175e-05	-1.12928	-0.164516
196743349	chr3:196743349:C:G	5.71352e-05	-1.03933e-10	-1.03353	5.38977e-05	-1.03933e-10	-0.999956
196743980	chr3:196743980:G:A	7.70947e-05	-0.733918	-3.67306e-10	9.75417e-05	-0.406765	-3.67306e-10
196744145	chr3:196744145:G:T	0.000264888	-1.03933e-10	0.500353	0.000332688	-1.03933e-10	0.820162
196744247	chr3:196744247:A:G	6.00065e-05	-1.27672	0.292224	7.35172e-05	-1.17652	0.487
196744401	chr3:196744401:CAATT:C	4.52215e-05	-1.03933e-10	-1.26738	4.10306e-05	-1.03933e-10	-1.27273
196744528	chr3:196744528:A:T	0.000193598	-1.03933e-10	0.186833	0.000186672	-1.03933e-10	0.242307
196744585	chr3:196744585:C:T	3.46767e-05	-1.53289	-3.67306e-10	3.15897e-05	-1.53421	-3.67306e-10
196744636	chr3:196744636:AAGT:A	0.000270999	0.529858	-0.00669579	0.00247441	2.48577	0.34094
196744682	chr3:196744682:A:G	5.88456e-05	-1.30252	0.298489	7.17747e-05	-1.20706	0.493543
196745200	chr3:196745200:C:T	4.06047e-05	-1.03933e-10	-1.37507	3.70133e-05	-1.03933e-10	-1.37577
196745436	chr3:196745436:A:G	0.00051293	-1.03933e-10	1.16119	0.000654594	-1.03933e-10	1.49697
196745597	chr3:196745597:T:G	1.3427e-05	-1.38761	-1.09407	1.28966e-05	-1.28785	-1.14223
196745809	chr3:196745809:A:G	0.000127391	-1.03933e-10	-0.231695	0.000142846	-1.03933e-10	-0.0252757
196745998	chr3:196745998:T:C	1.33055e-05	-1.40068	-1.0901	1.27231e-05	-1.30485	-1.13877
196746324	chr3:196746324:G:C	3.33937e-05	-0.687438	-0.883148	0.000105584	0.476735	-0.804273
196746518	chr3:196746518:T:C	1.40483e-05	-1.49577	-0.940686	1.57903e-05	-1.33906	-0.888585
196746533	chr3:196746533:C:T	7.03745e-05	-1.03933e-10	-0.825122	6.55825e-05	-1.03933e-10	-0.803736
196746556	chr3:196746556:T:A	0.000295911	0.596905	0.0141994	0.0027816	2.57953	0.364213
196746761	chr3:196746761:G:C	0.00018877	0.34818	-0.186604	0.00156227	2.22888	0.137972
196747158	chr3:196747158:T:G	5.1703e-05	-1.03933e-10	-1.13344	4.44648e-05	-1.03933e-10	-1.19235
196747205	chr3:196747205:AGTTAAT:A	7.41714e-05	-1.03933e-10	-0.772575	6.73932e-05	-1.03933e-10	-0.7765
196747294	chr3:196747294:A:G	7.18844e-05	-0.803894	-3.67306e-10	5.75078e-05	-0.935124	-3.67306e-10
196747416	chr3:196747416:G:A	0.000289147	0.582697	0.00528527	0.00270054	2.55986	0.354302
196747418	chr3:196747418:C:T	0.000295328	0.579955	0.029179	0.00276572	2.55603	0.381981
196747494	chr3:196747494:T:C	0.000121696	-1.03933e-10	-0.277428	0.000131897	-1.03933e-10	-0.105024
196747576	chr3:196747576:T:G	0.000318942	0.640904	0.0451514	0.00306168	2.64089	0.398785
196747985	chr3:196747985:T:C	0.00027672	0.529144	0.0149079	0.0025339	2.4855	0.364972
196747989	chr3:196747989:G:C	6.38521e-05	-0.922384	-3.67306e-10	6.66155e-05	-0.788107	-3.67306e-10
196748248	chr3:196748248:T:C	0.00029485	0.518877	0.0886361	0.00271707	2.47083	0.449435
196748271	chr3:196748271:G:C	0.000281901	0.461898	0.100704	0.00253378	2.38977	0.460656
196748362	chr3:196748362:G:A	7.36456e-05	-1.03933e-10	-0.779689	6.76552e-05	-1.03933e-10	-0.772621
196748403	chr3:196748403:T:G	0.000336653	0.662399	0.0777026	0.00327093	2.67043	0.435358
196748485	chr3:196748485:T:C	1.30348e-05	-1.38309	-1.12824	1.25738e-05	-1.28204	-1.17339
196748879	chr3:196748879:A:G	0.00031729	0.609175	0.0716888	0.00301569	2.59607	0.428474
196749316	chr3:196749316:C:G	5.70858e-05	-1.03933e-10	-1.0344	5.38486e-05	-1.03933e-10	-1.00087
196749338	chr3:196749338:G:A	1.37896e-05	-1.25074	-1.20429	1.39966e-05	-1.1195	-1.22873
196749454	chr3:196749454:A:G	0.000200648	-1.03933e-10	0.222601	0.000193798	-1.03933e-10	0.279771
196749493	chr3:196749493:G:T	0.000282564	-1.35349	1.91845	0.000328782	-1.27233	2.08068
196749768	chr3:196749768:C:T	0.000298171	0.656099	-0.0373837	0.00284432	2.66182	0.304216
196749774	chr3:196749774:A:G	4.10626e-05	-1.03933e-10	-1.36385	3.72786e-05	-1.03933e-10	-1.36862
196749801	chr3:196749801:A:G	4.08624e-05	-1.03933e-10	-1.36874	3.7129e-05	-1.03933e-10	-1.37265
196749900	chr3:196749900:C:T	4.19414e-05	-1.03933e-10	-1.34268	3.81274e-05	-1.03933e-10	-1.34611
196749961	chr3:196749961:A:G	0.00021333	-1.03933e-10	0.283887	0.000206018	-1.03933e-10	0.340917
196749965	chr3:196749965:A:G	0.000270367	0.531792	-0.010963	0.00247074	2.48884	0.336387
196750009	chr3:196750009:A:G	0.000316002	0.572012	0.104784	0.00297376	2.54532	0.465216
196750025	chr3:196750025:C:T	0.00032722	0.585072	0.126608	0.00310169	2.56353	0.489123
196750072	chr3:196750072:C:T	0.000291891	0.627767	-0.0303381	0.00263671	2.61779	0.272454
196750498	chr3:196750498:G:A	0.00029948	0.56798	0.0551138	0.00279802	2.53961	0.410012
196750789	chr3:196750789:A:G	0.000304814	0.611416	0.0293329	0.00288695	2.60003	0.380883
196750961	chr3:196750961:T:A	4.05802e-05	-1.03933e-10	-1.37567	3.70267e-05	-1.03933e-10	-1.37541
196751191	chr3:196751191:T:C	3.1495e-05	-0.678328	-0.950796	9.95281e-05	0.490966	-0.87757
196751342	chr3:196751342:G:A	0.000307484	0.654119	-0.00464866	0.002949	2.65907	0.343111
196751405	chr3:196751405:TG:T	4.64041e-05	-1.03933e-10	-1.24156	4.20805e-05	-1.03933e-10	-1.24746
196751507	chr3:196751507:C:T	0.000100913	0.794519	-1.25921	0.000796261	2.86303	-1.17015
196751796	chr3:196751796:A:G	2.44702e-05	-0.737774	-1.14372	7.31962e-05	0.395196	-1.0891
196751803	chr3:196751803:C:T	4.06203e-05	-1.03933e-10	-1.37469	3.7221e-05	-1.03933e-10	-1.37017
196751852	chr3:196751852:C:G	0.000592689	0.916492	0.389226	0.00657545	3.01669	0.787361
196751862	chr3:196751862:T:C	0.000520067	0.975988	0.199017	0.00575936	3.09982	0.571719
196751909	chr3:196751909:A:T	0.00035637	0.734078	0.0629399	0.00354721	2.76954	0.417334
196751982	chr3:196751982:T:A	0.000302262	0.5964	0.0359404	0.00284905	2.57966	0.388041
196751986	chr3:196751986:G:A	4.58727e-05	-1.03933e-10	-1.25308	4.14227e-05	-1.03933e-10	-1.26322
196752210	chr3:196752210:A:G	0.000284369	-1.03933e-10	0.571321	0.000278974	-1.03933e-10	0.644074
196752432	chr3:196752432:C:T	0.000334836	0.681857	0.0528309	0.00326693	2.69706	0.407499
196752481	chr3:196752481:C:A	0.000267525	-1.03933e-10	0.510262	0.000271679	-1.03933e-10	0.617578
196752656	chr3:196752656:A:G	7.16903e-05	-1.03933e-10	-0.806598	6.58146e-05	-1.03933e-10	-0.800204
196752771	chr3:196752771:T:G	0.000168198	-1.03933e-10	0.0461917	0.000169262	-1.03933e-10	0.144402
196752816	chr3:196752816:TCCTGG:T	0.000295942	-1.03933e-10	0.611212	0.000301456	-1.03933e-10	0.721578
196753036	chr3:196753036:A:G	0.000107557	-1.03933e-10	-0.400937	9.13351e-05	-1.03933e-10	-0.47251
196753192	chr3:196753192:C:T	6.75873e-05	-1.20777	0.342238	8.15801e-05	-1.09861	0.513147
196753209	chr3:196753209:A:G	1.90939e-05	-1.00365	-1.12593	4.1188e-05	-0.190739	-1.07816
196753390	chr3:196753390:A:G	3.50378e-05	-0.521795	-1.00073	0.00012006	0.726929	-0.925979
196753452	chr3:196753452:C:T	0.000125677	-1.03933e-10	-0.245241	0.000136518	-1.03933e-10	-0.070586
196753464	chr3:196753464:G:A	0.000415544	0.733976	0.216659	0.00421325	2.76899	0.589953
196753517	chr3:196753517:A:G	0.000201183	-1.03933e-10	0.225264	0.000218886	-1.03933e-10	0.401508
196753724	chr3:196753724:C:T	0.000147909	0.774347	-0.856703	0.00124966	2.83451	-0.690923
196753931	chr3:196753931:A:G	0.000105714	-1.03933e-10	-0.41822	8.98433e-05	-1.03933e-10	-0.488977
196754153	chr3:196754153:T:C	0.00037669	0.713352	0.139118	0.00376095	2.74169	0.503695
196754391	chr3:196754391:C:T	6.25919e-05	-0.942317	-3.67306e-10	6.5154e-05	-0.810291	-3.67306e-10
196754441	chr3:196754441:G:A	4.0719e-05	-1.03933e-10	-1.37226	3.73899e-05	-1.03933e-10	-1.36565
196754900	chr3:196754900:T:C	0.000384702	0.770539	0.102978	0.00391301	2.8206	0.464415
196754966	chr3:196754966:T:C	4.08503e-05	-1.03933e-10	-1.36904	3.75804e-05	-1.03933e-10	-1.36056
196755158	chr3:196755158:A:G	0.000239502	-1.03933e-10	0.399611	0.000232689	-1.03933e-10	0.462659
196755340	chr3:196755340:T:C	2.26228e-05	-0.625785	-1.33421	2.87189e-05	-0.262443	-1.36705
196755702	chr3:196755702:C:T	7.4523e-05	-1.03933e-10	-0.767845	7.68192e-05	-1.03933e-10	-0.64559
196755937	chr3:196755937:A:G	3.54844e-05	-0.583002	-0.926858	0.000118174	0.63673	-0.851619
196756005	chr3:196756005:T:C	4.6515e-05	-0.465891	-0.773288	8.25814e-05	0.0306463	-0.603907
196756050	chr3:196756050:G:A	1.13219e-05	-1.2862	-1.36601	1.24203e-05	-1.10765	-1.36007
196756409	chr3:196756409:G:A	0.000382102	0.769214	0.0975225	0.0038766	2.8182	0.457466
196756488	chr3:196756488:C:T	3.31494e-05	-0.936506	-0.641423	5.01647e-05	-0.343434	-0.7283
196756751	chr3:196756751:G:A	0.000160171	0.865303	-0.868014	0.00139681	2.95935	-0.704447
196756923	chr3:196756923:G:A	0.000366944	0.770784	0.0554733	0.00369678	2.81767	0.410502
196757086	chr3:196757086:G:A	7.96033e-05	-1.03933e-10	-0.701898	7.3159e-05	-1.03933e-10	-0.694409
196757199	chr3:196757199:G:A	0.000117875	-1.03933e-10	-0.309324	0.000117449	-1.03933e-10	-0.221044
196757732	chr3:196757732:G:A	0.000875184	1.69548	-3.67306e-10	0.00116243	2.07123	-3.67306e-10
196758096	chr3:196758096:A:G	0.000145586	0.736074	-0.834258	0.00121676	2.7826	-0.665701
196758203	chr3:196758203:G:A	0.000360377	0.635703	0.172496	0.0035057	2.63409	0.54101
196758256	chr3:196758256:G:A	1.24985e-05	-1.32079	-1.23256	1.23859e-05	-1.20335	-1.26714
196758274	chr3:196758274:A:G	4.36969e-05	-1.03933e-10	-1.30167	3.93297e-05	-1.03933e-10	-1.31506
196758654	chr3:196758654:T:G	0.000106806	-1.16663	0.758686	0.000133598	-1.04976	0.957546
196758707	chr3:196758707:T:C	6.22797e-05	-1.03933e-10	-0.947318	5.7868e-05	-1.03933e-10	-0.92888
196758719	chr3:196758719:T:C	0.000363814	0.618723	0.198968	0.00352551	2.61038	0.570351
196758735	chr3:196758735:C:A	7.38768e-05	-1.03933e-10	-0.776554	7.60762e-05	-1.03933e-10	-0.65531
196758805	chr3:196758805:A:G	4.07534e-05	-1.03933e-10	-1.37141	3.75118e-05	-1.03933e-10	-1.36239
196758960	chr3:196758960:G:A	6.95181e-05	-0.837365	-3.67306e-10	7.56622e-05	-0.660766	-3.67306e-10
196758980	chr3:196758980:G:T	1.95115e-05	-1.03108	-1.07688	4.16188e-05	-0.233964	-1.02453
196759926	chr3:196759926:A:G	4.05984e-05	-1.03933e-10	-1.37522	3.71692e-05	-1.03933e-10	-1.37156
196760311	chr3:196760311:C:T	0.000121984	-1.03933e-10	-0.275064	0.000132217	-1.03933e-10	-0.102603
196760573	chr3:196760573:A:G	0.00228664	-1.03933e-10	2.65588	0.00238157	-1.03933e-10	2.78847
196760848	chr3:196760848:C:T	0.000362828	0.700453	0.114524	0.00359432	2.7238	0.476261
196760991	chr3:196760991:C:G	4.53418e-05	-1.244	-0.020725	4.9774e-05	-1.14711	0.0675585
196761297	chr3:196761297:C:T	5.91706e-05	-1.03104	0.0325077	6.69754e-05	-0.905807	0.123089
196761672	chr3:196761672:C:T	0.000124969	-1.03933e-10	-0.250889	0.00013577	-1.03933e-10	-0.0760828
196761687	chr3:196761687:G:C	0.0001992	-1.03933e-10	0.215355	0.000222725	-1.03933e-10	0.418893
196761940	chr3:196761940:C:T	6.6859e-05	-1.03933e-10	-0.876366	5.72317e-05	-1.03933e-10	-0.939937
196762580	chr3:196762580:G:T	4.10496e-05	-1.03933e-10	-1.36417	3.71785e-05	-1.03933e-10	-1.37131
196762656	chr3:196762656:C:T	1.59875e-05	-1.23254	-1.07461	1.60418e-05	-1.09543	-1.11641
196762657	chr3:196762657:G:A	7.35058e-05	-1.03933e-10	-0.781589	6.76286e-05	-1.03933e-10	-0.773014
196762690	chr3:196762690:G:T	4.05781e-05	-1.03933e-10	-1.37572	3.70996e-05	-1.03933e-10	-1.37344
196762723	chr3:196762723:A:T	0.000235281	-1.03933e-10	0.381828	0.000228194	-1.03933e-10	0.443152
196762749	chr3:196762749:C:T	0.00032415	0.789398	-0.0871442	0.00325533	2.84769	0.253313
196762879	chr3:196762879:T:C	0.000108755	-1.03933e-10	-0.389857	9.23409e-05	-1.03933e-10	-0.461558
196762951	chr3:196762951:A:C	1.47197e-05	-1.23562	-1.15415	1.49421e-05	-1.10114	-1.18172
196763291	chr3:196763291:G:C	8.51914e-05	0.16096	-0.795013	0.000445023	1.80377	-0.692688
196763350	chr3:196763350:G:T	0.000116797	0.780874	-1.09939	0.0009516	2.84581	-0.974709
196763399	chr3:196763399:C:G	0.000239502	-1.03933e-10	0.399611	0.000232689	-1.03933e-10	0.462659
196763451	chr3:196763451:G:A	1.43738e-05	-1.24987	-1.16368	1.45493e-05	-1.11885	-1.19065
196763772	chr3:196763772:A:G	9.83076e-05	0.67687	-1.16772	0.000759064	2.7021	-1.05706
196763955	chr3:196763955:C:T	6.55987e-05	-1.03933e-10	-0.895397	6.73429e-05	-1.03933e-10	-0.777247
196764442	chr3:196764442:G:A	9.34316e-05	-1.03933e-10	-0.541723	8.52582e-05	-1.03933e-10	-0.54136
196764788	chr3:196764788:G:C	4.5708e-05	-1.03933e-10	-1.25668	4.09827e-05	-1.03933e-10	-1.2739
196764830	chr3:196764830:T:G	3.43768e-05	-0.299849	-1.24172	0.000168158	1.29264	-1.15478
196764844	chr3:196764844:T:TC	5.82173e-05	-1.03933e-10	-1.01477	5.24946e-05	-1.03933e-10	-1.02633
196764895	chr3:196764895:T:C	2.22745e-05	-1.25951	-0.715995	2.61334e-05	-1.14796	-0.575867
196764984	chr3:196764984:A:T	6.80451e-05	-1.03933e-10	-0.858782	6.35751e-05	-1.03933e-10	-0.834823
196765035	chr3:196765035:G:A	1.40044e-05	-1.28073	-1.15885	1.40888e-05	-1.15593	-1.18574
196765079	chr3:196765079:C:T	1.01766e-05	-1.44141	-1.31745	1.03948e-05	-1.30015	-1.34559
196765087	chr3:196765087:A:G	6.79951e-05	-0.859517	-3.67306e-10	7.62535e-05	-0.652981	-3.67306e-10
196765311	chr3:196765311:C:T	4.78075e-05	-1.2075	-0.00427385	5.28115e-05	-1.10487	0.0845507
196766610	chr3:196766610:A:G	4.12816e-05	-1.03933e-10	-1.35854	3.75547e-05	-1.03933e-10	-1.36124
196766701	chr3:196766701:A:C	8.1748e-05	-0.675312	-3.67306e-10	9.89736e-05	-0.392191	-3.67306e-10
196766831	chr3:196766831:A:G	5.4706e-05	-1.03933e-10	-1.07698	4.86091e-05	-1.03933e-10	-1.10323
196767090	chr3:196767090:G:A	1.5626e-05	-1.33497	-0.995047	1.69841e-05	-1.24236	-0.91241
196767665	chr3:196767665:T:C	4.05763e-05	-1.03933e-10	-1.37577	3.71091e-05	-1.03933e-10	-1.37318
196767827	chr3:196767827:AC:A	9.23507e-05	-1.40853	0.855175	0.000108843	-1.33785	1.04071
196767831	chr3:196767831:C:T	6.6404e-05	0.202098	-1.08529	0.000426922	2.03496	-0.9654
196768125	chr3:196768125:TAA:T	4.10653e-05	-1.03933e-10	-1.36379	3.71997e-05	-1.03933e-10	-1.37074
196768316	chr3:196768316:A:G	4.13577e-05	-1.03933e-10	-1.35669	3.82003e-05	-1.03933e-10	-1.3442
196768487	chr3:196768487:T:TG	1.96205e-05	-0.878221	-1.22416	2.09923e-05	-0.737708	-1.20518
196768490	chr3:196768490:A:ATG	7.82536e-05	-1.03933e-10	-0.718998	7.06765e-05	-1.03933e-10	-0.728931
196768508	chr3:196768508:T:G	4.08132e-05	-1.03933e-10	-1.36995	3.70317e-05	-1.03933e-10	-1.37527
196768956	chr3:196768956:C:T	4.72703e-05	-1.03933e-10	-1.22307	4.28632e-05	-1.03933e-10	-1.22903
196769075	chr3:196769075:C:T	0.000236138	-1.03933e-10	0.385463	0.000229576	-1.03933e-10	0.449191
196769333	chr3:196769333:A:C	4.94022e-05	-0.80367	-0.375288	7.60836e-05	-0.173049	-0.482163
196769530	chr3:196769530:G:A	2.45126e-05	-1.241	-0.638768	2.42059e-05	-1.11323	-0.687223
196769534	chr3:196769534:A:G	0.000884985	2.89062	-1.184	0.018534	6.04309	-1.20277
196769539	chr3:196769539:T:C	7.46948e-05	-0.765542	-3.67306e-10	8.82524e-05	-0.506843	-3.67306e-10
196769978	chr3:196769978:G:A	0.000130623	-0.206636	-3.67306e-10	0.000169519	0.145922	-3.67306e-10
196770041	chr3:196770041:A:T	1.16344e-05	-1.48947	-1.13551	1.38753e-05	-1.28085	-1.07608
196770346	chr3:196770346:A:G	9.50512e-05	-0.585258	0.0607207	0.00020148	0.0302562	0.288387
196770667	chr3:196770667:C:T	0.000213396	-1.03933e-10	0.284197	0.000186131	-1.03933e-10	0.239404
196770685	chr3:196770685:C:G	0.000100431	0.811915	-1.2814	0.000758933	2.87234	-1.22747
196770700	chr3:196770700:G:T	4.16111e-05	-1.03933e-10	-1.35059	3.76797e-05	-1.03933e-10	-1.35792
196770702	chr3:196770702:A:C	9.25634e-05	-0.551059	-3.67306e-10	0.000125281	-0.156484	-3.67306e-10
196770711	chr3:196770711:C:G	4.09795e-05	-1.03933e-10	-1.36588	3.74812e-05	-1.03933e-10	-1.36321
196770729	chr3:196770729:TCTC:T	0.000112645	0.831433	-1.18615	0.000919917	2.91271	-1.07547
196770820	chr3:196770820:A:G	0.00123668	2.04123	-3.67306e-10	0.00168214	2.44078	-3.67306e-10
196771123	chr3:196771123:A:G	4.08207e-05	-1.03933e-10	-1.36976	3.70393e-05	-1.03933e-10	-1.37506
196771189	chr3:196771189:G:A	9.2065e-05	-0.556458	-3.67306e-10	0.000103397	-0.348467	-3.67306e-10
196771581	chr3:196771581:A:G	0.000100775	-1.03933e-10	-0.466058	9.81062e-05	-1.03933e-10	-0.400994
196771716	chr3:196771716:G:A	4.78608e-05	-1.03933e-10	-1.21066	4.41265e-05	-1.03933e-10	-1.19998
196772021	chr3:196772021:C:T	2.38574e-05	-0.981231	-0.925628	2.51928e-05	-0.852404	-0.908084
196772341	chr3:196772341:G:A	4.44956e-05	-1.03933e-10	-1.28356	3.99497e-05	-1.03933e-10	-1.29942
196772450	chr3:196772450:A:G	4.59734e-05	-1.03933e-10	-1.25089	4.13122e-05	-1.03933e-10	-1.26589
196772521	chr3:196772521:A:G	4.05951e-05	-1.03933e-10	-1.3753	3.70136e-05	-1.03933e-10	-1.37576
196772748	chr3:196772748:T:C	1.40116e-05	-1.44322	-0.995845	1.48818e-05	-1.32643	-0.960477
196772766	chr3:196772766:A:G	9.22267e-06	-1.53407	-1.32322	8.70145e-06	-1.52492	-1.29864
196772955	chr3:196772955:C:T	4.06109e-05	-1.03933e-10	-1.37492	3.71814e-05	-1.03933e-10	-1.37124
196773377	chr3:196773377:C:T	1.85616e-05	-0.939625	-1.21824	1.95997e-05	-0.805676	-1.20585
196773603	chr3:196773603:C:T	1.34944e-05	-1.48426	-0.992421	1.63951e-05	-1.26952	-0.920547
196774068	chr3:196774068:G:A	4.36312e-05	-1.03933e-10	-1.30318	3.92227e-05	-1.03933e-10	-1.31779
196774227	chr3:196774227:A:G	0.000169864	-1.03933e-10	0.0560451	0.000182919	-1.03933e-10	0.222
196774542	chr3:196774542:A:G	0.00113455	3.26145	-1.30641	0.0379757	6.87601	-1.31835
196774682	chr3:196774682:A:G	8.63546e-05	-1.03933e-10	-0.62049	8.35709e-05	-1.03933e-10	-0.561349
196774957	chr3:196774957:TCAA:T	4.09669e-05	-1.03933e-10	-1.36619	3.76835e-05	-1.03933e-10	-1.35782
196775080	chr3:196775080:T:C	3.46742e-05	-1.53296	-3.67306e-10	3.16051e-05	-1.53373	-3.67306e-10
196775291	chr3:196775291:G:A	4.15126e-05	-1.03933e-10	-1.35296	3.74081e-05	-1.03933e-10	-1.36516
196775405	chr3:196775405:C:T	4.18373e-05	-1.03933e-10	-1.34516	3.77354e-05	-1.03933e-10	-1.35645
196775468	chr3:196775468:C:T	6.45274e-05	-0.911863	-3.67306e-10	6.73095e-05	-0.777743	-3.67306e-10
196776190	chr3:196776190:G:A	5.06163e-05	-1.03933e-10	-1.15468	4.69445e-05	-1.03933e-10	-1.13808
196776263	chr3:196776263:A:G	9.33877e-06	-1.49525	-1.34953	9.36168e-06	-1.41113	-1.33929
196776470	chr3:196776470:G:A	4.05881e-05	-1.03933e-10	-1.37548	3.70494e-05	-1.03933e-10	-1.37479
196776723	chr3:196776723:C:T	1.17546e-05	-1.47355	-1.14117	1.21701e-05	-1.37426	-1.1138
196776902	chr3:196776902:T:G	4.07284e-05	-1.03933e-10	-1.37203	3.73804e-05	-1.03933e-10	-1.3659
196776913	chr3:196776913:T:C	4.21201e-05	-1.03933e-10	-1.33843	3.80836e-05	-1.03933e-10	-1.34726
196776985	chr3:196776985:A:C	1.63579e-05	-1.15367	-1.13058	1.68644e-05	-1.00044	-1.1614
196777341	chr3:196777341:C:T	4.07158e-05	-1.03933e-10	-1.37234	3.70172e-05	-1.03933e-10	-1.37566
196777587	chr3:196777587:G:C	7.62531e-05	-1.03933e-10	-0.744895	7.34945e-05	-1.03933e-10	-0.689834
196777781	chr3:196777781:T:C	4.07158e-05	-1.03933e-10	-1.37234	3.73614e-05	-1.03933e-10	-1.36641
196778019	chr3:196778019:G:C	0.000651145	1.48716	-0.0873823	0.00642305	3.73235	0.0482562
196778031	chr3:196778031:G:C	0.00128301	3.37722	-1.29921	0.041948	6.952	-1.29486
196778120	chr3:196778120:C:G	6.95045e-05	-0.837561	-3.67306e-10	7.71622e-05	-0.641135	-3.67306e-10
196778333	chr3:196778333:T:C	1.18793e-05	-1.46635	-1.13781	1.23561e-05	-1.36264	-1.11026
196778520	chr3:196778520:G:T	5.60497e-05	-1.05271	-3.67306e-10	4.75067e-05	-1.12617	-3.67306e-10
196778792	chr3:196778792:T:C	9.87987e-06	-1.44263	-1.34582	1.12527e-05	-1.22813	-1.33831
196778798	chr3:196778798:A:AATG	4.15465e-05	-1.03933e-10	-1.35214	3.85827e-05	-1.03933e-10	-1.33424
196778926	chr3:196778926:A:G	4.11944e-05	-1.03933e-10	-1.36065	3.79979e-05	-1.03933e-10	-1.34951
196779282	chr3:196779282:A:G	0.0016655	2.52774	-0.188814	0.0249798	5.20648	-0.0677016
196779378	chr3:196779378:G:A	1.52211e-05	-1.45248	-0.903791	1.48485e-05	-1.29858	-0.990564
196779418	chr3:196779418:A:G	4.10309e-05	-1.03933e-10	-1.36463	3.738e-05	-1.03933e-10	-1.36591
196779568	chr3:196779568:A:G	1.55134e-05	-1.48519	-0.852066	1.61547e-05	-1.39376	-0.811078
196779707	chr3:196779707:C:T	2.08078e-05	-0.986376	-1.05725	2.19201e-05	-0.857793	-1.04185
196779712	chr3:196779712:A:G	1.4876e-05	-1.51885	-0.860353	1.49985e-05	-1.53421	-0.744888
196780002	chr3:196780002:A:G	6.63149e-05	-0.884539	-3.67306e-10	6.2608e-05	-0.850152	-3.67306e-10
196780069	chr3:196780069:G:T	4.07243e-05	-1.03933e-10	-1.37213	3.73742e-05	-1.03933e-10	-1.36606
196780462	chr3:196780462:C:A	1.18501e-05	-1.46745	-1.13916	1.23166e-05	-1.3644	-1.1117
196780699	chr3:196780699:C:T	4.23236e-05	-1.03933e-10	-1.33361	3.85152e-05	-1.03933e-10	-1.33599
196781103	chr3:196781103:T:C	1.9956e-05	-0.814849	-1.27057	2.13095e-05	-0.667479	-1.26041
196781221	chr3:196781221:A:G	4.16108e-05	-1.03933e-10	-1.35059	3.86617e-05	-1.03933e-10	-1.33219
196781275	chr3:196781275:G:T	1.8096e-05	-1.50019	-0.683071	1.95729e-05	-1.41776	-0.59514
196781456	chr3:196781456:G:A	4.13854e-05	-1.03933e-10	-1.35602	3.79389e-05	-1.03933e-10	-1.35107
196781680	chr3:196781680:T:A	0.000605433	1.60875	-0.28176	0.00606825	3.88504	-0.161259
196781902	chr3:196781902:G:A	9.06102e-05	-1.03933e-10	-0.572386	8.92198e-05	-1.03933e-10	-0.495942
196782259	chr3:196782259:A:G	4.13007e-05	-1.03933e-10	-1.35807	3.74503e-05	-1.03933e-10	-1.36403
196782462	chr3:196782462:G:A	5.83769e-05	-1.01203	-3.67306e-10	6.02766e-05	-0.888101	-3.67306e-10
196782769	chr3:196782769:C:T	4.06683e-05	-1.03933e-10	-1.37351	3.72864e-05	-1.03933e-10	-1.36842
196782867	chr3:196782867:A:T	4.09797e-05	-1.03933e-10	-1.36588	3.75996e-05	-1.03933e-10	-1.36005
196783028	chr3:196783028:C:T	4.0995e-05	-1.03933e-10	-1.3655	3.77498e-05	-1.03933e-10	-1.35606
196783662	chr3:196783662:G:A	1.12713e-05	-1.31604	-1.34065	1.37454e-05	-1.03467	-1.33167
196783720	chr3:196783720:T:G	4.94118e-05	-1.03933e-10	-1.17876	4.57362e-05	-1.03933e-10	-1.16415
196783766	chr3:196783766:C:A	4.36695e-05	-1.3023	-3.67306e-10	4.42869e-05	-1.19636	-3.67306e-10
196783817	chr3:196783817:G:T	5.7647e-05	-1.02461	-3.67306e-10	5.77346e-05	-0.931187	-3.67306e-10
196783921	chr3:196783921:A:T	5.98143e-05	-0.987708	-3.67306e-10	7.52386e-05	-0.66638	-3.67306e-10
196784021	chr3:196784021:T:C	0.000327488	1.39916	-0.686662	0.00299426	3.60985	-0.592446
196784149	chr3:196784149:A:G	4.09464e-05	-1.03933e-10	-1.36669	3.75609e-05	-1.03933e-10	-1.36108
196784151	chr3:196784151:T:C	3.61817e-05	-1.4904	-3.67306e-10	3.38261e-05	-1.46581	-3.67306e-10
196785049	chr3:196785049:C:T	9.37349e-06	-1.46685	-1.37422	9.50783e-06	-1.36386	-1.37107
196785054	chr3:196785054:G:A	6.97044e-05	-1.03933e-10	-0.834689	6.07154e-05	-1.03933e-10	-0.880847
196785114	chr3:196785114:T:C	2.28464e-05	-0.963762	-0.986397	2.41091e-05	-0.833963	-0.970492
196785273	chr3:196785273:C:T	1.29129e-05	-1.17445	-1.34628	1.35221e-05	-1.02617	-1.35655
196785531	chr3:196785531:T:C	4.0813e-05	-1.03933e-10	-1.36995	3.70655e-05	-1.03933e-10	-1.37436
196785746	chr3:196785746:C:T	5.27201e-05	-1.03933e-10	-1.11396	4.77445e-05	-1.03933e-10	-1.12118
196785806	chr3:196785806:A:G	1.65866e-05	-1.43757	-0.83279	1.87111e-05	-1.31626	-0.741672
196785852	chr3:196785852:G:A	0.000349305	1.28256	-0.505565	0.00316074	3.4716	-0.400081
196786182	chr3:196786182:A:T	1.54746e-05	-1.47701	-0.862746	1.64386e-05	-1.36827	-0.819141
196786248	chr3:196786248:C:T	9.65702e-06	-1.45457	-1.3567	9.91939e-06	-1.34468	-1.34787
196786255	chr3:196786255:C:T	6.39587e-05	-1.03933e-10	-0.920716	5.60014e-05	-1.03933e-10	-0.961668
196786365	chr3:196786365:G:C	0.00357793	1.66796	1.43563	0.0239098	3.00055	2.09445
196786711	chr3:196786711:T:A	9.63676e-06	-1.51984	-1.29353	9.89145e-06	-1.45631	-1.23906
196786722	chr3:196786722:C:G	5.28077e-05	-1.03933e-10	-1.1123	4.68361e-05	-1.03933e-10	-1.14039
196786963	chr3:196786963:T:A	3.60889e-05	-1.49297	-3.67306e-10	3.37187e-05	-1.46899	-3.67306e-10
196787712	chr3:196787712:T:C	1.33877e-05	-1.27574	-1.20888	1.99289e-05	-0.853981	-1.14089
196787765	chr3:196787765:A:G	7.12542e-05	-0.091449	-0.72125	0.000139197	0.382796	-0.433952
196788780	chr3:196788780:G:A	3.53071e-05	-1.51487	-3.67306e-10	3.28945e-05	-1.49374	-3.67306e-10
196789907	chr3:196789907:C:T	4.06144e-05	-1.03933e-10	-1.37483	3.70139e-05	-1.03933e-10	-1.37575
196789962	chr3:196789962:G:A	0.000217363	-1.03933e-10	0.302616	0.000223549	-1.03933e-10	0.422588
196790225	chr3:196790225:G:A	4.54636e-05	-1.03933e-10	-1.26204	4.18541e-05	-1.03933e-10	-1.25285
196790883	chr3:196790883:A:G	1.45366e-05	-1.20736	-1.19493	2.25896e-05	-0.745476	-1.12408
196790916	chr3:196790916:A:C	4.49721e-05	-1.03933e-10	-1.27291	4.13833e-05	-1.03933e-10	-1.26417
196791041	chr3:196791041:G:T	4.28515e-05	-1.03933e-10	-1.32121	3.93493e-05	-1.03933e-10	-1.31457
196791153	chr3:196791153:G:A	4.08477e-05	-1.03933e-10	-1.3691	3.73596e-05	-1.03933e-10	-1.36646
196791155	chr3:196791155:A:G	1.40159e-05	-1.22566	-1.2131	2.14876e-05	-0.774052	-1.14551
196791208	chr3:196791208:C:G	1.38625e-05	-1.24089	-1.20887	2.10816e-05	-0.798054	-1.14059
196791564	chr3:196791564:T:G	0.000142362	-1.03933e-10	-0.12058	0.000136956	-1.03933e-10	-0.0673868
196791749	chr3:196791749:C:A	4.06532e-05	-1.03933e-10	-1.37387	3.70145e-05	-1.03933e-10	-1.37574
196791752	chr3:196791752:G:A	0.00155603	3.61702	-1.34608	0.0575062	7.32736	-1.35476
196791920	chr3:196791920:G:A	5.13483e-05	-1.03933e-10	-1.14032	5.04252e-05	-1.03933e-10	-1.06655
196791981	chr3:196791981:A:G	1.3481e-05	-1.26619	-1.21148	2.0173e-05	-0.838994	-1.1437
196792283	chr3:196792283:A:G	4.06492e-05	-1.03933e-10	-1.37397	3.7014e-05	-1.03933e-10	-1.37575
196792338	chr3:196792338:T:C	0.00197284	1.61812	0.890153	0.0122309	2.94132	1.48336
196792362	chr3:196792362:C:T	0.000109313	0.120557	-0.505297	0.000228778	0.629159	-0.183452
196792644	chr3:196792644:C:T	4.62541e-05	-1.03933e-10	-1.2448	4.30445e-05	-1.03933e-10	-1.22481
196792660	chr3:196792660:C:T	0.0024069	1.34594	1.36121	0.0139046	2.61171	1.94122
196792674	chr3:196792674:C:G	0.000177815	0.342238	-0.24045	0.000398595	0.87932	0.121581
196792732	chr3:196792732:C:T	4.2276e-05	-1.03933e-10	-1.33473	3.9008e-05	-1.03933e-10	-1.32328
196792806	chr3:196792806:T:A	0.00050817	2.2288	-1.07694	0.00232478	3.92164	-1.1573
196792818	chr3:196792818:C:T	0.0035648	3.28874	-0.188827	0.0280883	5.12809	0.127972
196792820	chr3:196792820:C:T	5.78702e-05	-1.02075	-3.67306e-10	4.40211e-05	-1.20237	-3.67306e-10
196792829	chr3:196792829:A:G	0.000180784	-1.03933e-10	0.118349	0.00022013	-1.03933e-10	0.407173
196792962	chr3:196792962:A:G	4.1518e-05	-1.03933e-10	-1.35282	3.84384e-05	-1.03933e-10	-1.33799
196793007	chr3:196793007:T:C	5.57676e-05	0.200233	-1.25799	0.000220466	1.62802	-1.21932
196793035	chr3:196793035:C:T	3.57716e-05	-1.5018	-3.67306e-10	3.16849e-05	-1.5312	-3.67306e-10
196793179	chr3:196793179:C:T	2.71034e-05	-0.405744	-1.37355	3.71436e-05	0.00260616	-1.37486
196793858	chr3:196793858:C:T	1.43044e-05	-1.46122	-0.957167	1.41121e-05	-1.37314	-0.966878
196794159	chr3:196794159:A:G	0.000115956	-0.32574	-3.67306e-10	0.00012804	-0.134699	-3.67306e-10
196794179	chr3:196794179:A:G	4.48146e-05	-1.03933e-10	-1.27642	4.01943e-05	-1.03933e-10	-1.29332
196794358	chr3:196794358:C:T	0.000111931	-0.361072	-3.67306e-10	0.000123221	-0.173065	-3.67306e-10
196794483	chr3:196794483:G:A	6.6645e-05	-1.03933e-10	-0.879573	5.82721e-05	-1.03933e-10	-0.921921
196794670	chr3:196794670:C:G	7.70339e-05	0.541893	-1.2766	0.000451384	2.39962	-1.27434
196794698	chr3:196794698:A:G	0.000146498	-1.03933e-10	-0.0919431	0.000136897	-1.03933e-10	-0.0678191
196794772	chr3:196794772:G:A	0.000147599	-0.0844525	-3.67306e-10	0.000157988	0.0754771	-3.67306e-10
196794893	chr3:196794893:A:G	4.55727e-05	-1.03933e-10	-1.25965	4.24516e-05	-1.03933e-10	-1.23868
196795588	chr3:196795588:T:C	1.75484e-05	-1.10407	-1.10992	2.59522e-05	-0.644612	-1.08618
196796045	chr3:196796045:C:T	4.25815e-05	-1.03933e-10	-1.32753	3.82462e-05	-1.03933e-10	-1.343
196796345	chr3:196796345:T:A	1.1163e-05	-1.29348	-1.37286	1.5643e-05	-0.87168	-1.36534
196796678	chr3:196796678:A:G	4.06157e-05	-1.03933e-10	-1.3748	3.70188e-05	-1.03933e-10	-1.37562
196797224	chr3:196797224:T:C	1.32656e-05	-1.22338	-1.2704	2.01851e-05	-0.736284	-1.24582
196797349	chr3:196797349:G:C	0.00012406	-0.25819	-3.67306e-10	0.000131054	-0.111439	-3.67306e-10
196797760	chr3:196797760:T:A	4.76151e-05	-0.016041	-1.19976	8.26669e-05	0.625206	-1.19743
196798189	chr3:196798189:A:G	3.47719e-05	-1.53014	-3.67306e-10	3.25956e-05	-1.50287	-3.67306e-10
196798404	chr3:196798404:T:C	1.20748e-05	-1.27727	-1.31056	1.76305e-05	-0.823472	-1.29394
196798707	chr3:196798707:A:G	1.38866e-05	-1.26043	-1.1876	2.08678e-05	-0.795999	-1.15284
196799355	chr3:196799355:T:A	4.28618e-05	-1.03933e-10	-1.32097	3.84567e-05	-1.03933e-10	-1.33751
196799458	chr3:196799458:G:A	2.55003e-05	-1.34217	-0.498094	3.60353e-05	-0.949276	-0.45327
196799496	chr3:196799496:AG:A	4.30756e-05	-1.03933e-10	-1.316	3.86175e-05	-1.03933e-10	-1.33334
196799556	chr3:196799556:C:T	3.77848e-05	-1.53354	0.0864973	4.08274e-05	-1.51193	0.234241
196799814	chr3:196799814:A:G	1.16904e-05	-1.33089	-1.2893	1.6566e-05	-0.934137	-1.24556
196800077	chr3:196800077:A:G	4.57547e-05	-1.03933e-10	-1.25566	4.14387e-05	-1.03933e-10	-1.26283
196800238	chr3:196800238:C:A	4.36332e-05	-1.03933e-10	-1.30313	3.92727e-05	-1.03933e-10	-1.31652
196801266	chr3:196801266:A:G	0.000674294	-1.03933e-10	1.43471	0.000646633	-1.03933e-10	1.48473
196801461	chr3:196801461:T:A	0.000163955	-1.03933e-10	0.0206409	0.000167401	-1.03933e-10	0.133346
196801569	chr3:196801569:G:A	3.59557e-05	-0.307435	-1.18923	5.93893e-05	0.282365	-1.1853
196801789	chr3:196801789:C:T	0.000161713	-1.03933e-10	0.00686796	0.000165026	-1.03933e-10	0.119057
196802867	chr3:196802867:T:C	4.70195e-05	-1.03933e-10	-1.22839	4.19951e-05	-1.03933e-10	-1.24949
196802950	chr3:196802950:A:G	4.13197e-05	-1.03933e-10	-1.35761	3.74632e-05	-1.03933e-10	-1.36369
196803275	chr3:196803275:G:A	4.64001e-05	-1.03933e-10	-1.24165	4.30111e-05	-1.03933e-10	-1.22559
196803565	chr3:196803565:A:G	8.50333e-05	-1.03933e-10	-0.63591	7.70555e-05	-1.03933e-10	-0.642519
196803672	chr3:196803672:C:T	4.14596e-05	-1.03933e-10	-1.35423	3.74088e-05	-1.03933e-10	-1.36514
196804619	chr3:196804619:C:T	4.77626e-05	-1.03933e-10	-1.21271	4.25655e-05	-1.03933e-10	-1.236
196804966	chr3:196804966:A:C	8.49342e-05	-1.03933e-10	-0.637076	7.69661e-05	-1.03933e-10	-0.643679
196804989	chr3:196804989:G:A	0.000144381	-1.03933e-10	-0.106499	0.000147877	-1.03933e-10	0.00933654
196805675	chr3:196805675:T:G	8.12535e-05	-1.03933e-10	-0.681379	7.54725e-05	-1.03933e-10	-0.663276
196805920	chr3:196805920:T:A	8.52087e-05	-1.03933e-10	-0.63385	7.72148e-05	-1.03933e-10	-0.640453
196805935	chr3:196805935:A:G	7.00351e-05	-0.038612	-0.791345	0.000119833	0.429634	-0.630581
196806068	chr3:196806068:C:T	1.06894e-05	-1.42368	-1.28602	1.36292e-05	-1.13055	-1.24429
196806101	chr3:196806101:C:T	9.54503e-05	-1.03933e-10	-0.520347	8.64955e-05	-1.03933e-10	-0.526952
196806248	chr3:196806248:G:A	1.56177e-05	-1.34381	-0.986742	2.19612e-05	-0.965611	-0.932155
196806342	chr3:196806342:A:G	4.43463e-05	-1.03933e-10	-1.28692	3.97683e-05	-1.03933e-10	-1.30398
196806449	chr3:196806449:C:A	4.18063e-05	-1.03933e-10	-1.34591	3.76884e-05	-1.03933e-10	-1.35769
196806507	chr3:196806507:G:A	0.000384379	-1.03933e-10	0.872677	0.000397819	-1.03933e-10	0.998953
196806519	chr3:196806519:C:T	4.99281e-05	-1.03933e-10	-1.16837	4.44772e-05	-1.03933e-10	-1.19207
196806800	chr3:196806800:G:A	1.58159e-05	-1.3623	-0.955635	2.20096e-05	-0.996472	-0.899096
196806873	chr3:196806873:T:A	1.52261e-05	-1.53394	-0.821999	1.36089e-05	-1.52093	-0.855395
196807014	chr3:196807014:T:C	1.07564e-05	-1.3993	-1.30415	1.39937e-05	-1.08357	-1.26487
196807104	chr3:196807104:A:G	9.2252e-06	-1.50399	-1.35303	1.04795e-05	-1.30081	-1.33681
196807120	chr3:196807120:G:C	1.6571e-05	-1.49723	-0.774074	1.64089e-05	-1.43071	-0.75851
196807181	chr3:196807181:G:A	5.69853e-05	-1.03933e-10	-1.03616	5.28997e-05	-1.03933e-10	-1.01865
196807367	chr3:196807367:G:T	0.000195117	-1.03933e-10	0.194646	0.000238666	-1.03933e-10	0.488018
196807787	chr3:196807787:C:T	0.000688486	-1.03933e-10	1.45554	0.00066038	-1.03933e-10	1.50577
196808032	chr3:196808032:T:A	1.22891e-05	-1.41672	-1.15352	1.19034e-05	-1.35499	-1.15522
196808175	chr3:196808175:G:T	8.49903e-05	-1.03933e-10	-0.636416	7.70171e-05	-1.03933e-10	-0.643018
196808272	chr3:196808272:G:A	3.03106e-05	-1.5084	-0.159056	2.85128e-05	-1.4485	-0.188196
196808277	chr3:196808277:G:A	1.56013e-05	-1.50001	-0.831584	1.50184e-05	-1.42807	-0.849699
196808291	chr3:196808291:G:A	8.91343e-05	-1.03933e-10	-0.588808	8.26643e-05	-1.03933e-10	-0.572256
196808928	chr3:196808928:G:T	5.33944e-05	-0.0136728	-1.08757	8.67239e-05	0.448278	-0.972593
196808951	chr3:196808951:T:TA	1.24462e-05	-1.38477	-1.17276	1.66541e-05	-1.03884	-1.13555
196809328	chr3:196809328:T:TA	4.07809e-05	-1.03933e-10	-1.37074	3.7078e-05	-1.03933e-10	-1.37402
196809530	chr3:196809530:G:C	3.66036e-05	-0.435111	-1.0437	0.000126015	0.893643	-1.04429
196809693	chr3:196809693:C:A	4.53796e-05	-1.03933e-10	-1.26389	4.0721e-05	-1.03933e-10	-1.2803
196809824	chr3:196809824:C:G	7.55284e-05	0.123217	-0.877661	0.000134976	0.652516	-0.734463
196810040	chr3:196810040:T:C	7.92562e-05	-1.03933e-10	-0.706267	6.91104e-05	-1.03933e-10	-0.75134
196810483	chr3:196810483:G:A	4.33634e-05	-1.30934	-3.67306e-10	3.65052e-05	-1.38959	-3.67306e-10
196810735	chr3:196810735:C:T	0.000406662	-1.03933e-10	0.92903	0.000391424	-1.03933e-10	0.982746
196810976	chr3:196810976:T:G	1.11294e-05	-1.50924	-1.16012	1.04483e-05	-1.47887	-1.16173
196811040	chr3:196811040:A:G	4.31428e-05	-1.03933e-10	-1.31444	3.88739e-05	-1.03933e-10	-1.32672
196811733	chr3:196811733:G:A	1.48276e-05	-1.19723	-1.18524	1.58157e-05	-1.01025	-1.21579
196811777	chr3:196811777:C:T	7.2255e-05	0.063566	-0.862317	0.000282004	1.55938	-0.904505
196811837	chr3:196811837:T:C	0.000131546	-1.03933e-10	-0.199596	0.00013415	-1.03933e-10	-0.0880839
196811846	chr3:196811846:A:C	1.29774e-05	-1.19549	-1.32025	1.5869e-05	-0.887783	-1.33489
196811883	chr3:196811883:G:A	0.000694586	-1.03933e-10	1.46436	0.00066687	-1.03933e-10	1.51555
196812021	chr3:196812021:A:G	4.11364e-05	-1.03933e-10	-1.36206	3.73937e-05	-1.03933e-10	-1.36554
196812369	chr3:196812369:G:A	4.11994e-05	-1.03933e-10	-1.36053	3.74447e-05	-1.03933e-10	-1.36418
196812376	chr3:196812376:G:A	4.12104e-05	-1.03933e-10	-1.36026	3.74536e-05	-1.03933e-10	-1.36394
196812443	chr3:196812443:A:G	1.30184e-05	-1.4598	-1.05279	1.2486e-05	-1.41255	-1.04989
196812495	chr3:196812495:A:G	4.07808e-05	-1.03933e-10	-1.37074	3.71865e-05	-1.03933e-10	-1.3711
196813102	chr3:196813102:G:A	4.08397e-05	-1.03933e-10	-1.3693	3.74193e-05	-1.03933e-10	-1.36486
196813372	chr3:196813372:T:C	8.21083e-05	0.312921	-0.983835	0.000333411	1.82078	-0.998452
196813518	chr3:196813518:C:T	1.48357e-05	-1.01463	-1.36728	1.94589e-05	-0.646376	-1.37236
196813748	chr3:196813748:G:A	1.29265e-05	-1.14964	-1.37003	1.81169e-05	-0.72309	-1.36711
196813766	chr3:196813766:G:A	1.30984e-05	-1.14532	-1.36114	1.84316e-05	-0.71646	-1.35652
196813865	chr3:196813865:G:C	4.37306e-05	-1.03933e-10	-1.30091	3.97085e-05	-1.03933e-10	-1.30548
196813970	chr3:196813970:A:G	1.22723e-05	-1.20236	-1.36925	1.67918e-05	-0.799931	-1.36623
196814135	chr3:196814135:C:T	1.81263e-05	-1.21443	-0.967157	1.80044e-05	-1.11706	-0.979372
196814381	chr3:196814381:C:T	1.24095e-05	-1.18748	-1.373	1.71237e-05	-0.774599	-1.37198
196814912	chr3:196814912:G:A	1.34659e-05	-1.28844	-1.19035	1.67232e-05	-0.959164	-1.21108
196814951	chr3:196814951:G:A	0.000885585	-1.03933e-10	1.7073	0.000933281	-1.03933e-10	1.85166
196815035	chr3:196815035:C:T	1.61802e-05	-1.53026	-0.76491	1.55582e-05	-1.50037	-0.742079
196815212	chr3:196815212:T:G	0.000100225	0.333811	-0.805342	0.000164266	0.867675	-0.753235
196815429	chr3:196815429:T:C	5.86672e-05	-1.03933e-10	-1.00707	5.54848e-05	-1.03933e-10	-0.970935
196815688	chr3:196815688:G:A	4.32198e-05	-1.03933e-10	-1.31266	3.89378e-05	-1.03933e-10	-1.32508
196815725	chr3:196815725:C:T	1.13352e-05	-1.28742	-1.36363	1.47849e-05	-0.92682	-1.36662
196815806	chr3:196815806:A:G	1.75363e-05	-1.53202	-0.682662	1.61241e-05	-1.52737	-0.679357
196816120	chr3:196816120:T:C	0.000102236	-1.03933e-10	-0.451672	9.87765e-05	-1.03933e-10	-0.394185
196816270	chr3:196816270:T:A	9.19747e-06	-1.49453	-1.36549	1.00405e-05	-1.32806	-1.35236
196817246	chr3:196817246:T:C	4.0761e-05	-1.03933e-10	-1.37123	3.73352e-05	-1.03933e-10	-1.36711
196817350	chr3:196817350:C:T	1.55414e-05	-1.35922	-0.976226	2.00802e-05	-1.03703	-0.950284
196817453	chr3:196817453:C:T	1.03908e-05	-1.5221	-1.21593	9.82458e-06	-1.5117	-1.19046
196817526	chr3:196817526:T:C	3.08181e-05	-0.414954	-1.2359	4.37982e-05	-0.0403873	-1.16707
196817538	chr3:196817538:A:ACACAGGGTTT	5.42081e-05	-1.03933e-10	-1.08612	5.15584e-05	-1.03933e-10	-1.04433
196818077	chr3:196818077:T:C	1.56123e-05	-1.19011	-1.14079	1.5493e-05	-1.0814	-1.16525
196818381	chr3:196818381:T:G	5.94654e-05	-1.03933e-10	-0.993558	5.73653e-05	-1.03933e-10	-0.937605
196818645	chr3:196818645:C:T	1.60898e-05	-1.00421	-1.29656	3.0304e-05	-0.265664	-1.3101
196818670	chr3:196818670:T:C	4.69052e-05	-1.03933e-10	-1.23082	4.31655e-05	-1.03933e-10	-1.222
196818753	chr3:196818753:G:A	9.5757e-06	-1.44397	-1.37576	1.14181e-05	-1.17617	-1.37567
196818787	chr3:196818787:G:A	3.52207e-05	-1.51732	-3.67306e-10	3.17234e-05	-1.52999	-3.67306e-10
196819040	chr3:196819040:A:G	6.10774e-05	-1.03933e-10	-0.966811	5.86886e-05	-1.03933e-10	-0.914799
196819215	chr3:196819215:G:A	8.0744e-05	-1.03933e-10	-0.687669	7.02676e-05	-1.03933e-10	-0.734733
196819314	chr3:196819314:C:T	4.08563e-05	-1.03933e-10	-1.36889	3.76364e-05	-1.03933e-10	-1.35907
196819658	chr3:196819658:T:G	1.14908e-05	-1.38444	-1.25297	1.47886e-05	-1.03327	-1.25992
196819871	chr3:196819871:C:T	4.23054e-05	-1.03933e-10	-1.33404	3.83199e-05	-1.03933e-10	-1.34107
196819905	chr3:196819905:A:G	1.37701e-05	-1.32955	-1.1269	1.78179e-05	-0.988639	-1.1182
196820132	chr3:196820132:AATT:A	3.47948e-05	-1.52948	-3.67306e-10	3.16241e-05	-1.53313	-3.67306e-10
196820575	chr3:196820575:G:C	9.60662e-06	-1.44564	-1.37086	1.14206e-05	-1.17891	-1.37272
196820667	chr3:196820667:G:A	2.2075e-05	-0.762323	-1.22218	4.73782e-05	0.089618	-1.2185
196820923	chr3:196820923:G:A	1.11732e-05	-1.41254	-1.2529	1.36283e-05	-1.12772	-1.24717
196821055	chr3:196821055:G:A	5.01774e-05	-1.03933e-10	-1.16339	4.64263e-05	-1.03933e-10	-1.14918
196821099	chr3:196821099:C:A	0.000103817	-1.03933e-10	-0.436319	9.30052e-05	-1.03933e-10	-0.454389
196821358	chr3:196821358:A:T	7.93308e-05	-1.03933e-10	-0.705326	7.19694e-05	-1.03933e-10	-0.710803
196821532	chr3:196821532:G:A	1.83272e-05	-0.88602	-1.28455	3.73974e-05	-0.0876077	-1.27784
196821669	chr3:196821669:C:T	6.2088e-05	-1.03933e-10	-0.9504	5.95467e-05	-1.03933e-10	-0.900283
196821753	chr3:196821753:ATGGTACATCTGCTT:A	4.31183e-05	-1.315	-3.67306e-10	4.12311e-05	-1.26785	-3.67306e-10
196821867	chr3:196821867:A:G	5.81849e-05	-1.03933e-10	-1.01533	5.55788e-05	-1.03933e-10	-0.969243
196821999	chr3:196821999:T:C	1.56322e-05	-1.27811	-1.05151	1.52007e-05	-1.18274	-1.08296
196822061	chr3:196822061:T:A	6.61846e-05	-1.03933e-10	-0.886505	5.84912e-05	-1.03933e-10	-0.918169
196822218	chr3:196822218:G:A	1.46664e-05	-1.02364	-1.36975	2.56997e-05	-0.369532	-1.37103
196822457	chr3:196822457:G:A	4.34096e-05	-1.03933e-10	-1.30827	3.96038e-05	-1.03933e-10	-1.30812
196822725	chr3:196822725:A:G	1.33918e-05	-1.50888	-0.975434	1.44033e-05	-1.35998	-0.959608
196822871	chr3:196822871:T:G	2.35641e-05	-0.842937	-1.07629	4.91658e-05	-0.0268477	-1.065
196822910	chr3:196822910:C:T	5.00979e-05	-1.03933e-10	-1.16497	4.71072e-05	-1.03933e-10	-1.13462
196823331	chr3:196823331:C:T	0.000634704	-1.03933e-10	1.37421	0.000664904	-1.03933e-10	1.5126
196823362	chr3:196823362:G:A	4.26771e-05	-1.03933e-10	-1.32529	3.85431e-05	-1.03933e-10	-1.33527
196823731	chr3:196823731:G:A	5.9093e-05	-1.03933e-10	-0.99984	5.24114e-05	-1.03933e-10	-1.02792
196824128	chr3:196824128:C:T	1.70591e-05	-1.20276	-1.0395	1.75979e-05	-1.00597	-1.11329
196824602	chr3:196824602:G:A	1.32924e-05	-1.43662	-1.05514	1.26607e-05	-1.32206	-1.12648
196824706	chr3:196824706:C:T	5.07807e-05	-1.03933e-10	-1.15144	4.53175e-05	-1.03933e-10	-1.17335
196824723	chr3:196824723:G:C	4.72636e-05	-1.03933e-10	-1.22321	4.23869e-05	-1.03933e-10	-1.24021
196824882	chr3:196824882:T:C	1.0564e-05	-1.35287	-1.36863	1.03542e-05	-1.27566	-1.37398
196825137	chr3:196825137:G:T	1.14715e-05	-1.32798	-1.31111	9.63825e-06	-1.41676	-1.30454
196825419	chr3:196825419:A:G	4.06001e-05	-1.03933e-10	-1.37518	3.72363e-05	-1.03933e-10	-1.36976
196825426	chr3:196825426:A:G	4.11089e-05	-1.03933e-10	-1.36273	3.71452e-05	-1.03933e-10	-1.37221
196825428	chr3:196825428:A:G	4.08134e-05	-1.03933e-10	-1.36994	3.7031e-05	-1.03933e-10	-1.37529
196825437	chr3:196825437:T:A	4.0577e-05	-1.03933e-10	-1.37575	3.71002e-05	-1.03933e-10	-1.37342
196825450	chr3:196825450:T:C	0.00322785	-1.03933e-10	3.00062	0.00356747	-1.03933e-10	3.19257
196825520	chr3:196825520:A:G	4.67671e-05	-1.03933e-10	-1.23377	4.37056e-05	-1.03933e-10	-1.20957
196825599	chr3:196825599:T:C	4.10019e-05	-1.03933e-10	-1.36533	3.77076e-05	-1.03933e-10	-1.35718
196826154	chr3:196826154:A:G	0.000161198	-1.03933e-10	0.00368226	0.000131781	-1.03933e-10	-0.105906
196826339	chr3:196826339:T:A	1.23122e-05	-1.25068	-1.31769	1.20732e-05	-1.17516	-1.32089
196826467	chr3:196826467:C:T	6.62113e-05	-1.50635	0.620249	6.97074e-05	-1.47745	0.73471
196826730	chr3:196826730:G:T	9.27465e-06	-1.48927	-1.3624	8.92742e-06	-1.44971	-1.34821
196826916	chr3:196826916:G:A	2.86921e-05	-0.875764	-0.846565	2.10385e-05	-1.03992	-0.900774
196827149	chr3:196827149:C:T	1.27172e-05	-1.2056	-1.3304	1.09659e-05	-1.26045	-1.3318
196827395	chr3:196827395:C:T	1.36391e-05	-1.42821	-1.03781	1.14806e-05	-1.48487	-1.06152
196827443	chr3:196827443:G:T	1.18653e-05	-1.30118	-1.30416	1.15594e-05	-1.23029	-1.30926
196827562	chr3:196827562:C:T	2.7088e-05	-1.02804	-0.751823	2.00334e-05	-1.17845	-0.811192
196827582	chr3:196827582:A:G	1.37688e-05	-1.37528	-1.08127	1.1434e-05	-1.44681	-1.10364
196827679	chr3:196827679:G:C	1.34476e-05	-1.38011	-1.10004	1.11013e-05	-1.43976	-1.14023
196828527	chr3:196828527:A:G	4.07329e-05	-1.03933e-10	-1.37192	3.70725e-05	-1.03933e-10	-1.37417
196828611	chr3:196828611:G:A	2.37557e-05	-0.536654	-1.37448	1.89323e-05	-0.675013	-1.37116
196829190	chr3:196829190:T:C	4.07317e-05	-1.03933e-10	-1.37195	3.72205e-05	-1.03933e-10	-1.37018
196829253	chr3:196829253:G:A	9.78787e-05	-1.03933e-10	-0.495224	8.70653e-05	-1.03933e-10	-0.520387
196829606	chr3:196829606:C:G	4.06207e-05	-1.03933e-10	-1.37468	3.70985e-05	-1.03933e-10	-1.37347
196829612	chr3:196829612:G:A	1.09642e-05	-1.3311	-1.35322	1.22292e-05	-1.13256	-1.35066
196829938	chr3:196829938:T:C	3.8105e-05	-1.32369	-0.114915	2.71095e-05	-1.43031	-0.256847
196829972	chr3:196829972:G:A	0.000155001	0.896997	-0.932517	9.9686e-05	0.521872	-0.906891
196830403	chr3:196830403:C:T	7.7281e-05	-1.03933e-10	-0.731505	7.3906e-05	-1.03933e-10	-0.68425
196830453	chr3:196830453:T:C	0.000131262	-1.03933e-10	-0.201757	0.000124394	-1.03933e-10	-0.163591
196830482	chr3:196830482:CTG:C	3.49094e-05	-1.47375	-0.0524466	3.16434e-05	-1.46764	-0.0648702
196830593	chr3:196830593:T:C	7.81465e-05	-1.03933e-10	-0.720368	7.47698e-05	-1.03933e-10	-0.67263
196830709	chr3:196830709:G:A	4.91061e-05	-1.03933e-10	-1.18497	4.54306e-05	-1.03933e-10	-1.17086
196830805	chr3:196830805:A:T	0.000131734	-1.03933e-10	-0.198168	0.000124836	-1.03933e-10	-0.160045
196830807	chr3:196830807:T:A	0.000131734	-1.03933e-10	-0.198168	0.000124836	-1.03933e-10	-0.160045
196831002	chr3:196831002:T:C	7.80933e-05	-1.03933e-10	-0.721049	7.47236e-05	-1.03933e-10	-0.673248
196831309	chr3:196831309:T:C	8.02662e-05	-1.03933e-10	-0.693604	7.69055e-05	-1.03933e-10	-0.644467
196831444	chr3:196831444:G:C	4.69327e-05	-1.03933e-10	-1.23024	4.19509e-05	-1.03933e-10	-1.25054
196831457	chr3:196831457:A:G	1.48293e-05	-1.21709	-1.16525	1.2983e-05	-1.24382	-1.17958
196831629	chr3:196831629:C:G	7.50253e-05	-1.03933e-10	-0.761127	6.59012e-05	-1.03933e-10	-0.798887
196832052	chr3:196832052:G:A	8.10172e-05	-1.03933e-10	-0.684291	7.76009e-05	-1.03933e-10	-0.635466
196832078	chr3:196832078:A:G	3.70689e-05	-0.253314	-1.21286	4.16812e-05	-0.0590743	-1.19792
196832263	chr3:196832263:A:G	4.03769e-05	-1.3807	-3.67306e-10	3.69877e-05	-1.37646	-3.67306e-10
196832686	chr3:196832686:C:T	0.000153619	-1.03933e-10	-0.0444768	0.000145785	-1.03933e-10	-0.0049115
196832956	chr3:196832956:T:C	0.000335963	-1.03933e-10	0.738049	0.000315374	-1.03933e-10	0.766716
196833046	chr3:196833046:A:G	8.6615e-05	-1.03933e-10	-0.61748	7.35674e-05	-1.03933e-10	-0.688843
196833134	chr3:196833134:C:A	4.05828e-05	-1.03933e-10	-1.37561	3.70328e-05	-1.03933e-10	-1.37524
196833335	chr3:196833335:G:A	5.73454e-05	-1.03933e-10	-1.02986	5.08013e-05	-1.03933e-10	-1.05912
196833357	chr3:196833357:G:A	8.18848e-05	-1.03933e-10	-0.673639	7.83707e-05	-1.03933e-10	-0.625595
196833755	chr3:196833755:G:A	7.96664e-05	-1.03933e-10	-0.701105	7.63379e-05	-1.03933e-10	-0.651875
196833873	chr3:196833873:G:A	3.94063e-05	-1.40503	-3.67306e-10	3.85697e-05	-1.33458	-3.67306e-10
196833951	chr3:196833951:C:T	7.22506e-05	-1.03933e-10	-0.798812	6.34788e-05	-1.03933e-10	-0.836338
196833954	chr3:196833954:G:C	7.93148e-05	-1.03933e-10	-0.705528	7.5914e-05	-1.03933e-10	-0.657443
196834068	chr3:196834068:G:A	9.90516e-06	-1.47054	-1.31535	9.64235e-06	-1.42297	-1.29791
196834071	chr3:196834071:G:A	1.13722e-05	-1.29037	-1.35742	1.11115e-05	-1.21447	-1.36459
196834108	chr3:196834108:C:T	1.36397e-05	-1.23208	-1.23389	1.36022e-05	-1.15147	-1.22534
196834117	chr3:196834117:G:T	4.17801e-05	-1.03933e-10	-1.34653	3.79019e-05	-1.03933e-10	-1.35204
196834132	chr3:196834132:A:G	0.000107477	-1.03933e-10	-0.401677	0.000101786	-1.03933e-10	-0.364171
196834283	chr3:196834283:A:G	1.27092e-05	-1.16833	-1.36829	1.26858e-05	-1.07512	-1.37144
196834733	chr3:196834733:G:A	2.90672e-05	-1.52966	-0.179683	2.37705e-05	-1.53159	-0.287007
196834770	chr3:196834770:A:G	1.03129e-05	-1.37147	-1.37409	1.01118e-05	-1.29759	-1.37575
196834924	chr3:196834924:T:G	1.59109e-05	-1.12203	-1.18992	1.64622e-05	-1.01133	-1.17465
196835140	chr3:196835140:CTG:C	5.63117e-05	-1.03933e-10	-1.04805	5.1053e-05	-1.03933e-10	-1.05418
196835165	chr3:196835165:G:A	9.42533e-05	-1.03933e-10	-0.532967	7.98793e-05	-1.03933e-10	-0.606528
196835247	chr3:196835247:G:A	5.13799e-05	-1.03933e-10	-1.13971	4.56913e-05	-1.03933e-10	-1.16514
196835255	chr3:196835255:T:A	9.93723e-06	-1.42803	-1.35463	9.4974e-06	-1.36907	-1.36696
196835392	chr3:196835392:A:G	9.65272e-05	-1.03933e-10	-0.509128	8.07053e-05	-1.03933e-10	-0.59624
196835457	chr3:196835457:G:C	9.67406e-05	-1.03933e-10	-0.50692	8.0264e-05	-1.03933e-10	-0.601723
196835847	chr3:196835847:C:T	8.5001e-05	-1.03933e-10	-0.63629	7.24225e-05	-1.03933e-10	-0.704527
196836052	chr3:196836052:C:T	0.000272843	-1.03933e-10	0.529943	0.0002553	-1.03933e-10	0.555393
196836430	chr3:196836430:C:T	8.15485e-05	-1.03933e-10	-0.677754	6.95718e-05	-1.03933e-10	-0.744685
196836487	chr3:196836487:G:A	0.000250136	-1.03933e-10	0.443052	0.000233981	-1.03933e-10	0.468194
196836555	chr3:196836555:G:A	8.47648e-05	-1.03933e-10	-0.639072	7.21994e-05	-1.03933e-10	-0.707614
196836595	chr3:196836595:G:A	8.43706e-05	-1.03933e-10	-0.643734	7.10276e-05	-1.03933e-10	-0.723975
196836603	chr3:196836603:A:T	0.000285437	-1.03933e-10	0.575068	0.000265905	-1.03933e-10	0.596093
196836785	chr3:196836785:AAAG:A	2.57625e-05	-0.840882	-0.989151	2.74388e-05	-0.702223	-0.972863
196836855	chr3:196836855:C:T	7.95934e-05	-1.03933e-10	-0.702021	6.79688e-05	-1.03933e-10	-0.767996
196836914	chr3:196836914:A:C	8.09162e-05	-1.03933e-10	-0.685539	6.90643e-05	-1.03933e-10	-0.752006
196837044	chr3:196837044:C:T	5.08325e-05	-1.03933e-10	-1.15042	4.52383e-05	-1.03933e-10	-1.1751
196837400	chr3:196837400:G:A	2.56045e-05	-0.814385	-1.0218	2.73234e-05	-0.67295	-1.00635
196837545	chr3:196837545:G:A	0.000102196	-1.03933e-10	-0.45206	8.52081e-05	-1.03933e-10	-0.541948
196837550	chr3:196837550:A:G	0.000142005	-1.03933e-10	-0.12309	0.000123064	-1.03933e-10	-0.174339
196837846	chr3:196837846:C:T	8.55614e-05	-1.03933e-10	-0.629718	7.29385e-05	-1.03933e-10	-0.697428
196838194	chr3:196838194:C:G	4.4612e-05	-1.03933e-10	-1.28095	3.95987e-05	-1.03933e-10	-1.30825
196838568	chr3:196838568:G:T	9.06599e-05	-1.03933e-10	-0.571838	7.6244e-05	-1.03933e-10	-0.653106
196838594	chr3:196838594:T:C	4.63041e-05	-1.03933e-10	-1.24372	4.09145e-05	-1.03933e-10	-1.27556
196838831	chr3:196838831:C:T	5.91254e-05	-1.03933e-10	-0.999292	5.4349e-05	-1.03933e-10	-0.991618
196838879	chr3:196838879:T:C	4.49151e-05	-1.03933e-10	-1.27418	3.98546e-05	-1.03933e-10	-1.30181
196838959	chr3:196838959:A:G	6.333e-05	-1.03933e-10	-0.930593	5.4412e-05	-1.03933e-10	-0.990459
196839399	chr3:196839399:T:C	0.000178995	-1.03933e-10	0.108403	0.000167955	-1.03933e-10	0.136652
196839434	chr3:196839434:A:G	0.00017997	-1.03933e-10	0.113835	0.000168848	-1.03933e-10	0.141956
196839548	chr3:196839548:A:AG	4.14969e-05	-1.03933e-10	-1.35334	3.76703e-05	-1.03933e-10	-1.35817
196839569	chr3:196839569:G:A	0.000189919	-1.03933e-10	0.167647	0.00017835	-1.03933e-10	0.196703
196839651	chr3:196839651:A:T	0.000207878	-1.03933e-10	0.258	0.000195391	-1.03933e-10	0.287957
196839758	chr3:196839758:C:G	4.18589e-05	-1.03933e-10	-1.34465	3.78275e-05	-1.03933e-10	-1.35401
196839950	chr3:196839950:T:C	9.37256e-05	-1.03933e-10	-0.538581	7.9601e-05	-1.03933e-10	-0.610019
196839984	chr3:196839984:A:G	8.58091e-05	-1.03933e-10	-0.626828	7.24698e-05	-1.03933e-10	-0.703875
196840188	chr3:196840188:T:G	0.000107002	-1.03933e-10	-0.406102	8.91649e-05	-1.03933e-10	-0.496557
196840245	chr3:196840245:C:T	8.29679e-05	-1.03933e-10	-0.660499	7.07793e-05	-1.03933e-10	-0.727478
196840269	chr3:196840269:C:T	7.27409e-05	-1.03933e-10	-0.792049	6.37841e-05	-1.03933e-10	-0.831541
196840276	chr3:196840276:A:G	8.80165e-05	-1.03933e-10	-0.601428	7.39758e-05	-1.03933e-10	-0.683307
196840361	chr3:196840361:A:G	5.93983e-05	-1.03933e-10	-0.994688	5.23576e-05	-1.03933e-10	-1.02895
196840595	chr3:196840595:A:C	4.28625e-05	-1.03933e-10	-1.32096	3.83112e-05	-1.03933e-10	-1.3413
196840734	chr3:196840734:G:A	9.09002e-05	-1.03933e-10	-0.569191	7.64267e-05	-1.03933e-10	-0.650713
196840756	chr3:196840756:T:A	4.52364e-05	-1.03933e-10	-1.26705	4.02513e-05	-1.03933e-10	-1.2919
196840782	chr3:196840782:A:G	8.37728e-05	-1.03933e-10	-0.650845	7.15683e-05	-1.03933e-10	-0.716393
196840969	chr3:196840969:G:A	0.000175169	-1.03933e-10	0.0867995	0.000145428	-1.03933e-10	-0.00736472
196841337	chr3:196841337:T:C	4.92586e-05	-1.03933e-10	-1.18187	4.31968e-05	-1.03933e-10	-1.22128
196841537	chr3:196841537:G:A	0.000117938	-1.03933e-10	-0.308792	9.93214e-05	-1.03933e-10	-0.388684
196841727	chr3:196841727:G:A	0.00071738	-1.03933e-10	1.49665	0.000564147	-1.03933e-10	1.34827
196841730	chr3:196841730:A:G	0.000548111	-1.03933e-10	1.22752	0.000435171	-1.03933e-10	1.08869
196841751	chr3:196841751:G:A	8.11402e-05	-1.03933e-10	-0.682775	6.91919e-05	-1.03933e-10	-0.750161
196841824	chr3:196841824:C:T	0.000400333	-1.03933e-10	0.913345	0.000373508	-1.03933e-10	0.935895
196841909	chr3:196841909:G:C	0.000140806	-1.03933e-10	-0.131571	0.000119203	-1.03933e-10	-0.20622
196842336	chr3:196842336:G:A	0.000317986	-1.03933e-10	0.683053	0.000329073	-1.03933e-10	0.809234
196842533	chr3:196842533:C:A	0.000103801	-1.03933e-10	-0.436479	9.04872e-05	-1.03933e-10	-0.481836
196842641	chr3:196842641:A:G	4.05984e-05	-1.03933e-10	-1.37522	3.71031e-05	-1.03933e-10	-1.37334
196842653	chr3:196842653:A:G	8.15888e-05	-1.03933e-10	-0.677261	7.16689e-05	-1.03933e-10	-0.714987
196843035	chr3:196843035:C:T	7.26606e-05	-1.03933e-10	-0.793154	6.36796e-05	-1.03933e-10	-0.833181
196843173	chr3:196843173:C:T	4.15728e-05	-1.03933e-10	-1.35151	3.80076e-05	-1.03933e-10	-1.34926
196843394	chr3:196843394:A:C	7.45435e-05	-1.03933e-10	-0.76757	6.71784e-05	-1.03933e-10	-0.779692
196843495	chr3:196843495:C:A	3.49115e-05	-1.52614	-3.67306e-10	3.16705e-05	-1.53166	-3.67306e-10
196843567	chr3:196843567:G:A	0.000100516	-1.03933e-10	-0.468638	9.1827e-05	-1.03933e-10	-0.467138
196843587	chr3:196843587:T:C	7.17556e-05	-1.03933e-10	-0.805687	6.46835e-05	-1.03933e-10	-0.817539
196843846	chr3:196843846:CA:C	4.30597e-05	-1.03933e-10	-1.31637	3.89546e-05	-1.03933e-10	-1.32465
196844253	chr3:196844253:A:G	7.05197e-05	-1.03933e-10	-0.823061	6.36935e-05	-1.03933e-10	-0.832962
196844310	chr3:196844310:G:A	1.77406e-05	-0.867278	-1.33582	1.7212e-05	-0.812526	-1.32891
196844315	chr3:196844315:C:A	5.79891e-05	-1.03933e-10	-1.0187	5.25075e-05	-1.03933e-10	-1.02609
196844406	chr3:196844406:A:G	6.70825e-05	-1.03933e-10	-0.87303	6.05349e-05	-1.03933e-10	-0.883824
196844568	chr3:196844568:G:C	7.13555e-05	-1.03933e-10	-0.811279	6.44422e-05	-1.03933e-10	-0.821276
196844627	chr3:196844627:C:T	7.74334e-05	-1.03933e-10	-0.729534	6.99242e-05	-1.03933e-10	-0.739632
196844815	chr3:196844815:T:C	4.10224e-05	-1.03933e-10	-1.36483	3.73813e-05	-1.03933e-10	-1.36587
196844824	chr3:196844824:A:ATT	4.45652e-05	-1.03933e-10	-1.282	4.0519e-05	-1.03933e-10	-1.28527
196844836	chr3:196844836:TC:T	4.98496e-05	-1.03933e-10	-1.16994	4.51928e-05	-1.03933e-10	-1.17611
196844901	chr3:196844901:T:C	8.23619e-05	-1.03933e-10	-0.66783	7.4262e-05	-1.03933e-10	-0.679446
196844932	chr3:196844932:G:A	4.09815e-05	-1.03933e-10	-1.36583	3.73268e-05	-1.03933e-10	-1.36733
196844950	chr3:196844950:G:A	8.73361e-05	-1.03933e-10	-0.609189	7.87295e-05	-1.03933e-10	-0.621027
196844992	chr3:196844992:A:C	8.91575e-05	-1.03933e-10	-0.588548	8.02546e-05	-1.03933e-10	-0.601841
196845025	chr3:196845025:T:A	4.10831e-05	-1.03933e-10	-1.36336	3.73561e-05	-1.03933e-10	-1.36655
196845026	chr3:196845026:A:G	4.11006e-05	-1.03933e-10	-1.36293	3.73699e-05	-1.03933e-10	-1.36618
196845130	chr3:196845130:A:C	0.000193437	-1.03933e-10	0.185998	0.000167965	-1.03933e-10	0.136711
196845148	chr3:196845148:A:G	0.000310188	-1.03933e-10	0.658226	0.000289786	-1.03933e-10	0.682099
196845502	chr3:196845502:A:G	1.27976e-05	-1.53337	-0.996321	1.14415e-05	-1.53422	-1.01558
196845643	chr3:196845643:C:T	1.34229e-05	-1.50979	-0.972204	1.20805e-05	-1.50243	-0.993023
196846295	chr3:196846295:G:A	1.15721e-05	-1.42666	-1.2037	9.97414e-06	-1.46372	-1.22333
196846421	chr3:196846421:C:T	9.39663e-05	-1.18682	0.650798	8.18366e-05	-1.15272	0.570402
196846559	chr3:196846559:G:A	0.000277262	-1.03933e-10	0.546008	0.00025877	-1.03933e-10	0.568894
196846687	chr3:196846687:G:A	5.66272e-05	-1.03933e-10	-1.04246	5.00372e-05	-1.03933e-10	-1.07428
196846754	chr3:196846754:A:C	0.000275031	-1.03933e-10	0.53793	0.000256668	-1.03933e-10	0.56074
196847303	chr3:196847303:G:A	4.62023e-05	-1.03933e-10	-1.24592	4.12448e-05	-1.03933e-10	-1.26752
196847309	chr3:196847309:A:G	0.000279453	-1.03933e-10	0.55388	0.000260877	-1.03933e-10	0.577006
196847696	chr3:196847696:G:A	4.3571e-05	-1.03933e-10	-1.30456	3.94691e-05	-1.03933e-10	-1.31153
196847736	chr3:196847736:A:G	1.13201e-05	-1.48927	-1.16311	9.83484e-06	-1.5263	-1.17481
196847863	chr3:196847863:A:G	0.000295713	-1.03933e-10	0.610437	0.000274762	-1.03933e-10	0.628859
196847869	chr3:196847869:T:C	0.000294881	-1.03933e-10	0.60762	0.000274024	-1.03933e-10	0.626169
196847915	chr3:196847915:T:C	1.06793e-05	-1.52677	-1.18388	9.60685e-06	-1.52076	-1.20381
196847928	chr3:196847928:C:T	0.000276367	-1.03933e-10	0.542777	0.000257919	-1.03933e-10	0.5656
196848266	chr3:196848266:C:T	4.06277e-05	-1.03933e-10	-1.3745	3.71379e-05	-1.03933e-10	-1.37241
196848503	chr3:196848503:G:A	0.000276196	-1.03933e-10	0.542157	0.000257787	-1.03933e-10	0.56509
196849018	chr3:196849018:A:G	0.000149163	-1.03933e-10	-0.073912	0.000125754	-1.03933e-10	-0.152717
196849030	chr3:196849030:G:T	9.95217e-06	-1.40543	-1.37573	9.23179e-06	-1.38866	-1.37573
196849118	chr3:196849118:C:T	9.28621e-06	-1.53415	-1.31627	8.35096e-06	-1.53015	-1.33452
196849160	chr3:196849160:G:A	0.000131536	-1.03933e-10	-0.199669	0.000113616	-1.03933e-10	-0.254218
196849238	chr3:196849238:G:A	1.03638e-05	-1.43204	-1.3086	8.91831e-06	-1.48639	-1.31255
196849261	chr3:196849261:C:T	0.000316001	-1.03933e-10	0.676794	0.000293511	-1.03933e-10	0.69487
196849600	chr3:196849600:C:T	7.43115e-05	-1.03933e-10	-0.770688	6.68862e-05	-1.03933e-10	-0.784052
196849604	chr3:196849604:C:T	1.39936e-05	-1.3154	-1.12495	1.389e-05	-1.21874	-1.13714
196849723	chr3:196849723:C:T	9.67936e-05	-1.03933e-10	-0.506372	8.63532e-05	-1.03933e-10	-0.528599
196849738	chr3:196849738:C:T	0.000277762	-1.03933e-10	0.547812	0.000259225	-1.03933e-10	0.570653
196849905	chr3:196849905:AT:A	4.24728e-05	-1.03933e-10	-1.33009	3.90191e-05	-1.03933e-10	-1.32299
196849976	chr3:196849976:G:A	1.0055e-05	-1.39686	-1.37402	9.33518e-06	-1.37914	-1.37412
196850151	chr3:196850151:C:T	3.42925e-05	-1.38383	-0.1602	2.42845e-05	-1.44585	-0.351359
196850467	chr3:196850467:T:C	0.000129061	-1.03933e-10	-0.218665	0.000111687	-1.03933e-10	-0.271344
196850702	chr3:196850702:G:A	0.000134552	-1.03933e-10	-0.176999	0.000113761	-1.03933e-10	-0.252943
196850764	chr3:196850764:C:T	0.000128315	-1.03933e-10	-0.224461	0.000108891	-1.03933e-10	-0.296698
196851119	chr3:196851119:C:T	9.8564e-05	-1.03933e-10	-0.488246	8.95656e-05	-1.03933e-10	-0.492074
196851354	chr3:196851354:G:A	0.000125867	-1.03933e-10	-0.243727	0.000109993	-1.03933e-10	-0.28663
196851487	chr3:196851487:G:A	8.45497e-05	-0.641613	-3.67306e-10	7.2196e-05	-0.707661	-3.67306e-10
196851987	chr3:196851987:G:A	1.24974e-05	-1.53172	-1.02171	1.11286e-05	-1.52768	-1.04984
196853126	chr3:196853126:CA:C	0.000175798	-1.03933e-10	0.0903829	0.000159799	-1.03933e-10	0.0868749
196853189	chr3:196853189:G:C	3.95735e-05	-1.40079	-3.67306e-10	3.51154e-05	-1.4284	-3.67306e-10
196853355	chr3:196853355:CAGTT:C	0.000247689	-1.03933e-10	0.433223	0.000230207	-1.03933e-10	0.451934
196853517	chr3:196853517:A:G	4.05007e-05	-1.37763	-3.67306e-10	3.43028e-05	-1.45182	-3.67306e-10
196854039	chr3:196854039:T:C	1.99415e-05	-1.53136	-0.55479	1.77378e-05	-1.52731	-0.584037
196854108	chr3:196854108:C:T	4.51914e-05	-1.03933e-10	-1.26805	4.04003e-05	-1.03933e-10	-1.28821
196854123	chr3:196854123:G:A	4.43456e-05	-1.03933e-10	-1.28694	3.97323e-05	-1.03933e-10	-1.30488
196854146	chr3:196854146:T:C	4.332e-05	-1.03933e-10	-1.31034	3.89171e-05	-1.03933e-10	-1.32561
196854153	chr3:196854153:T:C	4.13859e-05	-1.03933e-10	-1.35601	3.74524e-05	-1.03933e-10	-1.36397
196854300	chr3:196854300:T:C	1.21493e-05	-1.40345	-1.17823	1.04894e-05	-1.45568	-1.181
196854635	chr3:196854635:G:C	0.000242756	-1.03933e-10	0.413106	0.000225328	-1.03933e-10	0.430511
196854688	chr3:196854688:C:T	4.06139e-05	-1.03933e-10	-1.37484	3.70134e-05	-1.03933e-10	-1.37576
196854815	chr3:196854815:C:T	2.02149e-05	-1.52981	-0.542726	1.8359e-05	-1.52599	-0.550932
196854829	chr3:196854829:A:G	4.9388e-05	-1.03933e-10	-1.17925	4.45065e-05	-1.03933e-10	-1.19141
196854983	chr3:196854983:T:C	1.3683e-05	-1.49181	-0.970987	1.19169e-05	-1.50454	-1.00454
196855032	chr3:196855032:G:A	9.89016e-06	-1.45214	-1.33527	9.14602e-06	-1.44186	-1.33187
196855121	chr3:196855121:C:T	0.000127506	-1.03933e-10	-0.230786	0.000116338	-1.03933e-10	-0.230547
196855293	chr3:196855293:G:A	0.000114756	-1.03933e-10	-0.336149	0.000101298	-1.03933e-10	-0.368983
196855305	chr3:196855305:G:A	0.0001119	-1.03933e-10	-0.361344	9.89155e-05	-1.03933e-10	-0.392779
196856031	chr3:196856031:C:T	4.00579e-05	-1.38863	-3.67306e-10	3.48372e-05	-1.43636	-3.67306e-10
196856756	chr3:196856756:T:C	1.21569e-05	-1.42622	-1.15483	1.13513e-05	-1.41489	-1.14282
196856856	chr3:196856856:G:A	0.000142105	-1.03933e-10	-0.122384	0.000135445	-1.03933e-10	-0.0784815
196856931	chr3:196856931:G:A	9.48482e-06	-1.45818	-1.37108	8.75301e-06	-1.44714	-1.37051
196857000	chr3:196857000:AGAAAG:A	1.15577e-05	-1.44153	-1.19008	1.07724e-05	-1.43101	-1.17905
196857246	chr3:196857246:C:G	9.70032e-05	-1.03933e-10	-0.504209	8.58818e-05	-1.03933e-10	-0.534072
196857272	chr3:196857272:A:T	4.77422e-05	-1.03933e-10	-1.21314	4.30618e-05	-1.03933e-10	-1.22441
196857605	chr3:196857605:G:A	4.56604e-05	-1.03933e-10	-1.25772	4.22486e-05	-1.03933e-10	-1.24347
196857653	chr3:196857653:C:A	8.22559e-05	-1.03933e-10	-0.669118	7.40246e-05	-1.03933e-10	-0.682647
196857701	chr3:196857701:G:A	4.54606e-05	-1.03933e-10	-1.26211	4.22463e-05	-1.03933e-10	-1.24353
196857742	chr3:196857742:T:C	9.27026e-06	-1.47796	-1.37418	8.53535e-06	-1.4687	-1.37413
196857817	chr3:196857817:A:G	4.51932e-05	-1.03933e-10	-1.26801	4.0871e-05	-1.03933e-10	-1.27662
196857977	chr3:196857977:G:T	4.61596e-05	-1.03933e-10	-1.24685	4.14334e-05	-1.03933e-10	-1.26296
196858432	chr3:196858432:T:A	0.000102988	-1.03933e-10	-0.444345	9.11273e-05	-1.03933e-10	-0.474787
196859111	chr3:196859111:A:C	5.54118e-05	-1.06416	-3.67306e-10	5.41514e-05	-0.995262	-3.67306e-10
196859127	chr3:196859127:G:A	0.000184346	-1.03933e-10	0.137862	0.000175549	-1.03933e-10	0.180873
196859651	chr3:196859651:T:C	1.5689e-05	-1.51622	-0.809767	1.42291e-05	-1.50907	-0.822683
196859866	chr3:196859866:A:G	0.000100772	-1.03933e-10	-0.466096	8.96139e-05	-1.03933e-10	-0.491534
196859913	chr3:196859913:C:T	9.7671e-05	-0.497348	-3.67306e-10	8.43015e-05	-0.552645	-3.67306e-10
196859955	chr3:196859955:G:A	3.85303e-05	-1.42751	-3.67306e-10	3.51509e-05	-1.42739	-3.67306e-10
196860187	chr3:196860187:T:C	1.58528e-05	-1.50517	-0.810441	1.44051e-05	-1.49622	-0.823244
196860330	chr3:196860330:C:G	4.24255e-05	-1.03933e-10	-1.3312	3.90974e-05	-1.03933e-10	-1.32099
196860366	chr3:196860366:G:A	2.99393e-05	-1.07082	-0.608962	2.90279e-05	-1.03744	-0.581352
196860875	chr3:196860875:G:T	0.000106822	-1.03933e-10	-0.407786	9.43137e-05	-1.03933e-10	-0.440418
196860911	chr3:196860911:C:T	8.56481e-05	-1.03933e-10	-0.628706	7.63611e-05	-1.03933e-10	-0.651572
196861051	chr3:196861051:A:G	4.08122e-05	-1.03933e-10	-1.36997	3.71907e-05	-1.03933e-10	-1.37099
196861315	chr3:196861315:G:A	4.42987e-05	-1.03933e-10	-1.288	3.98686e-05	-1.03933e-10	-1.30146
196861325	chr3:196861325:C:T	4.09777e-05	-1.03933e-10	-1.36592	3.73261e-05	-1.03933e-10	-1.36735
196861936	chr3:196861936:G:A	5.0771e-05	-1.03933e-10	-1.15163	4.65077e-05	-1.03933e-10	-1.14743
196862068	chr3:196862068:G:T	9.28754e-06	-1.49378	-1.3565	8.51673e-06	-1.4862	-1.35881
196862072	chr3:196862072:C:T	4.6935e-05	-1.03933e-10	-1.23019	4.20852e-05	-1.03933e-10	-1.24735
196862318	chr3:196862318:G:A	5.76299e-05	-1.03933e-10	-1.02491	5.14513e-05	-1.03933e-10	-1.04641
196862489	chr3:196862489:T:C	4.10025e-05	-1.03933e-10	-1.36532	3.75689e-05	-1.03933e-10	-1.36087
196863152	chr3:196863152:A:C	0.000132165	-1.03933e-10	-0.194905	0.000117169	-1.03933e-10	-0.223432
196863313	chr3:196863313:T:C	5.75145e-05	-1.03933e-10	-1.02692	5.13492e-05	-1.03933e-10	-1.0484
196863524	chr3:196863524:G:A	3.48213e-05	-1.52872	-3.67306e-10	3.16294e-05	-1.53296	-3.67306e-10
196863686	chr3:196863686:G:A	9.40857e-06	-1.48267	-1.35467	8.63407e-06	-1.47419	-1.35714
196863773	chr3:196863773:C:T	1.00423e-05	-1.40067	-1.37147	9.89236e-06	-1.32389	-1.37139
196863956	chr3:196863956:C:T	4.96749e-05	-1.03933e-10	-1.17345	4.61586e-05	-1.03933e-10	-1.15496
196864158	chr3:196864158:A:C	3.5221e-05	-1.51731	-3.67306e-10	3.32496e-05	-1.483	-3.67306e-10
196864783	chr3:196864783:T:C	0.000105013	-1.03933e-10	-0.424868	9.28962e-05	-1.03933e-10	-0.455562
196864885	chr3:196864885:T:C	0.000184374	-1.03933e-10	0.138013	0.000170731	-1.03933e-10	0.153043
196865112	chr3:196865112:T:C	3.91342e-05	-1.41196	-3.67306e-10	3.57024e-05	-1.41183	-3.67306e-10
196865790	chr3:196865790:C:T	1.16715e-05	-1.33108	-1.29073	9.95108e-06	-1.40427	-1.28509
196865962	chr3:196865962:C:T	4.06026e-05	-1.03933e-10	-1.37512	3.70834e-05	-1.03933e-10	-1.37387
196865983	chr3:196865983:C:T	5.09216e-05	-1.03933e-10	-1.14867	4.58295e-05	-1.03933e-10	-1.16212
196866067	chr3:196866067:C:T	4.85187e-05	-1.03933e-10	-1.197	4.50354e-05	-1.03933e-10	-1.1796
196866190	chr3:196866190:C:T	7.18232e-05	-1.03933e-10	-0.804746	6.93828e-05	-1.03933e-10	-0.747405
196866493	chr3:196866493:G:A	1.71004e-05	-1.50987	-0.729984	1.55755e-05	-1.50143	-0.739912
196866691	chr3:196866691:C:T	0.00019408	-1.03933e-10	0.189315	0.000178794	-1.03933e-10	0.199188
196866918	chr3:196866918:G:A	1.58843e-05	-1.42967	-0.883952	1.3482e-05	-1.48654	-0.899148
196867279	chr3:196867279:C:T	7.13851e-05	-1.03933e-10	-0.810864	6.74255e-05	-1.03933e-10	-0.776021
196867860	chr3:196867860:G:A	0.000748612	-1.03933e-10	1.53927	0.00069333	-1.03933e-10	1.55446
196868408	chr3:196868408:G:C	9.8854e-06	-1.44311	-1.34478	8.99549e-06	-1.43244	-1.35788
196868558	chr3:196868558:A:T	2.74917e-05	-1.37217	-0.392896	2.29176e-05	-1.4224	-0.432741
196868744	chr3:196868744:A:G	4.88098e-05	-1.03933e-10	-1.19102	4.43262e-05	-1.03933e-10	-1.19547
196869933	chr3:196869933:C:T	0.000112839	-1.03933e-10	-0.35299	0.000100895	-1.03933e-10	-0.372966
196870323	chr3:196870323:T:C	8.24281e-05	-1.03933e-10	-0.667026	7.09833e-05	-1.03933e-10	-0.7246
196871569	chr3:196871569:A:G	4.07238e-05	-1.03933e-10	-1.37214	3.70368e-05	-1.03933e-10	-1.37513
196872053	chr3:196872053:A:G	1.09589e-05	-1.37659	-1.30821	1.07037e-05	-1.32389	-1.29257
196872451	chr3:196872451:T:G	1.57972e-05	-1.16564	-1.15349	1.33171e-05	-1.21214	-1.18586
196872490	chr3:196872490:A:AT	6.20577e-05	-1.03933e-10	-0.950888	5.34592e-05	-1.03933e-10	-1.00813
196872622	chr3:196872622:C:T	4.59566e-05	-1.03933e-10	-1.25126	4.25166e-05	-1.03933e-10	-1.23715
196872962	chr3:196872962:AT:A	4.05816e-05	-1.03933e-10	-1.37564	3.70139e-05	-1.03933e-10	-1.37575
196873303	chr3:196873303:C:T	1.14508e-05	-1.39631	-1.24458	1.12113e-05	-1.3469	-1.22322
196873353	chr3:196873353:G:A	1.53825e-05	-1.3309	-1.01482	1.3151e-05	-1.36284	-1.04771
196873363	chr3:196873363:G:A	0.000108237	-1.38651	0.991879	8.62999e-05	-1.44593	0.916709
196873736	chr3:196873736:A:T	1.74823e-05	-1.41983	-0.797929	1.66876e-05	-1.3713	-0.801079
196874367	chr3:196874367:T:C	4.7885e-05	-1.03933e-10	-1.21015	4.24558e-05	-1.03933e-10	-1.23858
196874405	chr3:196874405:A:T	0.000240822	-1.03933e-10	0.405107	0.000211277	-1.03933e-10	0.366125
196874461	chr3:196874461:A:G	4.05819e-05	-1.03933e-10	-1.37563	3.7014e-05	-1.03933e-10	-1.37575
196874465	chr3:196874465:T:G	1.04872e-05	-1.51102	-1.21778	9.18772e-06	-1.50543	-1.26374
196874580	chr3:196874580:T:C	4.60368e-05	-1.03933e-10	-1.24951	4.25952e-05	-1.03933e-10	-1.2353
196874650	chr3:196874650:T:G	1.27673e-05	-1.35242	-1.17965	1.26779e-05	-1.29571	-1.15147
196874679	chr3:196874679:A:C	4.4903e-05	-1.03933e-10	-1.27445	4.10722e-05	-1.03933e-10	-1.27171
196874833	chr3:196874833:C:T	9.63648e-05	-1.03933e-10	-0.510812	9.12338e-05	-1.03933e-10	-0.47362
196876143	chr3:196876143:A:G	1.21381e-05	-1.21745	-1.36515	1.0715e-05	-1.25123	-1.36417
196876325	chr3:196876325:T:C	4.98955e-05	-1.03933e-10	-1.16902	4.61965e-05	-1.03933e-10	-1.15414
196876393	chr3:196876393:C:T	4.89925e-05	-1.03933e-10	-1.18729	4.53309e-05	-1.03933e-10	-1.17306
196876542	chr3:196876542:A:T	7.57652e-05	-1.03933e-10	-0.751313	6.91579e-05	-1.03933e-10	-0.750653
196876649	chr3:196876649:G:A	3.62816e-05	-1.14073	-0.346907	3.3316e-05	-1.1542	-0.326807
196877009	chr3:196877009:T:TA	6.64338e-05	-1.03933e-10	-0.882746	5.87224e-05	-1.03933e-10	-0.914224
196877062	chr3:196877062:A:G	6.82809e-05	-1.03933e-10	-0.855323	6.23272e-05	-1.03933e-10	-0.854647
196877255	chr3:196877255:C:T	5.65376e-05	-1.03933e-10	-1.04405	5.07359e-05	-1.03933e-10	-1.06041
196877326	chr3:196877326:G:T	0.000243549	-1.03933e-10	0.416365	0.000211277	-1.03933e-10	0.366127
196877389	chr3:196877389:T:G	4.76627e-05	-1.03933e-10	-1.2148	4.22126e-05	-1.03933e-10	-1.24432
196877984	chr3:196877984:G:A	1.55999e-05	-1.44007	-0.891623	1.52788e-05	-1.49856	-0.762016
196878081	chr3:196878081:T:C	5.95761e-05	-1.03933e-10	-0.991698	5.44807e-05	-1.03933e-10	-0.989198
196878189	chr3:196878189:G:A	4.58361e-05	-1.03933e-10	-1.25388	4.23988e-05	-1.03933e-10	-1.23992
196879010	chr3:196879010:C:G	4.09173e-05	-1.03933e-10	-1.3674	3.73192e-05	-1.03933e-10	-1.36754
196879710	chr3:196879710:G:C	6.66172e-05	-1.03933e-10	-0.879989	6.07595e-05	-1.03933e-10	-0.880121
196879768	chr3:196879768:T:C	3.46324e-05	-1.53416	-3.67306e-10	3.18223e-05	-1.52688	-3.67306e-10
196880089	chr3:196880089:G:A	3.81741e-05	-1.4368	-3.67306e-10	3.59027e-05	-1.40623	-3.67306e-10
196880387	chr3:196880387:A:G	4.08975e-05	-1.03933e-10	-1.36788	3.75935e-05	-1.03933e-10	-1.36021
196880841	chr3:196880841:G:A	1.19555e-05	-1.24723	-1.35054	1.05765e-05	-1.27919	-1.34922
196880922	chr3:196880922:T:C	1.3084e-05	-1.26834	-1.23922	1.16378e-05	-1.29773	-1.23506
196880965	chr3:196880965:G:C	4.24323e-05	-1.03933e-10	-1.33104	3.81442e-05	-1.03933e-10	-1.34567
196881413	chr3:196881413:C:A	4.09787e-05	-1.03933e-10	-1.3659	3.73749e-05	-1.03933e-10	-1.36605
196881475	chr3:196881475:C:T	4.58117e-05	-1.03933e-10	-1.25441	4.23751e-05	-1.03933e-10	-1.24048
196882063	chr3:196882063:A:AT	4.37022e-05	-1.30155	-3.67306e-10	4.15432e-05	-1.26031	-3.67306e-10
196882141	chr3:196882141:C:T	0.000305585	-1.03933e-10	0.643276	0.000298109	-1.03933e-10	0.710416
196882232	chr3:196882232:TA:T	4.09638e-05	-1.03933e-10	-1.36627	3.71492e-05	-1.03933e-10	-1.3721
196882295	chr3:196882295:C:T	5.78139e-05	-1.03933e-10	-1.02172	5.38649e-05	-1.03933e-10	-1.00057
196882607	chr3:196882607:A:G	1.43549e-05	-1.03909	-1.37577	1.24932e-05	-1.0861	-1.37577
196882779	chr3:196882779:C:T	4.74664e-05	-1.03933e-10	-1.21893	4.20553e-05	-1.03933e-10	-1.24806
196883164	chr3:196883164:C:A	5.93287e-05	-1.03933e-10	-0.99586	5.42352e-05	-1.03933e-10	-0.993714
196883295	chr3:196883295:C:A	4.50567e-05	-1.03933e-10	-1.27103	4.15987e-05	-1.03933e-10	-1.25897
196883439	chr3:196883439:A:G	4.58871e-05	-1.03933e-10	-1.25277	4.24488e-05	-1.03933e-10	-1.23875
196883499	chr3:196883499:C:T	1.03721e-05	-1.5336	-1.20623	9.0088e-06	-1.53413	-1.25471
196884327	chr3:196884327:C:T	4.58981e-05	-1.03933e-10	-1.25253	4.24594e-05	-1.03933e-10	-1.2385
196884427	chr3:196884427:A:G	1.58636e-05	-0.93946	-1.37546	1.36922e-05	-0.994666	-1.37555
196884614	chr3:196884614:CAT:C	9.32791e-05	-1.03933e-10	-0.543357	8.16327e-05	-1.03933e-10	-0.584815
196885322	chr3:196885322:A:G	4.74232e-05	-1.03933e-10	-1.21984	4.39452e-05	-1.03933e-10	-1.2041
196885429	chr3:196885429:A:G	4.05806e-05	-1.03933e-10	-1.37566	3.70249e-05	-1.03933e-10	-1.37545
196886201	chr3:196886201:A:C	4.57119e-05	-1.25659	-3.67306e-10	4.00851e-05	-1.29604	-3.67306e-10
196886204	chr3:196886204:C:T	2.39777e-05	-1.29727	-0.604552	2.51328e-05	-1.2314	-0.53147
196886320	chr3:196886320:A:G	0.00024001	-1.03933e-10	0.401726	0.000208252	-1.03933e-10	0.351706
196886812	chr3:196886812:A:AG	1.4059e-05	-1.4508	-0.984885	1.34555e-05	-1.5049	-0.882761
196886916	chr3:196886916:G:A	6.0032e-05	-1.03933e-10	-0.984076	5.31486e-05	-1.03933e-10	-1.01395
196887304	chr3:196887304:C:T	4.46191e-05	-1.28079	-3.67306e-10	4.20059e-05	-1.24923	-3.67306e-10
196887501	chr3:196887501:G:A	2.32444e-05	-1.1238	-0.809091	2.0894e-05	-1.13706	-0.810522
196887746	chr3:196887746:A:G	6.33889e-05	-1.03933e-10	-0.929664	5.61413e-05	-1.03933e-10	-0.959173
196888077	chr3:196888077:G:A	1.20806e-05	-1.22944	-1.35791	1.06755e-05	-1.26232	-1.35676
196888119	chr3:196888119:T:A	1.22598e-05	-1.31976	-1.25286	1.21312e-05	-1.25895	-1.23232
196888574	chr3:196888574:A:T	1.56245e-05	-0.976487	-1.35362	1.35568e-05	-1.02555	-1.35461
196888677	chr3:196888677:G:A	5.93387e-05	-1.03933e-10	-0.995692	5.42627e-05	-1.03933e-10	-0.993207
196888697	chr3:196888697:A:G	6.28804e-05	-1.03933e-10	-0.937718	5.57065e-05	-1.03933e-10	-0.966947
196888758	chr3:196888758:A:G	1.31953e-05	-1.53062	-0.968468	1.1266e-05	-1.52821	-1.03704
196888803	chr3:196888803:C:T	4.56507e-05	-1.03933e-10	-1.25793	4.22219e-05	-1.03933e-10	-1.24411
196889091	chr3:196889091:G:A	4.63307e-05	-1.03933e-10	-1.24315	4.28813e-05	-1.03933e-10	-1.22861
196889354	chr3:196889354:A:G	4.06471e-05	-1.03933e-10	-1.37403	3.7093e-05	-1.03933e-10	-1.37362
196889378	chr3:196889378:G:A	1.33674e-05	-1.50338	-0.982753	1.31559e-05	-1.53107	-0.879103
196889820	chr3:196889820:G:A	1.38495e-05	-1.52674	-0.923962	1.17134e-05	-1.52921	-0.997103
196890336	chr3:196890336:G:T	1.20352e-05	-1.23606	-1.35506	1.06366e-05	-1.26874	-1.354
196890526	chr3:196890526:A:G	1.19602e-05	-1.23507	-1.3623	1.05687e-05	-1.26783	-1.36133
196890612	chr3:196890612:C:T	1.14042e-05	-1.51433	-1.13064	9.77129e-06	-1.50931	-1.19829
196890777	chr3:196890777:A:G	3.88846e-05	-1.41835	-3.67306e-10	3.40947e-05	-1.4579	-3.67306e-10
196891270	chr3:196891270:A:G	1.30262e-05	-1.30482	-1.20717	1.16138e-05	-1.33215	-1.2027
196891327	chr3:196891327:T:TAAA	1.39326e-05	-1.06944	-1.37528	1.21441e-05	-1.1148	-1.3754
196891433	chr3:196891433:T:C	1.17963e-05	-1.51496	-1.0962	1.07876e-05	-1.49375	-1.1149
196891445	chr3:196891445:A:T	1.25608e-05	-1.50923	-1.03914	1.23347e-05	-1.53273	-0.941899
196892231	chr3:196892231:C:T	1.23338e-05	-1.35689	-1.20972	1.22149e-05	-1.30088	-1.18351
196892247	chr3:196892247:G:A	1.23452e-05	-1.50754	-1.05814	1.20765e-05	-1.53231	-0.963477
196892676	chr3:196892676:A:G	0.000205754	-1.03933e-10	0.247728	0.000190697	-1.03933e-10	0.263643
196892726	chr3:196892726:C:G	4.55978e-05	-1.03933e-10	-1.25909	4.21797e-05	-1.03933e-10	-1.24511
196892737	chr3:196892737:G:A	1.24569e-05	-1.35475	-1.20193	1.2344e-05	-1.29835	-1.17553
196893185	chr3:196893185:T:A	4.09643e-05	-1.03933e-10	-1.36625	3.71489e-05	-1.03933e-10	-1.37211
196893423	chr3:196893423:G:T	1.16692e-05	-1.30837	-1.31362	1.15068e-05	-1.24601	-1.2981
196893437	chr3:196893437:A:G	4.08649e-05	-1.03933e-10	-1.36868	3.72069e-05	-1.03933e-10	-1.37055
196893635	chr3:196893635:C:T	1.34085e-05	-1.52786	-0.955204	1.1375e-05	-1.53013	-1.02549
196893710	chr3:196893710:G:T	4.11507e-05	-1.03933e-10	-1.36171	3.75303e-05	-1.03933e-10	-1.3619
196893973	chr3:196893973:G:A	1.21224e-05	-1.21344	-1.37046	1.06964e-05	-1.24741	-1.36973
196894531	chr3:196894531:GTTC:G	4.34591e-05	-1.03933e-10	-1.30713	4.00673e-05	-1.03933e-10	-1.29648
196894548	chr3:196894548:A:T	4.58135e-05	-1.03933e-10	-1.25437	4.18697e-05	-1.03933e-10	-1.25248
196894576	chr3:196894576:A:G	4.88579e-05	-1.51859	0.328552	4.18008e-05	-1.49924	0.245108
196894898	chr3:196894898:G:A	1.17861e-05	-1.30156	-1.31048	1.16389e-05	-1.23818	-1.29451
196895075	chr3:196895075:G:A	4.58637e-05	-1.03933e-10	-1.25328	4.24256e-05	-1.03933e-10	-1.23929
196895085	chr3:196895085:C:T	1.12113e-05	-1.53368	-1.12835	1.05489e-05	-1.53252	-1.0985
196895139	chr3:196895139:A:G	1.43657e-05	-1.42398	-0.990133	1.36142e-05	-1.4882	-0.887736
196895266	chr3:196895266:G:A	4.33667e-05	-1.03933e-10	-1.30926	3.99784e-05	-1.03933e-10	-1.2987
196895771	chr3:196895771:C:G	0.000159728	-0.00547859	-3.67306e-10	0.000136687	-0.0693489	-3.67306e-10
196896080	chr3:196896080:T:C	1.4603e-05	-1.02304	-1.37468	1.27054e-05	-1.07048	-1.37454
196896432	chr3:196896432:A:G	4.13808e-05	-1.03933e-10	-1.35614	3.77405e-05	-1.03933e-10	-1.35631
196896725	chr3:196896725:G:A	1.25213e-05	-1.31269	-1.23882	1.2455e-05	-1.25028	-1.21464
196897220	chr3:196897220:A:G	5.94147e-05	-1.03933e-10	-0.994412	5.43324e-05	-1.03933e-10	-0.991923
196897628	chr3:196897628:A:G	7.612e-05	-0.746642	-3.67306e-10	6.52387e-05	-0.808992	-3.67306e-10
196897784	chr3:196897784:C:G	1.50379e-05	-0.993716	-1.37467	1.30661e-05	-1.04251	-1.37452
196897948	chr3:196897948:G:A	1.4801e-05	-1.00974	-1.37452	1.28695e-05	-1.05782	-1.37437
196897975	chr3:196897975:C:G	4.12948e-05	-1.03933e-10	-1.35822	3.76623e-05	-1.03933e-10	-1.35838
196898530	chr3:196898530:G:A	1.15434e-05	-1.53158	-1.10126	9.78112e-06	-1.53289	-1.1737
196898558	chr3:196898558:A:G	6.21643e-05	-1.03933e-10	-0.949171	5.50976e-05	-1.03933e-10	-0.977939
196898623	chr3:196898623:G:A	5.94265e-05	-1.03933e-10	-0.994212	5.43355e-05	-1.03933e-10	-0.991866
196898959	chr3:196898959:G:C	1.36347e-05	-1.52692	-0.939418	1.16236e-05	-1.52363	-1.01038
196898971	chr3:196898971:T:C	3.86356e-05	-1.42478	-3.67306e-10	3.40535e-05	-1.45911	-3.67306e-10
196899246	chr3:196899246:A:G	5.73555e-05	-1.02968	-3.67306e-10	5.06975e-05	-1.06117	-3.67306e-10
196899272	chr3:196899272:T:C	1.28746e-05	-1.26547	-1.25823	1.14506e-05	-1.2949	-1.2541
196899477	chr3:196899477:G:A	1.24052e-05	-1.50419	-1.05665	1.21096e-05	-1.53133	-0.961716
196899818	chr3:196899818:G:A	1.2382e-05	-1.5063	-1.05641	1.21076e-05	-1.53196	-0.961255
196900217	chr3:196900217:A:G	1.21663e-05	-1.21675	-1.36353	1.07417e-05	-1.25034	-1.36257
196900464	chr3:196900464:T:C	1.42248e-05	-1.0494	-1.37456	1.23919e-05	-1.09563	-1.37437
196900485	chr3:196900485:C:T	1.62142e-05	-1.20994	-1.08312	1.40682e-05	-1.26641	-1.07671
196900490	chr3:196900490:G:A	1.48312e-05	-1.0072	-1.37502	1.2889e-05	-1.05578	-1.37489
196900622	chr3:196900622:G:A	4.09822e-05	-1.03933e-10	-1.36581	3.73781e-05	-1.03933e-10	-1.36596
196900642	chr3:196900642:G:A	6.8863e-05	-1.46097	0.614141	5.15286e-05	-1.43484	0.389932
196900646	chr3:196900646:C:T	0.000246836	-1.03933e-10	0.42977	0.000209953	-1.03933e-10	0.359839
196900897	chr3:196900897:C:G	4.14832e-05	-1.03933e-10	-1.35366	3.78316e-05	-1.03933e-10	-1.3539
196901044	chr3:196901044:T:C	3.47141e-05	-1.53181	-3.67306e-10	3.16947e-05	-1.53089	-3.67306e-10
196901045	chr3:196901045:TTTAC:T	3.58679e-05	-1.49911	-3.67306e-10	3.17983e-05	-1.52763	-3.67306e-10
196901287	chr3:196901287:C:T	0.000478646	-1.03933e-10	1.09201	0.000442091	-1.03933e-10	1.10447
196901334	chr3:196901334:C:T	1.59958e-05	-1.21081	-1.09582	1.3874e-05	-1.2673	-1.08973
196901807	chr3:196901807:G:C	4.85758e-05	-1.03933e-10	-1.19583	4.34807e-05	-1.03933e-10	-1.21473
196902189	chr3:196902189:T:G	7.15156e-05	-1.03933e-10	-0.809038	6.58283e-05	-1.03933e-10	-0.799994
196902221	chr3:196902221:A:G	1.03587e-05	-1.51859	-1.22253	9.06595e-06	-1.51406	-1.26846
196902489	chr3:196902489:G:A	4.68928e-05	-1.03933e-10	-1.23109	4.34339e-05	-1.03933e-10	-1.21581
196902546	chr3:196902546:A:G	3.54363e-05	-1.51122	-3.67306e-10	3.18151e-05	-1.5271	-3.67306e-10
196902581	chr3:196902581:T:A	4.12891e-05	-1.03933e-10	-1.35836	3.76572e-05	-1.03933e-10	-1.35852
196902615	chr3:196902615:C:T	0.000645079	-1.03933e-10	1.39042	0.000535927	-1.03933e-10	1.29695
196902707	chr3:196902707:C:T	1.17182e-05	-1.51188	-1.10592	1.07351e-05	-1.48933	-1.12419
196902966	chr3:196902966:G:A	6.70738e-05	-1.03933e-10	-0.873159	6.11698e-05	-1.03933e-10	-0.873391
196903775	chr3:196903775:C:A	1.0647e-05	-1.53362	-1.18005	9.21225e-06	-1.53414	-1.23237
196904066	chr3:196904066:A:G	5.35917e-05	-1.03933e-10	-1.09756	4.77877e-05	-1.03933e-10	-1.12028
196904267	chr3:196904267:G:A	1.28527e-05	-1.26168	-1.26372	1.1425e-05	-1.29147	-1.25977
196904448	chr3:196904448:A:G	9.86599e-05	-1.03933e-10	-0.487274	9.0994e-05	-1.03933e-10	-0.476252
196905193	chr3:196905193:G:A	0.000107754	-1.03933e-10	-0.399101	9.48074e-05	-1.03933e-10	-0.435197
196905324	chr3:196905324:C:G	4.0643e-05	-1.03933e-10	-1.37413	3.70708e-05	-1.03933e-10	-1.37422
196905616	chr3:196905616:A:C	3.48901e-05	-1.52675	-3.67306e-10	3.23505e-05	-1.51041	-3.67306e-10
196905720	chr3:196905720:G:A	1.23841e-05	-1.50955	-1.05299	1.2142e-05	-1.53282	-0.957555
196906162	chr3:196906162:G:A	4.08176e-05	-1.36984	-3.67306e-10	3.88584e-05	-1.32712	-3.67306e-10
196906224	chr3:196906224:AAG:A	4.44293e-05	-1.03933e-10	-1.28505	4.10394e-05	-1.03933e-10	-1.27251
196907187	chr3:196907187:C:T	7.51146e-05	-1.03933e-10	-0.759938	6.74575e-05	-1.03933e-10	-0.775547
196907249	chr3:196907249:G:A	1.18736e-05	-1.49642	-1.10822	1.09447e-05	-1.46781	-1.12638
196907656	chr3:196907656:A:G	1.7046e-05	-1.27931	-0.963728	1.68896e-05	-1.31064	-0.849705
196907933	chr3:196907933:G:A	1.32573e-05	-1.18488	-1.30953	1.16865e-05	-1.2214	-1.30721
196908014	chr3:196908014:A:G	5.46919e-05	-1.03933e-10	-1.07724	4.91443e-05	-1.03933e-10	-1.09228
196908083	chr3:196908083:T:C	1.30375e-05	-1.18717	-1.32396	1.14819e-05	-1.22407	-1.3222
196908101	chr3:196908101:C:T	0.000335707	-1.03933e-10	0.737286	0.000282553	-1.03933e-10	0.65682
196908226	chr3:196908226:A:G	1.26559e-05	-1.23752	-1.30331	1.11891e-05	-1.27095	-1.30115
196908568	chr3:196908568:A:T	5.47071e-05	-1.03933e-10	-1.07696	4.91578e-05	-1.03933e-10	-1.09201
196908588	chr3:196908588:C:T	4.10884e-05	-1.03933e-10	-1.36323	3.74754e-05	-1.03933e-10	-1.36336
196908804	chr3:196908804:G:C	1.24002e-05	-1.21437	-1.34687	1.09358e-05	-1.24935	-1.34565
196908814	chr3:196908814:ACT:A	1.22797e-05	-1.28661	-1.28439	1.21832e-05	-1.22124	-1.26574
196908892	chr3:196908892:G:A	3.51402e-05	-1.51961	-3.67306e-10	3.16735e-05	-1.53157	-3.67306e-10
196909169	chr3:196909169:G:A	1.23738e-05	-1.51527	-1.04809	1.21967e-05	-1.53389	-0.951987
196909339	chr3:196909339:A:T	6.27473e-05	-1.03933e-10	-0.939837	5.5593e-05	-1.03933e-10	-0.968988
196909403	chr3:196909403:G:T	1.24789e-05	-1.51398	-1.04093	1.22988e-05	-1.5337	-0.943843
196909420	chr3:196909420:G:A	4.89888e-05	-1.03933e-10	-1.18736	4.53265e-05	-1.03933e-10	-1.17315
196909428	chr3:196909428:C:T	4.59686e-05	-1.03933e-10	-1.25099	4.25285e-05	-1.03933e-10	-1.23687
196909739	chr3:196909739:T:G	6.4178e-05	-1.03933e-10	-0.917293	6.02994e-05	-1.03933e-10	-0.887723
196909772	chr3:196909772:G:C	4.45666e-05	-1.03933e-10	-1.28197	4.11553e-05	-1.03933e-10	-1.26969
196909803	chr3:196909803:G:A	1.24151e-05	-1.2682	-1.29184	1.10218e-05	-1.29854	-1.28863
196909872	chr3:196909872:T:A	4.8384e-05	-1.03933e-10	-1.19978	4.27912e-05	-1.03933e-10	-1.23071
196909938	chr3:196909938:A:G	1.03929e-05	-1.51449	-1.22335	9.11206e-06	-1.50933	-1.26811
196910177	chr3:196910177:G:A	9.31639e-05	-1.03933e-10	-0.544592	8.37085e-05	-1.03933e-10	-0.559704
196910414	chr3:196910414:G:A	2.35373e-05	-0.545871	-1.3745	2.03242e-05	-0.601377	-1.37386
196910589	chr3:196910589:G:A	3.46764e-05	-1.53289	-3.67306e-10	3.1924e-05	-1.52369	-3.67306e-10
196911220	chr3:196911220:TTAAAC:T	1.2495e-05	-1.50644	-1.04718	1.22264e-05	-1.532	-0.95144
196911386	chr3:196911386:T:C	0.000145093	-0.101579	-3.67306e-10	0.000124429	-0.163307	-3.67306e-10
196911567	chr3:196911567:A:G	4.76338e-05	-1.03933e-10	-1.21541	4.40223e-05	-1.03933e-10	-1.20235
196911670	chr3:196911670:TGTG:T	1.40077e-05	-1.52565	-0.913694	1.18955e-05	-1.52209	-0.988795
196911878	chr3:196911878:A:T	6.67676e-05	-1.03933e-10	-0.877735	6.08964e-05	-1.03933e-10	-0.87787
196912031	chr3:196912031:A:G	3.67957e-05	-1.47357	-3.67306e-10	3.53182e-05	-1.42265	-3.67306e-10
196912093	chr3:196912093:G:A	3.48316e-05	-1.52843	-3.67306e-10	3.2376e-05	-1.50963	-3.67306e-10
196912518	chr3:196912518:T:C	7.5524e-05	-1.03933e-10	-0.754503	6.89445e-05	-1.03933e-10	-0.753742
196912546	chr3:196912546:ACT:A	3.46872e-05	-1.53258	-3.67306e-10	3.22349e-05	-1.51399	-3.67306e-10
196913006	chr3:196913006:G:A	7.25684e-05	-1.03933e-10	-0.794424	6.7638e-05	-1.03933e-10	-0.772874
196913250	chr3:196913250:C:G	1.25232e-05	-1.26212	-1.28925	1.24489e-05	-1.19398	-1.27143
196914234	chr3:196914234:G:A	1.31858e-05	-1.25618	-1.24364	1.16966e-05	-1.28765	-1.24009
196914736	chr3:196914736:A:G	4.21483e-05	-1.03933e-10	-1.33776	3.80243e-05	-1.03933e-10	-1.34882
196915117	chr3:196915117:A:G	4.61332e-05	-1.03933e-10	-1.24742	4.26862e-05	-1.03933e-10	-1.23317
196915787	chr3:196915787:C:A	1.34713e-05	-1.53353	-0.944864	1.14275e-05	-1.5341	-1.01692
196916045	chr3:196916045:C:T	2.27394e-05	-1.28419	-0.670666	2.38373e-05	-1.21636	-0.599428
196916143	chr3:196916143:G:A	4.92515e-05	-1.03933e-10	-1.18201	4.55771e-05	-1.03933e-10	-1.16764
196916400	chr3:196916400:A:G	4.58708e-05	-1.03933e-10	-1.25313	4.24331e-05	-1.03933e-10	-1.23912
196916736	chr3:196916736:G:A	1.18896e-05	-1.53277	-1.07052	1.00335e-05	-1.53368	-1.14744
196916810	chr3:196916810:A:G	6.46951e-05	-1.03933e-10	-0.909267	5.723e-05	-1.03933e-10	-0.939967
196916848	chr3:196916848:C:T	1.41207e-05	-1.06324	-1.36807	1.22809e-05	-1.11113	-1.36786
196917036	chr3:196917036:A:G	5.21645e-05	-1.03933e-10	-1.12455	4.65088e-05	-1.03933e-10	-1.1474
196917106	chr3:196917106:C:T	5.1855e-05	-1.03933e-10	-1.1305	4.62558e-05	-1.03933e-10	-1.15286
196917300	chr3:196917300:A:G	5.97966e-05	-1.03933e-10	-0.988005	5.46798e-05	-1.03933e-10	-0.98555
196917811	chr3:196917811:G:A	5.04838e-05	-1.03933e-10	-1.1573	4.69787e-05	-1.03933e-10	-1.13735
196917856	chr3:196917856:A:G	4.11e-05	-1.03933e-10	-1.36295	3.75365e-05	-1.03933e-10	-1.36173
196917869	chr3:196917869:A:G	0.000117691	-0.310889	-3.67306e-10	0.000115946	-0.233924	-3.67306e-10
196918036	chr3:196918036:A:G	8.34932e-05	-1.03933e-10	-0.654188	7.29118e-05	-1.03933e-10	-0.697794
196918167	chr3:196918167:C:T	4.2172e-05	-1.03933e-10	-1.3372	3.85481e-05	-1.03933e-10	-1.33514
196918169	chr3:196918169:C:T	3.69565e-05	-1.46921	-3.67306e-10	3.2508e-05	-1.50556	-3.67306e-10
196918179	chr3:196918179:C:T	5.81111e-05	-1.03933e-10	-1.0166	5.21327e-05	-1.03933e-10	-1.03325
196918187	chr3:196918187:G:A	4.67293e-05	-1.03933e-10	-1.23458	4.32491e-05	-1.03933e-10	-1.22007
196918449	chr3:196918449:G:A	1.18224e-05	-1.24695	-1.36201	1.04463e-05	-1.27981	-1.36099
196918552	chr3:196918552:C:A	1.17768e-05	-1.24783	-1.365	1.04041e-05	-1.28085	-1.364
196918657	chr3:196918657:C:T	0.000102384	-1.03933e-10	-0.45022	9.27308e-05	-1.03933e-10	-0.457344
196918688	chr3:196918688:C:G	5.14291e-05	-1.03933e-10	-1.13875	4.76567e-05	-1.03933e-10	-1.12302
196918784	chr3:196918784:G:A	0.000108203	-1.03933e-10	-0.394944	9.98949e-05	-1.03933e-10	-0.382926
196918854	chr3:196918854:A:AG	5.0214e-05	-1.03933e-10	-1.16266	4.64968e-05	-1.03933e-10	-1.14766
196919218	chr3:196919218:C:T	6.9349e-05	-1.03933e-10	-0.839802	6.32569e-05	-1.03933e-10	-0.839841
196919258	chr3:196919258:A:G	5.03131e-05	-1.03933e-10	-1.16069	4.48966e-05	-1.03933e-10	-1.18268
196919413	chr3:196919413:G:A	0.000179275	-1.03933e-10	0.109968	0.000167335	-1.03933e-10	0.132952
196919436	chr3:196919436:G:A	4.60811e-05	-1.03933e-10	-1.24855	4.26352e-05	-1.03933e-10	-1.23436
196919622	chr3:196919622:C:T	0.000157093	-0.022113	-3.67306e-10	0.00013451	-0.0854056	-3.67306e-10
196919809	chr3:196919809:A:C	6.44613e-05	-1.03933e-10	-0.912887	5.7026e-05	-1.03933e-10	-0.943537
196919816	chr3:196919816:A:G	1.03987e-05	-1.52002	-1.21725	9.09543e-06	-1.51561	-1.26367
196919898	chr3:196919898:G:A	4.10895e-05	-1.03933e-10	-1.3632	3.74757e-05	-1.03933e-10	-1.36335
196920466	chr3:196920466:A:G	5.21086e-05	-1.03933e-10	-1.12562	4.64715e-05	-1.03933e-10	-1.14821
196920904	chr3:196920904:A:G	4.83959e-05	-1.03933e-10	-1.19954	4.2801e-05	-1.03933e-10	-1.23048
196921617	chr3:196921617:A:T	4.53725e-05	-1.03933e-10	-1.26405	4.19094e-05	-1.03933e-10	-1.25154
196922035	chr3:196922035:A:G	1.40665e-05	-1.43304	-1.00212	1.33538e-05	-1.494	-0.901249
196922477	chr3:196922477:TCTCA:T	1.33076e-05	-1.53031	-0.960309	1.12988e-05	-1.53202	-1.03033
196922541	chr3:196922541:C:T	3.66414e-05	-1.47777	-3.67306e-10	3.28391e-05	-1.49543	-3.67306e-10
196922613	chr3:196922613:T:C	5.95993e-05	-1.03933e-10	-0.99131	5.28092e-05	-1.03933e-10	-1.02036
196922670	chr3:196922670:G:T	5.03493e-05	-1.15997	-3.67306e-10	4.43584e-05	-1.19474	-3.67306e-10
196923116	chr3:196923116:G:A	6.70149e-05	-1.03933e-10	-0.874038	6.11289e-05	-1.03933e-10	-0.87406
196923316	chr3:196923316:C:T	1.34289e-05	-1.53086	-0.950689	1.13937e-05	-1.53242	-1.02156
196923853	chr3:196923853:C:T	9.9939e-05	-1.03933e-10	-0.474393	9.3538e-05	-1.03933e-10	-0.448677
196924429	chr3:196924429:C:T	0.000136556	-1.03933e-10	-0.16222	0.000117806	-1.03933e-10	-0.218004
196924621	chr3:196924621:GT:G	1.44849e-05	-1.41104	-0.994799	1.36589e-05	-1.47967	-0.892983
196924719	chr3:196924719:A:G	1.15414e-05	-1.27605	-1.35697	1.02389e-05	-1.30515	-1.3557
196924768	chr3:196924768:C:T	1.34384e-05	-1.48674	-0.994103	1.21702e-05	-1.49684	-0.991217
196924873	chr3:196924873:T:C	6.23666e-05	-1.03933e-10	-0.945922	5.51687e-05	-1.03933e-10	-0.976648
196924945	chr3:196924945:C:T	4.07152e-05	-1.03933e-10	-1.37235	3.7137e-05	-1.03933e-10	-1.37243
196925686	chr3:196925686:G:A	6.68349e-05	-1.03933e-10	-0.876727	6.09644e-05	-1.03933e-10	-0.876754
196925973	chr3:196925973:G:A	4.46078e-05	-1.28104	-3.67306e-10	4.0798e-05	-1.27841	-3.67306e-10
196926291	chr3:196926291:G:A	0.000194624	-1.03933e-10	0.192116	0.000169383	-1.03933e-10	0.145115
196926965	chr3:196926965:G:A	6.64223e-05	-1.03933e-10	-0.88292	6.05793e-05	-1.03933e-10	-0.883092
196927009	chr3:196927009:GGA:G	6.68677e-05	-1.03933e-10	-0.876237	6.09887e-05	-1.03933e-10	-0.876356
196927558	chr3:196927558:C:T	2.15923e-05	-1.36967	-0.636948	2.24799e-05	-1.31071	-0.563711
196927665	chr3:196927665:G:A	1.17041e-05	-1.35757	-1.26144	1.15596e-05	-1.29853	-1.241
196927711	chr3:196927711:C:G	0.000619389	-1.03933e-10	1.34978	0.000514953	-1.03933e-10	1.25703
196928417	chr3:196928417:T:TC	6.67676e-05	-1.03933e-10	-0.877735	6.08964e-05	-1.03933e-10	-0.87787
196928460	chr3:196928460:G:A	6.67676e-05	-1.03933e-10	-0.877735	6.08964e-05	-1.03933e-10	-0.87787
196928993	chr3:196928993:C:T	1.13788e-05	-1.36486	-1.28234	1.12094e-05	-1.30684	-1.26345
196929047	chr3:196929047:C:T	5.27067e-05	-1.03933e-10	-1.11421	4.7423e-05	-1.03933e-10	-1.12794
196929209	chr3:196929209:T:C	1.16673e-05	-1.33566	-1.2865	1.15424e-05	-1.27305	-1.26797
196929708	chr3:196929708:A:G	3.67566e-05	-1.47464	-3.67306e-10	3.34728e-05	-1.47631	-3.67306e-10
196929901	chr3:196929901:G:A	1.27861e-05	-1.50558	-1.02501	1.25451e-05	-1.53175	-0.92597
196929919	chr3:196929919:G:C	9.40068e-06	-1.52652	-1.31165	8.31217e-06	-1.52322	-1.34611
196930287	chr3:196930287:G:C	1.29358e-05	-1.15079	-1.36817	1.21263e-05	-1.13185	-1.35981
196930676	chr3:196930676:C:T	2.43567e-05	-1.40092	-0.485228	2.15252e-05	-1.42086	-0.496961
196930805	chr3:196930805:T:C	6.66732e-05	-1.03933e-10	-0.87915	6.08103e-05	-1.03933e-10	-0.879285
196931098	chr3:196931098:T:C	4.98951e-05	-1.03933e-10	-1.16903	4.4858e-05	-1.03933e-10	-1.18354
196931435	chr3:196931435:T:TC	1.12847e-05	-1.3772	-1.2783	1.10997e-05	-1.32111	-1.25902
196931503	chr3:196931503:AACTG:A	6.62316e-05	-1.03933e-10	-0.885796	6.0415e-05	-1.03933e-10	-0.885808
196931764	chr3:196931764:C:A	8.31192e-05	-1.03933e-10	-0.658677	7.59099e-05	-1.03933e-10	-0.657498
196931769	chr3:196931769:C:T	4.47931e-05	-1.03933e-10	-1.2769	4.1343e-05	-1.03933e-10	-1.26514
196931951	chr3:196931951:T:TA	4.52769e-05	-1.03933e-10	-1.26616	4.18136e-05	-1.03933e-10	-1.25382
196932158	chr3:196932158:G:A	0.000105487	-1.03933e-10	-0.420366	9.16627e-05	-1.03933e-10	-0.468929
196932912	chr3:196932912:A:C	6.90154e-05	-1.03933e-10	-0.844623	6.41257e-05	-1.03933e-10	-0.8262
196933473	chr3:196933473:T:A	3.61538e-05	-1.49117	-3.67306e-10	3.44657e-05	-1.44708	-3.67306e-10
196933516	chr3:196933516:T:C	6.74189e-05	-1.03933e-10	-0.868028	6.00571e-05	-1.03933e-10	-0.891748
196933684	chr3:196933684:C:T	1.19034e-05	-1.35259	-1.24954	1.05216e-05	-1.43681	-1.1968
196933949	chr3:196933949:C:T	1.06533e-05	-1.38529	-1.3278	1.0407e-05	-1.33031	-1.31426
196934413	chr3:196934413:T:C	0.0001485	-0.0783697	-3.67306e-10	0.000111628	-0.271876	-3.67306e-10
196934545	chr3:196934545:G:A	4.53119e-05	-1.03933e-10	-1.26538	4.18475e-05	-1.03933e-10	-1.25301
196935000	chr3:196935000:AT:A	6.67676e-05	-1.03933e-10	-0.877735	6.08964e-05	-1.03933e-10	-0.87787
196935091	chr3:196935091:G:C	1.10892e-05	-1.40513	-1.26785	9.96527e-06	-1.42395	-1.26399
196935283	chr3:196935283:A:G	1.46556e-05	-1.53331	-0.86082	1.23856e-05	-1.53393	-0.936581
196935292	chr3:196935292:C:T	0.000104892	-1.03933e-10	-0.426026	0.000100567	-1.03933e-10	-0.376219
196935509	chr3:196935509:A:G	6.08522e-05	-1.03933e-10	-0.970504	5.38926e-05	-1.03933e-10	-1.00005
196935650	chr3:196935650:G:A	3.17183e-05	-1.39152	-0.230538	2.78513e-05	-1.41499	-0.24518
196935682	chr3:196935682:C:CCAA	0.000205531	-1.03933e-10	0.246644	0.000190491	-1.03933e-10	0.262559
196935770	chr3:196935770:T:C	4.52779e-05	-1.03933e-10	-1.26613	4.18145e-05	-1.03933e-10	-1.2538
196935912	chr3:196935912:G:A	3.4654e-05	-1.53354	-3.67306e-10	3.19331e-05	-1.5234	-3.67306e-10
196936251	chr3:196936251:T:A	1.16557e-05	-1.31772	-1.30543	1.14939e-05	-1.25592	-1.2893
196936379	chr3:196936379:T:G	4.39031e-05	-1.03933e-10	-1.29697	4.04252e-05	-1.03933e-10	-1.28759
196936707	chr3:196936707:A:G	5.8942e-05	-1.03933e-10	-1.0024	5.24913e-05	-1.03933e-10	-1.0264
196937188	chr3:196937188:A:G	4.52259e-05	-1.03933e-10	-1.26728	4.17618e-05	-1.03933e-10	-1.25506
196937420	chr3:196937420:T:C	3.70243e-05	-1.46738	-3.67306e-10	3.56093e-05	-1.41444	-3.67306e-10
196938019	chr3:196938019:T:A	1.07907e-05	-1.40601	-1.29425	9.6315e-06	-1.4324	-1.2896
196938047	chr3:196938047:A:G	6.26849e-05	-1.03933e-10	-0.940832	5.77407e-05	-1.03933e-10	-0.931082
196938254	chr3:196938254:G:A	4.36028e-05	-1.03933e-10	-1.30383	3.94276e-05	-1.03933e-10	-1.31258
196938369	chr3:196938369:A:G	6.49503e-05	-1.03933e-10	-0.90533	5.79109e-05	-1.03933e-10	-0.928139
196938451	chr3:196938451:C:T	8.92351e-06	-1.53317	-1.35709	8.03276e-06	-1.5322	-1.37132
196938783	chr3:196938783:C:G	1.82808e-05	-1.33926	-0.833838	1.60642e-05	-1.36689	-0.843561
196938860	chr3:196938860:A:G	4.52832e-05	-1.03933e-10	-1.26602	4.18195e-05	-1.03933e-10	-1.25368
196938927	chr3:196938927:G:C	1.50484e-05	-1.53209	-0.835589	1.4474e-05	-1.53313	-0.781561
196938955	chr3:196938955:T:C	8.0778e-05	-1.03933e-10	-0.687248	7.07809e-05	-1.03933e-10	-0.727456
196938978	chr3:196938978:T:G	4.51573e-05	-1.03933e-10	-1.2688	4.16922e-05	-1.03933e-10	-1.25673
196938993	chr3:196938993:T:C	7.31044e-05	-1.4933	0.706233	6.72503e-05	-1.52596	0.747339
196939165	chr3:196939165:TAGGGACGAGTGC:T	4.57325e-05	-1.03933e-10	-1.25614	4.21883e-05	-1.03933e-10	-1.2449
196939198	chr3:196939198:ACT:A	0.000124385	-1.03933e-10	-0.255568	0.000107485	-1.03933e-10	-0.309695
196939343	chr3:196939343:G:A	4.04722e-05	-1.37834	-3.67306e-10	3.99633e-05	-1.29908	-3.67306e-10
196939501	chr3:196939501:G:A	4.54566e-05	-1.03933e-10	-1.26219	4.19857e-05	-1.03933e-10	-1.24971
196939695	chr3:196939695:C:T	1.43641e-05	-1.50779	-0.906437	1.41262e-05	-1.52828	-0.810734
196939698	chr3:196939698:C:T	1.02395e-05	-1.53405	-1.21866	8.86199e-06	-1.53356	-1.27171
196939898	chr3:196939898:G:A	7.7677e-05	-1.03933e-10	-0.726394	7.18683e-05	-1.03933e-10	-0.71221
196940117	chr3:196940117:C:G	4.80914e-05	-1.03933e-10	-1.20585	4.3713e-05	-1.03933e-10	-1.2094
196940141	chr3:196940141:G:A	0.000122716	-1.03933e-10	-0.26908	0.00011242	-1.03933e-10	-0.264805
196940307	chr3:196940307:G:A	0.000225299	-1.03933e-10	0.338477	0.000208839	-1.03933e-10	0.354518
196940420	chr3:196940420:GT:G	1.49871e-05	-1.26085	-1.11091	1.34781e-05	-1.27207	-1.11391
196940913	chr3:196940913:G:A	0.000196924	-1.03933e-10	0.203863	0.000182406	-1.03933e-10	0.219189
196941052	chr3:196941052:G:C	4.57551e-05	-1.03933e-10	-1.25565	4.22102e-05	-1.03933e-10	-1.24438
196941298	chr3:196941298:G:C	9.09711e-06	-1.5342	-1.33679	8.12897e-06	-1.53422	-1.35739
196941375	chr3:196941375:C:G	0.000126108	-1.03933e-10	-0.241811	0.000108981	-1.03933e-10	-0.295868
196941425	chr3:196941425:C:T	1.18014e-05	-1.23503	-1.3757	1.06474e-05	-1.2468	-1.37493
196941488	chr3:196941488:C:T	9.59923e-06	-1.52615	-1.29112	8.40307e-06	-1.53033	-1.32812
196942101	chr3:196942101:G:C	4.09188e-05	-1.03933e-10	-1.36736	3.72771e-05	-1.03933e-10	-1.36867
196942178	chr3:196942178:G:A	5.26881e-05	-1.03933e-10	-1.11456	4.77064e-05	-1.03933e-10	-1.12198
196942242	chr3:196942242:G:A	4.57774e-05	-1.03933e-10	-1.25516	4.12272e-05	-1.03933e-10	-1.26795
196943041	chr3:196943041:C:T	1.09514e-05	-1.39279	-1.29269	9.83687e-06	-1.41326	-1.28764
196943079	chr3:196943079:G:A	1.00021e-05	-1.41523	-1.36093	9.56327e-06	-1.36333	-1.36578
196943886	chr3:196943886:G:A	5.51839e-05	-1.03933e-10	-1.06828	5.04612e-05	-1.03933e-10	-1.06584
196944205	chr3:196944205:ACCCC:A	8.28633e-05	-1.03933e-10	-0.66176	7.89571e-05	-1.03933e-10	-0.61814
196944218	chr3:196944218:T:C	4.53821e-05	-1.03933e-10	-1.26384	4.19284e-05	-1.03933e-10	-1.25108
196944480	chr3:196944480:CA:C	6.37727e-05	-1.48917	0.565547	5.40342e-05	-1.51215	0.514727
196944538	chr3:196944538:C:T	8.48407e-05	-1.03933e-10	-0.638177	7.7529e-05	-1.03933e-10	-0.636392
196944575	chr3:196944575:C:T	4.09122e-05	-1.03933e-10	-1.36752	3.75482e-05	-1.03933e-10	-1.36142
196944624	chr3:196944624:C:A	4.55741e-05	-1.03933e-10	-1.25961	4.20484e-05	-1.03933e-10	-1.24822
196944915	chr3:196944915:C:T	4.94238e-05	-1.03933e-10	-1.17852	4.57564e-05	-1.03933e-10	-1.16371
196945094	chr3:196945094:G:A	4.0678e-05	-1.03933e-10	-1.37326	3.70818e-05	-1.03933e-10	-1.37392
196945340	chr3:196945340:TG:T	8.36355e-05	-1.03933e-10	-0.652485	7.6435e-05	-1.03933e-10	-0.650604
196945620	chr3:196945620:G:A	4.15e-05	-1.03933e-10	-1.35326	3.79238e-05	-1.03933e-10	-1.35147
196945660	chr3:196945660:T:C	4.95665e-05	-1.03933e-10	-1.17564	4.5972e-05	-1.03933e-10	-1.15901
196945802	chr3:196945802:A:G	8.90022e-05	-1.03933e-10	-0.590291	8.42317e-05	-1.03933e-10	-0.553473
196945889	chr3:196945889:T:C	5.52189e-05	-1.03933e-10	-1.06765	5.04852e-05	-1.03933e-10	-1.06536
196946034	chr3:196946034:C:T	1.12543e-05	-1.50435	-1.15385	1.02853e-05	-1.47915	-1.17717
196946627	chr3:196946627:C:T	6.42549e-05	-1.03933e-10	-0.916094	5.98831e-05	-1.03933e-10	-0.89465
196946960	chr3:196946960:A:G	2.15272e-05	-0.652433	-1.3572	2.06706e-05	-0.616509	-1.34182
196947008	chr3:196947008:A:G	4.61567e-05	-1.03933e-10	-1.24691	4.22234e-05	-1.03933e-10	-1.24407
196947090	chr3:196947090:C:T	4.36899e-05	-1.03933e-10	-1.30184	4.03375e-05	-1.03933e-10	-1.28976
196947178	chr3:196947178:C:T	6.79433e-05	-1.03933e-10	-0.86028	6.022e-05	-1.03933e-10	-0.889039
196947388	chr3:196947388:G:A	1.46902e-05	-1.17634	-1.21543	1.45143e-05	-1.07693	-1.23498
196947647	chr3:196947647:A:G	1.81477e-05	-1.40218	-0.77823	1.50069e-05	-1.43808	-0.840459
196947878	chr3:196947878:C:T	1.34405e-05	-1.53415	-0.946529	1.18182e-05	-1.53009	-0.987306
196947976	chr3:196947976:C:T	7.27501e-05	-1.03933e-10	-0.791923	6.76879e-05	-1.03933e-10	-0.772138
196948008	chr3:196948008:A:G	1.46973e-05	-1.37304	-1.01825	1.32464e-05	-1.40294	-1.00037
196948101	chr3:196948101:C:T	2.49694e-05	-1.41075	-0.450555	2.55389e-05	-1.34857	-0.398272
196948597	chr3:196948597:A:G	3.46311e-05	-1.5342	-3.67306e-10	3.1706e-05	-1.53054	-3.67306e-10
196949123	chr3:196949123:C:G	2.43678e-05	-0.533357	-1.35233	2.41194e-05	-0.450297	-1.35373
196949126	chr3:196949126:G:A	4.0579e-05	-1.03933e-10	-1.3757	3.70137e-05	-1.03933e-10	-1.37576
196949287	chr3:196949287:T:C	1.7443e-05	-1.21676	-1.00325	1.63492e-05	-1.17942	-1.01345
196949658	chr3:196949658:A:G	5.04665e-05	-1.03933e-10	-1.15764	4.66191e-05	-1.03933e-10	-1.14503
196949728	chr3:196949728:T:C	1.48088e-05	-1.49508	-0.888655	1.42947e-05	-1.48158	-0.84558
196950024	chr3:196950024:C:T	5.13319e-05	-1.03933e-10	-1.14064	4.71386e-05	-1.03933e-10	-1.13395
196950288	chr3:196950288:GA:G	4.5286e-05	-1.03933e-10	-1.26595	4.20262e-05	-1.03933e-10	-1.24875
196950538	chr3:196950538:A:C	1.31649e-05	-1.35672	-1.14468	1.24971e-05	-1.3258	-1.13575
196950778	chr3:196950778:TC:T	0.000631197	-1.03933e-10	1.36867	0.000577467	-1.03933e-10	1.37161
196951242	chr3:196951242:G:A	1.362e-05	-1.28145	-1.18596	1.29974e-05	-1.24457	-1.17772
196951967	chr3:196951967:G:A	4.05787e-05	-1.03933e-10	-1.37571	3.70418e-05	-1.03933e-10	-1.375
196952087	chr3:196952087:G:T	0.000540517	-1.03933e-10	1.21357	0.000493886	-1.03933e-10	1.21526
196952184	chr3:196952184:A:G	1.29541e-05	-1.41826	-1.09928	1.17983e-05	-1.45083	-1.06826
196952220	chr3:196952220:A:G	1.20456e-05	-1.41724	-1.17301	1.12039e-05	-1.38849	-1.18229
196952248	chr3:196952248:C:G	1.05408e-05	-1.38057	-1.34313	9.79772e-06	-1.36	-1.34489
196952468	chr3:196952468:T:C	1.29346e-05	-1.24868	-1.27037	1.20992e-05	-1.22122	-1.27268
196952499	chr3:196952499:A:G	0.000748576	-1.03933e-10	1.53922	0.000674888	-1.03933e-10	1.5275
196952524	chr3:196952524:A:G	9.36861e-06	-1.46912	-1.37247	8.73813e-06	-1.44771	-1.37164
196952531	chr3:196952531:A:G	1.21297e-05	-1.25314	-1.33016	1.13343e-05	-1.22563	-1.33359
196952598	chr3:196952598:C:T	4.23522e-05	-1.03933e-10	-1.33293	3.88807e-05	-1.03933e-10	-1.32655
196952638	chr3:196952638:A:G	0.000149833	-1.03933e-10	-0.0694287	0.000128987	-1.03933e-10	-0.12733
196953385	chr3:196953385:C:G	5.53405e-05	-1.06545	-3.67306e-10	5.35826e-05	-1.00582	-3.67306e-10
196953579	chr3:196953579:C:G	4.36496e-05	-1.03933e-10	-1.30276	3.92815e-05	-1.03933e-10	-1.31629
196954252	chr3:196954252:C:T	4.69628e-05	-1.38311	0.153511	5.52189e-05	-1.25564	0.279903
196954408	chr3:196954408:A:G	4.49918e-05	-1.03933e-10	-1.27247	4.03595e-05	-1.03933e-10	-1.28922
196954604	chr3:196954604:T:C	5.29692e-05	-1.03933e-10	-1.10924	4.79152e-05	-1.03933e-10	-1.11761
196955067	chr3:196955067:G:A	1.75123e-05	-1.04569	-1.17035	1.73011e-05	-0.966654	-1.16962
196955139	chr3:196955139:T:C	3.75769e-05	-1.45256	-3.67306e-10	3.40118e-05	-1.46034	-3.67306e-10
196955157	chr3:196955157:T:C	1.89268e-05	-1.52894	-0.60943	2.02729e-05	-1.51026	-0.467506
196955516	chr3:196955516:G:T	4.23998e-05	-1.03933e-10	-1.33181	3.83315e-05	-1.03933e-10	-1.34077
196956340	chr3:196956340:C:T	1.10067e-05	-1.37168	-1.30877	9.94434e-06	-1.3796	-1.31044
196956358	chr3:196956358:G:A	4.40124e-05	-1.29448	-3.67306e-10	4.08966e-05	-1.276	-3.67306e-10
196956478	chr3:196956478:T:G	3.50091e-05	-1.52334	-3.67306e-10	3.22147e-05	-1.51462	-3.67306e-10
196956558	chr3:196956558:C:G	9.04268e-06	-1.52672	-1.35028	8.1715e-06	-1.53094	-1.35545
196956792	chr3:196956792:A:G	1.62152e-05	-1.52056	-0.77244	1.527e-05	-1.50292	-0.758239
196956847	chr3:196956847:T:C	7.33631e-05	-0.783532	-3.67306e-10	7.18775e-05	-0.712082	-3.67306e-10
196956906	chr3:196956906:C:T	1.37306e-05	-1.53422	-0.925109	1.28534e-05	-1.53085	-0.902589
196957283	chr3:196957283:G:A	4.11663e-05	-1.03933e-10	-1.36133	3.7643e-05	-1.03933e-10	-1.3589
196957290	chr3:196957290:A:G	4.073e-05	-1.14975	-0.222242	3.56313e-05	-1.19187	-0.221955
196957314	chr3:196957314:T:C	1.14702e-05	-1.26345	-1.37575	1.09356e-05	-1.21927	-1.37575
196957399	chr3:196957399:C:A	4.16464e-05	-1.03933e-10	-1.34974	3.77959e-05	-1.03933e-10	-1.35484
196957621	chr3:196957621:C:G	4.21833e-05	-1.33693	-3.67306e-10	3.82958e-05	-1.3417	-3.67306e-10
196957710	chr3:196957710:G:A	1.65323e-05	-0.944256	-1.32938	1.57272e-05	-0.900427	-1.33122
196957828	chr3:196957828:A:G	4.71933e-05	-1.03933e-10	-1.2247	4.30241e-05	-1.03933e-10	-1.22529
196958357	chr3:196958357:A:G	3.10496e-05	-0.798981	-0.844387	2.9432e-05	-0.758117	-0.846846
196958565	chr3:196958565:A:C	4.24661e-05	-0.897663	-0.432585	4.11806e-05	-0.85881	-0.410268
196958648	chr3:196958648:AAAAC:A	9.09316e-05	-1.03933e-10	-0.568846	8.33231e-05	-1.03933e-10	-0.564319
196958670	chr3:196958670:T:C	1.13604e-05	-1.32117	-1.32765	9.94637e-06	-1.36644	-1.3234
196959053	chr3:196959053:C:T	1.8636e-05	-1.1181	-1.03576	1.91035e-05	-1.11192	-0.925254
196959085	chr3:196959085:G:A	4.39928e-05	-1.29493	-3.67306e-10	3.9261e-05	-1.31681	-3.67306e-10
196959416	chr3:196959416:A:T	8.78933e-06	-1.53258	-1.37284	8.19192e-06	-1.52129	-1.3626
196959875	chr3:196959875:C:A	1.68071e-05	-0.998131	-1.25902	1.59849e-05	-0.955799	-1.2596
196960017	chr3:196960017:C:T	1.61896e-05	-1.44819	-0.846397	1.56373e-05	-1.43771	-0.799673
196960449	chr3:196960449:A:T	1.36771e-05	-1.2025	-1.26073	1.37814e-05	-1.17885	-1.18487
196960702	chr3:196960702:A:C	3.85823e-05	-1.42616	-3.67306e-10	3.41155e-05	-1.45729	-3.67306e-10
196961156	chr3:196961156:G:T	6.19788e-05	-1.1215	0.169342	5.40043e-05	-1.16563	0.167646
196961172	chr3:196961172:A:C	5.93607e-05	-0.907684	-0.0876375	5.77383e-05	-0.870863	-0.0602598
196961979	chr3:196961979:T:A	8.8316e-06	-1.52485	-1.37576	8.01056e-06	-1.53285	-1.37343
196962006	chr3:196962006:C:A	4.80817e-05	-1.19647	-0.00958442	4.29368e-05	-1.22837	0.00106064
196962524	chr3:196962524:A:G	1.70816e-05	-0.974043	-1.26691	1.57511e-05	-0.936459	-1.29368
196962546	chr3:196962546:C:T	0.000172259	0.0700439	-3.67306e-10	0.000139226	-0.0509436	-3.67306e-10
196962547	chr3:196962547:T:A	0.000171923	0.0680918	-3.67306e-10	0.000138965	-0.0528258	-3.67306e-10
196962616	chr3:196962616:T:C	7.64633e-05	-1.45871	0.716565	6.32444e-05	-1.46334	0.623298
196962854	chr3:196962854:T:C	8.24248e-05	-0.0800617	-0.587004	8.04555e-05	-0.0540266	-0.545313
196963027	chr3:196963027:G:C	1.13554e-05	-1.33019	-1.31907	1.11004e-05	-1.27418	-1.30588
196963320	chr3:196963320:A:G	1.45924e-05	-1.41241	-0.986046	1.32612e-05	-1.4354	-0.966809
196963346	chr3:196963346:T:A	4.79938e-05	-1.03933e-10	-1.20788	4.42902e-05	-1.03933e-10	-1.19628
196963649	chr3:196963649:T:C	4.23787e-05	-1.03933e-10	-1.33231	3.8397e-05	-1.03933e-10	-1.33906
196963713	chr3:196963713:G:A	0.000262272	0.490429	-3.67306e-10	0.000246743	0.521301	-3.67306e-10
196963848	chr3:196963848:G:A	4.47388e-05	-1.03933e-10	-1.27811	4.17044e-05	-1.03933e-10	-1.25644
196963928	chr3:196963928:T:C	4.13806e-05	-1.03933e-10	-1.35614	3.79762e-05	-1.03933e-10	-1.35008
196964272	chr3:196964272:A:AT	1.8587e-05	-0.839283	-1.3172	1.84607e-05	-0.767122	-1.30428
196964281	chr3:196964281:C:T	9.35862e-05	-0.54007	-3.67306e-10	8.82162e-05	-0.507254	-3.67306e-10
196964507	chr3:196964507:A:G	9.33045e-06	-1.50578	-1.33989	8.97583e-06	-1.47858	-1.31393
196964720	chr3:196964720:G:A	9.73303e-06	-1.47447	-1.32895	9.50525e-06	-1.43608	-1.29912
196964889	chr3:196964889:C:G	5.47624e-05	0.121241	-1.19719	5.28717e-05	0.216195	-1.23537
196964923	chr3:196964923:A:G	3.99688e-05	-0.489282	-0.901572	3.60592e-05	-0.474852	-0.927031
196965081	chr3:196965081:A:G	4.45384e-05	-1.03933e-10	-1.2826	4.02507e-05	-1.03933e-10	-1.29192
196965241	chr3:196965241:CA:C	1.88433e-05	-1.13178	-1.01102	1.87989e-05	-1.07884	-0.974404
196965796	chr3:196965796:A:G	4.73976e-05	-1.03933e-10	-1.22038	4.34298e-05	-1.03933e-10	-1.2159
196965900	chr3:196965900:T:C	3.52906e-05	-1.51534	-3.67306e-10	3.32945e-05	-1.48165	-3.67306e-10
196966244	chr3:196966244:C:T	2.25641e-05	-0.955311	-1.00728	2.26063e-05	-0.891884	-0.97693
196966466	chr3:196966466:G:A	1.06186e-05	-1.50376	-1.21259	1.03377e-05	-1.48379	-1.16746
196966800	chr3:196966800:C:G	9.25779e-05	-1.03933e-10	-0.550902	8.12849e-05	-1.03933e-10	-0.589084
196967317	chr3:196967317:C:T	3.73985e-05	-0.716414	-0.740909	3.17917e-05	-0.756645	-0.771194
196967593	chr3:196967593:G:T	4.33185e-05	-1.03933e-10	-1.31037	3.92027e-05	-1.03933e-10	-1.3183
196969038	chr3:196969038:G:C	1.2266e-05	-1.53042	-1.0417	1.07299e-05	-1.53421	-1.0798
196969473	chr3:196969473:C:A	6.97401e-05	-1.03933e-10	-0.834178	6.52637e-05	-1.03933e-10	-0.808609
196970708	chr3:196970708:G:A	0.0016656	3.26317	-0.924184	0.00125708	2.99775	-0.848246
196970721	chr3:196970721:G:C	5.32206e-05	-1.03933e-10	-1.10451	4.9401e-05	-1.03933e-10	-1.08707
196970971	chr3:196970971:G:A	0.000165187	-1.32186	1.34999	0.000107141	-1.32308	1.01018
196971066	chr3:196971066:G:T	4.96864e-05	-1.44083	0.267611	5.34815e-05	-1.39725	0.389537
196971330	chr3:196971330:G:A	3.65366e-05	-1.52614	0.0454978	3.70741e-05	-1.51389	0.139765
196971639	chr3:196971639:C:T	5.08943e-05	-1.03933e-10	-1.1492	4.75208e-05	-1.03933e-10	-1.12588
196971844	chr3:196971844:C:T	4.56757e-05	-1.03933e-10	-1.25739	4.11852e-05	-1.03933e-10	-1.26897
196972469	chr3:196972469:C:T	7.57986e-05	-1.03933e-10	-0.750872	7.3377e-05	-1.03933e-10	-0.691434
196972512	chr3:196972512:T:C	4.08376e-05	-1.03933e-10	-1.36935	3.74161e-05	-1.03933e-10	-1.36494
196972852	chr3:196972852:A:C	4.06794e-05	-1.03933e-10	-1.37323	3.70717e-05	-1.03933e-10	-1.37419
196972988	chr3:196972988:C:T	7.23042e-05	-1.03933e-10	-0.798071	6.98269e-05	-1.03933e-10	-0.741025
196972989	chr3:196972989:G:A	4.05901e-05	-1.03933e-10	-1.37543	3.70445e-05	-1.03933e-10	-1.37492
196973309	chr3:196973309:T:C	9.21264e-06	-1.49642	-1.36196	8.6183e-06	-1.4967	-1.33645
196973525	chr3:196973525:A:G	2.19367e-05	-0.961153	-1.02964	1.84588e-05	-0.959867	-1.11164
196975070	chr3:196975070:A:C	9.62974e-06	-1.51475	-1.29935	9.09745e-06	-1.52491	-1.25414
196975071	chr3:196975071:T:C	4.24858e-05	-1.03933e-10	-1.32978	4.11451e-05	-1.03933e-10	-1.26994
196976087	chr3:196976087:TGCTA:T	9.05954e-06	-1.50444	-1.3707	8.2147e-06	-1.51875	-1.36237
196976287	chr3:196976287:TG:T	3.50979e-05	-1.52081	-3.67306e-10	3.24433e-05	-1.50755	-3.67306e-10
196976439	chr3:196976439:C:T	4.13494e-05	-1.03933e-10	-1.35689	3.79198e-05	-1.03933e-10	-1.35157
196976816	chr3:196976816:A:G	1.07184e-05	-1.33272	-1.37427	9.24321e-06	-1.39358	-1.36958
196976987	chr3:196976987:C:T	2.91679e-05	-1.136	-0.569882	2.2311e-05	-1.15048	-0.731492
196977165	chr3:196977165:C:T	1.12758e-05	-1.37617	-1.28012	1.02081e-05	-1.40887	-1.25499
196977250	chr3:196977250:C:T	2.28361e-05	-1.26319	-0.68742	1.74172e-05	-1.27577	-0.853812
196977311	chr3:196977311:T:C	1.02679e-05	-1.45032	-1.29961	9.3455e-06	-1.47489	-1.27726
196977337	chr3:196977337:G:A	6.98475e-05	-1.03933e-10	-0.832639	6.73593e-05	-1.03933e-10	-0.777003
196977394	chr3:196977394:A:G	7.4004e-05	-1.03933e-10	-0.774834	7.1185e-05	-1.03933e-10	-0.721762
196977618	chr3:196977618:G:A	1.2702e-05	-1.29156	-1.24563	1.04442e-05	-1.35982	-1.28118
196977751	chr3:196977751:G:A	9.98091e-06	-1.48669	-1.29159	9.04205e-06	-1.51059	-1.27457
196978058	chr3:196978058:G:T	4.07417e-05	-1.03933e-10	-1.3717	3.7257e-05	-1.03933e-10	-1.36921
196978065	chr3:196978065:G:A	1.04202e-05	-1.40795	-1.32726	9.39186e-06	-1.43779	-1.30941
196978297	chr3:196978297:C:T	4.51752e-05	-1.03933e-10	-1.2684	3.82574e-05	-1.03933e-10	-1.34271
196978581	chr3:196978581:C:A	9.14045e-06	-1.51906	-1.34718	8.10303e-06	-1.5266	-1.36821
196978585	chr3:196978585:T:C	4.66392e-05	-1.03933e-10	-1.23651	4.21741e-05	-1.03933e-10	-1.24524
196978827	chr3:196978827:C:T	4.10508e-05	-1.03933e-10	-1.36414	3.79765e-05	-1.03933e-10	-1.35008
196979048	chr3:196979048:G:A	4.27622e-05	-1.03933e-10	-1.3233	3.87954e-05	-1.03933e-10	-1.32874
196979221	chr3:196979221:C:T	0.00010683	0.642631	-1.05034	9.28604e-05	0.604097	-1.06004
196979243	chr3:196979243:C:G	0.000142298	1.23496	-1.35599	0.000111573	1.06303	-1.33539
196979254	chr3:196979254:T:C	5.64998e-05	-1.03933e-10	-1.04472	5.07616e-05	-1.03933e-10	-1.0599
196979367	chr3:196979367:C:T	5.38775e-05	-1.03933e-10	-1.09224	4.8381e-05	-1.03933e-10	-1.10794
196979457	chr3:196979457:A:G	5.41863e-05	-1.03933e-10	-1.08653	4.88665e-05	-1.03933e-10	-1.09795
196979461	chr3:196979461:T:C	4.05797e-05	-1.03933e-10	-1.37569	3.70376e-05	-1.03933e-10	-1.37511
196979486	chr3:196979486:G:A	0.000626482	2.36172	-1.00055	0.000508824	2.17671	-0.931656
196979756	chr3:196979756:C:G	4.19875e-05	-1.03933e-10	-1.34158	3.78661e-05	-1.03933e-10	-1.35299
196979929	chr3:196979929:T:C	0.000243652	1.78661	-1.36982	0.000272667	1.99353	-1.37232
196980442	chr3:196980442:C:T	3.57223e-05	-1.50318	-3.67306e-10	3.22196e-05	-1.51447	-3.67306e-10
196980729	chr3:196980729:G:T	0.000128535	-1.03933e-10	-0.222751	0.000116168	-1.03933e-10	-0.232006
196980877	chr3:196980877:G:A	1.00929e-05	-1.42112	-1.346	9.9378e-06	-1.37065	-1.32005
196980912	chr3:196980912:A:C	1.17106e-05	-1.4983	-1.12016	1.04818e-05	-1.46465	-1.17276
196981081	chr3:196981081:C:G	6.98128e-05	0.262032	-1.09517	7.1757e-05	0.400523	-1.11428
196981134	chr3:196981134:A:G	4.47654e-05	-1.03933e-10	-1.27752	4.16345e-05	-1.03933e-10	-1.25812
196981188	chr3:196981188:T:C	0.000112496	-0.489065	0.133029	0.000114734	-0.365087	0.12066
196981241	chr3:196981241:A:G	1.12763e-05	-1.51737	-1.13888	1.00241e-05	-1.4925	-1.18956
196981244	chr3:196981244:C:T	1.89658e-05	-1.42218	-0.714141	1.80838e-05	-1.42404	-0.66799
196981304	chr3:196981304:A:G	1.16035e-05	-1.50517	-1.12247	1.03604e-05	-1.47424	-1.17481
196981313	chr3:196981313:G:A	0.000427735	2.06812	-1.08857	0.000346875	1.88603	-1.02411
196981329	chr3:196981329:G:A	5.49884e-05	-1.03933e-10	-1.07183	5.14663e-05	-1.03933e-10	-1.04612
196981651	chr3:196981651:G:C	4.34388e-05	-1.03933e-10	-1.3076	4.0442e-05	-1.03933e-10	-1.28718
196982225	chr3:196982225:A:C	0.000317775	2.03345	-1.35106	0.000244086	1.83847	-1.328
196982234	chr3:196982234:G:A	5.95203e-05	-1.03933e-10	-0.992636	5.46877e-05	-1.03933e-10	-0.985405
196982246	chr3:196982246:G:A	4.21381e-05	-1.03933e-10	-1.338	3.88387e-05	-1.03933e-10	-1.32763
196982398	chr3:196982398:C:T	4.06916e-05	-1.03933e-10	-1.37293	3.70806e-05	-1.03933e-10	-1.37395
196982433	chr3:196982433:T:C	9.48784e-06	-1.46185	-1.3671	8.95099e-06	-1.42054	-1.37474
196982570	chr3:196982570:A:G	4.15446e-05	-1.03933e-10	-1.35219	3.8057e-05	-1.03933e-10	-1.34796
196982686	chr3:196982686:A:G	1.7322e-05	-1.27537	-0.951604	1.37554e-05	-1.29201	-1.0736
196982703	chr3:196982703:G:A	5.47936e-05	-1.03933e-10	-1.07538	4.90209e-05	-1.03933e-10	-1.0948
196983418	chr3:196983418:G:A	4.51639e-05	-1.03933e-10	-1.26865	4.17412e-05	-1.03933e-10	-1.25556
196983659	chr3:196983659:C:T	8.82501e-06	-1.52645	-1.37491	8.09322e-06	-1.52126	-1.37475
196984061	chr3:196984061:T:C	5.37956e-05	-1.03933e-10	-1.09376	4.85194e-05	-1.03933e-10	-1.10508
196984410	chr3:196984410:A:C	6.67091e-05	-1.03933e-10	-0.878612	6.30798e-05	-1.03933e-10	-0.842644
196985394	chr3:196985394:A:T	5.72886e-05	-1.03933e-10	-1.03085	4.9411e-05	-1.03933e-10	-1.08687
196985882	chr3:196985882:C:T	0.000621962	2.33375	-0.979824	0.000503245	2.14781	-0.913778
196985907	chr3:196985907:A:G	1.10382e-05	-1.52281	-1.15479	1.07036e-05	-1.51401	-1.10246
196985950	chr3:196985950:A:G	1.65543e-05	-1.41883	-0.853478	1.58226e-05	-1.42459	-0.801016
196986154	chr3:196986154:A:G	4.07066e-05	-1.03933e-10	-1.37256	3.72141e-05	-1.03933e-10	-1.37036
196986402	chr3:196986402:TATA:T	4.52586e-05	-1.26656	-3.67306e-10	4.05608e-05	-1.28424	-3.67306e-10
196986483	chr3:196986483:T:A	5.34043e-05	-1.03933e-10	-1.10106	4.62605e-05	-1.03933e-10	-1.15276
196986628	chr3:196986628:T:G	4.05768e-05	-1.03933e-10	-1.37576	3.70325e-05	-1.03933e-10	-1.37525
196986868	chr3:196986868:A:G	4.1062e-05	-1.03933e-10	-1.36387	3.75824e-05	-1.03933e-10	-1.36051
196986872	chr3:196986872:C:A	0.00111781	3.07946	-1.13929	0.000872268	2.87532	-1.09127
196986932	chr3:196986932:A:G	5.53354e-05	-1.03933e-10	-1.06554	5.18469e-05	-1.03933e-10	-1.03875
196987072	chr3:196987072:T:C	5.38058e-05	-1.03933e-10	-1.09357	5.03589e-05	-1.03933e-10	-1.06787
196987152	chr3:196987152:G:A	0.000711057	2.37706	-0.889257	0.000578536	2.18952	-0.816064
196987426	chr3:196987426:C:A	0.000141593	-1.03933e-10	-0.125993	0.000118335	-1.03933e-10	-0.213527
196987448	chr3:196987448:A:G	5.02985e-05	-1.03933e-10	-1.16098	4.37558e-05	-1.03933e-10	-1.20842
196987584	chr3:196987584:G:A	6.27058e-05	-1.03933e-10	-0.940499	5.39233e-05	-1.03933e-10	-0.999482
196987863	chr3:196987863:T:C	5.06726e-05	-1.03933e-10	-1.15357	4.54176e-05	-1.03933e-10	-1.17114
196988143	chr3:196988143:G:A	9.61349e-06	-1.44727	-1.36852	8.54656e-06	-1.47188	-1.36964
196988278	chr3:196988278:T:C	6.94333e-05	-1.03933e-10	-0.838586	6.34988e-05	-1.03933e-10	-0.836024
196988428	chr3:196988428:G:A	5.23701e-05	-1.03933e-10	-1.12062	4.68755e-05	-1.03933e-10	-1.13955
196988739	chr3:196988739:T:C	4.63258e-05	-1.03933e-10	-1.24325	4.34388e-05	-1.03933e-10	-1.21569
196989210	chr3:196989210:G:A	4.06978e-05	-1.03933e-10	-1.37278	3.73891e-05	-1.03933e-10	-1.36567
196989867	chr3:196989867:G:A	7.33743e-05	0.473053	-1.25643	5.72673e-05	0.317794	-1.25711
196989954	chr3:196989954:A:G	0.000192209	1.4306	-1.25097	0.00015371	1.25927	-1.21125
196990100	chr3:196990100:G:A	4.06842e-05	-1.03933e-10	-1.37311	3.70814e-05	-1.03933e-10	-1.37393
196990442	chr3:196990442:G:T	1.05634e-05	-1.36508	-1.35648	1.02135e-05	-1.29349	-1.36985
196990552	chr3:196990552:T:C	2.33269e-05	-0.85844	-1.07091	2.37484e-05	-0.794509	-1.02502
196990594	chr3:196990594:G:A	0.000182639	1.32492	-1.19636	0.000147626	1.15873	-1.15109
196990793	chr3:196990793:A:G	6.60152e-05	-1.03933e-10	-0.889068	5.86326e-05	-1.03933e-10	-0.915754
196990924	chr3:196990924:C:A	9.5815e-06	-1.44508	-1.37404	8.68869e-06	-1.46028	-1.36474
196991323	chr3:196991323:G:A	4.14802e-05	-1.03933e-10	-1.35374	3.7566e-05	-1.03933e-10	-1.36094
196991375	chr3:196991375:T:C	7.24156e-05	-0.796531	-3.67306e-10	7.31319e-05	-0.69478	-3.67306e-10
196991719	chr3:196991719:G:A	5.51468e-05	-1.03933e-10	-1.06895	4.92081e-05	-1.03933e-10	-1.09099
196991819	chr3:196991819:A:G	0.00285084	4.1784	-1.30199	0.00197344	3.89035	-1.28986
196991858	chr3:196991858:A:G	0.0029441	4.18247	-1.27387	0.00203622	3.89128	-1.25947
196992022	chr3:196992022:C:T	1.80822e-05	-0.889849	-1.29418	1.8285e-05	-0.774688	-1.30628
196992077	chr3:196992077:T:A	4.45923e-05	-1.03933e-10	-1.28139	4.17807e-05	-1.03933e-10	-1.25461
196992394	chr3:196992394:A:C	4.92753e-05	-1.03933e-10	-1.18153	4.59277e-05	-1.03933e-10	-1.15998
196992400	chr3:196992400:C:T	1.26108e-05	-1.47532	-1.06908	1.11948e-05	-1.44333	-1.12826
196992532	chr3:196992532:T:C	0.000399947	0.912378	-3.67306e-10	0.000340705	0.843973	-3.67306e-10
196992573	chr3:196992573:T:C	8.97729e-06	-1.52679	-1.35747	8.03124e-06	-1.53309	-1.37062
196993128	chr3:196993128:T:C	2.0187e-05	-1.31294	-0.760977	1.87268e-05	-1.333	-0.724089
196993147	chr3:196993147:C:T	0.000342583	-1.03933e-10	0.757561	0.000299875	-1.03933e-10	0.71632
196993167	chr3:196993167:G:A	0.000577431	2.6554	-1.37577	0.000673869	2.9008	-1.37481
196993563	chr3:196993563:C:T	1.48786e-05	-1.22749	-1.15154	1.38139e-05	-1.23154	-1.12983
196993640	chr3:196993640:T:C	4.46423e-05	-1.03933e-10	-1.28027	4.05034e-05	-1.03933e-10	-1.28566
196994126	chr3:196994126:G:A	4.57686e-05	-1.03933e-10	-1.25535	4.18629e-05	-1.03933e-10	-1.25265
196994206	chr3:196994206:C:T	5.75273e-05	-1.03933e-10	-1.02669	5.079e-05	-1.03933e-10	-1.05935
196994524	chr3:196994524:C:T	1.37547e-05	-1.1268	-1.33077	1.21317e-05	-1.16733	-1.3239
196994623	chr3:196994623:AT:A	2.6142e-05	-0.645568	-1.16984	2.93248e-05	-0.480217	-1.12839
196994628	chr3:196994628:T:G	0.000202204	1.59913	-1.36881	0.000220794	1.77905	-1.36887
196994869	chr3:196994869:T:C	9.44975e-06	-1.52949	-1.30348	8.93016e-06	-1.51075	-1.28686
196994891	chr3:196994891:A:ACG	8.06356e-05	-1.03933e-10	-0.689013	7.28146e-05	-1.03933e-10	-0.699128
196995034	chr3:196995034:C:T	9.94228e-05	-1.03933e-10	-0.479571	8.68769e-05	-1.03933e-10	-0.522553
196995059	chr3:196995059:GCA:G	4.05979e-05	-1.03933e-10	-1.37524	3.70611e-05	-1.03933e-10	-1.37448
196995132	chr3:196995132:CACACACAG:C	7.45393e-05	-0.767627	-3.67306e-10	6.48413e-05	-0.815102	-3.67306e-10
196995204	chr3:196995204:CATGCACACATGCACACACATGCACAT:C	0.000153195	-1.03933e-10	-0.0472423	0.00013249	-1.03933e-10	-0.100537
196995389	chr3:196995389:G:A	3.24297e-05	-1.38004	-0.219833	3.07223e-05	-1.37926	-0.182798
196995450	chr3:196995450:A:G	0.000912942	1.73772	-3.67306e-10	0.000736742	1.61519	-3.67306e-10
196995671	chr3:196995671:A:C	4.11163e-05	-1.03933e-10	-1.36255	3.74364e-05	-1.03933e-10	-1.3644
196995676	chr3:196995676:GAGA:G	0.000266339	-0.738338	1.24415	0.000175112	-0.783216	0.961596
196995786	chr3:196995786:G:A	6.18664e-05	-1.03933e-10	-0.953975	5.78612e-05	-1.03933e-10	-0.928998
196995823	chr3:196995823:G:A	4.13724e-05	-1.03933e-10	-1.35634	3.77475e-05	-1.03933e-10	-1.35612
196996239	chr3:196996239:C:T	5.39062e-05	-1.03933e-10	-1.09171	4.95144e-05	-1.03933e-10	-1.08478
196996264	chr3:196996264:C:T	8.44756e-05	-1.03933e-10	-0.64249	7.2468e-05	-1.03933e-10	-0.703899
196996318	chr3:196996318:A:G	7.26057e-05	0.410955	-1.20486	6.07514e-05	0.273705	-1.15396
196996420	chr3:196996420:C:G	5.37184e-05	-1.03933e-10	-1.0952	5.0279e-05	-1.03933e-10	-1.06946
196996639	chr3:196996639:A:T	4.07871e-05	-1.03933e-10	-1.37059	3.73554e-05	-1.03933e-10	-1.36657
196997052	chr3:196997052:G:A	5.01811e-05	-1.16331	-3.67306e-10	4.8067e-05	-1.11445	-3.67306e-10
196997198	chr3:196997198:G:A	4.2515e-05	-1.03933e-10	-1.3291	3.84554e-05	-1.03933e-10	-1.33755
196997399	chr3:196997399:G:A	4.0619e-05	-1.03933e-10	-1.37472	3.70158e-05	-1.03933e-10	-1.3757
196997632	chr3:196997632:TA:T	5.43495e-05	-1.03933e-10	-1.08352	5.07552e-05	-1.03933e-10	-1.06003
196997705	chr3:196997705:G:T	7.2261e-05	0.0563432	-0.855012	6.33353e-05	-0.0708852	-0.767716
196998056	chr3:196998056:G:A	4.08519e-05	-1.03933e-10	-1.369	3.7288e-05	-1.03933e-10	-1.36837
196998283	chr3:196998283:C:G	0.000302714	-0.930319	1.56415	0.000195192	-0.961463	1.2484
196998341	chr3:196998341:G:C	4.75012e-05	-1.03933e-10	-1.2182	4.26599e-05	-1.03933e-10	-1.23378
196998531	chr3:196998531:T:C	4.07539e-05	-1.03933e-10	-1.3714	3.73756e-05	-1.03933e-10	-1.36603
196998665	chr3:196998665:G:A	4.60357e-05	-1.03933e-10	-1.24954	4.14981e-05	-1.03933e-10	-1.2614
196999031	chr3:196999031:G:A	5.77832e-05	-1.03933e-10	-1.02225	5.16534e-05	-1.03933e-10	-1.04249
196999038	chr3:196999038:C:T	4.12939e-05	-1.03933e-10	-1.35824	3.80345e-05	-1.03933e-10	-1.34855
196999123	chr3:196999123:G:A	6.22693e-05	-0.947485	-3.67306e-10	5.27966e-05	-1.0206	-3.67306e-10
196999168	chr3:196999168:G:A	5.60978e-05	-0.537277	-0.51458	5.06589e-05	-0.617906	-0.444023
196999346	chr3:196999346:C:T	0.000313688	-0.862739	1.53219	0.000201721	-0.895956	1.2158
196999539	chr3:196999539:G:A	0.000646662	-0.43238	1.82525	0.00039421	-0.487971	1.47781
196999727	chr3:196999727:C:T	4.09441e-05	-1.03933e-10	-1.36675	3.71462e-05	-1.03933e-10	-1.37218
197000130	chr3:197000130:A:T	1.94987e-05	-1.34097	-0.767631	1.61714e-05	-1.35292	-0.85088
197000145	chr3:197000145:T:C	0.000146942	-1.03933e-10	-0.0889168	0.000131974	-1.03933e-10	-0.104443
197000327	chr3:197000327:T:A	7.34704e-05	0.385105	-1.16718	7.87038e-05	0.529095	-1.15045
197000522	chr3:197000522:C:G	0.00127992	-1.03933e-10	2.0756	0.0011093	-1.03933e-10	2.02444
197000600	chr3:197000600:C:T	0.000144775	-1.03933e-10	-0.10377	0.00013446	-1.03933e-10	-0.0857763
197001153	chr3:197001153:T:G	4.14013e-05	-1.03933e-10	-1.35564	3.79265e-05	-1.03933e-10	-1.35139
197001247	chr3:197001247:G:A	7.08815e-05	-1.03933e-10	-0.817944	6.74302e-05	-1.03933e-10	-0.775952
197001835	chr3:197001835:T:C	9.69243e-06	-1.46425	-1.34336	9.08027e-06	-1.43462	-1.34632
197002141	chr3:197002141:T:C	0.000400428	-1.03933e-10	0.913582	0.000391253	-1.03933e-10	0.982311
197002638	chr3:197002638:G:A	1.25402e-05	-1.20086	-1.34915	1.11661e-05	-1.25583	-1.31834
197002698	chr3:197002698:C:T	2.8964e-05	-1.24714	-0.465755	2.76156e-05	-1.18764	-0.481024
197002861	chr3:197002861:C:T	5.87438e-05	-1.00577	-3.67306e-10	5.16893e-05	-1.04179	-3.67306e-10
197003069	chr3:197003069:G:C	3.46667e-05	-1.53317	-3.67306e-10	3.16793e-05	-1.53138	-3.67306e-10
197003324	chr3:197003324:G:A	0.000331629	-1.03933e-10	0.725064	0.000302513	-1.03933e-10	0.72508
197003606	chr3:197003606:G:T	4.0609e-05	-1.03933e-10	-1.37496	3.70837e-05	-1.03933e-10	-1.37387
197003622	chr3:197003622:C:T	4.11893e-05	-1.03933e-10	-1.36077	3.75532e-05	-1.03933e-10	-1.36129
197003676	chr3:197003676:A:G	9.71833e-06	-1.51567	-1.28927	8.9326e-06	-1.50496	-1.29238
197003888	chr3:197003888:G:A	3.46468e-05	-1.53375	-3.67306e-10	3.15939e-05	-1.53408	-3.67306e-10
197004336	chr3:197004336:C:T	4.1361e-05	-1.03933e-10	-1.35661	3.75281e-05	-1.03933e-10	-1.36196
197004668	chr3:197004668:G:A	4.06399e-05	-1.03933e-10	-1.3742	3.72699e-05	-1.03933e-10	-1.36886
197004814	chr3:197004814:T:C	3.59141e-05	-0.530451	-0.967372	3.55673e-05	-0.430278	-0.985339
197004859	chr3:197004859:A:G	4.13739e-05	-1.03933e-10	-1.3563	3.77867e-05	-1.03933e-10	-1.35509
197005180	chr3:197005180:G:C	4.86453e-05	-1.1944	-3.67306e-10	4.42213e-05	-1.19784	-3.67306e-10
197005246	chr3:197005246:C:T	4.69749e-05	-1.03933e-10	-1.22934	4.35671e-05	-1.03933e-10	-1.21274
197005657	chr3:197005657:A:C	0.0021163	-1.03933e-10	2.57847	0.00191529	-1.03933e-10	2.57058
197006177	chr3:197006177:T:C	3.10818e-05	-1.45064	-0.191691	2.57282e-05	-1.4668	-0.272658
197006201	chr3:197006201:G:A	1.02696e-05	-1.53387	-1.21589	9.4002e-06	-1.53116	-1.21515
197006482	chr3:197006482:G:A	0.00017613	-1.03933e-10	0.0922686	0.000153144	-1.03933e-10	0.0443316
197006497	chr3:197006497:C:G	1.00432e-05	-1.52637	-1.24569	9.12191e-06	-1.53154	-1.24482
197008102	chr3:197008102:G:A	1.49166e-05	-1.17806	-1.19841	1.42446e-05	-1.1175	-1.21317
197008103	chr3:197008103:T:TA	4.79283e-05	-1.03933e-10	-1.20925	4.4629e-05	-1.03933e-10	-1.18866
197008402	chr3:197008402:C:T	2.55827e-05	-1.4503	-0.386741	2.07187e-05	-1.47822	-0.477786
197008753	chr3:197008753:G:A	3.44076e-05	-0.313796	-1.22688	3.69063e-05	-0.161009	-1.21765
197008816	chr3:197008816:C:T	0.000132404	-1.03933e-10	-0.193093	0.00012818	-1.03933e-10	-0.133611
197008937	chr3:197008937:G:A	0.000241681	0.408667	-3.67306e-10	0.00021272	0.372932	-3.67306e-10
197009179	chr3:197009179:C:T	1.03249e-05	-1.53333	-1.21106	9.41738e-06	-1.53417	-1.21032
197009524	chr3:197009524:C:T	4.09283e-05	-1.03933e-10	-1.36713	3.72152e-05	-1.03933e-10	-1.37033
197009704	chr3:197009704:A:G	0.000292689	0.600158	-3.67306e-10	0.000257449	0.563779	-3.67306e-10
197009978	chr3:197009978:G:A	8.84589e-06	-1.5287	-1.3703	8.03646e-06	-1.53288	-1.37017
197010245	chr3:197010245:A:G	9.82241e-06	-1.53181	-1.26248	8.94554e-06	-1.53411	-1.26178
197010377	chr3:197010377:T:C	9.50675e-06	-1.52964	-1.29731	8.63965e-06	-1.53332	-1.29736
197010424	chr3:197010424:A:G	3.47125e-05	-0.272814	-1.25904	3.24717e-05	-0.276856	-1.22982
197011090	chr3:197011090:G:A	0.000125603	-1.03933e-10	-0.245824	0.000123626	-1.03933e-10	-0.169787
197011149	chr3:197011149:G:A	0.000333699	-1.03933e-10	0.731288	0.000295691	-1.03933e-10	0.70227
197011546	chr3:197011546:C:A	4.6723e-05	-1.03933e-10	-1.23472	4.23808e-05	-1.03933e-10	-1.24035
197011656	chr3:197011656:C:T	4.57518e-05	-1.49719	0.241469	3.77329e-05	-1.5071	0.150589
197011657	chr3:197011657:C:G	5.2231e-05	-1.03933e-10	-1.12328	4.93131e-05	-1.03933e-10	-1.08886
197011905	chr3:197011905:C:G	9.84133e-06	-1.52652	-1.26585	8.93399e-06	-1.53169	-1.26549
197012048	chr3:197012048:C:T	7.76876e-05	-1.03933e-10	-0.726258	7.46548e-05	-1.03933e-10	-0.67417
197012069	chr3:197012069:C:T	9.20833e-05	-0.556259	-3.67306e-10	6.2458e-05	-0.85255	-3.67306e-10
197012440	chr3:197012440:G:A	1.12271e-05	-1.49826	-1.16236	1.01233e-05	-1.51096	-1.16124
197012620	chr3:197012620:A:G	1.0746e-05	-1.50044	-1.20397	9.40884e-06	-1.51564	-1.22975
197012667	chr3:197012667:C:T	9.01589e-05	0.598859	-1.17624	8.1806e-05	0.622226	-1.20492
197013519	chr3:197013519:G:T	1.59603e-05	-1.08188	-1.22696	1.4349e-05	-1.12267	-1.2007
197014149	chr3:197014149:C:T	4.1433e-05	-1.03933e-10	-1.35488	3.80282e-05	-1.03933e-10	-1.34872
197014166	chr3:197014166:T:C	6.55422e-05	-0.896259	-3.67306e-10	6.26452e-05	-0.849557	-3.67306e-10
197014681	chr3:197014681:C:T	4.47645e-05	-1.03933e-10	-1.27754	4.0577e-05	-1.03933e-10	-1.28384
197015042	chr3:197015042:G:A	8.2181e-05	-1.03933e-10	-0.670029	7.35786e-05	-1.03933e-10	-0.688691
197015372	chr3:197015372:C:T	4.2487e-05	-1.32975	-3.67306e-10	3.78282e-05	-1.35399	-3.67306e-10
197015419	chr3:197015419:T:C	1.89463e-05	-1.21929	-0.918053	1.73475e-05	-1.14574	-0.987858
197015438	chr3:197015438:C:T	6.16769e-05	-1.03933e-10	-0.957044	5.82597e-05	-1.03933e-10	-0.922135
197015524	chr3:197015524:G:A	6.04282e-05	-0.729498	-0.247999	5.7752e-05	-0.617765	-0.313122
197015548	chr3:197015548:G:A	4.33259e-05	-1.03933e-10	-1.3102	3.9287e-05	-1.03933e-10	-1.31615
197016238	chr3:197016238:C:T	7.62089e-05	-1.03933e-10	-0.745475	6.86385e-05	-1.03933e-10	-0.758192
197016259	chr3:197016259:T:C	2.39342e-05	-0.828136	-1.07551	2.23028e-05	-0.738001	-1.14433
197016355	chr3:197016355:G:A	4.08342e-05	-1.03933e-10	-1.36943	3.71648e-05	-1.03933e-10	-1.37168
197016737	chr3:197016737:G:A	4.24099e-05	-1.03933e-10	-1.33157	3.87214e-05	-1.03933e-10	-1.33065
197016810	chr3:197016810:GGTTT:G	3.31312e-05	-0.898939	-0.679538	3.45006e-05	-0.803881	-0.642188
197016969	chr3:197016969:C:T	8.25644e-05	-1.03933e-10	-0.665374	7.60823e-05	-1.03933e-10	-0.655229
197017054	chr3:197017054:C:T	4.05762e-05	-1.03933e-10	-1.37577	3.70658e-05	-1.03933e-10	-1.37435
197017122	chr3:197017122:C:T	4.10712e-05	-1.03933e-10	-1.36365	3.72069e-05	-1.03933e-10	-1.37055
197017591	chr3:197017591:A:C	4.06269e-05	-1.03933e-10	-1.37452	3.70147e-05	-1.03933e-10	-1.37573
197018023	chr3:197018023:C:T	9.78946e-06	-1.45788	-1.33977	9.1793e-06	-1.41721	-1.35289
197018191	chr3:197018191:A:G	0.000103868	-1.03933e-10	-0.435835	9.02324e-05	-1.03933e-10	-0.484657
197018301	chr3:197018301:C:A	5.70402e-05	-1.0352	-3.67306e-10	4.90355e-05	-1.0945	-3.67306e-10
197018343	chr3:197018343:G:T	0.00033532	-1.03933e-10	0.736134	0.000329064	-1.03933e-10	0.809208
197018441	chr3:197018441:A:G	3.21166e-05	-0.423887	-1.18569	3.40781e-05	-0.307295	-1.15109
197018455	chr3:197018455:TTC:T	4.11112e-05	-1.03933e-10	-1.36267	3.72321e-05	-1.03933e-10	-1.36987
197018579	chr3:197018579:T:A	0.00012566	-1.03933e-10	-0.245374	0.000107882	-1.03933e-10	-0.306006
197018846	chr3:197018846:G:A	9.4434e-06	-1.52999	-1.30365	8.50569e-06	-1.53312	-1.31319
197019088	chr3:197019088:C:A	7.4958e-05	0.359388	-1.12141	7.69959e-05	0.479713	-1.12301
197019654	chr3:197019654:T:C	4.0777e-05	-1.03933e-10	-1.37083	3.72794e-05	-1.03933e-10	-1.3686
197019724	chr3:197019724:T:C	4.05774e-05	-1.03933e-10	-1.37574	3.70143e-05	-1.03933e-10	-1.37574
197020429	chr3:197020429:C:T	2.60342e-05	-0.682368	-1.13717	2.15752e-05	-0.766653	-1.14885
197020640	chr3:197020640:C:A	4.36735e-05	-1.03933e-10	-1.30221	3.99614e-05	-1.03933e-10	-1.29913
197020702	chr3:197020702:C:A	0.000155519	0.185484	-0.21767	0.000156666	0.30442	-0.237351
197020754	chr3:197020754:T:C	6.76947e-05	0.0354735	-0.899419	6.67748e-05	0.148824	-0.934543
197021214	chr3:197021214:C:T	5.34146e-05	-0.0847989	-1.01607	5.30139e-05	0.0250027	-1.04149
197022537	chr3:197022537:C:A	1.43692e-05	-1.31476	-1.0991	1.26863e-05	-1.35227	-1.09425
197022607	chr3:197022607:C:T	0.000175758	-1.03933e-10	0.0901577	0.00014857	-1.03933e-10	0.0140099
197022716	chr3:197022716:C:G	0.000241906	-1.03933e-10	0.409594	0.000224294	-1.03933e-10	0.425913
197022902	chr3:197022902:T:C	0.000132016	-1.03933e-10	-0.196028	0.000108056	-1.03933e-10	-0.304399
197022950	chr3:197022950:C:T	1.06323e-05	-1.36801	-1.34705	1.00681e-05	-1.33626	-1.34141
197023145	chr3:197023145:A:G	1.84616e-05	-1.52983	-0.633424	1.6519e-05	-1.53421	-0.64832
197023493	chr3:197023493:A:C	4.35407e-05	-1.03933e-10	-1.30526	3.91998e-05	-1.03933e-10	-1.31837
197023962	chr3:197023962:A:G	4.40968e-05	-1.03933e-10	-1.29256	4.09462e-05	-1.03933e-10	-1.27479
197023976	chr3:197023976:C:T	0.00121877	-0.263554	2.2902	0.000321176	-0.571204	1.35615
197024316	chr3:197024316:G:A	6.27377e-05	-1.03933e-10	-0.939991	5.63794e-05	-1.03933e-10	-0.954941
197024609	chr3:197024609:T:C	0.000332872	-1.03933e-10	0.728806	0.000325678	-1.03933e-10	0.798866
197024929	chr3:197024929:C:T	5.04587e-05	-1.03933e-10	-1.1578	4.48901e-05	-1.03933e-10	-1.18283
197026396	chr3:197026396:C:T	4.68622e-05	-1.03933e-10	-1.23174	4.38051e-05	-1.03933e-10	-1.2073
197027008	chr3:197027008:T:C	0.000335424	0.736443	-3.67306e-10	0.000347116	0.862615	-3.67306e-10
197027035	chr3:197027035:G:A	1.01225e-05	-1.45815	-1.30604	9.17726e-06	-1.42073	-1.34959
197027062	chr3:197027062:C:T	4.77496e-05	-1.03933e-10	-1.21298	4.41956e-05	-1.03933e-10	-1.19842
197027104	chr3:197027104:G:A	9.34099e-05	-1.03933e-10	-0.541955	8.22453e-05	-1.03933e-10	-0.577338
197027948	chr3:197027948:C:G	0.00011728	0.82428	-1.13867	9.23729e-05	0.728581	-1.18979
197027985	chr3:197027985:C:A	0.000124795	0.343903	-0.596181	9.05432e-05	0.277901	-0.759119
197028071	chr3:197028071:G:C	1.39636e-05	-1.2871	-1.1554	1.32326e-05	-1.27741	-1.12695
197028115	chr3:197028115:A:G	4.32151e-05	-1.03933e-10	-1.31276	3.89504e-05	-1.03933e-10	-1.32475
197028466	chr3:197028466:A:G	5.43152e-05	-1.08415	-3.67306e-10	3.77174e-05	-1.35692	-3.67306e-10
197028865	chr3:197028865:C:G	0.000469082	-1.03933e-10	1.07183	0.000451664	-1.03933e-10	1.12589
197029269	chr3:197029269:T:C	4.16355e-05	-0.0417847	-1.30822	3.07938e-05	-0.232609	-1.32712
197029300	chr3:197029300:C:T	0.000105205	-0.0440775	-0.378961	8.95131e-05	-0.284254	-0.208406
197030016	chr3:197030016:AG:A	2.41277e-05	-0.520125	-1.37547	2.27229e-05	-0.488934	-1.37474
197030593	chr3:197030593:G:A	5.18113e-05	0.0379778	-1.16932	2.69645e-05	-0.364075	-1.32845
197031093	chr3:197031093:C:T	2.2047e-05	-0.612294	-1.37348	1.99209e-05	-0.622048	-1.37322
197031267	chr3:197031267:G:A	6.04967e-05	-1.03933e-10	-0.976363	5.66105e-05	-1.03933e-10	-0.95085
197031268	chr3:197031268:G:A	6.04967e-05	-1.03933e-10	-0.976363	5.66105e-05	-1.03933e-10	-0.95085
197031582	chr3:197031582:G:A	4.10653e-05	-1.03933e-10	-1.36379	3.77257e-05	-1.03933e-10	-1.3567
197031612	chr3:197031612:A:G	4.35395e-05	-1.03933e-10	-1.30529	3.9494e-05	-1.03933e-10	-1.3109
197031704	chr3:197031704:G:A	9.53235e-05	-1.03933e-10	-0.521676	8.95154e-05	-1.03933e-10	-0.492634
197031953	chr3:197031953:A:G	0.000199941	-1.32664	1.54571	0.000178634	-1.27971	1.47801
197032029	chr3:197032029:C:A	0.000521678	-1.03933e-10	1.1781	0.000523975	-1.03933e-10	1.2744
197032043	chr3:197032043:T:C	0.000227107	-1.03933e-10	0.346468	0.000215501	-1.03933e-10	0.385919
197036223	chr3:197036223:G:A	0.000238142	-1.03933e-10	0.393914	0.000206208	-1.03933e-10	0.341843
197036515	chr3:197036515:CCG:C	4.08561e-05	-1.03933e-10	-1.3689	3.72945e-05	-1.03933e-10	-1.3682
197036541	chr3:197036541:T:C	5.83963e-05	-1.03933e-10	-1.0117	4.78404e-05	-1.03933e-10	-1.11917
197036552	chr3:197036552:G:A	2.33139e-05	-0.858034	-1.07187	2.01335e-05	-0.881319	-1.10334
197037268	chr3:197037268:A:G	9.90776e-06	-1.4765	-1.30913	9.26706e-06	-1.46032	-1.30026
197037818	chr3:197037818:TATTA:T	1.14617e-05	-1.52974	-1.1102	1.02664e-05	-1.52991	-1.12826
197037900	chr3:197037900:C:G	4.05583e-05	-1.37621	-3.67306e-10	3.83382e-05	-1.3406	-3.67306e-10
197037901	chr3:197037901:T:G	0.000122579	-0.270196	-3.67306e-10	4.63775e-05	-1.15023	-3.67306e-10
197038260	chr3:197038260:C:T	1.47654e-05	-1.11942	-1.26725	1.19913e-05	-1.21006	-1.29281
197038436	chr3:197038436:G:A	4.17232e-05	-1.03933e-10	-1.34789	3.71114e-05	-1.03933e-10	-1.37312
197038497	chr3:197038497:A:G	4.1271e-05	-1.03933e-10	-1.35879	3.75405e-05	-1.03933e-10	-1.36162
197038514	chr3:197038514:A:G	4.15696e-05	-1.03933e-10	-1.35158	3.77897e-05	-1.03933e-10	-1.35501
197038601	chr3:197038601:C:A	1.28313e-05	-1.15135	-1.37572	1.07453e-05	-1.23795	-1.37462
197039288	chr3:197039288:A:G	5.07373e-05	-1.03933e-10	-1.15229	4.65966e-05	-1.03933e-10	-1.14552
197039763	chr3:197039763:G:A	8.76623e-05	-1.03933e-10	-0.605461	7.62403e-05	-1.03933e-10	-0.653154
197039959	chr3:197039959:G:A	0.000111363	-1.03933e-10	-0.366159	0.000106579	-1.03933e-10	-0.318159
197040096	chr3:197040096:A:G	1.26309e-05	-1.19115	-1.35166	1.14603e-05	-1.19064	-1.35752
197040283	chr3:197040283:T:C	2.7591e-05	-1.31441	-0.447052	2.26255e-05	-1.33745	-0.530516
197040321	chr3:197040321:C:T	1.01603e-05	-1.48468	-1.27578	9.32132e-06	-1.4535	-1.30124
197040346	chr3:197040346:C:T	1.89908e-05	-0.919065	-1.21593	1.49496e-05	-1.03244	-1.24992
197040489	chr3:197040489:G:A	1.8315e-05	-0.998874	-1.17236	1.44854e-05	-1.10497	-1.20894
197040775	chr3:197040775:G:A	9.04672e-05	-1.03933e-10	-0.573965	8.53842e-05	-1.03933e-10	-0.539884
197040812	chr3:197040812:T:C	9.59602e-06	-1.4901	-1.32751	9.04994e-06	-1.41091	-1.37337
197040983	chr3:197040983:C:T	1.42868e-05	-1.0762	-1.34341	1.2015e-05	-1.17122	-1.32967
197041167	chr3:197041167:T:C	5.31903e-05	-1.10508	-3.67306e-10	7.06914e-05	-0.728721	-3.67306e-10
197041183	chr3:197041183:G:A	1.56917e-05	-0.954611	-1.37121	1.51558e-05	-0.893382	-1.37528
197041308	chr3:197041308:G:T	5.29516e-05	-1.03933e-10	-1.10957	4.7373e-05	-1.03933e-10	-1.12899
197041658	chr3:197041658:G:A	2.68843e-05	-1.48208	-0.305328	2.04076e-05	-1.51396	-0.457176
197041859	chr3:197041859:A:G	1.50555e-05	-1.34995	-1.01726	1.21084e-05	-1.41299	-1.08015
197041885	chr3:197041885:G:C	2.75721e-05	-1.48777	-0.27438	2.09985e-05	-1.51735	-0.425239
197042926	chr3:197042926:A:G	0.000139991	-0.638553	0.501177	7.50214e-05	-0.907523	0.238252
197043111	chr3:197043111:C:G	1.97993e-05	-0.94483	-1.14848	1.55339e-05	-1.05684	-1.18719
197043484	chr3:197043484:TAAGG:T	4.22603e-05	-0.871344	-0.463761	5.06795e-05	-0.740324	-0.321199
197044178	chr3:197044178:T:C	0.00272547	0.378366	2.45308	0.000182462	-0.724412	0.94391
197044486	chr3:197044486:AAAAG:A	7.37711e-05	-1.03933e-10	-0.777987	6.84491e-05	-1.03933e-10	-0.760954
197044642	chr3:197044642:G:A	0.000158883	-0.0107838	-3.67306e-10	5.29632e-05	-1.01745	-3.67306e-10
197044683	chr3:197044683:T:C	0.000163415	0.0173401	-3.67306e-10	5.38162e-05	-1.00147	-3.67306e-10
197045214	chr3:197045214:TGA:T	2.3423e-05	-1.03959	-0.885639	2.64485e-05	-0.929992	-0.781852
197045702	chr3:197045702:C:T	0.00010655	-1.03933e-10	-0.410342	9.2216e-05	-1.03933e-10	-0.462911
197046560	chr3:197046560:G:T	7.27625e-05	-1.03933e-10	-0.791752	6.4001e-05	-1.03933e-10	-0.828146
197046649	chr3:197046649:G:T	2.35998e-05	-0.89998	-1.01774	1.81774e-05	-1.01619	-1.07067
197047396	chr3:197047396:T:A	4.56101e-05	-1.03933e-10	-1.25882	4.10664e-05	-1.03933e-10	-1.27185
197047485	chr3:197047485:G:A	2.31104e-05	-0.901708	-1.03696	1.78294e-05	-1.01763	-1.08857
197047844	chr3:197047844:G:A	4.39542e-05	-1.03933e-10	-1.29581	4.06995e-05	-1.03933e-10	-1.28083
197047916	chr3:197047916:T:C	1.54137e-05	-0.990643	-1.35306	1.24336e-05	-1.10136	-1.36528
197048461	chr3:197048461:ACT:A	4.60589e-05	-1.03933e-10	-1.24903	4.30984e-05	-1.03933e-10	-1.22356
197048488	chr3:197048488:A:G	4.12655e-05	-1.03933e-10	-1.35893	3.74672e-05	-1.03933e-10	-1.36358
197049131	chr3:197049131:CAACCCTGT:C	3.51252e-05	-1.11927	-0.400763	3.6274e-05	-1.07955	-0.31639
197049526	chr3:197049526:G:A	0.000156155	-0.0281053	-3.67306e-10	5.23872e-05	-1.02838	-3.67306e-10
197049598	chr3:197049598:C:A	5.30693e-05	-1.03933e-10	-1.10735	4.64875e-05	-1.03933e-10	-1.14786
197049641	chr3:197049641:A:G	2.03315e-05	-0.9077	-1.15908	1.58724e-05	-1.0231	-1.19936
197049662	chr3:197049662:G:C	0.000248311	-1.03933e-10	0.435728	0.000256933	-1.03933e-10	0.56177
197049682	chr3:197049682:GT:G	1.43869e-05	-1.04523	-1.36741	1.19715e-05	-1.14476	-1.35976
197049912	chr3:197049912:T:C	6.84372e-05	-1.03933e-10	-0.853036	6.04255e-05	-1.03933e-10	-0.885634
197050761	chr3:197050761:T:C	4.19217e-05	-1.03933e-10	-1.34315	3.85216e-05	-1.03933e-10	-1.33583
197051383	chr3:197051383:T:C	0.000103847	-1.03933e-10	-0.436034	8.99322e-05	-1.03933e-10	-0.487988
197051550	chr3:197051550:A:C	7.55057e-05	-1.03933e-10	-0.754745	7.10701e-05	-1.03933e-10	-0.723378
197051556	chr3:197051556:C:T	4.40084e-05	-1.03933e-10	-1.29457	3.99716e-05	-1.03933e-10	-1.29888
197051567	chr3:197051567:C:T	2.19138e-05	-1.53314	-0.458693	1.74914e-05	-1.53073	-0.594607
197052070	chr3:197052070:A:C	4.17483e-05	-1.03933e-10	-1.34729	3.827e-05	-1.03933e-10	-1.34238
197052441	chr3:197052441:C:T	4.77687e-05	-1.03933e-10	-1.21258	4.38711e-05	-1.03933e-10	-1.20579
197052573	chr3:197052573:G:C	9.60291e-05	-1.03933e-10	-0.514302	8.33482e-05	-1.03933e-10	-0.564018
197053394	chr3:197053394:T:C	5.7706e-05	-1.03933e-10	-1.02359	3.77044e-05	-1.03933e-10	-1.35727
197053566	chr3:197053566:C:G	2.40404e-05	-0.58017	-1.31905	1.00554e-05	-1.3132	-1.36573
197053670	chr3:197053670:G:A	2.83214e-05	-1.51128	-0.224056	2.24045e-05	-1.52066	-0.357126
197053696	chr3:197053696:C:T	4.41754e-05	-1.03933e-10	-1.29078	4.01142e-05	-1.03933e-10	-1.29531
197053949	chr3:197053949:A:G	9.23389e-05	-0.553488	-3.67306e-10	8.61863e-05	-0.530533	-3.67306e-10
197053954	chr3:197053954:T:C	1.04226e-05	-1.35931	-1.37567	9.43302e-06	-1.41168	-1.33115
197054250	chr3:197054250:T:C	1.35597e-05	-1.4693	-1.00256	9.02452e-06	-1.52446	-1.26264
197054254	chr3:197054254:C:T	6.06317e-05	0.236898	-1.21103	7.69854e-05	0.516589	-1.16002
197054389	chr3:197054389:T:C	6.51873e-05	0.183045	-1.08473	5.75368e-05	0.194527	-1.12915
197054556	chr3:197054556:T:C	4.11922e-05	-1.03933e-10	-1.3607	3.75477e-05	-1.03933e-10	-1.36143
197054919	chr3:197054919:G:A	4.46119e-05	-1.03933e-10	-1.28095	4.09077e-05	-1.03933e-10	-1.27573
197055256	chr3:197055256:C:T	3.626e-05	-1.48824	-3.67306e-10	3.37614e-05	-1.46773	-3.67306e-10
197056117	chr3:197056117:T:C	7.06216e-05	-1.03933e-10	-0.821617	6.23883e-05	-1.03933e-10	-0.853666
197056221	chr3:197056221:A:G	0.000195106	0.194591	-3.67306e-10	5.92368e-05	-0.905501	-3.67306e-10
197056462	chr3:197056462:T:C	2.02637e-05	-1.41579	-0.654334	1.68062e-05	-1.43484	-0.730456
197056585	chr3:197056585:C:T	4.11632e-05	-1.03933e-10	-1.36141	3.72947e-05	-1.03933e-10	-1.36819
197056602	chr3:197056602:T:A	4.89913e-05	-1.03933e-10	-1.18731	4.50534e-05	-1.03933e-10	-1.1792
197057546	chr3:197057546:A:C	9.81471e-06	-1.50269	-1.29238	9.42317e-06	-1.46663	-1.27724
197058171	chr3:197058171:A:T	4.27095e-05	-1.03933e-10	-1.32453	3.93131e-05	-1.03933e-10	-1.31549
197058267	chr3:197058267:G:A	2.91456e-05	-0.846906	-0.859744	3.37452e-05	-0.718071	-0.750134
197058705	chr3:197058705:C:T	4.55901e-05	-1.03933e-10	-1.25926	4.18607e-05	-1.03933e-10	-1.2527
197058836	chr3:197058836:T:A	4.26499e-05	-1.03933e-10	-1.32593	3.95143e-05	-1.03933e-10	-1.31038
197058949	chr3:197058949:T:C	2.79509e-05	-0.454123	-1.29438	2.21318e-05	-0.595126	-1.2949
197059054	chr3:197059054:T:C	0.000266364	-1.03933e-10	0.505909	0.000272487	-1.03933e-10	0.620548
197059312	chr3:197059312:A:G	4.46617e-05	-1.03933e-10	-1.27984	4.13579e-05	-1.03933e-10	-1.26478
197060178	chr3:197060178:C:T	7.06347e-05	0.0658758	-0.887307	1.6273e-05	-0.927376	-1.27016
197060385	chr3:197060385:T:C	2.55973e-05	-0.89469	-0.941775	2.91077e-05	-0.770131	-0.845912
197060753	chr3:197060753:T:C	4.48228e-05	-1.03933e-10	-1.27624	4.06523e-05	-1.03933e-10	-1.28199
197060813	chr3:197060813:T:C	6.14845e-05	-1.03933e-10	-0.960168	5.45999e-05	-1.03933e-10	-0.987012
197060888	chr3:197060888:T:C	2.46884e-05	-0.525488	-1.34713	1.96413e-05	-0.661978	-1.34743
197060952	chr3:197060952:C:T	4.27097e-05	-1.03933e-10	-1.32453	3.85264e-05	-1.03933e-10	-1.3357
197060953	chr3:197060953:G:A	8.00238e-05	-1.03933e-10	-0.696629	7.54931e-05	-1.03933e-10	-0.663003
197061031	chr3:197061031:T:C	2.08204e-05	-0.731371	-1.31165	1.68073e-05	-0.852499	-1.31274
197061150	chr3:197061150:T:C	0.000177246	0.0985864	-3.67306e-10	5.60123e-05	-0.961473	-3.67306e-10
197061492	chr3:197061492:A:G	1.37004e-05	-1.17899	-1.28254	1.21331e-05	-1.25277	-1.23833
197061550	chr3:197061550:AAGTCTCCTT:A	4.0628e-05	-1.03933e-10	-1.3745	3.71667e-05	-1.03933e-10	-1.37163
197061567	chr3:197061567:G:A	1.49793e-05	-1.2101	-1.16219	1.42741e-05	-1.2358	-1.0928
197061591	chr3:197061591:CT:C	2.11255e-05	-1.01581	-1.01267	2.35651e-05	-0.903292	-0.923985
197061734	chr3:197061734:T:C	0.000508951	-0.149366	1.30276	4.44426e-05	-1.10044	-0.0924077
197061868	chr3:197061868:A:G	2.52289e-05	-0.487354	-1.36361	2.00097e-05	-0.626799	-1.36403
197062073	chr3:197062073:ACTTACTTACTCACATACAGAT:A	0.00010026	-1.03933e-10	-0.471184	8.69095e-05	-1.03933e-10	-0.522178
197062491	chr3:197062491:A:G	4.19219e-05	-1.03933e-10	-1.34314	3.85219e-05	-1.03933e-10	-1.33582
197063857	chr3:197063857:A:G	4.17288e-05	-1.03933e-10	-1.34776	3.8456e-05	-1.03933e-10	-1.33753
197064058	chr3:197064058:T:C	0.000158013	-1.03933e-10	-0.016275	0.000150936	-1.03933e-10	0.029808
197064227	chr3:197064227:CTT:C	9.51541e-05	-1.03933e-10	-0.523455	8.88322e-05	-1.03933e-10	-0.500296
197064235	chr3:197064235:C:G	4.5644e-05	-1.03933e-10	-1.25808	4.18988e-05	-1.03933e-10	-1.25179
197064262	chr3:197064262:C:T	1.18585e-05	-1.515	-1.09091	9.82825e-06	-1.53243	-1.16935
197064317	chr3:197064317:C:T	4.28606e-05	-1.321	-3.67306e-10	4.01001e-05	-1.29567	-3.67306e-10
197064382	chr3:197064382:G:A	0.00878559	0.00650875	3.99541	8.13317e-05	-1.04088	0.452371
197064958	chr3:197064958:T:C	6.74674e-05	-0.867308	-3.67306e-10	4.558e-05	-1.16758	-3.67306e-10
197065003	chr3:197065003:A:G	4.56589e-05	-1.03933e-10	-1.25776	4.14507e-05	-1.03933e-10	-1.26254
197065051	chr3:197065051:C:T	4.08763e-05	-1.03933e-10	-1.3684	3.75036e-05	-1.03933e-10	-1.36261
197065069	chr3:197065069:C:T	9.61055e-06	-1.44316	-1.37294	9.00285e-06	-1.41465	-1.37485
197065292	chr3:197065292:C:T	3.57715e-05	-1.5018	-3.67306e-10	3.34586e-05	-1.47674	-3.67306e-10
197066987	chr3:197066987:A:G	1.59026e-05	-0.958792	-1.35368	1.36297e-05	-1.04506	-1.32974
197067843	chr3:197067843:C:T	5.9359e-05	-1.03933e-10	-0.995349	5.37513e-05	-1.03933e-10	-1.00268
197067853	chr3:197067853:G:A	4.53314e-05	-1.03933e-10	-1.26495	4.19487e-05	-1.03933e-10	-1.2506
197067896	chr3:197067896:C:CCCT	0.00013572	-1.03933e-10	-0.168356	0.000116897	-1.03933e-10	-0.22575
197068687	chr3:197068687:C:T	4.50074e-05	-1.03933e-10	-1.27213	4.08143e-05	-1.03933e-10	-1.27801
197068849	chr3:197068849:T:C	3.17199e-05	-0.351747	-1.27026	2.30493e-05	-0.526451	-1.32296
197069377	chr3:197069377:TTTTC:T	4.42036e-05	-1.29015	-3.67306e-10	4.24491e-05	-1.23874	-3.67306e-10
197070329	chr3:197070329:G:A	1.79204e-05	-1.05804	-1.13497	1.49135e-05	-1.10998	-1.1748
197071052	chr3:197071052:T:C	5.34143e-05	-1.03933e-10	-1.10087	4.75156e-05	-1.03933e-10	-1.12599
197071087	chr3:197071087:T:C	0.000102724	-1.03933e-10	-0.446909	8.89847e-05	-1.03933e-10	-0.49858
197071150	chr3:197071150:T:C	0.000282914	0.305854	0.260335	2.62636e-05	-0.808844	-0.910017
197071234	chr3:197071234:G:GA	4.55606e-05	-1.03933e-10	-1.25991	4.21792e-05	-1.03933e-10	-1.24512
197071254	chr3:197071254:A:G	5.08563e-05	-1.03933e-10	-1.14995	4.53489e-05	-1.03933e-10	-1.17266
197071912	chr3:197071912:C:G	1.47661e-05	-1.11995	-1.26667	1.3062e-05	-1.19704	-1.2203
197071924	chr3:197071924:T:C	5.37448e-05	-1.03933e-10	-1.09471	4.82227e-05	-1.03933e-10	-1.11122
197072040	chr3:197072040:T:C	4.33502e-05	-1.03933e-10	-1.30964	4.01339e-05	-1.03933e-10	-1.29482
197072864	chr3:197072864:T:C	1.79433e-05	-1.09265	-1.09908	1.48706e-05	-1.14294	-1.14472
197073544	chr3:197073544:C:G	1.84277e-05	-1.2185	-0.946597	1.7172e-05	-1.22889	-0.91487
197073545	chr3:197073545:T:G	1.90386e-05	-1.20375	-0.928735	1.77468e-05	-1.21439	-0.89645
197073690	chr3:197073690:AAATG:GAATG	0.00971817	0.352838	3.74996	8.57818e-05	-0.837547	0.302309
197073847	chr3:197073847:T:C	9.75244e-05	-1.03933e-10	-0.49885	8.45974e-05	-1.03933e-10	-0.549141
197074188	chr3:197074188:G:A	1.8378e-05	-1.53129	-0.636508	1.50316e-05	-1.53302	-0.743866
197074639	chr3:197074639:C:T	1.5979e-05	-1.05966	-1.24802	1.40989e-05	-1.14267	-1.19828
197074789	chr3:197074789:G:A	1.65091e-05	-1.50648	-0.768561	1.30111e-05	-1.52877	-0.892476
197074840	chr3:197074840:T:C	1.66522e-05	-1.51699	-0.749419	1.31827e-05	-1.53273	-0.875412
197074936	chr3:197074936:G:T	2.0807e-05	-1.06951	-0.97415	2.33025e-05	-0.961345	-0.877139
197075169	chr3:197075169:C:A	1.56338e-05	-1.04097	-1.28855	1.36686e-05	-1.12526	-1.24668
197075604	chr3:197075604:T:C	1.42254e-05	-1.50819	-0.91573	1.14368e-05	-1.52958	-1.02063
197076047	chr3:197076047:C:T	4.09099e-05	-1.03933e-10	-1.36758	3.7545e-05	-1.03933e-10	-1.36151
197076776	chr3:197076776:T:C	1.18366e-05	-1.23205	-1.3757	1.03137e-05	-1.27871	-1.37486
197076823	chr3:197076823:A:C	2.05423e-05	-1.37254	-0.68393	1.70523e-05	-1.39475	-0.756006
197076917	chr3:197076917:T:C	3.55746e-05	-1.50732	-3.67306e-10	3.26325e-05	-1.50173	-3.67306e-10
197077178	chr3:197077178:G:C	3.05809e-05	-1.00973	-0.648849	2.84928e-05	-1.0874	-0.549996
197077553	chr3:197077553:G:A	9.1489e-06	-1.50657	-1.35875	8.68573e-06	-1.47498	-1.35038
197078808	chr3:197078808:G:T	6.17711e-05	-1.03933e-10	-0.955517	5.40641e-05	-1.03933e-10	-0.996874
197078812	chr3:197078812:TG:T	4.43339e-05	-1.03933e-10	-1.2872	3.70641e-05	-1.03933e-10	-1.3744
197079309	chr3:197079309:T:G	2.74607e-05	-0.464101	-1.3021	2.02559e-05	-0.634154	-1.34444
197079751	chr3:197079751:T:C	0.000213409	0.38105	-0.0967904	2.32683e-05	-0.762458	-1.07749
197079929	chr3:197079929:T:C	1.71366e-05	-1.13144	-1.10629	1.42434e-05	-1.17941	-1.15134
197080244	chr3:197080244:T:C	6.64864e-05	-1.03933e-10	-0.881955	5.78954e-05	-1.03933e-10	-0.928406
197080492	chr3:197080492:C:T	6.7698e-05	-1.03933e-10	-0.863897	5.87664e-05	-1.03933e-10	-0.913475
197080755	chr3:197080755:C:A	0.000181862	-1.03933e-10	0.124294	0.000154564	-1.03933e-10	0.0535665
197080835	chr3:197080835:A:G	3.50983e-05	-1.5208	-3.67306e-10	3.20084e-05	-1.52105	-3.67306e-10
197081057	chr3:197081057:A:C	0.000101702	-0.456906	-3.67306e-10	9.54002e-05	-0.428964	-3.67306e-10
197081690	chr3:197081690:TTGAAG:T	4.01547e-05	-0.168338	-1.21788	2.86876e-05	-0.345308	-1.28527
197082097	chr3:197082097:C:T	0.000180238	0.115324	-3.67306e-10	0.000179601	0.203694	-3.67306e-10
197082785	chr3:197082785:G:T	0.000181159	0.300871	-0.18045	7.20852e-05	-0.150006	-0.55919
197083921	chr3:197083921:TATG:T	3.66334e-05	-1.47799	-3.67306e-10	3.28682e-05	-1.49454	-3.67306e-10
197083946	chr3:197083946:G:A	0.000168359	0.0471444	-3.67306e-10	5.42493e-05	-0.993455	-3.67306e-10
197084517	chr3:197084517:G:A	0.00030016	0.180122	0.445239	2.68448e-05	-0.887448	-0.809525
197084783	chr3:197084783:T:C	0.000277801	0.313435	0.234518	2.60623e-05	-0.805401	-0.921152
197084852	chr3:197084852:A:T	2.11848e-05	-0.944662	-1.08101	2.36909e-05	-0.823448	-0.998504
197085077	chr3:197085077:C:T	0.000285373	0.189083	0.385761	2.76225e-05	-0.8789	-0.789515
197085400	chr3:197085400:C:T	4.39125e-05	-1.03933e-10	-1.29675	3.91496e-05	-1.03933e-10	-1.31966
197085420	chr3:197085420:T:C	0.000172481	-0.0134785	0.0848109	2.10315e-05	-1.00166	-0.939366
197085471	chr3:197085471:T:C	4.25452e-05	-1.03933e-10	-1.32839	3.90625e-05	-1.03933e-10	-1.32188
197085844	chr3:197085844:TAATTA:T	4.6249e-05	-1.24491	-3.67306e-10	4.17968e-05	-1.25423	-3.67306e-10
197085877	chr3:197085877:C:A	4.08732e-05	-1.03933e-10	-1.36848	3.71443e-05	-1.03933e-10	-1.37224
197086113	chr3:197086113:T:A	0.000146837	-0.0896299	-3.67306e-10	0.000131112	-0.110989	-3.67306e-10
197086237	chr3:197086237:G:T	4.09498e-05	-1.03933e-10	-1.36661	3.75919e-05	-1.03933e-10	-1.36026
197086317	chr3:197086317:G:A	1.31478e-05	-1.49934	-1.00336	1.06517e-05	-1.52624	-1.09508
197086392	chr3:197086392:G:A	1.45148e-05	-1.51467	-0.889121	1.16811e-05	-1.53238	-0.996698
197086941	chr3:197086941:CCA:C	1.40853e-05	-1.52078	-0.913041	1.15072e-05	-1.53383	-1.01024
197087446	chr3:197087446:T:C	0.000173167	-1.03933e-10	0.0753007	0.000147517	-1.03933e-10	0.00689749
197087468	chr3:197087468:C:T	1.35584e-05	-1.53279	-0.939154	1.16124e-05	-1.51711	-1.01786
197087627	chr3:197087627:C:T	1.66611e-05	-0.992205	-1.27367	1.46509e-05	-1.07582	-1.22672
197088342	chr3:197088342:T:C	3.48456e-05	-1.52802	-3.67306e-10	3.17844e-05	-1.52807	-3.67306e-10
197088939	chr3:197088939:C:G	1.81195e-05	-1.09351	-1.08845	1.63956e-05	-1.1638	-1.02623
197089324	chr3:197089324:C:T	4.14936e-05	-1.03933e-10	-1.35341	3.80253e-05	-1.03933e-10	-1.34879
197089418	chr3:197089418:T:C	3.35651e-05	-1.02807	-0.537393	2.62563e-05	-1.0841	-0.635042
197089517	chr3:197089517:A:C	0.000210689	-1.03933e-10	0.27143	0.000182611	-1.03933e-10	0.220311
197089638	chr3:197089638:T:C	1.32019e-05	-1.24433	-1.25426	1.16685e-05	-1.25867	-1.27148
197089778	chr3:197089778:A:G	9.81136e-05	-0.492827	-3.67306e-10	9.18006e-05	-0.467426	-3.67306e-10
197089844	chr3:197089844:T:C	4.07731e-05	-1.03933e-10	-1.37093	3.71113e-05	-1.03933e-10	-1.37312
197089974	chr3:197089974:A:C	4.70085e-05	-1.49503	0.266405	2.59122e-05	-1.53126	-0.201067
197090127	chr3:197090127:C:T	5.65768e-05	-1.03933e-10	-1.04335	5.05513e-05	-1.03933e-10	-1.06406
197090193	chr3:197090193:A:G	4.09407e-05	-1.03933e-10	-1.36683	3.73707e-05	-1.03933e-10	-1.36616
197090822	chr3:197090822:T:G	5.76726e-05	-1.03933e-10	-1.02417	5.38936e-05	-1.03933e-10	-1.00003
197090864	chr3:197090864:A:T	0.00211901	0.521093	2.05866	5.10097e-05	-0.731101	-0.323928
197091177	chr3:197091177:A:C	5.81412e-05	-0.421775	-0.594304	1.37721e-05	-1.06617	-1.29823
197091203	chr3:197091203:C:T	4.33843e-05	-1.03933e-10	-1.30886	4.0103e-05	-1.03933e-10	-1.29559
197091573	chr3:197091573:A:C	0.000587058	-1.03933e-10	1.29617	0.000503372	-1.03933e-10	1.23429
197091681	chr3:197091681:C:T	0.000191957	0.178316	-3.67306e-10	5.8623e-05	-0.915918	-3.67306e-10
197091982	chr3:197091982:A:G	1.27745e-05	-1.36595	-1.16555	1.0876e-05	-1.39506	-1.20542
197092204	chr3:197092204:A:T	0.000174127	-1.03933e-10	0.0808314	0.000166737	-1.03933e-10	0.129375
197092278	chr3:197092278:C:T	4.18316e-05	-1.03933e-10	-1.3453	3.83889e-05	-1.03933e-10	-1.33928
197092639	chr3:197092639:C:T	4.06366e-05	-1.03933e-10	-1.37428	3.70348e-05	-1.03933e-10	-1.37519
197093038	chr3:197093038:C:A	2.61785e-05	-0.658391	-1.15562	2.9575e-05	-0.516712	-1.0834
197093128	chr3:197093128:A:G	4.63697e-05	-1.03933e-10	-1.24231	4.15392e-05	-1.03933e-10	-1.26041
197093157	chr3:197093157:TTTC:T	5.42294e-05	-1.03933e-10	-1.08573	4.85021e-05	-1.03933e-10	-1.10544
197093307	chr3:197093307:C:T	0.000216114	1.35024	-1.05338	0.000136925	1.08458	-1.15219
197093815	chr3:197093815:G:A	5.2706e-05	0.12329	-1.23751	3.67257e-05	-0.084945	-1.29862
197094331	chr3:197094331:C:T	4.40109e-05	-1.03933e-10	-1.29452	4.0651e-05	-1.03933e-10	-1.28202
197095521	chr3:197095521:T:C	4.07523e-05	-1.03933e-10	-1.37144	3.72796e-05	-1.03933e-10	-1.3686
197095632	chr3:197095632:T:C	4.22238e-05	-1.03933e-10	-1.33597	3.81354e-05	-1.03933e-10	-1.3459
197096024	chr3:197096024:G:A	4.28797e-05	-1.03933e-10	-1.32055	3.86543e-05	-1.03933e-10	-1.33239
197096184	chr3:197096184:A:G	4.60562e-05	-1.0997	-0.14939	4.29661e-05	-1.17292	-0.0537157
197096540	chr3:197096540:C:G	4.53508e-05	-0.143477	-1.12105	3.12172e-05	-0.335582	-1.21049
197097446	chr3:197097446:G:A	4.37711e-05	-1.03933e-10	-1.29998	3.94492e-05	-1.03933e-10	-1.31203
197097650	chr3:197097650:G:A	9.46771e-05	-1.02232	0.493836	6.73425e-05	-1.08296	0.305704
197097782	chr3:197097782:G:A	4.4164e-05	-1.03933e-10	-1.29104	3.97729e-05	-1.03933e-10	-1.30386
197097876	chr3:197097876:A:G	4.19981e-05	-1.03933e-10	-1.34133	3.79938e-05	-1.03933e-10	-1.34962
197098527	chr3:197098527:A:G	9.28108e-05	-1.01374	0.465351	6.60652e-05	-1.07517	0.278766
197099128	chr3:197099128:C:T	0.000373941	-1.03933e-10	0.845145	0.000312739	-1.03933e-10	0.758324
197099386	chr3:197099386:T:C	4.95067e-05	-1.03933e-10	-1.17684	4.46135e-05	-1.03933e-10	-1.18901
197099694	chr3:197099694:C:T	1.15996e-05	-1.47723	-1.15075	9.51363e-06	-1.51388	-1.22043
197099818	chr3:197099818:T:A	2.76831e-05	-0.544793	-1.21334	3.1305e-05	-0.391916	-1.15135
197099939	chr3:197099939:G:A	2.01676e-05	-0.932214	-1.14266	1.76049e-05	-1.0081	-1.11077
197100335	chr3:197100335:C:T	4.33854e-05	-1.03933e-10	-1.30883	3.90604e-05	-1.03933e-10	-1.32193
197100377	chr3:197100377:T:C	0.000223121	-0.605405	0.934168	0.000150342	-0.689211	0.715076
197100438	chr3:197100438:T:C	5.02434e-05	-0.903943	-0.25813	4.68193e-05	-0.986645	-0.154104
197101509	chr3:197101509:G:A	9.37667e-05	-1.03933e-10	-0.538144	8.68024e-05	-1.03933e-10	-0.52341
197101631	chr3:197101631:T:C	4.32739e-05	-1.03933e-10	-1.3114	3.89705e-05	-1.03933e-10	-1.32424
197101780	chr3:197101780:C:T	4.0853e-05	-1.03933e-10	-1.36897	3.73683e-05	-1.03933e-10	-1.36622
197102274	chr3:197102274:A:G	0.000110217	-1.03933e-10	-0.376501	9.39195e-05	-1.03933e-10	-0.444606
197102467	chr3:197102467:A:G	0.00192944	0.51219	1.97384	4.82075e-05	-0.738913	-0.372618
197102681	chr3:197102681:T:C	4.25935e-05	-1.03933e-10	-1.32725	3.9298e-05	-1.03933e-10	-1.31587
197102835	chr3:197102835:G:C	2.19297e-05	-1.19419	-0.79692	1.75802e-05	-1.23377	-0.886496
197103061	chr3:197103061:T:C	2.745e-05	-0.520805	-1.24578	3.0922e-05	-0.366008	-1.18957
197103084	chr3:197103084:T:A	2.45653e-05	-0.527919	-1.3497	1.93977e-05	-0.653841	-1.36805
197103111	chr3:197103111:C:A	4.17103e-05	-1.03933e-10	-1.3482	3.7739e-05	-1.03933e-10	-1.35635
197103267	chr3:197103267:T:C	4.9034e-05	-1.03933e-10	-1.18644	4.51942e-05	-1.03933e-10	-1.17607
197103270	chr3:197103270:G:A	1.02266e-05	-1.37832	-1.37564	8.69364e-06	-1.48209	-1.34237
197103271	chr3:197103271:T:C	5.28747e-05	-1.03933e-10	-1.11103	4.67897e-05	-1.03933e-10	-1.14138
197103281	chr3:197103281:G:A	4.71945e-05	-1.03933e-10	-1.22468	4.37381e-05	-1.03933e-10	-1.20882
197103490	chr3:197103490:C:G	4.80793e-05	-1.03933e-10	-1.2061	4.45991e-05	-1.03933e-10	-1.18933
197103581	chr3:197103581:G:T	4.11501e-05	-1.03933e-10	-1.36173	3.77748e-05	-1.03933e-10	-1.3554
197103636	chr3:197103636:T:C	1.55446e-05	-1.21807	-1.11717	1.30042e-05	-1.2606	-1.16117
197104292	chr3:197104292:G:C	4.07934e-05	-1.03933e-10	-1.37043	3.73035e-05	-1.03933e-10	-1.36796
197104369	chr3:197104369:G:T	5.70201e-05	-1.03933e-10	-1.03555	5.09786e-05	-1.03933e-10	-1.05564
197104539	chr3:197104539:C:T	4.33191e-05	-1.03933e-10	-1.31036	3.90065e-05	-1.03933e-10	-1.32332
197104550	chr3:197104550:T:C	1.15946e-05	-1.2552	-1.37322	9.59373e-06	-1.39558	-1.33036
197104622	chr3:197104622:C:T	4.09765e-05	-1.03933e-10	-1.36595	3.74999e-05	-1.03933e-10	-1.36271
197105484	chr3:197105484:A:G	4.24438e-05	-1.03933e-10	-1.33077	3.83084e-05	-1.03933e-10	-1.34138
197106072	chr3:197106072:A:G	9.33933e-06	-1.51277	-1.33195	8.88117e-06	-1.48402	-1.31909
197106207	chr3:197106207:A:G	4.16794e-05	-1.03933e-10	-1.34895	3.82182e-05	-1.03933e-10	-1.34373
197106274	chr3:197106274:T:C	5.00666e-05	-0.072754	-1.09284	3.42731e-05	-0.268253	-1.18443
197106850	chr3:197106850:G:A	2.79954e-05	-0.733518	-1.01339	3.26306e-05	-0.588895	-0.9129
197107267	chr3:197107267:A:G	1.0581e-05	-1.34413	-1.37576	8.82498e-06	-1.462	-1.34746
197107417	chr3:197107417:C:T	4.59061e-05	-1.03933e-10	-1.25235	4.24783e-05	-1.03933e-10	-1.23805
197107534	chr3:197107534:G:A	4.64452e-05	-1.03933e-10	-1.24068	4.15764e-05	-1.03933e-10	-1.25951
197107648	chr3:197107648:G:C	4.68535e-05	-1.03933e-10	-1.23193	4.19124e-05	-1.03933e-10	-1.25146
197107650	chr3:197107650:A:ATT	4.10065e-05	-1.03933e-10	-1.36522	3.75313e-05	-1.03933e-10	-1.36187
197108173	chr3:197108173:C:T	4.52675e-05	-1.03933e-10	-1.26636	4.06016e-05	-1.03933e-10	-1.28324
197108246	chr3:197108246:T:C	5.10246e-05	0.00564287	-1.15229	3.51237e-05	-0.195536	-1.23263
197108617	chr3:197108617:T:C	7.74159e-05	0.138504	-0.868265	1.41652e-05	-0.962974	-1.37328
197108778	chr3:197108778:G:C	1.58954e-05	-1.37593	-0.936992	1.28729e-05	-1.40561	-1.02631
197109344	chr3:197109344:G:T	1.16132e-05	-1.26393	-1.36288	8.52712e-06	-1.47099	-1.37281
197109414	chr3:197109414:T:C	3.49041e-05	-1.52635	-3.67306e-10	3.16683e-05	-1.53173	-3.67306e-10
197109428	chr3:197109428:G:A	7.12527e-05	-1.03933e-10	-0.812721	6.26171e-05	-1.03933e-10	-0.850007
197109620	chr3:197109620:G:A	1.13168e-05	-1.27697	-1.3757	8.71117e-06	-1.48818	-1.33426
197109934	chr3:197109934:G:A	8.81216e-06	-1.53408	-1.36874	8.14352e-06	-1.52612	-1.3637
197110030	chr3:197110030:A:G	0.00175002	0.447544	1.94089	3.8044e-05	-0.782016	-0.566285
197110446	chr3:197110446:A:T	0.00190384	0.510937	1.96174	3.99775e-05	-0.742756	-0.555972
197110447	chr3:197110447:C:T	0.00256892	0.525387	2.2469	4.68053e-05	-0.733715	-0.407334
197110729	chr3:197110729:G:A	2.7145e-05	-0.769231	-1.00853	3.18645e-05	-0.627405	-0.898146
197110798	chr3:197110798:AT:A	5.87639e-05	-1.00543	-3.67306e-10	5.60652e-05	-0.960529	-3.67306e-10
197110846	chr3:197110846:T:G	1.40943e-05	-1.38887	-1.04431	1.15705e-05	-1.41736	-1.12122
197110853	chr3:197110853:T:C	0.00193449	0.53385	1.9548	4.83089e-05	-0.7264	-0.383028
197110858	chr3:197110858:T:A	4.23393e-05	-1.03933e-10	-1.33324	3.82962e-05	-1.03933e-10	-1.34169
197111131	chr3:197111131:G:A	4.23154e-05	-1.03933e-10	-1.3338	3.8276e-05	-1.03933e-10	-1.34222
197111402	chr3:197111402:C:T	7.20832e-05	-1.03933e-10	-0.801132	6.39996e-05	-1.03933e-10	-0.828168
197111615	chr3:197111615:A:G	2.82733e-05	-0.551264	-1.18577	3.22173e-05	-0.399915	-1.11463
197111631	chr3:197111631:C:T	1.50018e-05	-1.35767	-1.01311	1.22318e-05	-1.38939	-1.09362
197111821	chr3:197111821:TTG:T	4.09318e-05	-1.03933e-10	-1.36705	3.74524e-05	-1.03933e-10	-1.36397
197111866	chr3:197111866:T:C	4.11913e-05	-1.03933e-10	-1.36073	3.77436e-05	-1.03933e-10	-1.35623
197111981	chr3:197111981:T:A	4.91098e-05	-1.03933e-10	-1.18489	4.55886e-05	-1.03933e-10	-1.16739
197112100	chr3:197112100:G:A	0.00212715	0.609743	1.97384	5.12629e-05	-0.677459	-0.372618
197112157	chr3:197112157:T:C	1.74423e-05	-1.10842	-1.11163	1.44628e-05	-1.15959	-1.15587
197112269	chr3:197112269:T:G	7.88612e-05	-1.03933e-10	-0.711264	7.46044e-05	-1.03933e-10	-0.674846
197112357	chr3:197112357:G:A	0.000211349	0.274559	-3.67306e-10	0.000212413	0.371487	-3.67306e-10
197113684	chr3:197113684:CCAAGCCGA:C	4.05767e-05	-1.03933e-10	-1.37576	3.70479e-05	-1.03933e-10	-1.37483
197114237	chr3:197114237:C:T	2.31112e-05	-0.727873	-1.21076	2.59164e-05	-0.590364	-1.1418
197114549	chr3:197114549:G:A	4.06439e-05	-1.03933e-10	-1.3741	3.70589e-05	-1.03933e-10	-1.37454
197114792	chr3:197114792:T:C	4.31751e-05	-1.03933e-10	-1.31369	3.89778e-05	-1.03933e-10	-1.32405
197114806	chr3:197114806:C:A	5.22124e-05	0.0396626	-1.16329	3.63663e-05	-0.151868	-1.24153
197114929	chr3:197114929:A:G	4.38269e-05	-1.03933e-10	-1.2987	3.95359e-05	-1.03933e-10	-1.30984
197115682	chr3:197115682:C:T	5.4901e-05	0.0960746	-1.1695	3.81412e-05	-0.099195	-1.24656
197115827	chr3:197115827:A:C	4.06027e-05	-1.03933e-10	-1.37512	3.70133e-05	-1.03933e-10	-1.37577
197115960	chr3:197115960:A:G	4.59223e-05	-1.03933e-10	-1.252	4.24953e-05	-1.03933e-10	-1.23765
197116715	chr3:197116715:GAAT:G	4.23209e-05	-1.03933e-10	-1.33367	3.82804e-05	-1.03933e-10	-1.34211
197117213	chr3:197117213:T:C	1.61565e-05	-1.15926	-1.13737	1.49283e-05	-1.17053	-1.11325
197117748	chr3:197117748:A:T	2.6598e-05	-0.623677	-1.17444	3.01796e-05	-0.478535	-1.10134
197118028	chr3:197118028:T:C	5.13867e-05	-1.03933e-10	-1.13957	4.65416e-05	-1.03933e-10	-1.1467
197118142	chr3:197118142:G:C	4.05765e-05	-1.03933e-10	-1.37576	3.70191e-05	-1.03933e-10	-1.37561
197118144	chr3:197118144:C:T	4.31817e-05	-1.03933e-10	-1.31354	3.89835e-05	-1.03933e-10	-1.32391
197118335	chr3:197118335:T:C	0.00169169	0.496274	1.85825	4.47735e-05	-0.749976	-0.435452
197118407	chr3:197118407:A:C	4.11166e-05	-1.03933e-10	-1.36254	3.77421e-05	-1.03933e-10	-1.35627
197118596	chr3:197118596:C:T	9.09774e-06	-1.50102	-1.36991	8.61783e-06	-1.46476	-1.36845
197118646	chr3:197118646:G:A	4.54805e-05	-1.03933e-10	-1.26167	4.13534e-05	-1.03933e-10	-1.26489
197118950	chr3:197118950:T:C	3.04552e-05	-0.713092	-0.949605	3.62014e-05	-0.566774	-0.831172
197119566	chr3:197119566:C:T	3.55388e-05	-1.05364	-0.454691	3.27162e-05	-1.13066	-0.368512
197119604	chr3:197119604:A:G	4.32091e-05	-1.03933e-10	-1.3129	3.90062e-05	-1.03933e-10	-1.32332
197119615	chr3:197119615:A:C	5.28292e-05	-1.03933e-10	-1.11189	4.72043e-05	-1.03933e-10	-1.13256
197119804	chr3:197119804:T:C	4.40412e-05	-1.03933e-10	-1.29383	3.96672e-05	-1.03933e-10	-1.30652
197119860	chr3:197119860:C:T	4.38288e-05	-1.03933e-10	-1.29866	3.94915e-05	-1.03933e-10	-1.31096
197119908	chr3:197119908:CT:C	1.15718e-05	-1.49294	-1.13744	9.58689e-06	-1.52153	-1.20512
197120132	chr3:197120132:T:C	0.00211407	0.614678	1.96274	4.27109e-05	-0.677088	-0.555502
197120777	chr3:197120777:T:C	0.0356263	0.320022	5.08186	0.000156874	-0.860644	0.929045
197121062	chr3:197121062:T:C	0.000376152	-1.03933e-10	0.85104	0.000317653	-1.03933e-10	0.773915
197121484	chr3:197121484:A:G	4.31334e-05	-1.03933e-10	-1.31465	3.89779e-05	-1.03933e-10	-1.32405
197121795	chr3:197121795:C:T	2.4911e-05	-0.492185	-1.37146	2.12508e-05	-0.557759	-1.37289
197121917	chr3:197121917:T:C	0.00182273	0.462606	1.96653	3.89277e-05	-0.771787	-0.553553
197122173	chr3:197122173:G:A	6.4686e-05	-1.03933e-10	-0.909408	5.70189e-05	-1.03933e-10	-0.943662
197122502	chr3:197122502:G:A	0.000117012	-1.03933e-10	-0.316677	9.94695e-05	-1.03933e-10	-0.387193
197122626	chr3:197122626:T:C	5.46475e-05	-1.03933e-10	-1.07805	5.06242e-05	-1.03933e-10	-1.06262
197122636	chr3:197122636:A:G	1.39211e-05	-1.17987	-1.26567	1.30783e-05	-1.14215	-1.27394
197122835	chr3:197122835:C:T	1.04189e-05	-1.45907	-1.27626	1.00716e-05	-1.41063	-1.26669
197123298	chr3:197123298:T:C	5.2807e-05	-1.05651	-0.055796	4.95279e-05	-1.13345	0.0489422
197123391	chr3:197123391:A:C	4.07188e-05	-1.03933e-10	-1.37226	3.71294e-05	-1.03933e-10	-1.37264
197123453	chr3:197123453:C:T	3.46304e-05	-1.53422	-3.67306e-10	3.15899e-05	-1.53421	-3.67306e-10
197123930	chr3:197123930:C:T	8.25901e-05	-1.03933e-10	-0.665063	7.63872e-05	-1.03933e-10	-0.651229
197124126	chr3:197124126:A:G	2.70305e-05	-0.580753	-1.20123	3.06436e-05	-0.431681	-1.13294
197124285	chr3:197124285:T:A	5.58789e-05	-1.05577	-3.67306e-10	5.27592e-05	-1.02131	-3.67306e-10
197124286	chr3:197124286:T:A	1.08301e-05	-1.52015	-1.17647	9.15983e-06	-1.53348	-1.23874
197124626	chr3:197124626:C:T	2.29586e-05	-0.726507	-1.21875	2.52441e-05	-0.607812	-1.15064
197124720	chr3:197124720:G:A	4.08658e-05	-1.03933e-10	-1.36866	3.73814e-05	-1.03933e-10	-1.36587
197124786	chr3:197124786:C:G	1.02299e-05	-1.46132	-1.29232	9.87364e-06	-1.41365	-1.28353
197125420	chr3:197125420:G:A	4.72334e-05	-1.03933e-10	-1.22385	4.37738e-05	-1.03933e-10	-1.20801
197125462	chr3:197125462:A:G	2.13605e-05	-1.20952	-0.807888	1.70714e-05	-1.25068	-0.898965
197125472	chr3:197125472:C:G	1.05669e-05	-1.44515	-1.27608	1.02525e-05	-1.39303	-1.26649
197125963	chr3:197125963:C:T	9.32013e-06	-1.47128	-1.37549	8.93002e-06	-1.42253	-1.3751
197126008	chr3:197126008:CACAA:C	0.000306624	-1.03933e-10	0.646668	0.000262957	-1.03933e-10	0.584945
197126197	chr3:197126197:T:C	3.46673e-05	-1.53316	-3.67306e-10	3.16072e-05	-1.53366	-3.67306e-10
197126501	chr3:197126501:A:AC	0.000160319	-0.00178753	-3.67306e-10	5.26582e-05	-1.02322	-3.67306e-10
197126747	chr3:197126747:C:T	1.27516e-05	-1.16326	-1.37003	9.89296e-06	-1.32937	-1.36585
197127160	chr3:197127160:C:T	0.0391469	0.238121	5.258	0.000164537	-0.910348	1.02644
197127161	chr3:197127161:G:A	4.06515e-05	-1.03933e-10	-1.37392	3.7139e-05	-1.03933e-10	-1.37238
197127294	chr3:197127294:A:G	4.16188e-05	-1.3504	-3.67306e-10	3.86924e-05	-1.3314	-3.67306e-10
197127303	chr3:197127303:A:G	0.000235613	0.383239	-3.67306e-10	0.000208047	0.350719	-3.67306e-10
197127355	chr3:197127355:G:A	4.47514e-05	-1.03933e-10	-1.27783	4.14163e-05	-1.03933e-10	-1.26337
197127729	chr3:197127729:A:G	2.60459e-05	-0.648108	-1.17098	2.95157e-05	-0.504818	-1.0973
197128658	chr3:197128658:T:C	4.52869e-05	-1.03933e-10	-1.26594	4.19293e-05	-1.03933e-10	-1.25106
197128773	chr3:197128773:C:T	1.91613e-05	-0.901589	-1.22447	2.12679e-05	-0.777126	-1.15272
197129093	chr3:197129093:T:C	3.46541e-05	-1.53354	-3.67306e-10	3.16051e-05	-1.53373	-3.67306e-10
197129152	chr3:197129152:T:G	4.59249e-05	-1.03933e-10	-1.25195	4.2558e-05	-1.03933e-10	-1.23618
197129153	chr3:197129153:G:T	4.5958e-05	-1.03933e-10	-1.25122	4.25906e-05	-1.03933e-10	-1.23541
197129194	chr3:197129194:T:C	5.38638e-05	-1.04152	-0.0509722	5.04236e-05	-1.12034	0.0537587
197129687	chr3:197129687:A:G	4.44212e-05	-1.03933e-10	-1.28524	3.99805e-05	-1.03933e-10	-1.29865
197130100	chr3:197130100:T:A	4.48563e-05	-1.03933e-10	-1.27549	4.15041e-05	-1.03933e-10	-1.26125
197130215	chr3:197130215:G:C	4.49006e-05	-1.03933e-10	-1.2745	4.15481e-05	-1.03933e-10	-1.26019
197130307	chr3:197130307:C:T	1.25732e-05	-1.1769	-1.37049	9.79511e-06	-1.34204	-1.36312
197130818	chr3:197130818:T:C	4.45469e-05	-1.03933e-10	-1.28241	4.11991e-05	-1.03933e-10	-1.26863
197130919	chr3:197130919:G:A	9.6752e-06	-1.47566	-1.33373	9.26886e-06	-1.43289	-1.32749
197130979	chr3:197130979:C:A	0.000276493	-1.03933e-10	0.543232	0.000281855	-1.03933e-10	0.654347
197131735	chr3:197131735:AG:A	0.000119489	-1.03933e-10	-0.295731	0.000101585	-1.03933e-10	-0.366144
197131738	chr3:197131738:C:T	0.000323801	-1.03933e-10	0.701177	0.000332884	-1.03933e-10	0.820749
197131832	chr3:197131832:A:T	6.42667e-05	-0.764034	-0.151877	5.95483e-05	-0.855669	-0.0445883
197132075	chr3:197132075:T:C	4.08989e-05	-1.03933e-10	-1.36785	3.74415e-05	-1.03933e-10	-1.36426
197132191	chr3:197132191:T:C	1.53277e-05	-1.21295	-1.13635	1.41733e-05	-1.22348	-1.11221
197132376	chr3:197132376:T:C	1.27038e-05	-1.16378	-1.37327	9.95666e-06	-1.32535	-1.36345
197132406	chr3:197132406:T:C	1.17757e-05	-1.44183	-1.17108	1.14493e-05	-1.38631	-1.1628
197132428	chr3:197132428:A:G	5.54391e-05	-1.03933e-10	-1.06367	5.13847e-05	-1.03933e-10	-1.04771
197132588	chr3:197132588:G:A	4.53237e-05	-1.03933e-10	-1.26512	4.19657e-05	-1.03933e-10	-1.25019
197133089	chr3:197133089:C:A	4.52869e-05	-1.03933e-10	-1.26594	4.19293e-05	-1.03933e-10	-1.25106
197133256	chr3:197133256:G:C	4.06468e-05	-1.03933e-10	-1.37403	3.71847e-05	-1.03933e-10	-1.37115
197133285	chr3:197133285:C:T	5.23186e-05	0.0590548	-1.18065	3.65363e-05	-0.133625	-1.25511
197133336	chr3:197133336:G:C	4.52983e-05	-1.03933e-10	-1.26568	4.19405e-05	-1.03933e-10	-1.25079
197133737	chr3:197133737:A:G	3.77826e-05	-1.4471	-3.67306e-10	3.58343e-05	-1.40814	-3.67306e-10
197133805	chr3:197133805:T:C	4.09182e-05	-1.03933e-10	-1.36738	3.74379e-05	-1.03933e-10	-1.36436
197134172	chr3:197134172:T:C	1.16632e-05	-1.52692	-1.09559	9.82753e-06	-1.53413	-1.16772
197134228	chr3:197134228:G:A	4.26034e-05	-1.03933e-10	-1.32702	3.9195e-05	-1.03933e-10	-1.31849
197134346	chr3:197134346:C:T	5.71841e-05	-0.856973	-0.175703	5.3283e-05	-0.943057	-0.0683707
197134834	chr3:197134834:C:A	6.11263e-05	-1.03933e-10	-0.96601	5.70793e-05	-1.03933e-10	-0.942604
197134938	chr3:197134938:A:G	4.75201e-05	-1.03933e-10	-1.2178	4.41334e-05	-1.03933e-10	-1.19983
197135175	chr3:197135175:T:A	4.52636e-05	-1.03933e-10	-1.26645	4.19064e-05	-1.03933e-10	-1.25161
197135253	chr3:197135253:T:A	4.52869e-05	-1.03933e-10	-1.26594	4.19293e-05	-1.03933e-10	-1.25106
197135457	chr3:197135457:T:C	4.44706e-05	-1.03933e-10	-1.28412	4.01812e-05	-1.03933e-10	-1.29365
197135498	chr3:197135498:T:G	8.59008e-05	-0.62576	-3.67306e-10	8.0337e-05	-0.600814	-3.67306e-10
197135693	chr3:197135693:A:G	4.14443e-05	-1.03933e-10	-1.3546	3.80212e-05	-1.03933e-10	-1.3489
197136093	chr3:197136093:G:C	0.00183584	0.47346	1.96284	3.90709e-05	-0.766245	-0.555422
197136372	chr3:197136372:A:G	0.0486845	0.230601	5.48356	0.000187714	-0.915044	1.16292
197137117	chr3:197137117:T:C	3.07654e-05	-0.785022	-0.867541	3.49797e-05	-0.678833	-0.753445
197137193	chr3:197137193:CT:C	4.53553e-05	-1.03933e-10	-1.26442	4.19969e-05	-1.03933e-10	-1.24945
197137392	chr3:197137392:T:G	0.000578863	-1.03933e-10	1.28211	0.000495855	-1.03933e-10	1.21924
197137773	chr3:197137773:C:T	6.00346e-05	-1.03933e-10	-0.984031	5.35785e-05	-1.03933e-10	-1.0059
197138319	chr3:197138319:C:T	9.42119e-05	-1.03933e-10	-0.533406	8.20066e-05	-1.03933e-10	-0.580244
197138371	chr3:197138371:C:T	1.10614e-05	-1.49565	-1.17984	1.06111e-05	-1.45987	-1.16528
197138430	chr3:197138430:A:G	0.000168971	0.0507752	-3.67306e-10	5.43545e-05	-0.991518	-3.67306e-10
197138608	chr3:197138608:A:G	4.10689e-05	-1.03933e-10	-1.3637	3.76837e-05	-1.03933e-10	-1.35782
197138610	chr3:197138610:T:C	4.07182e-05	-1.03933e-10	-1.37228	3.72197e-05	-1.03933e-10	-1.37021
197139496	chr3:197139496:G:T	1.95379e-05	-0.915444	-1.19115	2.18347e-05	-0.791794	-1.11175
197139598	chr3:197139598:G:T	4.07761e-05	-1.03933e-10	-1.37086	3.73289e-05	-1.03933e-10	-1.36728
197139678	chr3:197139678:A:T	1.26955e-05	-1.16258	-1.37513	1.44674e-05	-0.959172	-1.35598
197139701	chr3:197139701:C:T	7.55495e-05	-0.754164	-3.67306e-10	6.58909e-05	-0.799044	-3.67306e-10
197139763	chr3:197139763:CTG:C	4.06922e-05	-1.03933e-10	-1.37292	3.71824e-05	-1.03933e-10	-1.37121
197139792	chr3:197139792:CAT:C	2.32191e-05	-0.62564	-1.30834	1.95933e-05	-0.685437	-1.32642
197139804	chr3:197139804:C:A	2.32789e-05	-0.851576	-1.07983	2.72434e-05	-0.712638	-0.969595
197139871	chr3:197139871:T:C	4.91639e-05	-0.109957	-1.07384	3.34576e-05	-0.306781	-1.16999
197139951	chr3:197139951:T:A	4.278e-05	-1.03933e-10	-1.32288	3.93674e-05	-1.03933e-10	-1.31411
197140301	chr3:197140301:A:G	0.000320956	-1.03933e-10	0.692351	0.000274834	-1.03933e-10	0.629123
197140337	chr3:197140337:C:T	6.3015e-05	-1.03933e-10	-0.935581	5.69277e-05	-1.03933e-10	-0.945262
197140368	chr3:197140368:C:G	4.20508e-05	-1.03933e-10	-1.34007	3.86743e-05	-1.03933e-10	-1.33187
197140887	chr3:197140887:T:C	0.00194069	0.424915	2.06693	4.0059e-05	-0.79572	-0.500972
197141000	chr3:197141000:G:A	2.22235e-05	-0.805961	-1.17184	1.95712e-05	-0.869189	-1.1438
197141315	chr3:197141315:A:C	1.24549e-05	-1.18404	-1.37281	1.41424e-05	-0.975886	-1.36198
197141385	chr3:197141385:AAGTT:A	4.50605e-05	-1.03933e-10	-1.27095	4.17047e-05	-1.03933e-10	-1.25643
197141418	chr3:197141418:G:A	1.85102e-05	-0.995051	-1.16558	2.06329e-05	-0.878989	-1.08117
197141504	chr3:197141504:T:C	4.42924e-05	-1.03933e-10	-1.28814	4.09463e-05	-1.03933e-10	-1.27478
197141765	chr3:197141765:CA:C	1.45037e-05	-1.1074	-1.29715	1.17056e-05	-1.19375	-1.33323
197141802	chr3:197141802:A:C	2.44831e-05	-0.6958	-1.18517	2.76429e-05	-0.555972	-1.1117
197142056	chr3:197142056:G:A	2.05674e-05	-0.787316	-1.26793	1.72832e-05	-0.841533	-1.29578
197142102	chr3:197142102:G:T	4.43659e-05	-1.03933e-10	-1.28648	3.99391e-05	-1.03933e-10	-1.29969
197142163	chr3:197142163:T:C	4.06147e-05	-1.03933e-10	-1.37482	3.70403e-05	-1.03933e-10	-1.37504
197142647	chr3:197142647:T:C	1.11266e-05	-1.53386	-1.13575	9.55221e-06	-1.52854	-1.20173
197142654	chr3:197142654:C:A	5.77854e-05	-1.03933e-10	-1.02222	5.36091e-05	-1.03933e-10	-1.00533
197142817	chr3:197142817:A:G	4.69604e-05	-1.03933e-10	-1.22965	4.26904e-05	-1.03933e-10	-1.23307
197142949	chr3:197142949:T:A	1.19638e-05	-1.22489	-1.37218	9.87854e-06	-1.37348	-1.3232
197143097	chr3:197143097:T:C	4.43154e-05	-1.03933e-10	-1.28762	4.09691e-05	-1.03933e-10	-1.27423
197143308	chr3:197143308:AGTG:A	1.8169e-05	-1.00617	-1.17306	2.01818e-05	-0.891691	-1.09057
197143605	chr3:197143605:C:A	4.42871e-05	-1.03933e-10	-1.28826	4.09412e-05	-1.03933e-10	-1.27491
197143658	chr3:197143658:C:T	4.50712e-05	-1.03933e-10	-1.27071	4.17253e-05	-1.03933e-10	-1.25594
197143710	chr3:197143710:G:A	2.04562e-05	-0.819368	-1.2413	2.2613e-05	-0.689944	-1.17858
197143799	chr3:197143799:C:T	1.21633e-05	-1.21364	-1.36689	1.00291e-05	-1.37032	-1.31123
197143866	chr3:197143866:C:G	2.13805e-05	-0.727705	-1.28877	1.79825e-05	-0.784045	-1.3136
197144105	chr3:197144105:T:C	4.54727e-05	-1.03933e-10	-1.26184	4.21134e-05	-1.03933e-10	-1.24668
197144124	chr3:197144124:T:C	2.06736e-05	-0.76895	-1.28115	1.73971e-05	-0.82367	-1.30707
197144667	chr3:197144667:G:A	0.000157164	-0.0216615	-3.67306e-10	5.20857e-05	-1.03415	-3.67306e-10
197145600	chr3:197145600:C:T	4.9257e-05	-1.03933e-10	-1.1819	4.54935e-05	-1.03933e-10	-1.16947
197146272	chr3:197146272:C:G	4.05776e-05	-1.03933e-10	-1.37574	3.70397e-05	-1.03933e-10	-1.37506
197146694	chr3:197146694:TTTTAGAAGATAACA:T	4.43015e-05	-1.03933e-10	-1.28793	4.09553e-05	-1.03933e-10	-1.27456
197146757	chr3:197146757:G:C	3.64841e-05	-1.48208	-3.67306e-10	3.40217e-05	-1.46005	-3.67306e-10
197146830	chr3:197146830:A:G	2.93529e-05	-0.959889	-0.739671	3.10599e-05	-0.906084	-0.645044
197147365	chr3:197147365:A:G	2.32143e-05	-0.793978	-1.14021	2.62482e-05	-0.661554	-1.05789
197147446	chr3:197147446:A:G	0.000140106	-1.03933e-10	-0.136552	0.000122305	-1.03933e-10	-0.180523
197147572	chr3:197147572:T:C	4.67364e-05	-1.06042	-0.174012	4.40821e-05	-1.13431	-0.0666787
197148530	chr3:197148530:C:T	4.07069e-05	-1.03933e-10	-1.37256	3.71986e-05	-1.03933e-10	-1.37077
197148582	chr3:197148582:C:T	2.0479e-05	-0.996806	-1.06275	2.34951e-05	-0.876567	-0.953684
197149076	chr3:197149076:T:C	6.05582e-05	-1.03933e-10	-0.975349	5.40314e-05	-1.03933e-10	-0.99748
197149363	chr3:197149363:C:T	4.84926e-05	-1.03933e-10	-1.19754	4.36707e-05	-1.03933e-10	-1.21037
197149729	chr3:197149729:G:A	4.58473e-05	-1.10584	-0.147797	4.28072e-05	-1.17912	-0.0512225
197149904	chr3:197149904:T:TTA	1.66982e-05	-0.961628	-1.30202	1.44372e-05	-1.05268	-1.26455
197151123	chr3:197151123:A:G	9.52928e-05	-1.03933e-10	-0.521999	8.27387e-05	-1.03933e-10	-0.571357
197151743	chr3:197151743:A:G	4.71617e-05	-1.03933e-10	-1.22537	4.38292e-05	-1.03933e-10	-1.20674
197151813	chr3:197151813:C:T	4.45102e-05	-1.03933e-10	-1.28324	4.11661e-05	-1.03933e-10	-1.26943
197151832	chr3:197151832:CAGG:C	1.54342e-05	-1.21214	-1.13023	1.29077e-05	-1.25626	-1.17296
197151868	chr3:197151868:C:A	6.56952e-05	-1.03933e-10	-0.893927	5.78865e-05	-1.03933e-10	-0.92856
197152075	chr3:197152075:C:CT	0.000333574	0.730912	-3.67306e-10	0.000342112	0.848093	-3.67306e-10
197152558	chr3:197152558:C:T	4.0919e-05	-1.03933e-10	-1.36736	3.744e-05	-1.03933e-10	-1.36431
197153053	chr3:197153053:T:C	6.03207e-05	-1.03933e-10	-0.979277	5.38299e-05	-1.03933e-10	-1.00121
197153752	chr3:197153752:T:C	4.63215e-05	-1.03933e-10	-1.24335	4.16198e-05	-1.03933e-10	-1.25847
197153782	chr3:197153782:G:C	4.08755e-05	-1.03933e-10	-1.36842	3.73935e-05	-1.03933e-10	-1.36555
197153913	chr3:197153913:C:T	4.43226e-05	-1.03933e-10	-1.28746	4.09762e-05	-1.03933e-10	-1.27405
197154007	chr3:197154007:T:C	4.41806e-05	-1.03933e-10	-1.29067	3.97806e-05	-1.03933e-10	-1.30367
197154209	chr3:197154209:G:A	1.82299e-05	-1.22582	-0.950073	1.47653e-05	-1.26581	-1.02895
197154718	chr3:197154718:G:A	1.5759e-05	-0.971513	-1.35003	1.68191e-05	-0.849683	-1.31485
197154732	chr3:197154732:A:C	4.47578e-05	-1.03933e-10	-1.27769	4.02612e-05	-1.03933e-10	-1.29166
197154846	chr3:197154846:T:C	4.40981e-05	-1.03933e-10	-1.29254	4.06046e-05	-1.03933e-10	-1.28316
197155375	chr3:197155375:T:C	4.42996e-05	-1.03933e-10	-1.28798	4.09519e-05	-1.03933e-10	-1.27465
197155606	chr3:197155606:C:A	4.46317e-05	-1.03933e-10	-1.28051	4.12811e-05	-1.03933e-10	-1.26664
197155910	chr3:197155910:C:A	3.5016e-05	-1.52315	-3.67306e-10	3.22477e-05	-1.5136	-3.67306e-10
197156210	chr3:197156210:T:C	1.46769e-05	-1.14324	-1.24944	1.23657e-05	-1.19239	-1.27973
197156388	chr3:197156388:A:T	0.000397687	-1.03933e-10	0.906712	0.000332683	-1.03933e-10	0.820144
197156443	chr3:197156443:AAAGT:A	1.15738e-05	-1.45729	-1.17292	1.11853e-05	-1.40591	-1.16654
197156691	chr3:197156691:A:G	3.74518e-05	-1.4559	-3.67306e-10	3.34291e-05	-1.47762	-3.67306e-10
197156851	chr3:197156851:G:C	4.28071e-05	-1.03933e-10	-1.32225	3.95106e-05	-1.03933e-10	-1.31047
197157251	chr3:197157251:A:G	7.88292e-05	-1.03933e-10	-0.711669	6.95203e-05	-1.03933e-10	-0.745426
197157499	chr3:197157499:A:C	1.01421e-05	-1.39143	-1.37083	9.7365e-06	-1.3445	-1.36666
197157592	chr3:197157592:T:TA	1.37096e-05	-1.38723	-1.07363	1.12935e-05	-1.41576	-1.14706
197157764	chr3:197157764:C:T	3.69711e-05	-1.46882	-3.67306e-10	3.37437e-05	-1.46825	-3.67306e-10
197158202	chr3:197158202:G:A	2.33454e-05	-0.900859	-1.02769	2.7197e-05	-0.770086	-0.91385
197158829	chr3:197158829:G:C	1.11957e-05	-1.52452	-1.1389	9.47072e-06	-1.53421	-1.20463
197158937	chr3:197158937:C:T	1.78006e-05	-1.17803	-1.02169	1.4548e-05	-1.21853	-1.09106
197158957	chr3:197158957:G:T	4.49033e-05	-1.03933e-10	-1.27444	4.03841e-05	-1.03933e-10	-1.28861
197159568	chr3:197159568:A:C	4.07838e-05	-1.03933e-10	-1.37067	3.72929e-05	-1.03933e-10	-1.36824
197159837	chr3:197159837:T:G	6.06096e-05	-1.03933e-10	-0.974499	5.40762e-05	-1.03933e-10	-0.99665
197162560	chr3:197162560:T:C	4.06947e-05	-1.03933e-10	-1.37286	3.70397e-05	-1.03933e-10	-1.37506
197162638	chr3:197162638:G:A	9.52887e-05	-1.03933e-10	-0.522041	8.27344e-05	-1.03933e-10	-0.57141
197162819	chr3:197162819:G:T	4.06621e-05	-1.03933e-10	-1.37366	3.71525e-05	-1.03933e-10	-1.37201
197163352	chr3:197163352:A:G	4.70674e-05	-1.03933e-10	-1.22737	4.27e-05	-1.03933e-10	-1.23285
197164413	chr3:197164413:A:G	4.75979e-05	-1.03933e-10	-1.21617	4.26454e-05	-1.03933e-10	-1.23413
197164492	chr3:197164492:C:T	2.34491e-05	-0.854111	-1.07001	2.72342e-05	-0.719683	-0.96289
197164774	chr3:197164774:T:G	4.47299e-05	-1.03933e-10	-1.27831	4.02389e-05	-1.03933e-10	-1.29221
197164867	chr3:197164867:A:G	0.000179837	0.113097	-3.67306e-10	5.63388e-05	-0.955661	-3.67306e-10
197165142	chr3:197165142:T:C	1.6626e-05	-1.11111	-1.15688	1.38442e-05	-1.16223	-1.19695
197165496	chr3:197165496:T:C	5.39859e-05	-1.03933e-10	-1.09023	5.02962e-05	-1.03933e-10	-1.06912
197165512	chr3:197165512:CTT:C	1.64323e-05	-1.14459	-1.13511	1.51985e-05	-1.15473	-1.11111
197165546	chr3:197165546:C:T	2.16813e-05	-0.713796	-1.28871	2.3934e-05	-0.574819	-1.23693
197165575	chr3:197165575:C:T	1.29839e-05	-1.14621	-1.36904	1.00074e-05	-1.31662	-1.3671
197165951	chr3:197165951:C:G	0.00174619	0.460755	1.92548	3.80645e-05	-0.773875	-0.573889
197166138	chr3:197166138:T:C	4.684e-05	-1.03933e-10	-1.23221	4.37158e-05	-1.03933e-10	-1.20934
197166246	chr3:197166246:G:A	2.45484e-05	-0.550946	-1.32736	1.94167e-05	-0.666317	-1.35459
197166391	chr3:197166391:G:A	9.10452e-05	-1.03933e-10	-0.567597	7.93161e-05	-1.03933e-10	-0.613603
197166625	chr3:197166625:C:T	5.60608e-05	-1.03933e-10	-1.05252	5.07223e-05	-1.03933e-10	-1.06068
197166676	chr3:197166676:G:A	9.38065e-05	-1.03933e-10	-0.537718	8.1663e-05	-1.03933e-10	-0.584443
197166726	chr3:197166726:C:T	1.71623e-05	-0.88788	-1.34836	1.46633e-05	-0.977768	-1.32393
197166844	chr3:197166844:A:C	4.4477e-05	-1.03933e-10	-1.28398	4.1149e-05	-1.03933e-10	-1.26984
197167357	chr3:197167357:A:T	4.15844e-05	-1.03933e-10	-1.35123	3.82499e-05	-1.03933e-10	-1.3429
197167793	chr3:197167793:A:C	5.73368e-05	-1.03001	-3.67306e-10	5.0535e-05	-1.06438	-3.67306e-10
197169056	chr3:197169056:T:G	8.87292e-06	-1.53133	-1.36462	8.1878e-06	-1.51905	-1.36535
197169067	chr3:197169067:T:C	4.49371e-05	-1.03933e-10	-1.27369	4.04107e-05	-1.03933e-10	-1.28795
197169094	chr3:197169094:C:T	5.802e-05	-1.01817	-3.67306e-10	5.48467e-05	-0.982503	-3.67306e-10
197169127	chr3:197169127:C:T	4.80845e-05	-1.03933e-10	-1.20599	4.33733e-05	-1.03933e-10	-1.2172
197169522	chr3:197169522:T:C	6.13247e-05	0.108885	-1.07166	4.17731e-05	-0.0873808	-1.16741
197169870	chr3:197169870:T:C	4.08696e-05	-1.03933e-10	-1.36857	3.7249e-05	-1.03933e-10	-1.36942
197169997	chr3:197169997:C:T	4.42381e-05	-1.03933e-10	-1.28937	4.08884e-05	-1.03933e-10	-1.2762
197170370	chr3:197170370:T:C	2.86116e-05	-0.79479	-0.930349	3.41087e-05	-0.653996	-0.803497
197170373	chr3:197170373:T:C	2.90782e-05	-0.777553	-0.931412	3.47131e-05	-0.6352	-0.804728
197171487	chr3:197171487:A:C	4.49817e-05	-1.03933e-10	-1.2727	4.04493e-05	-1.03933e-10	-1.28699
197171515	chr3:197171515:A:T	9.06374e-06	-1.50062	-1.37405	8.58002e-06	-1.46436	-1.37325
197171709	chr3:197171709:T:C	6.54032e-05	-1.03933e-10	-0.898381	5.80517e-05	-1.03933e-10	-0.925711
197172151	chr3:197172151:GA:G	0.000517061	-1.03933e-10	1.16921	0.000430712	-1.03933e-10	1.0784
197172256	chr3:197172256:T:C	0.00176463	0.435	1.96174	3.81511e-05	-0.789519	-0.555972
197172433	chr3:197172433:A:T	9.12427e-06	-1.49567	-1.37235	8.65883e-06	-1.45721	-1.37126
197172798	chr3:197172798:A:G	4.15844e-05	-1.03933e-10	-1.35123	3.82499e-05	-1.03933e-10	-1.3429
197173689	chr3:197173689:G:A	9.15313e-05	-1.03933e-10	-0.562271	7.95655e-05	-1.03933e-10	-0.610464
197173935	chr3:197173935:C:CA	3.52512e-05	-1.51645	-3.67306e-10	3.20757e-05	-1.51895	-3.67306e-10
197174821	chr3:197174821:G:A	1.51162e-05	-1.19147	-1.17171	1.26736e-05	-1.2373	-1.21022
197174866	chr3:197174866:A:G	1.12034e-05	-1.51858	-1.14415	9.43835e-06	-1.53331	-1.20895
197175315	chr3:197175315:A:G	2.2508e-05	-0.625894	-1.33919	1.90352e-05	-0.737852	-1.3029
197175499	chr3:197175499:T:C	1.92376e-05	-0.943754	-1.17833	1.72705e-05	-0.971079	-1.16697
197175778	chr3:197175778:T:C	5.93587e-05	-1.03933e-10	-0.995354	5.3984e-05	-1.03933e-10	-0.998358
197177019	chr3:197177019:T:C	9.15638e-05	-1.03933e-10	-0.561916	7.97663e-05	-1.03933e-10	-0.607944
197177043	chr3:197177043:A:G	4.09831e-05	-1.03933e-10	-1.36579	3.75852e-05	-1.03933e-10	-1.36043
197177618	chr3:197177618:C:A	4.82135e-05	-1.03933e-10	-1.20331	4.4568e-05	-1.03933e-10	-1.19003
197177755	chr3:197177755:T:C	4.07982e-05	-1.03933e-10	-1.37032	3.73085e-05	-1.03933e-10	-1.36782
197177890	chr3:197177890:C:T	2.37354e-05	-0.808997	-1.10299	2.75078e-05	-0.670002	-1.00257
197178233	chr3:197178233:A:G	4.48492e-05	-1.03933e-10	-1.27565	4.14997e-05	-1.03933e-10	-1.26136
197178298	chr3:197178298:A:T	4.46509e-05	-1.03933e-10	-1.28008	4.01723e-05	-1.03933e-10	-1.29387
197178331	chr3:197178331:C:T	6.01085e-05	-1.03933e-10	-0.982802	5.60741e-05	-1.03933e-10	-0.960372
197178835	chr3:197178835:CT:C	7.62464e-05	-0.744983	-3.67306e-10	7.26093e-05	-0.701952	-3.67306e-10
197178902	chr3:197178902:T:C	2.65479e-05	-1.08127	-0.718729	1.789e-05	-1.232	-0.870798
197179062	chr3:197179062:G:A	2.23309e-05	-0.715998	-1.25698	2.50122e-05	-0.572882	-1.1948
197179203	chr3:197179203:G:T	1.27274e-05	-1.19266	-1.34254	1.08839e-05	-1.2417	-1.35806
197179220	chr3:197179220:A:G	0.000325211	0.71573	-0.0102074	3.81936e-05	-0.525112	-0.819263
197179254	chr3:197179254:T:C	9.28901e-06	-1.49793	-1.3522	9.67292e-06	-1.3451	-1.37262
197179256	chr3:197179256:C:T	4.48781e-05	-1.03933e-10	-1.275	4.16273e-05	-1.03933e-10	-1.25829
197179274	chr3:197179274:C:G	0.00188704	0.484325	1.97949	4.74803e-05	-0.7572	-0.369529
197179293	chr3:197179293:A:G	3.64415e-05	-0.122685	-1.36056	2.8394e-05	-0.266954	-1.37391
197179574	chr3:197179574:T:A	4.97992e-05	-1.03933e-10	-1.17095	4.6258e-05	-1.03933e-10	-1.15281
197179641	chr3:197179641:CACTT:C	7.80485e-05	-1.03933e-10	-0.721623	6.74566e-05	-1.03933e-10	-0.77556
197179869	chr3:197179869:T:C	0.000326008	0.70797	-3.67306e-10	0.000334356	0.825161	-3.67306e-10
197180325	chr3:197180325:A:C	4.11088e-05	-1.03933e-10	-1.36273	3.76735e-05	-1.03933e-10	-1.35809
197181030	chr3:197181030:T:G	4.55178e-05	-1.03933e-10	-1.26085	4.0897e-05	-1.03933e-10	-1.27599
197181048	chr3:197181048:T:C	4.46638e-05	-1.03933e-10	-1.27979	4.0183e-05	-1.03933e-10	-1.2936
197181145	chr3:197181145:T:C	5.32467e-05	-1.03933e-10	-1.10402	4.95801e-05	-1.03933e-10	-1.08346
197181548	chr3:197181548:G:C	2.46224e-05	-0.68449	-1.19081	2.77904e-05	-0.54271	-1.11964
197181769	chr3:197181769:AG:A	2.58074e-05	-0.49097	-1.33732	2.04193e-05	-0.609484	-1.36108
197181942	chr3:197181942:G:A	1.83027e-05	-0.931812	-1.24009	1.56934e-05	-1.00603	-1.22777
197181970	chr3:197181970:C:T	9.15313e-05	-1.03933e-10	-0.562271	7.95655e-05	-1.03933e-10	-0.610464
197182143	chr3:197182143:A:AT	1.12239e-05	-1.43001	-1.23089	1.09307e-05	-1.37177	-1.2237
197182538	chr3:197182538:G:A	1.32686e-05	-1.3984	-1.09516	1.09729e-05	-1.42576	-1.16586
197183037	chr3:197183037:C:T	2.25429e-05	-0.724421	-1.23911	2.51474e-05	-0.586638	-1.17565
197183117	chr3:197183117:A:T	4.46696e-05	-1.03933e-10	-1.27966	4.01919e-05	-1.03933e-10	-1.29338
197183211	chr3:197183211:A:G	2.51607e-05	-0.572771	-1.2809	1.96608e-05	-0.686933	-1.32148
197183444	chr3:197183444:GA:G	4.69643e-05	-0.854634	-0.37493	4.32206e-05	-0.939583	-0.281145
197184320	chr3:197184320:A:G	3.80789e-05	-1.43929	-3.67306e-10	3.46803e-05	-1.44087	-3.67306e-10
197184331	chr3:197184331:CTG:C	8.99097e-06	-1.50721	-1.37552	8.48116e-06	-1.47402	-1.37518
197184490	chr3:197184490:C:T	1.22458e-05	-1.19863	-1.37514	1.06112e-05	-1.24938	-1.37576
197184513	chr3:197184513:A:T	9.04567e-06	-1.50135	-1.37532	8.55765e-06	-1.46534	-1.37488
197184617	chr3:197184617:T:C	1.3118e-05	-1.52217	-0.982799	1.08269e-05	-1.534	-1.07101
197184933	chr3:197184933:C:T	4.14873e-05	-1.03933e-10	-1.35357	3.75127e-05	-1.03933e-10	-1.36237
197185359	chr3:197185359:G:A	2.13229e-05	-0.76862	-1.25055	2.36388e-05	-0.634254	-1.1899
197185405	chr3:197185405:T:C	5.07529e-05	-0.933739	-0.218245	4.75558e-05	-1.01316	-0.111985
197185519	chr3:197185519:C:T	5.00395e-05	-1.03933e-10	-1.16614	4.64932e-05	-1.03933e-10	-1.14774
197185954	chr3:197185954:A:C	6.31152e-05	-1.03933e-10	-0.933992	5.53873e-05	-1.03933e-10	-0.972694
197186171	chr3:197186171:C:T	3.47036e-05	-1.53211	-3.67306e-10	3.16442e-05	-1.53249	-3.67306e-10
197186199	chr3:197186199:A:G	5.90347e-05	-1.03933e-10	-1.00083	5.27086e-05	-1.03933e-10	-1.02227
197186800	chr3:197186800:A:C	0.000164571	0.0243903	-3.67306e-10	0.000164209	0.114098	-3.67306e-10
197187853	chr3:197187853:A:T	3.28936e-05	-0.401054	-1.18462	2.48714e-05	-0.526461	-1.24686
197188208	chr3:197188208:G:C	4.06086e-05	-1.03933e-10	-1.37497	3.70799e-05	-1.03933e-10	-1.37397
197188372	chr3:197188372:ACT:A	5.27416e-05	-1.03933e-10	-1.11355	4.90953e-05	-1.03933e-10	-1.09328
197188392	chr3:197188392:G:A	1.28463e-05	-1.34918	-1.17672	1.06931e-05	-1.38167	-1.23578
197188892	chr3:197188892:T:C	4.2267e-05	-1.03933e-10	-1.33495	3.80975e-05	-1.03933e-10	-1.3469
197189374	chr3:197189374:T:C	0.0469483	0.196557	5.48129	0.0001838	-0.934747	1.16155
197189375	chr3:197189375:A:G	7.22328e-05	-0.799059	-3.67306e-10	4.47972e-05	-1.1849	-3.67306e-10
197190078	chr3:197190078:A:G	4.47694e-05	-1.03933e-10	-1.27743	4.02713e-05	-1.03933e-10	-1.29141
197190701	chr3:197190701:C:T	1.64411e-05	-1.13139	-1.14778	1.36966e-05	-1.18101	-1.18888
197190747	chr3:197190747:C:A	0.000214438	-1.03933e-10	0.289069	0.000209217	-1.03933e-10	0.356328
197191199	chr3:197191199:T:C	1.62909e-05	-1.13991	-1.14844	1.35823e-05	-1.18896	-1.18932
197191511	chr3:197191511:G:C	4.06372e-05	-1.03933e-10	-1.37427	3.70181e-05	-1.03933e-10	-1.37564
197191944	chr3:197191944:G:A	9.2744e-06	-1.50226	-1.34944	8.79588e-06	-1.46665	-1.34611
197192354	chr3:197192354:A:G	8.97634e-05	-1.03933e-10	-0.581776	7.82394e-05	-1.03933e-10	-0.627272
197192779	chr3:197192779:G:A	4.6545e-05	-1.03933e-10	-1.23853	4.28461e-05	-1.03933e-10	-1.22943
197192839	chr3:197192839:C:G	1.3279e-05	-1.37928	-1.11348	1.09821e-05	-1.40896	-1.18182
197193413	chr3:197193413:A:C	0.000175038	0.0860521	-3.67306e-10	5.5435e-05	-0.971834	-3.67306e-10
197193682	chr3:197193682:A:G	6.05608e-05	-1.03933e-10	-0.975305	5.40254e-05	-1.03933e-10	-0.99759
197193830	chr3:197193830:T:C	0.000165153	0.0279193	-3.67306e-10	5.35835e-05	-1.0058	-3.67306e-10
197194489	chr3:197194489:T:C	5.92895e-05	-0.99652	-3.67306e-10	5.60603e-05	-0.960617	-3.67306e-10
197194794	chr3:197194794:T:C	4.88045e-05	-1.03933e-10	-1.19113	4.52898e-05	-1.03933e-10	-1.17396
197194909	chr3:197194909:A:G	2.30564e-05	-0.875274	-1.06573	2.67451e-05	-0.742379	-0.958314
197197560	chr3:197197560:T:C	4.38485e-05	-1.03933e-10	-1.29821	4.05023e-05	-1.03933e-10	-1.28569
197198227	chr3:197198227:C:T	9.41614e-05	-1.03933e-10	-0.533943	8.19478e-05	-1.03933e-10	-0.580962
197198229	chr3:197198229:C:T	1.67426e-05	-1.10925	-1.15174	1.39394e-05	-1.1602	-1.19212
197198405	chr3:197198405:T:A	1.74399e-05	-1.09838	-1.12181	1.44763e-05	-1.14934	-1.1652
197198440	chr3:197198440:C:G	1.11757e-05	-1.31228	-1.35293	1.09044e-05	-1.25316	-1.34471
197198588	chr3:197198588:A:G	6.63863e-05	-1.03933e-10	-0.883462	5.79611e-05	-1.03933e-10	-0.927273
197198911	chr3:197198911:C:T	0.00161281	0.441538	1.86524	3.65998e-05	-0.7858	-0.601202
197198942	chr3:197198942:G:A	0.000105001	-1.03933e-10	-0.42498	0.000101385	-1.03933e-10	-0.368124
197198946	chr3:197198946:T:C	2.51383e-05	-0.573416	-1.28114	1.94393e-05	-0.694455	-1.32529
197199261	chr3:197199261:C:T	4.07468e-05	-1.03933e-10	-1.37158	3.72508e-05	-1.03933e-10	-1.36937
197199716	chr3:197199716:C:T	1.32186e-05	-1.42289	-1.07444	1.0919e-05	-1.44845	-1.1481
197199978	chr3:197199978:C:T	0.00174764	0.531303	1.85576	3.85222e-05	-0.72998	-0.605831
197200021	chr3:197200021:A:G	4.4232e-05	-1.03933e-10	-1.2895	4.0884e-05	-1.03933e-10	-1.27631
197200151	chr3:197200151:G:A	0.00212001	0.650412	1.92981	4.30636e-05	-0.654895	-0.569472
197200267	chr3:197200267:T:C	5.36321e-05	-1.03933e-10	-1.0968	4.99515e-05	-1.03933e-10	-1.07599
197200543	chr3:197200543:A:G	9.93134e-05	-1.03933e-10	-0.480673	9.57486e-05	-1.03933e-10	-0.425318
197200736	chr3:197200736:C:T	2.0222e-05	-0.904988	-1.16719	2.27134e-05	-0.77973	-1.08436
197200950	chr3:197200950:C:T	4.07422e-05	-1.03933e-10	-1.37169	3.72456e-05	-1.03933e-10	-1.36951
197201106	chr3:197201106:G:A	4.237e-05	-1.03933e-10	-1.33251	3.89828e-05	-1.03933e-10	-1.32392
197201310	chr3:197201310:G:A	4.12617e-05	-1.03933e-10	-1.35902	3.78353e-05	-1.03933e-10	-1.3538
197201379	chr3:197201379:G:A	2.39367e-05	-0.582118	-1.32142	1.90012e-05	-0.693606	-1.34894
197201739	chr3:197201739:G:A	5.27208e-05	-1.11394	-3.67306e-10	4.924e-05	-1.09034	-3.67306e-10
197202161	chr3:197202161:T:C	4.32119e-05	-1.03933e-10	-1.31284	3.98744e-05	-1.03933e-10	-1.30131
197202913	chr3:197202913:ACT:A	0.0443038	0.288956	5.33092	0.000177685	-0.880065	1.07303
197203081	chr3:197203081:T:C	5.22636e-05	-1.03933e-10	-1.12265	4.86315e-05	-1.03933e-10	-1.10277
197203114	chr3:197203114:T:G	6.2548e-05	-1.03933e-10	-0.943019	5.58671e-05	-1.03933e-10	-0.96407
197203335	chr3:197203335:T:C	4.2203e-05	-1.03933e-10	-1.33646	3.8792e-05	-1.03933e-10	-1.32883
197203910	chr3:197203910:T:C	1.45489e-05	-1.2848	-1.11663	1.21985e-05	-1.32497	-1.16076
197204068	chr3:197204068:G:A	5.25924e-05	-1.03933e-10	-1.11638	4.89429e-05	-1.03933e-10	-1.09639
197204740	chr3:197204740:A:G	1.17622e-05	-1.47385	-1.14021	1.13355e-05	-1.42782	-1.13129
197204754	chr3:197204754:G:T	2.51136e-05	-0.533265	-1.32228	1.98798e-05	-0.647812	-1.34953
197204780	chr3:197204780:G:A	1.08103e-05	-1.52035	-1.1781	9.16718e-06	-1.53371	-1.23771
197204854	chr3:197204854:C:T	7.38992e-05	-0.776251	-3.67306e-10	4.55055e-05	-1.16921	-3.67306e-10
197204950	chr3:197204950:T:C	1.65928e-05	-1.1206	-1.14938	1.38181e-05	-1.17082	-1.19024
197205191	chr3:197205191:G:T	1.56983e-05	-1.15055	-1.17485	1.31308e-05	-1.19891	-1.21317
197205702	chr3:197205702:C:T	4.79981e-05	-1.20779	-3.67306e-10	4.50412e-05	-1.17947	-3.67306e-10
197206369	chr3:197206369:G:A	0.000127708	-1.03933e-10	-0.229204	0.000110345	-1.03933e-10	-0.283437
197206491	chr3:197206491:G:A	4.21297e-05	-1.3382	-3.67306e-10	3.96719e-05	-1.3064	-3.67306e-10
197206754	chr3:197206754:A:C	6.31367e-05	-1.03933e-10	-0.933651	5.81918e-05	-1.03933e-10	-0.9233
197207036	chr3:197207036:C:G	4.06812e-05	-1.03933e-10	-1.37319	3.71692e-05	-1.03933e-10	-1.37156
197207091	chr3:197207091:C:T	1.10456e-05	-1.52655	-1.15038	9.37036e-06	-1.53417	-1.21532
197207390	chr3:197207390:C:T	9.07375e-05	-1.03933e-10	-0.570982	8.64233e-05	-1.03933e-10	-0.527788
197207432	chr3:197207432:C:T	8.91521e-05	-1.03933e-10	-0.588609	8.4877e-05	-1.03933e-10	-0.545842
197207455	chr3:197207455:C:CT	3.72048e-05	-0.290751	-1.17176	2.79144e-05	-0.422724	-1.23518
197207579	chr3:197207579:T:C	4.08116e-05	-1.03933e-10	-1.36999	3.73237e-05	-1.03933e-10	-1.36742
197207839	chr3:197207839:G:C	4.49017e-05	-1.03933e-10	-1.27448	3.92372e-05	-1.03933e-10	-1.31742
197208124	chr3:197208124:AT:A	4.05888e-05	-1.03933e-10	-1.37546	3.70134e-05	-1.03933e-10	-1.37577
197209616	chr3:197209616:T:A	4.16103e-05	-1.03933e-10	-1.3506	3.78891e-05	-1.03933e-10	-1.35238
197209975	chr3:197209975:C:T	8.40799e-05	-1.03933e-10	-0.647186	7.3449e-05	-1.03933e-10	-0.690454
197210680	chr3:197210680:G:T	4.31273e-05	-1.03933e-10	-1.3148	3.90496e-05	-1.03933e-10	-1.32221
197211070	chr3:197211070:TTA:T	4.13074e-05	-1.03933e-10	-1.35791	3.71345e-05	-1.03933e-10	-1.3725
197211440	chr3:197211440:G:A	4.2014e-05	-1.03933e-10	-1.34095	3.8097e-05	-1.03933e-10	-1.34691
197211668	chr3:197211668:G:C	7.22842e-05	-1.03933e-10	-0.798348	6.28507e-05	-1.03933e-10	-0.846282
197211848	chr3:197211848:C:T	4.582e-05	-1.03933e-10	-1.25423	4.77703e-05	-1.03933e-10	-1.12064
197212228	chr3:197212228:A:G	4.06479e-05	-1.03933e-10	-1.374	3.7039e-05	-1.03933e-10	-1.37507
197212469	chr3:197212469:A:G	4.06957e-05	-1.03933e-10	-1.37283	3.71083e-05	-1.03933e-10	-1.3732
197212535	chr3:197212535:G:A	5.02933e-05	-0.832381	-0.3287	4.64829e-05	-0.924165	-0.223796
197212593	chr3:197212593:C:T	3.63885e-05	-0.33391	-1.15079	2.71994e-05	-0.463867	-1.21998
197212698	chr3:197212698:T:C	4.07092e-05	-1.03933e-10	-1.3725	3.72015e-05	-1.03933e-10	-1.37069
197212758	chr3:197212758:T:C	4.07132e-05	-1.03933e-10	-1.3724	3.72124e-05	-1.03933e-10	-1.3704
197212781	chr3:197212781:CT:C	0.000172098	-1.03933e-10	0.0691108	0.000164745	-1.03933e-10	0.117354
197212990	chr3:197212990:A:G	1.15747e-05	-1.43941	-1.19072	9.76624e-06	-1.462	-1.24612
197213012	chr3:197213012:C:T	1.18668e-05	-1.23005	-1.37515	1.0315e-05	-1.27768	-1.37576
197213087	chr3:197213087:T:C	3.45329e-05	-0.858201	-0.67884	3.14201e-05	-0.943448	-0.59615
197213352	chr3:197213352:A:G	0.000643711	-1.03933e-10	1.3883	0.00055039	-1.03933e-10	1.32358
197214402	chr3:197214402:G:A	1.63259e-05	-1.10437	-1.18183	1.36303e-05	-1.15534	-1.21941
197214445	chr3:197214445:C:T	0.00163267	0.453054	1.86597	3.69016e-05	-0.778196	-0.600593
197214524	chr3:197214524:G:C	9.33433e-05	-1.03933e-10	-0.542668	8.12718e-05	-1.03933e-10	-0.589246
197214644	chr3:197214644:T:C	4.84148e-05	-1.03933e-10	-1.19915	4.49153e-05	-1.03933e-10	-1.18227
197215564	chr3:197215564:C:A	9.20551e-06	-1.49016	-1.36899	8.75949e-06	-1.44982	-1.36709
197215770	chr3:197215770:G:C	4.42614e-05	-1.03933e-10	-1.28884	4.09133e-05	-1.03933e-10	-1.27559
197216101	chr3:197216101:T:C	4.82719e-05	-1.03933e-10	-1.2021	4.47768e-05	-1.03933e-10	-1.18535
197216159	chr3:197216159:T:C	1.19218e-05	-1.42318	-1.17741	1.00175e-05	-1.44775	-1.23496
197216256	chr3:197216256:T:C	4.06525e-05	-1.03933e-10	-1.37389	3.71353e-05	-1.03933e-10	-1.37248
197216606	chr3:197216606:C:T	5.34947e-05	-1.03933e-10	-1.09937	4.98173e-05	-1.03933e-10	-1.07868
197216640	chr3:197216640:G:A	4.47894e-05	-1.03933e-10	-1.27698	4.02875e-05	-1.03933e-10	-1.291
197216778	chr3:197216778:C:A	4.65317e-05	-1.03933e-10	-1.23882	4.23141e-05	-1.03933e-10	-1.24192
197217400	chr3:197217400:T:A	4.18906e-05	-1.03933e-10	-1.34389	3.86393e-05	-1.03933e-10	-1.33277
197218869	chr3:197218869:C:T	0.0533743	0.32974	5.47639	0.000200952	-0.854385	1.17041
197218991	chr3:197218991:A:G	4.3962e-05	-0.743336	-0.552292	4.01427e-05	-0.836727	-0.457876
197219776	chr3:197219776:A:G	1.14213e-05	-1.53416	-1.10931	8.60141e-06	-1.48851	-1.34661
197219816	chr3:197219816:C:T	4.07848e-05	-1.03933e-10	-1.37064	3.72931e-05	-1.03933e-10	-1.36824
197219861	chr3:197219861:C:T	6.37995e-05	-1.03933e-10	-0.923208	5.66774e-05	-1.03933e-10	-0.949669
197220235	chr3:197220235:A:G	2.48948e-05	-0.648097	-1.2162	2.11949e-05	-0.723915	-1.20937
197220260	chr3:197220260:G:A	4.59155e-05	-1.03933e-10	-1.25215	4.14726e-05	-1.03933e-10	-1.26201
197220304	chr3:197220304:GTT:G	4.58587e-05	-1.03933e-10	-1.25339	4.14195e-05	-1.03933e-10	-1.26329
197220502	chr3:197220502:G:T	0.000184791	0.140272	-3.67306e-10	5.72612e-05	-0.939421	-3.67306e-10
197220652	chr3:197220652:T:C	2.45413e-05	-0.656407	-1.22219	2.76182e-05	-0.512549	-1.15602
197220980	chr3:197220980:A:G	3.61957e-05	-1.49001	-3.67306e-10	3.34218e-05	-1.47783	-3.67306e-10
197221063	chr3:197221063:C:T	0.00123082	0.444085	1.59239	3.2467e-05	-0.779829	-0.726993
197221206	chr3:197221206:G:A	6.49558e-05	-1.03933e-10	-0.905246	5.67977e-05	-1.03933e-10	-0.947549
197221457	chr3:197221457:T:C	9.81747e-06	-1.53316	-1.26163	8.23001e-06	-1.50367	-1.37558
197221631	chr3:197221631:A:G	4.36715e-05	-1.03933e-10	-1.30226	4.03285e-05	-1.03933e-10	-1.28999
197221760	chr3:197221760:G:C	4.05778e-05	-1.03933e-10	-1.37573	3.70295e-05	-1.03933e-10	-1.37533
197221784	chr3:197221784:C:T	2.71759e-05	-0.60067	-1.17595	3.13632e-05	-0.446244	-1.09517
197221936	chr3:197221936:C:T	1.46175e-05	-1.16604	-1.2307	1.22932e-05	-1.21466	-1.26334
197222610	chr3:197222610:C:T	2.43005e-05	-0.817262	-1.07119	2.82866e-05	-0.678865	-0.965792
197222693	chr3:197222693:C:T	1.53626e-05	-1.17214	-1.17488	1.28469e-05	-1.2203	-1.21363
197223268	chr3:197223268:T:C	0.00033232	-1.03933e-10	0.727146	0.000278709	-1.03933e-10	0.643125
197223567	chr3:197223567:A:G	4.1083e-05	-1.03933e-10	-1.36336	3.77057e-05	-1.03933e-10	-1.35723
197223906	chr3:197223906:G:A	1.48622e-05	-1.31932	-1.06082	1.23389e-05	-1.35014	-1.12414
197224024	chr3:197224024:A:G	0.000143346	-1.03933e-10	-0.113693	0.000121149	-1.03933e-10	-0.190024
197224098	chr3:197224098:C:T	4.08862e-05	-1.03933e-10	-1.36816	3.74038e-05	-1.03933e-10	-1.36527
197224382	chr3:197224382:G:A	3.46446e-05	-1.53381	-3.67306e-10	3.15937e-05	-1.53409	-3.67306e-10
197224418	chr3:197224418:T:C	3.53858e-05	-1.51264	-3.67306e-10	3.27557e-05	-1.49797	-3.67306e-10
197224850	chr3:197224850:GA:G	0.000152916	-1.03933e-10	-0.0490653	0.000128979	-1.03933e-10	-0.127393
197224862	chr3:197224862:C:T	4.86062e-05	-1.03933e-10	-1.1952	4.51002e-05	-1.03933e-10	-1.17816
197224948	chr3:197224948:CAT:C	2.08638e-05	-0.673999	-1.36694	1.74261e-05	-0.778287	-1.35079
197225017	chr3:197225017:C:T	4.94627e-05	-1.03933e-10	-1.17773	4.56075e-05	-1.03933e-10	-1.16697
197225018	chr3:197225018:G:A	5.36444e-05	-1.03933e-10	-1.09657	4.86018e-05	-1.03933e-10	-1.10338
197225932	chr3:197225932:A:G	4.36895e-05	-1.03933e-10	-1.30185	3.96733e-05	-1.03933e-10	-1.30637
197226031	chr3:197226031:GCTGA:G	1.29075e-05	-1.52006	-1.00109	1.09513e-05	-1.52098	-1.07261
197226194	chr3:197226194:G:A	4.0665e-05	-1.03933e-10	-1.37358	3.71553e-05	-1.03933e-10	-1.37194
197226306	chr3:197226306:A:G	5.08273e-05	-0.679279	-0.471239	4.61608e-05	-0.778818	-0.376096
197226535	chr3:197226535:T:C	0.000169638	-1.03933e-10	0.054714	0.000162326	-1.03933e-10	0.102564
197226744	chr3:197226744:T:TTC	4.40573e-05	-1.03933e-10	-1.29346	4.07301e-05	-1.03933e-10	-1.28008
197226999	chr3:197226999:TA:T	4.23339e-05	-1.03933e-10	-1.33336	3.89436e-05	-1.03933e-10	-1.32493
197227423	chr3:197227423:C:T	0.00019253	-1.03933e-10	0.181298	0.000186167	-1.03933e-10	0.239598
197227655	chr3:197227655:C:T	5.31546e-05	-1.03933e-10	-1.10575	4.9489e-05	-1.03933e-10	-1.08529
197227747	chr3:197227747:T:G	4.54109e-05	-1.03933e-10	-1.2632	4.08074e-05	-1.03933e-10	-1.27818
197227825	chr3:197227825:T:C	0.000100203	-0.471755	-3.67306e-10	9.87955e-05	-0.393993	-3.67306e-10
197228230	chr3:197228230:A:G	9.04798e-06	-1.53412	-1.34229	9.08279e-06	-1.51859	-1.26207
197228603	chr3:197228603:T:C	6.93988e-05	-1.03933e-10	-0.839083	6.64269e-05	-1.03933e-10	-0.790943
197228685	chr3:197228685:T:C	9.04995e-06	-1.53127	-1.34492	8.92577e-06	-1.5305	-1.2676
197228935	chr3:197228935:G:T	4.08445e-05	-1.03933e-10	-1.36918	3.74095e-05	-1.03933e-10	-1.36512
197229214	chr3:197229214:A:C	1.22335e-05	-1.26956	-1.30522	1.18864e-05	-1.1971	-1.31455
197229478	chr3:197229478:C:A	3.52814e-05	-1.5156	-3.67306e-10	3.23461e-05	-1.51055	-3.67306e-10
197229496	chr3:197229496:A:G	8.94751e-06	-1.52245	-1.36513	8.23665e-06	-1.53327	-1.34518
197229895	chr3:197229895:C:T	8.38532e-05	-0.649885	-3.67306e-10	4.97633e-05	-1.07977	-3.67306e-10
197230100	chr3:197230100:C:T	3.87486e-05	-1.42186	-3.67306e-10	3.54301e-05	-1.41948	-3.67306e-10
197230161	chr3:197230161:G:A	8.91317e-06	-1.53413	-1.35729	8.80947e-06	-1.5187	-1.29252
197230254	chr3:197230254:A:G	4.82564e-05	-1.03933e-10	-1.20243	4.3466e-05	-1.03933e-10	-1.21506
197230522	chr3:197230522:C:T	8.9321e-06	-1.53421	-1.35509	8.82394e-06	-1.52164	-1.28794
197230959	chr3:197230959:T:TA	4.70237e-05	-1.03933e-10	-1.2283	4.35594e-05	-1.03933e-10	-1.21292
197231206	chr3:197231206:G:A	8.99114e-06	-1.53421	-1.34851	8.95939e-06	-1.52003	-1.27431
197231494	chr3:197231494:A:T	0.00104301	0.327999	1.54291	2.95864e-05	-0.850762	-0.748969
197231574	chr3:197231574:G:A	0.00011134	-1.03933e-10	-0.366362	0.000103549	-1.03933e-10	-0.347
197231597	chr3:197231597:G:A	2.28749e-05	-0.718958	-1.22996	2.55804e-05	-0.580098	-1.16512
197231853	chr3:197231853:C:T	9.29554e-05	-1.03933e-10	-0.546833	8.09478e-05	-1.03933e-10	-0.593241
197231986	chr3:197231986:A:G	4.10939e-05	-0.253121	-1.10997	3.04023e-05	-0.387725	-1.1848
197232248	chr3:197232248:C:A	4.56898e-05	-1.03933e-10	-1.25708	4.12761e-05	-1.03933e-10	-1.26676
197232505	chr3:197232505:T:C	5.36893e-05	-1.03933e-10	-1.09574	5.0007e-05	-1.03933e-10	-1.07488
197232517	chr3:197232517:A:T	1.13285e-05	-1.43585	-1.21578	9.59826e-06	-1.45894	-1.26652
197232937	chr3:197232937:G:GA	2.5551e-05	-0.647511	-1.19077	2.88715e-05	-0.503322	-1.12087
197232955	chr3:197232955:T:A	4.47426e-05	-1.03933e-10	-1.27803	4.02475e-05	-1.03933e-10	-1.292
197233848	chr3:197233848:C:T	1.60366e-05	-1.21241	-1.09167	1.42138e-05	-1.25231	-1.08051
197234105	chr3:197234105:G:T	4.07461e-05	-1.03933e-10	-1.37159	3.72499e-05	-1.03933e-10	-1.36939
197234315	chr3:197234315:A:G	1.659e-05	-1.12474	-1.14542	1.38123e-05	-1.17485	-1.18663
197234957	chr3:197234957:T:C	4.82654e-05	-1.03933e-10	-1.20224	4.34748e-05	-1.03933e-10	-1.21486
197235458	chr3:197235458:A:C	9.58374e-06	-1.53403	-1.28485	8.40124e-06	-1.48535	-1.37331
197235935	chr3:197235935:A:G	4.37509e-05	-1.30044	-3.67306e-10	3.79585e-05	-1.35055	-3.67306e-10
197236017	chr3:197236017:T:G	3.4735e-05	-1.5312	-3.67306e-10	3.16825e-05	-1.53128	-3.67306e-10
197236080	chr3:197236080:A:G	2.32289e-05	-0.700861	-1.23269	2.59564e-05	-0.560516	-1.17011
197236225	chr3:197236225:A:T	0.000144074	-1.03933e-10	-0.108623	0.000120848	-1.03933e-10	-0.192512
197236310	chr3:197236310:C:T	4.40285e-05	-1.03933e-10	-1.29411	4.06849e-05	-1.03933e-10	-1.28119
197236698	chr3:197236698:G:C	7.45451e-05	-0.767549	-3.67306e-10	6.49766e-05	-0.813018	-3.67306e-10
197236741	chr3:197236741:G:A	8.97074e-06	-1.51065	-1.37433	8.45049e-06	-1.47921	-1.37362
197237203	chr3:197237203:C:T	1.02073e-05	-1.38671	-1.36914	8.97217e-06	-1.41715	-1.37577
197237492	chr3:197237492:C:G	5.5128e-05	-1.03933e-10	-1.06929	4.9977e-05	-1.03933e-10	-1.07548
197237624	chr3:197237624:G:A	8.91516e-06	-1.52686	-1.36434	7.9862e-06	-1.53411	-1.37521
197237765	chr3:197237765:G:A	3.4223e-05	-0.573533	-0.972522	2.58981e-05	-0.683546	-1.04933
197237861	chr3:197237861:C:T	4.33792e-05	-1.03933e-10	-1.30897	3.94047e-05	-1.03933e-10	-1.31316
197237892	chr3:197237892:A:G	5.7177e-05	-1.03933e-10	-1.0328	5.17282e-05	-1.03933e-10	-1.04104
197238219	chr3:197238219:T:C	8.85479e-06	-1.53222	-1.36577	8.19526e-06	-1.50921	-1.37428
197238542	chr3:197238542:T:C	0.00116533	0.497799	1.48401	3.19039e-05	-0.746218	-0.778098
197239489	chr3:197239489:G:A	8.95555e-06	-1.53335	-1.35333	8.14631e-06	-1.51383	-1.37565
197239635	chr3:197239635:G:A	0.000536731	-1.03933e-10	1.20654	0.000446564	-1.03933e-10	1.11454
197239949	chr3:197239949:C:T	1.41921e-05	-1.20976	-1.21651	1.19556e-05	-1.25488	-1.25096
197240020	chr3:197240020:T:C	9.13915e-05	-1.03933e-10	-0.563801	7.96217e-05	-1.03933e-10	-0.609758
197240724	chr3:197240724:G:T	5.94506e-05	-0.993807	-3.67306e-10	5.2369e-05	-1.02873	-3.67306e-10
197240734	chr3:197240734:A:G	5.31052e-05	-1.03933e-10	-1.10668	4.94295e-05	-1.03933e-10	-1.0865
197241237	chr3:197241237:A:G	8.84816e-06	-1.52704	-1.3717	8.34755e-06	-1.49505	-1.37003
197241292	chr3:197241292:C:T	3.59791e-05	-1.49602	-3.67306e-10	3.31973e-05	-1.48458	-3.67306e-10
197241623	chr3:197241623:T:G	4.06827e-05	-1.03933e-10	-1.37315	3.71725e-05	-1.03933e-10	-1.37148
197241633	chr3:197241633:C:T	4.35876e-05	-1.03933e-10	-1.30418	4.03604e-05	-1.03933e-10	-1.2892
197241824	chr3:197241824:C:T	0.0242257	0.14405	4.87217	0.000125974	-0.961694	0.810726
197242056	chr3:197242056:C:T	3.73204e-05	-1.45941	-3.67306e-10	3.33592e-05	-1.47971	-3.67306e-10
197242261	chr3:197242261:A:T	4.08673e-05	-0.6309	-0.737722	3.06009e-05	-0.736001	-0.830013
197242639	chr3:197242639:G:A	6.53392e-05	-1.03933e-10	-0.89936	5.79963e-05	-1.03933e-10	-0.926665
197242820	chr3:197242820:T:C	1.04879e-05	-1.36867	-1.36006	1.01294e-05	-1.31796	-1.35364
197243049	chr3:197243049:C:T	1.15162e-05	-1.50974	-1.12546	9.64251e-06	-1.53041	-1.19046
197243471	chr3:197243471:T:C	5.71242e-05	-1.03933e-10	-1.03372	5.16816e-05	-1.03933e-10	-1.04194
197243541	chr3:197243541:A:T	1.18475e-05	-1.49996	-1.10687	1.1312e-05	-1.46373	-1.09745
197243764	chr3:197243764:T:C	4.06582e-05	-1.03933e-10	-1.37375	3.70248e-05	-1.03933e-10	-1.37546
197243913	chr3:197243913:T:G	9.54197e-05	-1.03933e-10	-0.520668	8.30277e-05	-1.03933e-10	-0.56787
197244290	chr3:197244290:G:A	9.95852e-06	-1.53037	-1.25016	8.15183e-06	-1.51305	-1.37576
197244387	chr3:197244387:T:C	5.91968e-05	-1.03933e-10	-0.998086	5.49488e-05	-1.03933e-10	-0.980643
197244591	chr3:197244591:T:C	0.00114911	0.492217	1.47557	3.17638e-05	-0.748735	-0.779982
197245054	chr3:197245054:A:G	4.83181e-05	-1.03933e-10	-1.20115	4.35209e-05	-1.03933e-10	-1.2138
197245364	chr3:197245364:T:C	4.0644e-05	-1.03933e-10	-1.3741	3.71304e-05	-1.03933e-10	-1.37261
197245384	chr3:197245384:C:T	6.00529e-05	-1.03933e-10	-0.983727	5.35816e-05	-1.03933e-10	-1.00584
197245556	chr3:197245556:T:A	4.07371e-05	-1.03933e-10	-1.37181	3.72399e-05	-1.03933e-10	-1.36966
197245821	chr3:197245821:G:C	4.05856e-05	-1.03933e-10	-1.37554	3.70495e-05	-1.03933e-10	-1.37479
197246077	chr3:197246077:T:C	5.62991e-05	-1.03933e-10	-1.04827	5.09386e-05	-1.03933e-10	-1.05642
197246124	chr3:197246124:C:T	9.59918e-05	-1.03933e-10	-0.51469	8.34509e-05	-1.03933e-10	-0.562787
197246125	chr3:197246125:G:A	2.94417e-05	-1.27142	-0.425118	2.20785e-05	-1.08138	-0.811065
197246763	chr3:197246763:G:C	2.40727e-05	-0.640796	-1.25708	2.69403e-05	-0.495363	-1.19806
197247035	chr3:197247035:G:A	2.50558e-05	-0.753932	-1.10391	2.91932e-05	-0.609259	-1.00385
197247237	chr3:197247237:G:A	6.7259e-05	-1.03933e-10	-0.870403	5.95748e-05	-1.03933e-10	-0.899812
197247312	chr3:197247312:C:T	2.73202e-05	-0.669282	-1.10205	3.20748e-05	-0.517276	-1.0017
197247359	chr3:197247359:C:T	9.55158e-06	-1.45718	-1.36506	8.43442e-06	-1.47944	-1.37528
197247447	chr3:197247447:T:C	8.78981e-06	-1.52966	-1.3757	7.98241e-06	-1.53403	-1.37577
197247511	chr3:197247511:A:G	9.64446e-06	-1.46039	-1.35218	8.45635e-06	-1.48156	-1.37056
197247583	chr3:197247583:T:C	2.47173e-05	-0.629429	-1.24202	2.77799e-05	-0.482983	-1.17975
197247750	chr3:197247750:G:T	0.000143937	-1.03933e-10	-0.109578	0.000121637	-1.03933e-10	-0.186001
197247762	chr3:197247762:T:C	6.36639e-05	-0.925335	-3.67306e-10	6.04043e-05	-0.885985	-3.67306e-10
197247886	chr3:197247886:T:C	2.48736e-05	-0.781251	-1.08389	2.89921e-05	-0.639303	-0.980717
197248053	chr3:197248053:C:T	9.29009e-06	-1.47947	-1.37054	8.13368e-06	-1.51536	-1.37567
197248181	chr3:197248181:C:T	5.79543e-05	-1.03933e-10	-1.0193	5.37598e-05	-1.03933e-10	-1.00252
197248203	chr3:197248203:C:A	4.07575e-05	-1.03933e-10	-1.37131	3.71119e-05	-1.03933e-10	-1.37311
197248404	chr3:197248404:G:A	0.000101033	-1.03933e-10	-0.463504	8.77437e-05	-1.03933e-10	-0.512625
197248634	chr3:197248634:T:C	5.98278e-05	-1.03933e-10	-0.987482	5.33833e-05	-1.03933e-10	-1.00955
197248863	chr3:197248863:G:A	2.17777e-05	-0.981563	-1.0165	1.92917e-05	-1.05591	-0.97146
197248950	chr3:197248950:C:G	5.16407e-05	-0.56455	-0.570092	3.73945e-05	-0.676753	-0.688767
197249151	chr3:197249151:A:G	4.5926e-05	-1.03933e-10	-1.25192	4.16879e-05	-1.03933e-10	-1.25683
197249298	chr3:197249298:T:C	7.35335e-05	-1.03933e-10	-0.781212	6.42977e-05	-1.03933e-10	-0.823521
197249389	chr3:197249389:T:C	4.37363e-05	-1.03933e-10	-1.30078	3.94677e-05	-1.03933e-10	-1.31156
197249598	chr3:197249598:C:T	1.36358e-05	-1.24564	-1.22061	1.1528e-05	-1.28792	-1.25435
197249772	chr3:197249772:A:G	4.05967e-05	-1.03933e-10	-1.37527	3.70956e-05	-1.03933e-10	-1.37355
197250001	chr3:197250001:C:A	9.34512e-06	-1.52181	-1.32229	8.46217e-06	-1.48383	-1.36761
197250008	chr3:197250008:A:C	1.51239e-05	-1.14003	-1.22265	1.27091e-05	-1.18894	-1.25578
197250429	chr3:197250429:C:T	5.88414e-05	-1.03933e-10	-1.00411	5.32418e-05	-1.03933e-10	-1.0122
197250811	chr3:197250811:T:C	4.49176e-05	-1.03933e-10	-1.27412	4.03933e-05	-1.03933e-10	-1.28838
197251151	chr3:197251151:G:A	9.16605e-06	-1.50005	-1.36339	8.05054e-06	-1.5264	-1.3749
197251307	chr3:197251307:C:T	8.92204e-06	-1.52773	-1.3627	8.29192e-06	-1.49664	-1.37512
197251517	chr3:197251517:C:T	7.204e-05	-1.03933e-10	-0.801731	6.36963e-05	-1.03933e-10	-0.832919
197251562	chr3:197251562:G:A	9.27666e-05	-1.03933e-10	-0.548867	8.07865e-05	-1.03933e-10	-0.595235
197251688	chr3:197251688:T:C	7.75979e-05	-1.03933e-10	-0.727413	7.18136e-05	-1.03933e-10	-0.712971
197251848	chr3:197251848:T:C	1.67108e-05	-1.1097	-1.1532	1.39131e-05	-1.16051	-1.1937
197252347	chr3:197252347:G:A	6.68079e-05	-1.03933e-10	-0.877131	6.17599e-05	-1.03933e-10	-0.86379
197252652	chr3:197252652:T:C	8.82702e-06	-1.52622	-1.37491	7.98483e-06	-1.53415	-1.37535
197252662	chr3:197252662:G:A	5.83158e-05	-1.03933e-10	-1.01308	5.42189e-05	-1.03933e-10	-0.994015
197252776	chr3:197252776:A:T	4.07132e-05	-1.03933e-10	-1.3724	3.72124e-05	-1.03933e-10	-1.3704
197253109	chr3:197253109:T:G	3.49339e-05	-1.5255	-3.67306e-10	3.21867e-05	-1.51549	-3.67306e-10
197253481	chr3:197253481:G:A	3.78062e-05	-1.44648	-3.67306e-10	3.45164e-05	-1.44561	-3.67306e-10
197253764	chr3:197253764:T:C	0.00113027	0.382962	1.56829	3.09047e-05	-0.816897	-0.739238
197254112	chr3:197254112:A:G	9.59413e-06	-1.45481	-1.36299	8.46199e-06	-1.47671	-1.37475
197254340	chr3:197254340:C:T	4.47775e-05	-1.03933e-10	-1.27725	4.14232e-05	-1.03933e-10	-1.2632
197254900	chr3:197254900:A:G	1.67729e-05	-1.0793	-1.17989	1.39766e-05	-1.13206	-1.2176
197255043	chr3:197255043:C:T	0.0479579	0.220064	5.47906	0.000193107	-0.920418	1.19662
197256324	chr3:197256324:G:A	9.32261e-05	-1.03933e-10	-0.543926	8.11764e-05	-1.03933e-10	-0.59042
197256656	chr3:197256656:A:G	1.03788e-05	-1.37213	-1.36706	9.09763e-06	-1.40341	-1.37562
197256973	chr3:197256973:A:AAAATT	4.82927e-05	-1.03933e-10	-1.20167	4.34977e-05	-1.03933e-10	-1.21434
197257014	chr3:197257014:C:T	5.30779e-05	-1.10719	-3.67306e-10	4.93892e-05	-1.08731	-3.67306e-10
197257206	chr3:197257206:TAATATA:T	2.06195e-05	-1.08233	-0.970391	1.84597e-05	-1.14861	-0.922844
197257977	chr3:197257977:C:T	0.000380372	-1.03933e-10	0.862197	0.000304269	-1.03933e-10	0.730866
197258725	chr3:197258725:C:T	1.97484e-05	-1.08139	-1.01449	2.4361e-05	-0.906042	-0.88802
197259595	chr3:197259595:T:C	0.000117204	-0.315038	-3.67306e-10	4.43763e-05	-1.19434	-3.67306e-10
197259744	chr3:197259744:A:G	4.43198e-05	-1.03933e-10	-1.28752	4.09708e-05	-1.03933e-10	-1.27419
197260448	chr3:197260448:A:C	4.30351e-05	-1.03933e-10	-1.31694	3.89859e-05	-1.03933e-10	-1.32384
197261395	chr3:197261395:T:C	8.77992e-05	-1.03933e-10	-0.603901	7.65687e-05	-1.03933e-10	-0.648856
197261397	chr3:197261397:G:A	3.59294e-05	-1.4974	-3.67306e-10	3.23481e-05	-1.51049	-3.67306e-10
197261429	chr3:197261429:G:A	3.51405e-05	-0.970136	-0.549464	3.25598e-05	-1.04553	-0.458439
197261743	chr3:197261743:T:C	1.16771e-05	-1.5222	-1.09913	9.82182e-06	-1.53397	-1.16846
197261770	chr3:197261770:G:A	2.07709e-05	-0.786249	-1.25915	2.1724e-05	-0.694558	-1.21407
197261807	chr3:197261807:CAG:C	0.0224583	0.0566109	4.88385	0.000120819	-1.00969	0.816936
197261816	chr3:197261816:C:T	4.57432e-05	-1.03933e-10	-1.25591	4.14604e-05	-1.03933e-10	-1.26231
197263049	chr3:197263049:CTAAA:C	9.88782e-06	-1.5319	-1.25575	8.18546e-06	-1.50897	-1.37572
197263215	chr3:197263215:C:G	0.000129513	-0.21517	-3.67306e-10	4.68428e-05	-1.14025	-3.67306e-10
197263412	chr3:197263412:A:C	6.6006e-05	-1.03933e-10	-0.889208	5.87409e-05	-1.03933e-10	-0.913908
197263655	chr3:197263655:C:T	5.10583e-05	-1.03933e-10	-1.14599	4.74896e-05	-1.03933e-10	-1.12653
197264134	chr3:197264134:TTTAG:T	1.20807e-05	-1.43475	-1.15259	1.01366e-05	-1.45746	-1.21342
197264361	chr3:197264361:C:G	1.21157e-05	-1.45169	-1.13277	1.01589e-05	-1.47204	-1.19665
197264678	chr3:197264678:C:T	5.05204e-05	-1.03933e-10	-1.15658	4.69254e-05	-1.03933e-10	-1.13849
197265654	chr3:197265654:A:G	1.21582e-05	-1.44638	-1.13456	1.01877e-05	-1.46763	-1.19823
197265781	chr3:197265781:G:A	2.98127e-05	-0.964954	-0.719063	2.73648e-05	-1.04025	-0.637541
197266337	chr3:197266337:C:T	5.13619e-05	-1.03933e-10	-1.14006	4.77362e-05	-1.03933e-10	-1.12135
197266423	chr3:197266423:C:T	1.27497e-05	-1.18743	-1.34602	1.23338e-05	-1.13717	-1.33752
197266469	chr3:197266469:C:T	8.47607e-05	-1.03933e-10	-0.639121	7.40054e-05	-1.03933e-10	-0.682907
197266822	chr3:197266822:C:T	9.08234e-06	-1.53085	-1.34178	9.2356e-06	-1.50445	-1.25953
197266908	chr3:197266908:T:C	7.84139e-05	-1.03933e-10	-0.716951	7.3298e-05	-1.03933e-10	-0.692511
197266919	chr3:197266919:C:T	9.35838e-05	-1.03933e-10	-0.540095	8.15183e-05	-1.03933e-10	-0.586217
197267185	chr3:197267185:C:G	8.96128e-05	-1.03933e-10	-0.583454	8.5089e-05	-1.03933e-10	-0.543346
197267336	chr3:197267336:T:C	8.52394e-05	-1.03933e-10	-0.633489	7.44116e-05	-1.03933e-10	-0.677433
197267353	chr3:197267353:T:C	4.0829e-05	-1.03933e-10	-1.36956	3.74095e-05	-1.03933e-10	-1.36512
197267502	chr3:197267502:T:C	5.96506e-05	-1.03933e-10	-0.990448	5.32331e-05	-1.03933e-10	-1.01236
197268407	chr3:197268407:T:C	4.14025e-05	-1.35561	-3.67306e-10	3.61593e-05	-1.39911	-3.67306e-10
197268788	chr3:197268788:G:A	8.08525e-05	-0.686326	-3.67306e-10	7.26973e-05	-0.70074	-3.67306e-10
197268895	chr3:197268895:AAAAC:A	1.41398e-05	-1.43887	-0.991091	1.17278e-05	-1.45942	-1.06566
197269496	chr3:197269496:G:A	2.08278e-05	-0.758907	-1.28376	2.29972e-05	-0.620913	-1.23076
197269859	chr3:197269859:G:A	1.44529e-05	-1.28883	-1.11922	1.15195e-05	-1.35385	-1.18916
197270141	chr3:197270141:A:G	4.338e-05	-1.03933e-10	-1.30895	4.00349e-05	-1.03933e-10	-1.29729
197270155	chr3:197270155:G:A	0.000126874	-0.235757	-3.67306e-10	4.63286e-05	-1.15129	-3.67306e-10
197270277	chr3:197270277:G:T	1.95156e-05	-0.784589	-1.32315	1.65456e-05	-0.839093	-1.34183
197270575	chr3:197270575:A:G	3.62252e-05	-1.4892	-3.67306e-10	3.40143e-05	-1.46026	-3.67306e-10
197270605	chr3:197270605:T:A	9.56869e-06	-1.46434	-1.35612	1.01187e-05	-1.38426	-1.2884
197270628	chr3:197270628:GA:G	8.39104e-05	-1.03933e-10	-0.649204	7.32866e-05	-1.03933e-10	-0.692667
197270707	chr3:197270707:G:A	1.53778e-05	-1.25802	-1.08801	1.20992e-05	-1.32771	-1.1662
197271030	chr3:197271030:C:T	0.000380004	-1.03933e-10	0.86123	0.000323369	-1.03933e-10	0.791748
197271061	chr3:197271061:A:G	0.000396673	-1.03933e-10	0.904158	0.000330751	-1.03933e-10	0.81432
197272219	chr3:197272219:G:T	1.44049e-05	-1.19397	-1.21742	1.21435e-05	-1.23942	-1.25083
197272226	chr3:197272226:C:T	4.08562e-05	-1.03933e-10	-1.36889	3.7365e-05	-1.03933e-10	-1.36631
197272501	chr3:197272501:T:C	8.9994e-05	-1.03933e-10	-0.57921	8.54605e-05	-1.03933e-10	-0.538991
197272713	chr3:197272713:A:G	4.48575e-05	-0.98312	-0.292343	4.23322e-05	-1.06159	-0.179906
197273222	chr3:197273222:A:G	1.20253e-05	-1.44868	-1.14327	1.00989e-05	-1.46937	-1.20525
197273224	chr3:197273224:A:G	1.3438e-05	-1.42809	-1.05278	1.11141e-05	-1.45918	-1.11966
197273936	chr3:197273936:G:C	1.1692e-05	-1.24594	-1.37411	9.70436e-06	-1.39074	-1.32373
197274008	chr3:197274008:T:C	5.03952e-05	-1.03933e-10	-1.15906	4.52226e-05	-1.03933e-10	-1.17545
197274137	chr3:197274137:G:A	1.55974e-05	-1.13911	-1.19274	1.30644e-05	-1.18833	-1.22882
197274514	chr3:197274514:A:G	4.11299e-05	-1.03933e-10	-1.36222	3.76508e-05	-1.03933e-10	-1.35869
197274569	chr3:197274569:G:A	2.53517e-05	-0.722573	-1.12353	2.40167e-05	-0.67445	-1.13384
197274675	chr3:197274675:A:G	0.000465665	-1.03933e-10	1.06451	0.000387284	-1.03933e-10	0.972114
197274685	chr3:197274685:A:C	8.19036e-05	-1.03933e-10	-0.67341	7.15839e-05	-1.03933e-10	-0.716174
197274961	chr3:197274961:G:A	6.2837e-05	-1.03933e-10	-0.938409	5.99622e-05	-1.03933e-10	-0.89333
197275614	chr3:197275614:G:A	0.0206013	-0.0296914	4.88385	0.000115104	-1.05814	0.816936
197275911	chr3:197275911:C:T	0.000482522	-1.03933e-10	1.10007	0.000392618	-1.03933e-10	0.985792
197275998	chr3:197275998:T:C	1.60388e-05	-1.11876	-1.18518	1.34053e-05	-1.16924	-1.22216
197276096	chr3:197276096:C:A	2.00934e-05	-0.79376	-1.2848	2.21195e-05	-0.658724	-1.23186
197276462	chr3:197276462:A:G	0.00102288	0.164583	1.68684	2.87298e-05	-0.945225	-0.683885
197276635	chr3:197276635:A:G	9.24154e-06	-1.53304	-1.3222	9.48286e-06	-1.51187	-1.22569
197277824	chr3:197277824:T:C	9.26681e-06	-1.53302	-1.3195	9.52357e-06	-1.51176	-1.22151
197278041	chr3:197278041:T:C	0.000146374	-0.092788	-3.67306e-10	0.000131164	-0.110592	-3.67306e-10
197278547	chr3:197278547:C:T	8.32359e-05	-1.03933e-10	-0.657274	7.90983e-05	-1.03933e-10	-0.616353
197278812	chr3:197278812:G:C	7.35287e-05	-1.03933e-10	-0.781277	6.53393e-05	-1.03933e-10	-0.807452
197278817	chr3:197278817:G:C	1.151e-05	-1.44076	-1.19498	1.11883e-05	-1.38457	-1.18761
```
