## Supplementary material for "Characterization of shared and ancestry-specific signals driving complex traits using multi-ancestry fine-mapping": susiex_nc2.cs80.summary

```
# chr3:195819958-197279281
CS_ID	CS_LENGTH	CS_PURITY	MAX_PIP_SNP	BP	REF_ALLELE	ALT_ALLELE	REF_FRQ	BETA	SE	-LOG10P	MAX_PIP	POST-HOC_PROB_POP1	POST-HOC_PROB_POP2
1	1359	0	chr3:197218869:C:T	197218869	T,T	C,C	1,1	-inf,inf	inf,inf	1.37513,3.88645	0.0533743	0.495246	0.488432
2	1128	0	chr3:195873356:T:C	195873356	C,C	T,T	1,1	inf,inf	inf,inf	5.2265,0.504142	0.128153	0.656134	0.350022
```
