## Supplementary material for "Characterization of shared and ancestry-specific signals driving complex traits using multi-ancestry fine-mapping": susiex_nc3.cs80.cs

```
CS_ID	SNP	BP	REF_ALLELE	ALT_ALLELE	REF_FRQ	BETA	SE	-LOG10P	CS_PIP	OVRL_PIP
1	chr3:197218869:C:T	197218869	T,T	C,C	1,1	-inf,inf	inf,inf	1.37513,3.88645	0.0535523	0.0540277
1	chr3:197136372:A:G	197136372	G,G	A,A	1,1	-inf,inf	inf,inf	1.31965,3.89074	0.0488604	0.0493072
1	chr3:197255043:C:T	197255043	T,T	C,C	1,1	-inf,inf	inf,inf	1.31387,3.88829	0.0481754	0.0486355
1	chr3:197189374:T:C	197189374	C,C	T,T	1,1	-inf,inf	inf,inf	1.30084,3.88963	0.0471308	0.0475692
1	chr3:197202913:ACT:A	197202913	A,A	ACT,ACT	1,1	-inf,inf	inf,inf	1.35185,3.81477	0.044502	0.044927
1	chr3:197127160:C:T	197127160	T,T	C,C	1,1	-inf,inf	inf,inf	1.32387,3.77964	0.0393105	0.0397062
1	chr3:197120777:T:C	197120777	C,C	T,T	1,1	-inf,inf	inf,inf	1.36926,3.69152	0.0357879	0.0361666
1	chr3:197241824:C:T	197241824	T,T	C,C	1,1	-inf,inf	inf,inf	1.26917,3.58849	0.0244418	0.0247508
1	chr3:197261807:CAG:C	197261807	C,C	CAG,CAG	1,1	-inf,inf	inf,inf	1.221,3.59475	0.0226651	0.0229621
1	chr3:197275614:G:A	197275614	A,A	G,G	1,1	-inf,inf	inf,inf	1.17218,3.59475	0.0208186	0.0211025
1	chr3:197073690:AAATG:GAATG	197073690	GAATG,GAATG	AAATG,AAATG	1,1	-inf,inf	inf,inf	1.38759,3.03146	0.00981197	0.0100249
1	chr3:197064382:G:A	197064382	A,A	G,G	1,1	-inf,inf	inf,inf	1.19399,3.15338	0.00893029	0.0091336
1	chr3:196991858:A:G	196991858	G,G	A,A	1,1	inf,inf	inf,inf	3.18693,0.187322	0.00341056	0.00926407
1	chr3:195828134:A:G	195828134	NA,G	NA,A	NA,1	NA,-inf	NA,inf	NA,2.75103	0.0033785	0.0107339
1	chr3:195828180:A:G	195828180	NA,G	NA,A	NA,1	NA,-inf	NA,inf	NA,2.74942	0.00336806	0.0107007
1	chr3:196825450:T:C	196825450	NA,C	NA,T	NA,1	NA,inf	NA,inf	NA,2.70738	0.00332492	0.0118495
1	chr3:196991819:A:G	196991819	G,G	A,A	1,1	inf,inf	inf,inf	3.18687,0.154624	0.00328814	0.00894069
1	chr3:196786365:G:C	196786365	C,C	G,G	1,1	inf,inf	inf,inf	2.77596,2.17662	0.00296961	0.0275488
1	chr3:195827351:C:T	195827351	NA,T	NA,C	NA,1	NA,-inf	NA,inf	NA,2.65798	0.00282864	0.00900775
1	chr3:197044178:T:C	197044178	C,C	T,T	1,1	-inf,inf	inf,inf	1.40054,2.38182	0.00279951	0.00325361
1	chr3:196420176:G:T	196420176	NA,T	NA,G	NA,1	NA,inf	NA,inf	NA,2.53603	0.00276079	0.00876854
1	chr3:196792818:C:T	196792818	T,T	C,C	1,1	inf,inf	inf,inf	3.90502,1.11246	0.00271515	0.0292738
1	chr3:196725104:T:C	196725104	NA,C	NA,T	NA,1	NA,inf	NA,inf	NA,2.64208	0.00267883	0.00919368
1	chr3:197110447:C:T	197110447	T,T	C,C	1,1	-inf,inf	inf,inf	1.48092,2.27059	0.00259586	0.00271313
1	chr3:196211306:A:G	196211306	G,G	A,A	1,1	inf,inf	inf,inf	0.426025,3.14586	0.00250803	0.00729913
1	chr3:196632439:G:A	196632439	A,A	G,G	1,1	inf,inf	inf,inf	2.61781,0.939371	0.00226863	0.00724353
1	chr3:197005657:A:C	197005657	NA,C	NA,A	NA,1	NA,-inf	NA,inf	NA,2.43689	0.00226788	0.00724926
1	chr3:196104115:T:G	196104115	G,G	T,T	1,1	-inf,-inf	inf,inf	2.1463,1.38083	0.00223836	0.006139
1	chr3:196760573:A:G	196760573	NA,G	NA,A	NA,1	NA,inf	NA,inf	NA,2.54969	0.00223581	0.00771362
1	chr3:197112100:G:A	197112100	A,A	G,G	1,1	-inf,inf	inf,inf	1.52765,2.13192	0.00215923	0.00228748
1	chr3:197090864:A:T	197090864	T,T	A,A	1,1	-inf,inf	inf,inf	1.4794,2.17589	0.00215303	0.00228075
1	chr3:197200151:G:A	197200151	A,A	G,G	1,1	-inf,inf	inf,inf	1.54879,2.10646	0.00214318	0.0022511
1	chr3:197120132:T:C	197120132	C,C	T,T	1,1	-inf,inf	inf,inf	1.52968,2.12396	0.00213629	0.00224331
1	chr3:196792660:C:T	196792660	T,T	C,C	1,1	inf,inf	inf,inf	2.57714,2.09097	0.0020401	0.01701
1	chr3:197110853:T:C	197110853	C,C	T,T	1,1	-inf,inf	inf,inf	1.48607,2.12206	0.00196778	0.00208885
1	chr3:197140887:T:C	197140887	C,C	T,T	1,1	-inf,inf	inf,inf	1.42601,2.17792	0.00196603	0.00206668
1	chr3:197102467:A:G	197102467	G,G	A,A	1,1	-inf,inf	inf,inf	1.47454,2.13192	0.00196188	0.00208269
1	chr3:197110446:A:T	197110446	T,T	A,A	1,1	-inf,inf	inf,inf	1.47304,2.12347	0.00192706	0.00202742
1	chr3:196970708:G:A	196970708	A,A	G,G	1,1	inf,inf	inf,inf	2.7349,0.481894	0.00192517	0.00557454
1	chr3:197179274:C:G	197179274	G,G	C,C	1,1	-inf,inf	inf,inf	1.45901,2.13484	0.00192083	0.00203992
1	chr3:196097784:G:A	196097784	NA,A	NA,G	NA,1	NA,-inf	NA,inf	NA,2.42075	0.00190718	0.00610092
1	chr3:197136093:G:C	197136093	C,C	G,G	1,1	-inf,inf	inf,inf	1.45253,2.12405	0.00185948	0.00195763
1	chr3:197121917:T:C	197121917	C,C	T,T	1,1	-inf,inf	inf,inf	1.44716,2.12592	0.00184631	0.00194408
1	chr3:197172256:T:C	197172256	C,C	T,T	1,1	-inf,inf	inf,inf	1.43165,2.12347	0.00178816	0.00188404
1	chr3:196593272:A:T	196593272	NA,T	NA,A	NA,1	NA,inf	NA,inf	NA,2.32138	0.0017848	0.00565815
1	chr3:197110030:A:G	197110030	G,G	A,A	1,1	-inf,inf	inf,inf	1.43817,2.11268	0.00177347	0.0018691
1	chr3:197199978:C:T	197199978	T,T	C,C	1,1	-inf,inf	inf,inf	1.48432,2.06806	0.00177017	0.00186692
1	chr3:197165951:C:G	197165951	G,G	C,C	1,1	-inf,inf	inf,inf	1.44575,2.1047	0.00176907	0.00186472
1	chr3:197118335:T:C	197118335	C,C	T,T	1,1	-inf,inf	inf,inf	1.46542,2.07198	0.0017224	0.00183476
1	chr3:196792338:T:C	196792338	C,C	T,T	1,1	inf,inf	inf,inf	2.74541,1.8582	0.00166101	0.0145507
1	chr3:197214445:C:T	197214445	T,T	C,C	1,1	-inf,inf	inf,inf	1.4416,2.07332	0.00165602	0.00174882
1	chr3:197198911:C:T	197198911	T,T	C,C	1,1	-inf,inf	inf,inf	1.4352,2.07298	0.00163566	0.00172772
1	chr3:195873356:T:C	195873356	C,C	T,T	1,1	inf,inf	inf,inf	5.2265,0.504142	0.00145435	0.313945
1	chr3:196593070:TTTTG:T	196593070	NA,T	NA,TTTTG	NA,1	NA,inf	NA,inf	NA,2.21188	0.00144404	0.00457869
1	chr3:196117659:T:G	196117659	G,G	T,T	1,1	-inf,-inf	inf,inf	1.0209,2.0763	0.00139532	0.00398877
1	chr3:197000522:C:G	197000522	NA,G	NA,C	NA,1	NA,-inf	NA,inf	NA,2.19397	0.00135981	0.0041848
1	chr3:196617039:G:A	196617039	NA,A	NA,G	NA,1	NA,-inf	NA,inf	NA,2.16021	0.00131691	0.00400658
1	chr3:197023976:C:T	197023976	T,T	C,C	1,1	-inf,inf	inf,inf	1.02642,2.28306	0.00129569	0.00211318
1	chr3:196100839:C:T	196100839	NA,T	NA,C	NA,1	NA,inf	NA,inf	NA,2.16241	0.00126676	0.00414935
1	chr3:196986872:C:A	196986872	A,A	C,C	1,1	inf,inf	inf,inf	2.67052,0.3303	0.00126088	0.00367995
1	chr3:197221063:C:T	197221063	T,T	C,C	1,1	-inf,inf	inf,inf	1.43434,1.93088	0.00125143	0.00133334
1	chr3:196770820:A:G	196770820	G,NA	A,NA	1,NA	inf,NA	inf,NA	2.4294,NA	0.00125011	0.00471964
1	chr3:196037789:G:A	196037789	NA,A	NA,G	NA,1	NA,inf	NA,inf	NA,2.13578	0.00121517	0.00398098
1	chr3:196005471:G:A	196005471	NA,A	NA,G	NA,1	NA,-inf	NA,inf	NA,2.13921	0.00120312	0.00369751
1	chr3:197238542:T:C	197238542	C,C	T,T	1,1	-inf,inf	inf,inf	1.4637,1.87457	0.00118333	0.00126377
1	chr3:197244591:T:C	197244591	C,C	T,T	1,1	-inf,inf	inf,inf	1.46039,1.86969	0.00116815	0.00124828
1	chr3:196109413:G:A	196109413	NA,A	NA,G	NA,1	NA,-inf	NA,inf	NA,2.15338	0.00115947	0.0036723
1	chr3:197253764:T:C	197253764	C,C	T,T	1,1	-inf,inf	inf,inf	1.40068,1.91878	0.0011494	0.00122742
1	chr3:196302361:G:A	196302361	NA,A	NA,G	NA,1	NA,inf	NA,inf	NA,2.09151	0.0011372	0.00368173
1	chr3:196022351:C:T	196022351	NA,T	NA,C	NA,1	NA,inf	NA,inf	NA,2.08345	0.00110241	0.00360462
1	chr3:196064369:C:T	196064369	NA,T	NA,C	NA,1	NA,inf	NA,inf	NA,2.08189	0.00108621	0.00352601
1	chr3:196635708:G:A	196635708	NA,A	NA,G	NA,1	NA,-inf	NA,inf	NA,2.03407	0.00106848	0.00331784
1	chr3:196077748:G:A	196077748	NA,A	NA,G	NA,1	NA,inf	NA,inf	NA,2.07196	0.00106579	0.00345848
1	chr3:197231494:A:T	197231494	T,T	A,A	1,1	-inf,inf	inf,inf	1.37033,1.905	0.00106264	0.00113744
1	chr3:196995450:A:G	196995450	G,NA	A,NA	1,NA	inf,NA	inf,NA	1.99508,NA	0.00105928	0.00316168
1	chr3:196779282:A:G	196779282	G,G	A,A	1,1	inf,inf	inf,inf	3.97396,1.0163	0.00105742	0.0238001
1	chr3:196570804:C:T	196570804	T,NA	C,NA	1,NA	-inf,NA	inf,NA	2.014,NA	0.00104464	0.00315264
1	chr3:197276462:A:G	197276462	G,G	A,A	1,1	-inf,inf	inf,inf	1.28062,1.98055	0.00104328	0.00111598
1	chr3:196178698:A:G	196178698	G,G	A,A	1,1	inf,inf	inf,inf	2.76882,0.254646	0.000943689	0.00313827
1	chr3:196118854:T:C	196118854	NA,C	NA,T	NA,1	NA,-inf	NA,inf	NA,1.97633	0.000934207	0.00287239
1	chr3:196757732:G:A	196757732	A,NA	G,NA	1,NA	inf,NA	inf,NA	2.24341,NA	0.000890525	0.00332056
1	chr3:196814951:G:A	196814951	NA,A	NA,G	NA,1	NA,inf	NA,inf	NA,2.05883	0.000879007	0.00305318
1	chr3:196685899:G:A	196685899	A,A	G,G	1,1	inf,inf	inf,inf	1.10694,2.55911	0.000878403	0.00383284
1	chr3:196116089:T:G	196116089	NA,G	NA,T	NA,1	NA,inf	NA,inf	NA,1.93899	0.000837307	0.00275023
1	chr3:196098545:C:T	196098545	T,T	C,C	1,1	inf,inf	inf,inf	1.041,2.02961	0.000831119	0.00247867
1	chr3:195964766:G:A	195964766	A,A	G,G	1,1	inf,-inf	inf,inf	1.40449,1.92173	0.00082876	0.00303823
1	chr3:196659104:G:A	196659104	NA,A	NA,G	NA,1	NA,-inf	NA,inf	NA,1.88545	0.0008149	0.00247348
1	chr3:196952499:A:G	196952499	NA,G	NA,A	NA,1	NA,-inf	NA,inf	NA,1.9034	0.000807229	0.00255977
1	chr3:196987152:G:A	196987152	A,A	G,G	1,1	inf,inf	inf,inf	2.32386,0.524246	0.000799677	0.00238856
1	chr3:196867860:G:A	196867860	NA,A	NA,G	NA,1	NA,inf	NA,inf	NA,1.90864	0.000793599	0.00256542
1	chr3:196791752:G:A	196791752	A,A	G,G	1,1	inf,inf	inf,inf	4.91838,0.0913102	0.000793043	0.0771766
1	chr3:196278573:G:A	196278573	A,A	G,G	1,1	inf,inf	inf,inf	1.80921,1.15842	0.000787352	0.00243728
1	chr3:196140467:C:T	196140467	NA,T	NA,C	NA,1	NA,-inf	NA,inf	NA,1.90779	0.000768731	0.00232893
1	chr3:196841727:G:A	196841727	NA,A	NA,G	NA,1	NA,-inf	NA,inf	NA,1.85631	0.000761877	0.00225428
1	chr3:195983294:T:C	195983294	C,NA	T,NA	1,NA	inf,NA	inf,NA	2.22496,NA	0.000747818	0.00300866
1	chr3:196707974:C:G	196707974	NA,G	NA,C	NA,1	NA,inf	NA,inf	NA,1.94648	0.000731968	0.00247054
1	chr3:196811883:G:A	196811883	NA,A	NA,G	NA,1	NA,inf	NA,inf	NA,1.89171	0.00072926	0.00238814
1	chr3:196807787:C:T	196807787	NA,T	NA,C	NA,1	NA,inf	NA,inf	NA,1.88984	0.000721052	0.00235752
1	chr3:196096917:C:T	196096917	NA,T	NA,C	NA,1	NA,inf	NA,inf	NA,1.86292	0.000717547	0.00234444
1	chr3:196428769:G:A	196428769	NA,A	NA,G	NA,1	NA,inf	NA,inf	NA,1.85448	0.000716391	0.00230919
1	chr3:196098368:T:C	196098368	NA,C	NA,T	NA,1	NA,inf	NA,inf	NA,1.85832	0.000711637	0.00232522
1	chr3:196228891:G:A	196228891	A,A	G,G	1,1	inf,inf	inf,inf	1.20308,1.79456	0.000709388	0.00206348
1	chr3:196801266:A:G	196801266	NA,G	NA,A	NA,1	NA,inf	NA,inf	NA,1.87847	0.000706802	0.00231064
1	chr3:196979486:G:A	196979486	A,A	G,G	1,1	inf,inf	inf,inf	2.31928,0.444733	0.000701931	0.0020944
1	chr3:196999539:G:A	196999539	A,A	G,G	1,1	inf,inf	inf,inf	0.841537,2.06116	0.000701416	0.00177145
1	chr3:196985882:C:T	196985882	T,T	C,C	1,1	inf,inf	inf,inf	2.30344,0.458494	0.00069971	0.00208181
1	chr3:196902615:C:T	196902615	NA,T	NA,C	NA,1	NA,-inf	NA,inf	NA,1.81418	0.000696619	0.00210391
1	chr3:196950778:TC:T	196950778	NA,T	NA,TC	NA,1	NA,-inf	NA,inf	NA,1.80909	0.000681517	0.00218909
1	chr3:195856090:C:G	195856090	G,G	C,C	1,1	inf,inf	inf,inf	3.53252,0.213689	0.000680446	0.0078079
1	chr3:196180531:C:T	196180531	T,T	C,C	1,1	inf,inf	inf,inf	2.32151,0.797521	0.000674714	0.00230784
1	chr3:196927711:C:G	196927711	NA,G	NA,C	NA,1	NA,-inf	NA,inf	NA,1.79284	0.000669008	0.00202131
1	chr3:197213352:A:G	197213352	NA,G	NA,A	NA,1	NA,-inf	NA,inf	NA,1.84225	0.00066783	0.00204693
1	chr3:196162087:T:C	196162087	C,C	T,T	1,1	inf,inf	inf,inf	1.99417,1.14188	0.000660407	0.00220742
1	chr3:196015788:C:T	196015788	NA,T	NA,C	NA,1	NA,inf	NA,inf	NA,1.86397	0.000656618	0.0022261
1	chr3:196364320:G:A	196364320	NA,A	NA,G	NA,1	NA,inf	NA,inf	NA,1.79918	0.000645771	0.00208998
1	chr3:196778031:G:C	196778031	C,C	G,G	1,1	inf,inf	inf,inf	4.77745,0.174908	0.000637178	0.043788
1	chr3:196823331:C:T	196823331	NA,T	NA,C	NA,1	NA,inf	NA,inf	NA,1.8814	0.000634153	0.00219433
1	chr3:196156054:T:C	196156054	C,C	T,T	1,1	inf,inf	inf,inf	1.98529,1.12447	0.000630927	0.00210928
1	chr3:196110699:T:C	196110699	NA,C	NA,T	NA,1	NA,inf	NA,inf	NA,1.74966	0.000616581	0.00197873
1	chr3:196158719:G:A	196158719	A,A	G,G	1,1	inf,inf	inf,inf	1.94964,1.14448	0.000611228	0.00203961
1	chr3:197091573:A:C	197091573	NA,C	NA,A	NA,1	NA,-inf	NA,inf	NA,1.79389	0.00060959	0.00187132
1	chr3:195852938:G:A	195852938	A,A	G,G	1,1	inf,inf	inf,inf	3.50361,0.10072	0.00060733	0.00692204
1	chr3:196993167:G:A	196993167	A,A	G,G	1,1	-inf,inf	inf,inf	2.63845,0.00963132	0.000603529	0.00213064
1	chr3:197137392:T:G	197137392	NA,G	NA,T	NA,1	NA,-inf	NA,inf	NA,1.78609	0.000601248	0.00184482
1	chr3:196083960:G:A	196083960	NA,A	NA,G	NA,1	NA,inf	NA,inf	NA,1.76304	0.000597626	0.0019536
1	chr3:196774542:A:G	196774542	G,G	A,A	1,1	inf,inf	inf,inf	4.69877,0.149	0.000594148	0.050481
1	chr3:196952087:G:T	196952087	NA,T	NA,G	NA,1	NA,-inf	NA,inf	NA,1.72726	0.000584305	0.00187428
1	chr3:196122040:G:A	196122040	A,NA	G,NA	1,NA	-inf,NA	inf,NA	1.61711,NA	0.000583932	0.0017445
1	chr3:196841730:A:G	196841730	NA,G	NA,A	NA,1	NA,-inf	NA,inf	NA,1.71589	0.000582989	0.00173335
1	chr3:196087545:G:C	196087545	C,C	G,G	1,1	inf,inf	inf,inf	0.864324,2.05693	0.000575928	0.00176082
1	chr3:196070955:T:C	196070955	NA,C	NA,T	NA,1	NA,inf	NA,inf	NA,1.73921	0.000571133	0.00186711
1	chr3:196118378:G:A	196118378	NA,A	NA,G	NA,1	NA,inf	NA,inf	NA,1.74636	0.000570147	0.00189444
1	chr3:197032029:C:A	197032029	NA,A	NA,C	NA,1	NA,-inf	NA,inf	NA,1.70895	0.000570031	0.00194557
1	chr3:197239635:G:A	197239635	NA,A	NA,G	NA,1	NA,-inf	NA,inf	NA,1.73856	0.000559814	0.0016912
1	chr3:196177266:T:C	196177266	NA,C	NA,T	NA,1	NA,-inf	NA,inf	NA,1.74217	0.000550509	0.00173893
1	chr3:196173750:G:A	196173750	NA,A	NA,G	NA,1	NA,-inf	NA,inf	NA,1.73527	0.000545979	0.00171567
1	chr3:196025899:C:T	196025899	NA,T	NA,C	NA,1	NA,inf	NA,inf	NA,1.75968	0.000540561	0.00183513
1	chr3:197172151:GA:G	197172151	NA,G	NA,GA	NA,1	NA,-inf	NA,inf	NA,1.71874	0.000539605	0.00163116
1	chr3:196008619:G:A	196008619	NA,A	NA,G	NA,1	NA,inf	NA,inf	NA,1.66952	0.000539209	0.00167925
1	chr3:196176059:T:C	196176059	C,C	T,T	1,1	-inf,-inf	inf,inf	2.57401,0.23807	0.000538987	0.00201454
1	chr3:197061734:T:C	197061734	C,C	T,T	1,1	-inf,inf	inf,inf	1.09933,1.78519	0.000526047	0.000638617
1	chr3:196769534:A:G	196769534	G,G	A,A	1,1	inf,inf	inf,inf	4.27452,0.264953	0.000525618	0.02613
1	chr3:196745436:A:G	196745436	NA,G	NA,A	NA,1	NA,-inf	NA,inf	NA,1.87568	0.000523967	0.00193507
1	chr3:196175159:G:C	196175159	NA,C	NA,G	NA,1	NA,-inf	NA,inf	NA,1.70294	0.000510944	0.00161057
1	chr3:197028865:C:G	197028865	NA,G	NA,C	NA,1	NA,-inf	NA,inf	NA,1.65066	0.000510815	0.00169871
1	chr3:196901287:C:T	196901287	NA,T	NA,C	NA,1	NA,inf	NA,inf	NA,1.67505	0.000508325	0.00163705
1	chr3:197275911:C:T	197275911	NA,T	NA,C	NA,1	NA,-inf	NA,inf	NA,1.67874	0.000505371	0.00150605
1	chr3:196134546:C:T	196134546	NA,T	NA,C	NA,1	NA,-inf	NA,inf	NA,1.67197	0.00050184	0.00157076
1	chr3:196116126:C:T	196116126	T,T	C,C	1,1	inf,inf	inf,inf	1.3854,1.54394	0.000489703	0.00156785
1	chr3:197274675:A:G	197274675	NA,G	NA,A	NA,1	NA,-inf	NA,inf	NA,1.66283	0.000486628	0.00146905
1	chr3:196981313:G:A	196981313	A,A	G,G	1,1	inf,inf	inf,inf	2.16994,0.375092	0.000482893	0.00143773
1	chr3:195966365:C:T	195966365	T,T	C,C	1,1	inf,-inf	inf,inf	1.43818,1.59123	0.000479693	0.00175386
1	chr3:196331992:C:T	196331992	NA,T	NA,C	NA,1	NA,inf	NA,inf	NA,1.62886	0.000477576	0.00159943
1	chr3:196179876:A:G	196179876	G,G	A,A	1,1	inf,inf	inf,inf	2.4088,0.295832	0.000473969	0.00158801
1	chr3:195892249:T:C	195892249	C,NA	T,NA	1,NA	inf,NA	inf,NA	1.94477,NA	0.000470062	0.00180972
1	chr3:196778019:G:C	196778019	C,C	G,G	1,1	inf,inf	inf,inf	3.21535,1.08377	0.000469655	0.00697153
1	chr3:196202397:A:G	196202397	G,G	A,A	1,1	-inf,-inf	inf,inf	1.78151,0.911054	0.000458866	0.00143885
1	chr3:195832113:G:A	195832113	NA,A	NA,G	NA,1	NA,-inf	NA,inf	NA,1.66714	0.000451431	0.00144389
1	chr3:196992532:T:C	196992532	C,NA	T,NA	1,NA	inf,NA	inf,NA	1.61598,NA	0.000449443	0.00136287
1	chr3:196670991:G:T	196670991	T,T	G,G	1,1	-inf,-inf	inf,inf	1.29913,1.4991	0.000447099	0.0014996
1	chr3:196107432:T:C	196107432	C,C	T,T	1,1	-inf,-inf	inf,inf	1.62957,0.791848	0.000446927	0.00115227
1	chr3:197002141:T:C	197002141	NA,C	NA,T	NA,1	NA,inf	NA,inf	NA,1.57699	0.000439129	0.00145742
1	chr3:196159930:C:T	196159930	T,NA	C,NA	1,NA	-inf,NA	inf,NA	1.69671,NA	0.00043827	0.00145551
1	chr3:196019942:C:T	196019942	T,T	C,C	1,1	-inf,-inf	inf,inf	0.937533,2.20454	0.000433165	0.00188621
1	chr3:196781680:T:A	196781680	A,A	T,T	1,1	inf,inf	inf,inf	3.29301,0.964403	0.000432102	0.00656356
1	chr3:196810735:C:T	196810735	NA,T	NA,C	NA,1	NA,inf	NA,inf	NA,1.6079	0.000428957	0.00140592
1	chr3:196639048:T:G	196639048	G,G	T,T	1,1	inf,inf	inf,inf	2.03572,0.497331	0.000424805	0.00131424
1	chr3:196841824:C:T	196841824	NA,T	NA,C	NA,1	NA,inf	NA,inf	NA,1.58509	0.000421817	0.00136665
1	chr3:197156388:A:T	197156388	NA,T	NA,A	NA,1	NA,-inf	NA,inf	NA,1.57798	0.000416602	0.00126196
1	chr3:197271061:A:G	197271061	NA,G	NA,A	NA,1	NA,-inf	NA,inf	NA,1.57669	0.00041523	0.00125534
1	chr3:196538118:TC:T	196538118	T,NA	TC,NA	1,NA	-inf,NA	inf,NA	1.57514,NA	0.000410729	0.00129156
1	chr3:195949690:C:T	195949690	T,NA	C,NA	1,NA	inf,NA	inf,NA	1.8813,NA	0.000409778	0.0015979
1	chr3:195993401:G:A	195993401	NA,A	NA,G	NA,1	NA,-inf	NA,inf	NA,1.56145	0.000407125	0.00126253
1	chr3:195987957:TCTAC:T	195987957	T,T	TCTAC,TCTAC	1,1	inf,-inf	inf,inf	1.42405,1.49442	0.000406956	0.00146923
1	chr3:196123414:T:C	196123414	NA,C	NA,T	NA,1	NA,-inf	NA,inf	NA,1.53653	0.000406486	0.00123503
1	chr3:195900188:G:A	195900188	NA,A	NA,G	NA,1	NA,-inf	NA,inf	NA,1.55641	0.000404649	0.0012622
1	chr3:197257977:C:T	197257977	NA,T	NA,C	NA,1	NA,-inf	NA,inf	NA,1.55539	0.000398513	0.00117156
1	chr3:195859470:A:G	195859470	G,G	A,A	1,1	-inf,-inf	inf,inf	1.76261,0.853304	0.000398225	0.00124269
1	chr3:196176931:T:C	196176931	NA,C	NA,T	NA,1	NA,-inf	NA,inf	NA,1.56367	0.000396889	0.00124997
1	chr3:197271030:C:T	197271030	NA,T	NA,C	NA,1	NA,-inf	NA,inf	NA,1.55964	0.000395992	0.00121084
1	chr3:196169683:C:T	196169683	NA,T	NA,C	NA,1	NA,-inf	NA,inf	NA,1.50927	0.000393075	0.00124356
1	chr3:197099128:C:T	197099128	NA,T	NA,C	NA,1	NA,-inf	NA,inf	NA,1.54462	0.000391884	0.00118695
1	chr3:197121062:T:C	197121062	NA,C	NA,T	NA,1	NA,-inf	NA,inf	NA,1.55469	0.000391342	0.00119081
1	chr3:195964516:T:C	195964516	C,C	T,T	1,1	inf,-inf	inf,inf	1.35646,1.55096	0.000390952	0.00141816
1	chr3:196175383:C:T	196175383	NA,T	NA,C	NA,1	NA,-inf	NA,inf	NA,1.55411	0.000390084	0.00122871
1	chr3:196104491:T:C	196104491	C,NA	T,NA	1,NA	inf,NA	inf,NA	1.78658,NA	0.000389208	0.00139607
1	chr3:196633959:A:T	196633959	T,T	A,A	1,1	inf,inf	inf,inf	2.05823,0.36371	0.000388792	0.00120238
1	chr3:196806507:G:A	196806507	NA,A	NA,G	NA,1	NA,inf	NA,inf	NA,1.60924	0.000387637	0.0013317
1	chr3:196176907:G:A	196176907	NA,A	NA,G	NA,1	NA,-inf	NA,inf	NA,1.54994	0.00038711	0.00121913
1	chr3:196993147:C:T	196993147	NA,T	NA,C	NA,1	NA,-inf	NA,inf	NA,1.48528	0.000381914	0.00117531
1	chr3:196723122:G:A	196723122	NA,A	NA,G	NA,1	NA,-inf	NA,inf	NA,1.59435	0.000381744	0.00125993
1	chr3:196740467:C:T	196740467	T,T	C,C	1,1	inf,-inf	inf,inf	2.72882,1.5832	0.00038053	0.0108823
1	chr3:196657994:T:C	196657994	C,C	T,T	1,1	inf,-inf	inf,inf	0.726787,1.78957	0.000380468	0.00110185
1	chr3:196226090:A:G	196226090	G,G	A,A	1,1	inf,inf	inf,inf	1.28767,1.50679	0.0003772	0.00124727
1	chr3:196182337:C:T	196182337	NA,T	NA,C	NA,1	NA,-inf	NA,inf	NA,1.53444	0.000376688	0.0011869
1	chr3:195892141:CTCTCCAAT:C	195892141	NA,C	NA,CTCTCCAAT	NA,1	NA,inf	NA,inf	NA,1.46305	0.000375862	0.00121622
1	chr3:196176750:T:C	196176750	NA,C	NA,T	NA,1	NA,-inf	NA,inf	NA,1.53049	0.000373824	0.00117751
1	chr3:196149418:G:A	196149418	A,A	G,G	1,1	inf,inf	inf,inf	2.09136,0.671895	0.000372625	0.00126171
1	chr3:196153796:G:A	196153796	NA,A	NA,G	NA,1	NA,inf	NA,inf	NA,1.48199	0.000370763	0.0012106
1	chr3:197018343:G:T	197018343	NA,T	NA,G	NA,1	NA,inf	NA,inf	NA,1.47965	0.00036699	0.00122429
1	chr3:196653877:C:G	196653877	G,G	C,C	1,1	-inf,inf	inf,inf	0.120436,2.24163	0.000366667	0.00103015
1	chr3:196633290:C:T	196633290	T,T	C,C	1,1	inf,inf	inf,inf	1.45681,1.09534	0.000366559	0.00112445
1	chr3:196529404:A:G	196529404	G,G	A,A	1,1	inf,-inf	inf,inf	1.52479,1.00985	0.000366509	0.00102039
1	chr3:196179075:A:G	196179075	G,G	A,A	1,1	inf,inf	inf,inf	2.18695,0.553062	0.000365589	0.00125476
1	chr3:197024609:T:C	197024609	NA,C	NA,T	NA,1	NA,inf	NA,inf	NA,1.47319	0.000365588	0.00121747
1	chr3:197027008:T:C	197027008	C,NA	T,NA	1,NA	inf,NA	inf,NA	1.62313,NA	0.000365277	0.00119961
1	chr3:196097793:A:G	196097793	NA,G	NA,A	NA,1	NA,inf	NA,inf	NA,1.49353	0.000364582	0.0011911
1	chr3:196908101:C:T	196908101	NA,T	NA,C	NA,1	NA,-inf	NA,inf	NA,1.46622	0.000364014	0.00110722
1	chr3:196105055:C:T	196105055	NA,T	NA,C	NA,1	NA,inf	NA,inf	NA,1.49144	0.000363204	0.00118683
1	chr3:196982225:A:C	196982225	C,C	A,A	1,1	inf,inf	inf,inf	2.14586,0.0967023	0.000363184	0.00104776
1	chr3:196617331:T:C	196617331	NA,C	NA,T	NA,1	NA,inf	NA,inf	NA,1.47726	0.00036266	0.00117128
1	chr3:196612786:G:A	196612786	A,NA	G,NA	1,NA	-inf,NA	inf,NA	1.442,NA	0.000360096	0.00109524
1	chr3:196792806:T:A	196792806	A,A	T,T	1,1	inf,-inf	inf,inf	3.27907,0.341226	0.00035938	0.00301646
1	chr3:197003324:G:A	197003324	NA,A	NA,G	NA,1	NA,-inf	NA,inf	NA,1.46672	0.000359306	0.00115201
1	chr3:195933685:G:A	195933685	A,NA	G,NA	1,NA	-inf,NA	inf,NA	1.37832,NA	0.000359175	0.00107965
1	chr3:197011149:G:A	197011149	NA,A	NA,G	NA,1	NA,-inf	NA,inf	NA,1.47393	0.000359024	0.00112698
1	chr3:197152075:C:CT	197152075	CT,NA	C,NA	1,NA	-inf,NA	inf,NA	1.56866,NA	0.000358612	0.00121533
1	chr3:196598441:T:C	196598441	C,C	T,T	1,1	inf,inf	inf,inf	1.67581,0.78193	0.000357678	0.00102379
1	chr3:196832956:T:C	196832956	NA,C	NA,T	NA,1	NA,inf	NA,inf	NA,1.49077	0.000354579	0.00115311
1	chr3:197131738:C:T	197131738	NA,T	NA,C	NA,1	NA,inf	NA,inf	NA,1.47081	0.000354405	0.00121342
1	chr3:195832378:G:A	195832378	NA,A	NA,G	NA,1	NA,-inf	NA,inf	NA,1.52722	0.00035205	0.00112658
1	chr3:197179869:T:C	197179869	C,NA	T,NA	1,NA	-inf,NA	inf,NA	1.55649,NA	0.000350502	0.0011879
1	chr3:196175900:G:T	196175900	NA,T	NA,G	NA,1	NA,-inf	NA,inf	NA,1.49494	0.000350449	0.0011041
1	chr3:196175698:A:G	196175698	NA,G	NA,A	NA,1	NA,-inf	NA,inf	NA,1.49348	0.000349524	0.0011012
1	chr3:196175679:A:T	196175679	NA,T	NA,A	NA,1	NA,-inf	NA,inf	NA,1.49279	0.000349085	0.00109983
1	chr3:197223268:T:C	197223268	NA,C	NA,T	NA,1	NA,-inf	NA,inf	NA,1.48063	0.000348797	0.00105812
1	chr3:196428874:T:A	196428874	NA,A	NA,T	NA,1	NA,inf	NA,inf	NA,1.46559	0.000348675	0.0011187
1	chr3:196176834:G:A	196176834	NA,A	NA,G	NA,1	NA,-inf	NA,inf	NA,1.49096	0.000347938	0.00109617
1	chr3:196176016:T:C	196176016	NA,C	NA,T	NA,1	NA,-inf	NA,inf	NA,1.49094	0.000347923	0.00109616
1	chr3:196174783:T:G	196174783	NA,G	NA,T	NA,1	NA,-inf	NA,inf	NA,1.49003	0.000347357	0.00109439
1	chr3:196175130:A:G	196175130	NA,G	NA,A	NA,1	NA,-inf	NA,inf	NA,1.4894	0.000346963	0.00109314
1	chr3:195871735:G:A	195871735	NA,A	NA,G	NA,1	NA,-inf	NA,inf	NA,1.47202	0.00034675	0.00110689
1	chr3:196152847:T:TC	196152847	NA,TC	NA,T	NA,1	NA,inf	NA,inf	NA,1.44544	0.000346725	0.00113159
1	chr3:196174495:AG:A	196174495	NA,A	NA,AG	NA,1	NA,-inf	NA,inf	NA,1.48878	0.000346554	0.00109182
1	chr3:196175626:T:G	196175626	NA,G	NA,T	NA,1	NA,-inf	NA,inf	NA,1.48615	0.00034517	0.00108736
1	chr3:196173829:C:T	196173829	NA,T	NA,C	NA,1	NA,-inf	NA,inf	NA,1.48139	0.000342879	0.00108128
1	chr3:196004959:G:A	196004959	NA,A	NA,G	NA,1	NA,inf	NA,inf	NA,1.42044	0.000341366	0.00109168
1	chr3:196582116:A:G	196582116	NA,G	NA,A	NA,1	NA,-inf	NA,inf	NA,1.44917	0.000338012	0.0010445
1	chr3:196343601:G:A	196343601	NA,A	NA,G	NA,1	NA,inf	NA,inf	NA,1.42283	0.000337508	0.00107526
1	chr3:197140301:A:G	197140301	NA,G	NA,A	NA,1	NA,-inf	NA,inf	NA,1.46802	0.000335167	0.00102879
1	chr3:196849261:C:T	196849261	NA,T	NA,C	NA,1	NA,inf	NA,inf	NA,1.45416	0.000334815	0.0010816
1	chr3:196015758:C:T	196015758	T,T	C,C	1,1	-inf,-inf	inf,inf	1.65792,1.00116	0.000334613	0.00107548
1	chr3:197179220:A:G	197179220	G,G	A,A	1,1	-inf,inf	inf,inf	1.5928,1.06232	0.000334249	0.00042948
1	chr3:196393007:GTTTCTCATA:G	196393007	G,NA	GTTTCTCATA,NA	1,NA	inf,NA	inf,NA	1.60836,NA	0.000333956	0.0011509
1	chr3:196048253:C:T	196048253	NA,T	NA,C	NA,1	NA,-inf	NA,inf	NA,1.38336	0.000333918	0.00102624
1	chr3:195966320:A:G	195966320	G,G	A,A	1,1	inf,-inf	inf,inf	1.31317,1.50088	0.000332609	0.00121022
1	chr3:196118259:G:GTTT	196118259	NA,GTTT	NA,G	NA,1	NA,inf	NA,inf	NA,1.40506	0.000332233	0.00105883
1	chr3:196842336:G:A	196842336	NA,A	NA,G	NA,1	NA,inf	NA,inf	NA,1.48938	0.000331745	0.00113857
1	chr3:196430183:C:T	196430183	NA,T	NA,C	NA,1	NA,inf	NA,inf	NA,1.43824	0.000331742	0.00106465
1	chr3:196845148:A:G	196845148	NA,G	NA,A	NA,1	NA,inf	NA,inf	NA,1.44419	0.000328546	0.00106566
1	chr3:196174023:G:A	196174023	NA,A	NA,G	NA,1	NA,-inf	NA,inf	NA,1.4579	0.000328294	0.00103496
1	chr3:196239828:G:A	196239828	NA,A	NA,G	NA,1	NA,inf	NA,inf	NA,1.42263	0.00032628	0.00104688
1	chr3:196225061:G:A	196225061	A,A	G,G	1,1	inf,inf	inf,inf	2.02228,0.632318	0.000326031	0.00109726
1	chr3:196751852:C:G	196751852	G,G	C,C	1,1	inf,-inf	inf,inf	2.76803,1.51256	0.000325326	0.0102828
1	chr3:196999346:C:T	196999346	T,T	C,C	1,1	inf,inf	inf,inf	0.609239,1.91058	0.000324731	0.000853177
1	chr3:196148921:G:T	196148921	T,T	G,G	1,1	inf,inf	inf,inf	2.07134,0.604048	0.000324168	0.0010985
1	chr3:197009704:A:G	197009704	G,NA	A,NA	1,NA	inf,NA	inf,NA	1.47029,NA	0.000323649	0.000996377
1	chr3:196118191:T:C	196118191	NA,C	NA,T	NA,1	NA,inf	NA,inf	NA,1.3863	0.000321078	0.00102304
1	chr3:195865507:G:A	195865507	A,NA	G,NA	1,NA	-inf,NA	inf,NA	1.64655,NA	0.000321021	0.00116767
1	chr3:197126008:CACAA:C	197126008	NA,C	NA,CACAA	NA,1	NA,-inf	NA,inf	NA,1.44317	0.000320416	0.000984286
1	chr3:196569578:A:G	196569578	NA,G	NA,A	NA,1	NA,-inf	NA,inf	NA,1.39832	0.000319884	0.000990867
1	chr3:195908373:G:A	195908373	NA,A	NA,G	NA,1	NA,-inf	NA,inf	NA,1.4517	0.000319142	0.00102349
1	chr3:196882141:C:T	196882141	NA,T	NA,C	NA,1	NA,inf	NA,inf	NA,1.46145	0.00031864	0.001055
1	chr3:196424694:T:G	196424694	NA,G	NA,T	NA,1	NA,-inf	NA,inf	NA,1.40977	0.000317892	0.000988224
1	chr3:196517743:C:T	196517743	T,T	C,C	1,1	-inf,inf	inf,inf	1.58334,0.953312	0.000317285	0.001068
1	chr3:196118864:G:A	196118864	NA,A	NA,G	NA,1	NA,inf	NA,inf	NA,1.37658	0.000316536	0.00100962
1	chr3:197084517:G:A	197084517	A,A	G,G	1,1	-inf,inf	inf,inf	1.29532,1.31639	0.000313783	0.000381772
1	chr3:196998283:C:G	196998283	G,G	C,C	1,1	inf,inf	inf,inf	0.566044,1.92757	0.000313545	0.000823951
1	chr3:196847863:A:G	196847863	NA,G	NA,A	NA,1	NA,inf	NA,inf	NA,1.41816	0.000313443	0.00101263
1	chr3:196847869:T:C	196847869	NA,C	NA,T	NA,1	NA,inf	NA,inf	NA,1.41658	0.000312579	0.00100993
1	chr3:196187226:C:T	196187226	T,T	C,C	1,1	inf,inf	inf,inf	2.21368,0.39143	0.000312516	0.0010707
1	chr3:196176097:T:C	196176097	NA,C	NA,T	NA,1	NA,-inf	NA,inf	NA,1.4246	0.000308842	0.000973278
1	chr3:196728962:C:T	196728962	T,NA	C,NA	1,NA	-inf,NA	inf,NA	1.60045,NA	0.0003071	0.0010837
1	chr3:195889773:C:T	195889773	NA,T	NA,C	NA,1	NA,-inf	NA,inf	NA,1.42909	0.000306659	0.000981554
1	chr3:196752210:A:G	196752210	NA,G	NA,A	NA,1	NA,inf	NA,inf	NA,1.44166	0.000304929	0.000990847
1	chr3:197130979:C:A	197130979	NA,A	NA,C	NA,1	NA,inf	NA,inf	NA,1.3828	0.000303378	0.00103288
1	chr3:196210758:G:A	196210758	A,A	G,G	1,1	-inf,-inf	inf,inf	1.0662,1.44919	0.000302603	0.000994881
1	chr3:196836603:A:T	196836603	NA,T	NA,A	NA,1	NA,inf	NA,inf	NA,1.40089	0.000301996	0.000976967
1	chr3:196752816:TCCTGG:T	196752816	NA,T	NA,TCCTGG	NA,1	NA,inf	NA,inf	NA,1.463	0.000300318	0.00102191
1	chr3:196041590:G:A	196041590	A,A	G,G	1,1	-inf,-inf	inf,inf	0.522137,1.90051	0.000299971	0.000928557
1	chr3:196210182:CTCTG:C	196210182	C,C	CTCTG,CTCTG	1,1	-inf,-inf	inf,inf	1.06484,1.44592	0.000299479	0.000987459
1	chr3:197085077:C:T	197085077	T,T	C,C	1,1	-inf,inf	inf,inf	1.30152,1.28489	0.000298384	0.00036823
1	chr3:195927028:C:T	195927028	NA,T	NA,C	NA,1	NA,inf	NA,inf	NA,1.41082	0.000298143	0.000997987
1	chr3:195846331:A:G	195846331	G,G	A,A	1,1	inf,inf	inf,inf	3.08077,0.057005	0.000298046	0.00295172
1	chr3:195826260:C:T	195826260	T,NA	C,NA	1,NA	-inf,NA	inf,NA	1.33388,NA	0.000297704	0.000893124
1	chr3:196847309:A:G	196847309	NA,G	NA,A	NA,1	NA,inf	NA,inf	NA,1.3868	0.000296395	0.000960778
1	chr3:196963713:G:A	196963713	A,NA	G,NA	1,NA	-inf,NA	inf,NA	1.41086,NA	0.000295549	0.00094955
1	chr3:197071150:T:C	197071150	C,C	T,T	1,1	-inf,inf	inf,inf	1.36578,1.21357	0.000294968	0.000361343
1	chr3:196849738:C:T	196849738	NA,T	NA,C	NA,1	NA,inf	NA,inf	NA,1.38343	0.000294626	0.000954863
1	chr3:196578153:C:T	196578153	NA,T	NA,C	NA,1	NA,-inf	NA,inf	NA,1.37515	0.000294464	0.000908397
1	chr3:196455986:C:A	196455986	A,NA	C,NA	1,NA	inf,NA	inf,NA	1.53551,NA	0.000294163	0.00100926
1	chr3:196846559:G:A	196846559	NA,A	NA,G	NA,1	NA,inf	NA,inf	NA,1.38245	0.000294097	0.000953174
1	chr3:196847928:C:T	196847928	NA,T	NA,C	NA,1	NA,inf	NA,inf	NA,1.38066	0.000293163	0.000950102
1	chr3:196091088:GT:G	196091088	NA,G	NA,GT	NA,1	NA,inf	NA,inf	NA,1.40384	0.000293086	0.000939203
1	chr3:196848503:G:A	196848503	NA,A	NA,G	NA,1	NA,inf	NA,inf	NA,1.38037	0.00029298	0.000949541
1	chr3:196434954:C:G	196434954	G,NA	C,NA	1,NA	inf,NA	inf,NA	1.53432,NA	0.000292497	0.00100488
1	chr3:196608595:A:G	196608595	NA,G	NA,A	NA,1	NA,inf	NA,inf	NA,1.33896	0.000292262	0.000898194
1	chr3:196003851:G:C	196003851	NA,C	NA,G	NA,1	NA,inf	NA,inf	NA,1.42198	0.000292019	0.000973828
1	chr3:196846754:A:C	196846754	NA,C	NA,A	NA,1	NA,inf	NA,inf	NA,1.37799	0.000291764	0.000945557
1	chr3:197059054:T:C	197059054	NA,C	NA,T	NA,1	NA,inf	NA,inf	NA,1.36346	0.000291701	0.000995696
1	chr3:196151080:GA:G	196151080	G,G	GA,GA	1,1	inf,inf	inf,inf	2.00229,0.615545	0.000290875	0.000983277
1	chr3:196588340:G:A	196588340	A,NA	G,NA	1,NA	inf,NA	inf,NA	1.56831,NA	0.000289769	0.00100253
1	chr3:197084783:T:C	197084783	C,C	T,T	1,1	-inf,inf	inf,inf	1.36962,1.19979	0.000289251	0.000355092
1	chr3:196836052:C:T	196836052	NA,T	NA,C	NA,1	NA,inf	NA,inf	NA,1.37575	0.000288831	0.000937349
1	chr3:196150320:C:T	196150320	T,NA	C,NA	1,NA	-inf,NA	inf,NA	1.50392,NA	0.000287986	0.000982112
1	chr3:196751862:T:C	196751862	C,C	T,T	1,1	inf,-inf	inf,inf	2.80951,1.39721	0.000286423	0.00901725
1	chr3:196749493:G:T	196749493	T,T	G,G	1,1	-inf,inf	inf,inf	0.357864,2.19578	0.000283438	0.000999245
1	chr3:195979419:T:G	195979419	G,NA	T,NA	1,NA	inf,NA	inf,NA	1.66372,NA	0.000283033	0.00108059
1	chr3:196723295:C:G	196723295	G,G	C,C	1,1	-inf,-inf	inf,inf	1.6437,0.943429	0.000282121	0.000968426
1	chr3:196744145:G:T	196744145	NA,T	NA,G	NA,1	NA,-inf	NA,inf	NA,1.44525	0.000280653	0.00106081
1	chr3:196097354:T:A	196097354	NA,A	NA,T	NA,1	NA,inf	NA,inf	NA,1.32275	0.000279038	0.000833971
1	chr3:196995676:GAGA:G	196995676	G,G	GAGA,GAGA	1,1	inf,inf	inf,inf	0.682117,1.7538	0.000277731	0.000742265
1	chr3:196216129:A:G	196216129	NA,G	NA,A	NA,1	NA,inf	NA,inf	NA,1.32119	0.000277698	0.000904557
1	chr3:196226904:C:T	196226904	T,T	C,C	1,1	inf,inf	inf,inf	1.27088,1.36021	0.00027753	0.000924531
1	chr3:196118800:T:C	196118800	NA,C	NA,T	NA,1	NA,inf	NA,inf	NA,1.35547	0.000277343	0.00092201
1	chr3:196178271:T:A	196178271	NA,A	NA,T	NA,1	NA,-inf	NA,inf	NA,1.36184	0.000276666	0.000870026
1	chr3:196598427:G:A	196598427	NA,A	NA,G	NA,1	NA,inf	NA,inf	NA,1.32936	0.000276494	0.000896271
1	chr3:196006622:G:A	196006622	A,A	G,G	1,1	-inf,-inf	inf,inf	1.73765,0.947381	0.000276275	0.00100709
1	chr3:196171883:C:T	196171883	NA,T	NA,C	NA,1	NA,-inf	NA,inf	NA,1.3136	0.000275507	0.000886732
1	chr3:196088088:T:C	196088088	C,C	T,T	1,1	inf,inf	inf,inf	0.767106,1.74301	0.000273272	0.00083911
1	chr3:196752481:C:A	196752481	NA,A	NA,C	NA,1	NA,inf	NA,inf	NA,1.40652	0.000272149	0.000924185
1	chr3:197049662:G:C	197049662	NA,C	NA,G	NA,1	NA,inf	NA,inf	NA,1.32211	0.000271839	0.00093672
1	chr3:196006606:ACG:A	196006606	A,A	ACG,ACG	1,1	-inf,-inf	inf,inf	1.71021,0.962869	0.000271372	0.000981232
1	chr3:195995423:G:A	195995423	A,NA	G,NA	1,NA	inf,NA	inf,NA	1.64622,NA	0.000270626	0.0010376
1	chr3:196900646:C:T	196900646	NA,T	NA,C	NA,1	NA,-inf	NA,inf	NA,1.29397	0.000270442	0.000827722
1	chr3:196633337:C:T	196633337	NA,T	NA,C	NA,1	NA,inf	NA,inf	NA,1.32175	0.000270303	0.00087152
1	chr3:195859800:G:A	195859800	NA,A	NA,G	NA,1	NA,-inf	NA,inf	NA,1.30015	0.000268798	0.000846229
1	chr3:197008937:G:A	197008937	A,NA	G,NA	1,NA	inf,NA	inf,NA	1.36676,NA	0.000267294	0.000823918
1	chr3:196174643:A:C	196174643	C,C	A,A	1,1	inf,inf	inf,inf	1.87032,0.733819	0.000265806	0.000895929
1	chr3:196836487:G:A	196836487	NA,A	NA,G	NA,1	NA,inf	NA,inf	NA,1.32771	0.000265059	0.000859928
1	chr3:196877326:G:T	196877326	NA,T	NA,G	NA,1	NA,-inf	NA,inf	NA,1.29792	0.000264834	0.000817665
1	chr3:197022716:C:G	197022716	NA,G	NA,C	NA,1	NA,-inf	NA,inf	NA,1.28798	0.000264181	0.000856946
1	chr3:196853355:CAGTT:C	196853355	NA,C	NA,CAGTT	NA,1	NA,inf	NA,inf	NA,1.31897	0.000263724	0.000852122
1	chr3:197127303:A:G	197127303	G,NA	A,NA	1,NA	-inf,NA	inf,NA	1.30771,NA	0.000262837	0.000842496
1	chr3:196874405:A:T	196874405	NA,T	NA,A	NA,1	NA,-inf	NA,inf	NA,1.2915	0.000261953	0.000814976
1	chr3:196886320:A:G	196886320	NA,G	NA,A	NA,1	NA,-inf	NA,inf	NA,1.28982	0.000261007	0.000805947
1	chr3:196091826:G:A	196091826	NA,A	NA,G	NA,1	NA,inf	NA,inf	NA,1.31462	0.000259932	0.000846578
1	chr3:197036223:G:A	197036223	NA,A	NA,G	NA,1	NA,-inf	NA,inf	NA,1.2889	0.000259311	0.000797812
1	chr3:196055316:G:A	196055316	NA,A	NA,G	NA,1	NA,-inf	NA,inf	NA,1.34793	0.000258946	0.000813614
1	chr3:196854635:G:C	196854635	NA,C	NA,G	NA,1	NA,inf	NA,inf	NA,1.30716	0.000258273	0.000834381
1	chr3:196785852:G:A	196785852	A,A	G,G	1,1	inf,inf	inf,inf	3.07354,0.826283	0.000257432	0.00369023
1	chr3:196763399:C:G	196763399	NA,G	NA,C	NA,1	NA,inf	NA,inf	NA,1.34781	0.000256597	0.000828679
1	chr3:196755158:A:G	196755158	NA,G	NA,A	NA,1	NA,inf	NA,inf	NA,1.34781	0.000256597	0.000828679
1	chr3:196189296:G:A	196189296	NA,A	NA,G	NA,1	NA,inf	NA,inf	NA,1.26635	0.000254544	0.000814849
1	chr3:196717073:G:A	196717073	A,A	G,G	1,1	-inf,-inf	inf,inf	1.54262,0.98378	0.000253308	0.000864647
1	chr3:196769075:C:T	196769075	NA,T	NA,C	NA,1	NA,inf	NA,inf	NA,1.34061	0.000252947	0.00081708
1	chr3:196762723:A:T	196762723	NA,T	NA,A	NA,1	NA,inf	NA,inf	NA,1.33761	0.000252266	0.0008137
1	chr3:196631993:A:G	196631993	NA,G	NA,A	NA,1	NA,inf	NA,inf	NA,1.27682	0.00025205	0.000811673
1	chr3:196738302:C:G	196738302	NA,G	NA,C	NA,1	NA,inf	NA,inf	NA,1.31177	0.000251215	0.00081725
1	chr3:196172160:C:T	196172160	NA,T	NA,C	NA,1	NA,inf	NA,inf	NA,1.25713	0.000249618	0.000808709
1	chr3:197032043:T:C	197032043	NA,C	NA,T	NA,1	NA,-inf	NA,inf	NA,1.25982	0.00024866	0.000814484
1	chr3:196093027:A:T	196093027	NA,T	NA,A	NA,1	NA,inf	NA,inf	NA,1.28907	0.000248306	0.00080849
1	chr3:196363593:G:T	196363593	NA,T	NA,G	NA,1	NA,inf	NA,inf	NA,1.25913	0.000248296	0.0008052
1	chr3:195918493:C:T	195918493	NA,T	NA,C	NA,1	NA,inf	NA,inf	NA,1.29708	0.000247628	0.000829266
1	chr3:196181840:T:C	196181840	C,C	T,T	1,1	inf,inf	inf,inf	1.99207,0.528835	0.00024649	0.000834159
1	chr3:196598593:C:T	196598593	T,T	C,C	1,1	-inf,-inf	inf,inf	0.690755,1.66341	0.000246376	0.000807721
1	chr3:196979929:T:C	196979929	C,C	T,T	1,1	-inf,-inf	inf,inf	2.2554,0.0389203	0.000245909	0.000828219
1	chr3:195889906:C:A	195889906	A,NA	C,NA	1,NA	inf,NA	inf,NA	1.55857,NA	0.00024448	0.000905543
1	chr3:196177283:G:A	196177283	A,A	G,G	1,1	inf,inf	inf,inf	1.99128,0.52471	0.000243985	0.000833959
1	chr3:196738802:AG:A	196738802	A,A	AG,AG	1,1	inf,inf	inf,inf	3.58335,0.441798	0.000242265	0.00731673
1	chr3:196465520:T:C	196465520	NA,C	NA,T	NA,1	NA,-inf	NA,inf	NA,1.25688	0.000241838	0.00075285
1	chr3:196598309:T:C	196598309	NA,C	NA,T	NA,1	NA,inf	NA,inf	NA,1.23047	0.000241724	0.000728412
1	chr3:196168754:A:T	196168754	NA,T	NA,A	NA,1	NA,-inf	NA,inf	NA,1.27813	0.000241459	0.00073047
1	chr3:196940307:G:A	196940307	NA,A	NA,G	NA,1	NA,inf	NA,inf	NA,1.2628	0.000241425	0.000778999
1	chr3:196073323:G:A	196073323	NA,A	NA,G	NA,1	NA,-inf	NA,inf	NA,1.30523	0.000240196	0.000754686
1	chr3:196392328:C:A	196392328	A,NA	C,NA	1,NA	inf,NA	inf,NA	1.46927,NA	0.00024008	0.000833699
1	chr3:196183757:A:G	196183757	G,G	A,A	1,1	inf,inf	inf,inf	2.02017,0.467239	0.000239802	0.000813094
1	chr3:196591412:G:A	196591412	NA,A	NA,G	NA,1	NA,inf	NA,inf	NA,1.22439	0.000239175	0.000766515
1	chr3:195846666:G:C	195846666	NA,C	NA,G	NA,1	NA,inf	NA,inf	NA,1.21307	0.000238599	0.000764996
1	chr3:196770667:C:T	196770667	NA,T	NA,C	NA,1	NA,-inf	NA,inf	NA,1.21046	0.000237764	0.000738232
1	chr3:196452587:G:T	196452587	T,NA	G,NA	1,NA	inf,NA	inf,NA	1.41368,NA	0.000236747	0.000809037
1	chr3:196584452:AGCTC:A	196584452	NA,A	NA,AGCTC	NA,1	NA,-inf	NA,inf	NA,1.24551	0.000236078	0.000743781
1	chr3:196429340:AC:A	196429340	NA,A	NA,AC	NA,1	NA,-inf	NA,inf	NA,1.23664	0.000235323	0.000730689
1	chr3:196122710:G:A	196122710	A,A	G,G	1,1	-inf,-inf	inf,inf	1.12569,1.01297	0.000235285	0.000675867
1	chr3:196753464:G:A	196753464	A,A	G,G	1,1	inf,-inf	inf,inf	2.64311,1.40769	0.000235072	0.00661211
1	chr3:196784021:T:C	196784021	C,C	T,T	1,1	inf,inf	inf,inf	3.15275,0.706844	0.000234764	0.00331487
1	chr3:196651649:C:A	196651649	NA,A	NA,C	NA,1	NA,-inf	NA,inf	NA,1.22102	0.000234746	0.000747685
1	chr3:196189182:C:T	196189182	T,T	C,C	1,1	inf,inf	inf,inf	2.04792,0.409787	0.000234596	0.000798694
1	chr3:195903046:G:A	195903046	NA,A	NA,G	NA,1	NA,-inf	NA,inf	NA,1.27693	0.000234063	0.000746994
1	chr3:196108435:C:T	196108435	NA,T	NA,C	NA,1	NA,inf	NA,inf	NA,1.24945	0.000233772	0.00075499
1	chr3:195921409:A:ACAT	195921409	NA,ACAT	NA,A	NA,1	NA,inf	NA,inf	NA,1.27016	0.000232027	0.000776641
1	chr3:196521123:T:C	196521123	C,C	T,T	1,1	-inf,inf	inf,inf	0.56523,1.75511	0.000231848	0.000663232
1	chr3:196613853:A:C	196613853	NA,C	NA,A	NA,1	NA,-inf	NA,inf	NA,1.21768	0.000231597	0.000710254
1	chr3:196168301:G:A	196168301	NA,A	NA,G	NA,1	NA,-inf	NA,inf	NA,1.25325	0.00023116	0.000699185
1	chr3:196177028:G:A	196177028	A,A	G,G	1,1	inf,inf	inf,inf	1.92502,0.572835	0.000230437	0.000785086
1	chr3:196715624:C:A	196715624	A,A	C,C	1,1	-inf,-inf	inf,inf	1.52384,0.947944	0.000230308	0.000785968
1	chr3:196692129:A:C	196692129	C,C	A,A	1,1	inf,inf	inf,inf	0.850025,2.01028	0.000229874	0.000927949
1	chr3:197112357:G:A	197112357	A,NA	G,NA	1,NA	inf,NA	inf,NA	1.36382,NA	0.000229743	0.000746418
1	chr3:197190747:C:A	197190747	NA,A	NA,C	NA,1	NA,inf	NA,inf	NA,1.24929	0.00022936	0.000761378
1	chr3:196749961:A:G	196749961	NA,G	NA,A	NA,1	NA,inf	NA,inf	NA,1.28104	0.000229147	0.000737619
1	chr3:196577891:A:G	196577891	NA,G	NA,A	NA,1	NA,-inf	NA,inf	NA,1.23349	0.0002291	0.000710576
1	chr3:196228401:G:A	196228401	A,A	G,G	1,1	inf,inf	inf,inf	1.61205,0.878439	0.000228987	0.000755369
1	chr3:196461334:A:T	196461334	NA,T	NA,A	NA,1	NA,inf	NA,inf	NA,1.20821	0.000228242	0.000739128
1	chr3:196339023:T:G	196339023	NA,G	NA,T	NA,1	NA,inf	NA,inf	NA,1.20364	0.000227294	0.000741299
1	chr3:195893167:G:A	195893167	A,A	G,G	1,1	inf,-inf	inf,inf	3.02265,0.0375471	0.000226923	0.00259775
1	chr3:195949706:C:A	195949706	A,NA	C,NA	1,NA	inf,NA	inf,NA	1.54295,NA	0.000226687	0.000863115
1	chr3:196628489:T:C	196628489	C,C	T,T	1,1	inf,inf	inf,inf	1.99159,0.0151725	0.000226612	0.000733341
1	chr3:196514983:G:A	196514983	NA,A	NA,G	NA,1	NA,-inf	NA,inf	NA,1.21818	0.000225735	0.000707157
1	chr3:197100377:T:C	197100377	C,C	T,T	1,1	inf,-inf	inf,inf	0.851136,1.58218	0.000224526	0.000589634
1	chr3:197079751:T:C	197079751	C,C	T,T	1,1	-inf,inf	inf,inf	1.4074,1.01004	0.000222463	0.000281266
1	chr3:196572573:G:A	196572573	A,NA	G,NA	1,NA	inf,NA	inf,NA	1.24554,NA	0.000222266	0.000710373
1	chr3:197089517:A:C	197089517	NA,C	NA,A	NA,1	NA,-inf	NA,inf	NA,1.23487	0.000222051	0.000685583
1	chr3:196002341:C:T	196002341	NA,T	NA,C	NA,1	NA,inf	NA,inf	NA,1.19367	0.000221801	0.000702147
1	chr3:196587160:T:C	196587160	NA,C	NA,T	NA,1	NA,-inf	NA,inf	NA,1.21534	0.000221771	0.000688
1	chr3:196789962:G:A	196789962	NA,A	NA,G	NA,1	NA,inf	NA,inf	NA,1.29178	0.000221732	0.000759118
1	chr3:196839651:A:T	196839651	NA,T	NA,A	NA,1	NA,inf	NA,inf	NA,1.2254	0.000221135	0.000718671
1	chr3:196296789:C:G	196296789	NA,G	NA,C	NA,1	NA,-inf	NA,inf	NA,1.2064	0.000221063	0.000689899
1	chr3:196121471:C:T	196121471	NA,T	NA,C	NA,1	NA,inf	NA,inf	NA,1.1779	0.000220939	0.000703738
1	chr3:196892676:A:G	196892676	NA,G	NA,A	NA,1	NA,inf	NA,inf	NA,1.21271	0.000220582	0.000711303
1	chr3:196935682:C:CCAA	196935682	NA,CCAA	NA,C	NA,1	NA,inf	NA,inf	NA,1.21211	0.000220345	0.000710536
1	chr3:197093307:C:T	197093307	T,T	C,C	1,1	inf,-inf	inf,inf	1.92515,0.38882	0.000220144	0.000552481
1	chr3:195963128:G:C	195963128	NA,C	NA,G	NA,1	NA,-inf	NA,inf	NA,1.20069	0.00021936	0.000676752
1	chr3:196318096:C:T	196318096	NA,T	NA,C	NA,1	NA,inf	NA,inf	NA,1.19055	0.000219226	0.000697401
1	chr3:196699336:C:T	196699336	T,T	C,C	1,1	inf,inf	inf,inf	0.659849,2.05442	0.000219079	0.000819728
1	chr3:195962946:C:T	195962946	T,T	C,C	1,1	inf,-inf	inf,inf	1.20508,1.37264	0.000218925	0.00079179
1	chr3:196989954:A:G	196989954	G,G	A,A	1,1	inf,inf	inf,inf	1.84647,0.221201	0.000218373	0.000645369
1	chr3:196089058:T:G	196089058	G,G	T,T	1,1	inf,inf	inf,inf	0.758655,1.62837	0.00021834	0.000670676
1	chr3:196754900:T:C	196754900	C,C	T,T	1,1	inf,-inf	inf,inf	2.66944,1.33789	0.000218016	0.00614087
1	chr3:196013196:C:T	196013196	T,NA	C,NA	1,NA	inf,NA	inf,NA	1.51891,NA	0.000217059	0.000823544
1	chr3:196756409:G:A	196756409	A,A	G,G	1,1	inf,-inf	inf,inf	2.66836,1.33452	0.000216701	0.00608804
1	chr3:196088245:G:C	196088245	NA,C	NA,G	NA,1	NA,inf	NA,inf	NA,1.19034	0.000216165	0.000686141
1	chr3:196579741:C:T	196579741	NA,T	NA,C	NA,1	NA,-inf	NA,inf	NA,1.20004	0.000215947	0.000670007
1	chr3:196749454:A:G	196749454	NA,G	NA,A	NA,1	NA,inf	NA,inf	NA,1.24603	0.000215608	0.000694436
1	chr3:196177210:A:C	196177210	NA,C	NA,A	NA,1	NA,inf	NA,inf	NA,1.16744	0.00021535	0.000687722
1	chr3:196192840:G:A	196192840	A,A	G,G	1,1	-inf,-inf	inf,inf	2.17225,0.0637037	0.000214939	0.00077903
1	chr3:197031953:A:G	197031953	G,G	A,A	1,1	inf,inf	inf,inf	0.320559,1.90694	0.00021487	0.000670473
1	chr3:196107185:G:A	196107185	NA,A	NA,G	NA,1	NA,inf	NA,inf	NA,1.17776	0.000214582	0.00069535
1	chr3:196104454:A:C	196104454	NA,C	NA,A	NA,1	NA,-inf	NA,inf	NA,1.19179	0.000214471	0.000664367
1	chr3:196754153:T:C	196754153	C,C	T,T	1,1	inf,-inf	inf,inf	2.62944,1.36009	0.00021446	0.00590324
1	chr3:195827677:A:G	195827677	G,G	A,A	1,1	-inf,inf	inf,inf	2.46448,0.301851	0.000214218	0.00128292
1	chr3:195826126:A:G	195826126	G,G	A,A	1,1	-inf,inf	inf,inf	2.53265,0.0757383	0.000214117	0.00121256
1	chr3:196160995:A:C	196160995	NA,C	NA,A	NA,1	NA,inf	NA,inf	NA,1.16384	0.000212641	0.000680196
1	chr3:196635694:G:C	196635694	NA,C	NA,G	NA,1	NA,inf	NA,inf	NA,1.18548	0.000212333	0.000683855
1	chr3:196926291:G:A	196926291	NA,A	NA,G	NA,1	NA,-inf	NA,inf	NA,1.17266	0.00021196	0.000655571
1	chr3:196940913:G:A	196940913	NA,A	NA,G	NA,1	NA,inf	NA,inf	NA,1.1877	0.00021125	0.000680993
1	chr3:195935899:T:C	195935899	C,NA	T,NA	1,NA	inf,NA	inf,NA	1.50589,NA	0.000211124	0.00080637
1	chr3:196845130:A:C	196845130	NA,C	NA,A	NA,1	NA,-inf	NA,inf	NA,1.16831	0.000211111	0.000652276
1	chr3:196581621:C:T	196581621	NA,T	NA,C	NA,1	NA,-inf	NA,inf	NA,1.187	0.000211076	0.000654994
1	chr3:195919954:T:C	195919954	NA,C	NA,T	NA,1	NA,inf	NA,inf	NA,1.13836	0.000211071	0.000663566
1	chr3:195877909:AGGGAGAGAAGCG:A	195877909	NA,A	NA,AGGGAGAGAAGCG	NA,1	NA,-inf	NA,inf	NA,1.21743	0.000210686	0.000673306
1	chr3:196753517:A:G	196753517	NA,G	NA,A	NA,1	NA,-inf	NA,inf	NA,1.32968	0.000210302	0.000707692
1	chr3:196518584:G:GAGACAAAGGACCCTGGCACA	196518584	GAGACAAAGGACCCTGGCACA,NA	G,NA	1,NA	-inf,NA	inf,NA	1.25034,NA	0.000210222	0.000673825
1	chr3:195904120:T:C	195904120	NA,C	NA,T	NA,1	NA,-inf	NA,inf	NA,1.21398	0.000209871	0.00067078
1	chr3:196617493:T:C	196617493	NA,C	NA,T	NA,1	NA,inf	NA,inf	NA,1.16854	0.000209128	0.000676488
1	chr3:196321435:C:T	196321435	NA,T	NA,C	NA,1	NA,-inf	NA,inf	NA,1.15426	0.000208767	0.000662425
1	chr3:196758719:T:C	196758719	C,C	T,T	1,1	inf,-inf	inf,inf	2.56317,1.39693	0.000208678	0.00552896
1	chr3:196756923:G:A	196756923	A,A	G,G	1,1	inf,-inf	inf,inf	2.66873,1.30836	0.000208666	0.00580939
1	chr3:195931790:T:C	195931790	C,NA	T,NA	1,NA	inf,NA	inf,NA	1.49777,NA	0.000208413	0.000795188
1	chr3:196580088:G:T	196580088	NA,T	NA,G	NA,1	NA,-inf	NA,inf	NA,1.17955	0.000208331	0.000646534
1	chr3:196646066:G:A	196646066	A,A	G,G	1,1	inf,-inf	inf,inf	1.87276,0.182538	0.000208328	0.000663192
1	chr3:196587065:G:C	196587065	NA,C	NA,G	NA,1	NA,-inf	NA,inf	NA,1.17929	0.000208218	0.000646268
1	chr3:196744528:A:T	196744528	NA,T	NA,A	NA,1	NA,inf	NA,inf	NA,1.22542	0.000208149	0.000669769
1	chr3:196521063:A:G	196521063	G,G	A,A	1,1	-inf,inf	inf,inf	0.571122,1.69212	0.000208066	0.000596806
1	chr3:196585787:A:G	196585787	NA,G	NA,A	NA,1	NA,-inf	NA,inf	NA,1.17882	0.000208053	0.000645869
1	chr3:196807367:G:T	196807367	NA,T	NA,G	NA,1	NA,-inf	NA,inf	NA,1.26741	0.000207909	0.000774111
1	chr3:196194440:G:A	196194440	A,A	G,G	1,1	inf,inf	inf,inf	2.0486,0.319133	0.000207895	0.000713708
1	chr3:196517721:G:A	196517721	A,A	G,G	1,1	inf,-inf	inf,inf	1.56719,0.756006	0.00020777	0.000666842
1	chr3:196580021:T:C	196580021	NA,C	NA,T	NA,1	NA,-inf	NA,inf	NA,1.17784	0.000207712	0.000644619
1	chr3:196121455:A:G	196121455	G,G	A,A	1,1	-inf,-inf	inf,inf	1.3066,0.793025	0.000207492	0.000582977
1	chr3:196578747:T:C	196578747	NA,C	NA,T	NA,1	NA,-inf	NA,inf	NA,1.17675	0.000207318	0.000643427
1	chr3:196866691:C:T	196866691	NA,T	NA,C	NA,1	NA,inf	NA,inf	NA,1.18096	0.000207238	0.000665916
1	chr3:196760848:C:T	196760848	T,T	C,C	1,1	inf,-inf	inf,inf	2.62036,1.34498	0.000207186	0.00564412
1	chr3:196761687:G:C	196761687	NA,C	NA,G	NA,1	NA,-inf	NA,inf	NA,1.35194	0.000206895	0.000700239
1	chr3:196758203:G:A	196758203	A,A	G,G	1,1	inf,-inf	inf,inf	2.57522,1.38067	0.000206649	0.00550237
1	chr3:196581673:A:G	196581673	NA,G	NA,A	NA,1	NA,-inf	NA,inf	NA,1.1745	0.000206505	0.000640922
1	chr3:196196824:G:A	196196824	NA,A	NA,G	NA,1	NA,inf	NA,inf	NA,1.14777	0.000206404	0.000662158
1	chr3:196990594:G:A	196990594	A,A	G,G	1,1	inf,inf	inf,inf	1.79356,0.276815	0.00020628	0.000613873
1	chr3:196582434:A:G	196582434	NA,G	NA,A	NA,1	NA,-inf	NA,inf	NA,1.17349	0.000206199	0.000639931
1	chr3:196581664:A:C	196581664	NA,C	NA,A	NA,1	NA,-inf	NA,inf	NA,1.17315	0.000206022	0.000639429
1	chr3:197227423:C:T	197227423	NA,T	NA,C	NA,1	NA,inf	NA,inf	NA,1.18862	0.000205783	0.000679294
1	chr3:196676632:T:C	196676632	NA,C	NA,T	NA,1	NA,inf	NA,inf	NA,1.21367	0.000205605	0.000685916
1	chr3:197056221:A:G	197056221	G,NA	A,NA	1,NA	-inf,NA	inf,NA	1.29248,NA	0.000205514	0.000357635
1	chr3:196206766:C:T	196206766	NA,T	NA,C	NA,1	NA,-inf	NA,inf	NA,1.15324	0.000205471	0.000641359
1	chr3:196204117:T:C	196204117	C,C	T,T	1,1	-inf,-inf	inf,inf	1.92361,0.0991334	0.000204984	0.000641301
1	chr3:196540825:G:A	196540825	NA,A	NA,G	NA,1	NA,-inf	NA,inf	NA,1.15367	0.000204734	0.000631387
1	chr3:196172688:C:T	196172688	T,T	C,C	1,1	-inf,inf	inf,inf	1.37977,1.03994	0.000204576	0.000684998
1	chr3:196576743:A:G	196576743	NA,G	NA,A	NA,1	NA,-inf	NA,inf	NA,1.16787	0.000204195	0.000633675
1	chr3:196579412:A:G	196579412	NA,G	NA,A	NA,1	NA,-inf	NA,inf	NA,1.1663	0.000203571	0.000632002
1	chr3:196751909:A:T	196751909	T,T	A,A	1,1	inf,-inf	inf,inf	2.64332,1.31297	0.000203398	0.00557515
1	chr3:196044902:G:A	196044902	A,A	G,G	1,1	-inf,-inf	inf,inf	0.610395,1.61325	0.000202497	0.000622572
1	chr3:196839569:G:A	196839569	NA,A	NA,G	NA,1	NA,inf	NA,inf	NA,1.17405	0.000202305	0.000657054
1	chr3:196516630:A:G	196516630	G,NA	A,NA	1,NA	-inf,NA	inf,NA	1.24229,NA	0.000202295	0.00065424
1	chr3:197091681:C:T	197091681	T,NA	C,NA	1,NA	-inf,NA	inf,NA	1.28402,NA	0.000202213	0.000352739
1	chr3:196600137:C:T	196600137	T,T	C,C	1,1	inf,-inf	inf,inf	1.63369,0.55882	0.000201856	0.000615299
1	chr3:196994628:T:G	196994628	G,G	T,T	1,1	-inf,inf	inf,inf	2.13623,0.0442233	0.000201358	0.000681041
1	chr3:196191093:C:T	196191093	T,T	C,C	1,1	inf,inf	inf,inf	2.02962,0.302373	0.000201045	0.000685742
1	chr3:196223293:C:T	196223293	T,NA	C,NA	1,NA	-inf,NA	inf,NA	1.1828,NA	0.00020055	0.000621415
1	chr3:197082097:C:T	197082097	T,NA	C,NA	1,NA	-inf,NA	inf,NA	1.22824,NA	0.00020013	0.000662233
1	chr3:195890596:G:A	195890596	NA,A	NA,G	NA,1	NA,-inf	NA,inf	NA,1.16571	0.000199616	0.000627838
1	chr3:196864885:T:C	196864885	NA,C	NA,T	NA,1	NA,-inf	NA,inf	NA,1.17899	0.000199558	0.000631163
1	chr3:196171169:C:T	196171169	NA,T	NA,C	NA,1	NA,-inf	NA,inf	NA,1.12323	0.000199499	0.000614085
1	chr3:196919413:G:A	196919413	NA,A	NA,G	NA,1	NA,-inf	NA,inf	NA,1.12409	0.000199271	0.000643483
1	chr3:196574148:C:T	196574148	NA,T	NA,C	NA,1	NA,-inf	NA,inf	NA,1.15368	0.000199226	0.00061866
1	chr3:196177212:A:G	196177212	NA,G	NA,A	NA,1	NA,inf	NA,inf	NA,1.12277	0.00019903	0.000634974
1	chr3:196106887:G:A	196106887	NA,A	NA,G	NA,1	NA,inf	NA,inf	NA,1.13548	0.000198966	0.000643747
1	chr3:195933826:C:T	195933826	T,NA	C,NA	1,NA	inf,NA	inf,NA	1.46646,NA	0.000198129	0.000753194
1	chr3:196859127:G:A	196859127	NA,A	NA,G	NA,1	NA,inf	NA,inf	NA,1.15881	0.000197595	0.000645784
1	chr3:196581007:A:G	196581007	NA,G	NA,A	NA,1	NA,-inf	NA,inf	NA,1.14522	0.000196213	0.000609295
1	chr3:196203012:C:A	196203012	A,A	C,C	1,1	-inf,-inf	inf,inf	1.90062,0.100592	0.00019594	0.000613187
1	chr3:196962546:C:T	196962546	T,NA	C,NA	1,NA	inf,NA	inf,NA	1.11756,NA	0.000195824	0.000589303
1	chr3:196635826:G:T	196635826	NA,T	NA,G	NA,1	NA,-inf	NA,inf	NA,1.13106	0.00019576	0.000624971
1	chr3:196962547:T:A	196962547	A,NA	T,NA	1,NA	inf,NA	inf,NA	1.11651,NA	0.000195439	0.000588162
1	chr3:195934548:CTG:C	195934548	NA,C	NA,CTG	NA,1	NA,-inf	NA,inf	NA,1.18296	0.00019514	0.000629937
1	chr3:197220502:G:T	197220502	T,NA	G,NA	1,NA	-inf,NA	inf,NA	1.26283,NA	0.000194769	0.000341878
1	chr3:196396388:C:T	196396388	NA,T	NA,C	NA,1	NA,inf	NA,inf	NA,1.12437	0.000194735	0.000634103
1	chr3:196210258:AG:A	196210258	NA,A	NA,AG	NA,1	NA,inf	NA,inf	NA,1.11978	0.000193777	0.000620249
1	chr3:196748403:T:G	196748403	G,G	T,T	1,1	inf,-inf	inf,inf	2.59387,1.32194	0.000193519	0.00513908
1	chr3:196496414:T:C	196496414	C,NA	T,NA	1,NA	-inf,NA	inf,NA	1.25834,NA	0.000193243	0.000646302
1	chr3:197092204:A:T	197092204	NA,T	NA,A	NA,1	NA,inf	NA,inf	NA,1.11845	0.000192646	0.000628719
1	chr3:196792829:A:G	196792829	NA,G	NA,A	NA,1	NA,-inf	NA,inf	NA,1.2241	0.000192616	0.000715176
1	chr3:197080755:C:A	197080755	NA,A	NA,C	NA,1	NA,-inf	NA,inf	NA,1.14551	0.000192561	0.000588401
1	chr3:196752432:C:T	196752432	T,T	C,C	1,1	inf,-inf	inf,inf	2.60676,1.30674	0.000192453	0.005143
1	chr3:196340996:C:G	196340996	NA,G	NA,C	NA,1	NA,inf	NA,inf	NA,1.10787	0.000191888	0.00062441
1	chr3:196839434:A:G	196839434	NA,G	NA,A	NA,1	NA,inf	NA,inf	NA,1.14334	0.000191834	0.000622643
1	chr3:195934444:A:G	195934444	G,NA	A,NA	1,NA	inf,NA	inf,NA	1.44764,NA	0.00019173	0.000728317
1	chr3:196268067:T:C	196268067	NA,C	NA,T	NA,1	NA,inf	NA,inf	NA,1.12883	0.000191163	0.0006107
1	chr3:196188836:T:G	196188836	NA,G	NA,T	NA,1	NA,inf	NA,inf	NA,1.10339	0.000190886	0.000622571
1	chr3:196839399:T:C	196839399	NA,C	NA,T	NA,1	NA,inf	NA,inf	NA,1.14023	0.000190827	0.000619414
1	chr3:197082785:G:T	197082785	T,T	G,G	1,1	inf,-inf	inf,inf	1.33479,0.96408	0.000190769	0.000372473
1	chr3:196840969:G:A	196840969	NA,A	NA,G	NA,1	NA,-inf	NA,inf	NA,1.09571	0.000190688	0.000577796
1	chr3:197022607:C:T	197022607	NA,T	NA,C	NA,1	NA,-inf	NA,inf	NA,1.11549	0.000190626	0.00057934
1	chr3:197212781:CT:C	197212781	NA,C	NA,CT	NA,1	NA,inf	NA,inf	NA,1.11174	0.000190391	0.000621272
1	chr3:196596796:A:G	196596796	NA,G	NA,A	NA,1	NA,-inf	NA,inf	NA,1.12662	0.0001901	0.000584724
1	chr3:196631608:G:A	196631608	NA,A	NA,G	NA,1	NA,inf	NA,inf	NA,1.10686	0.000189799	0.000613584
1	chr3:197164867:A:G	197164867	G,NA	A,NA	1,NA	-inf,NA	inf,NA	1.24775,NA	0.000189598	0.000334381
1	chr3:196853126:CA:C	196853126	NA,C	NA,CA	NA,1	NA,-inf	NA,inf	NA,1.13334	0.000189407	0.000599157
1	chr3:196750025:C:T	196750025	T,T	C,C	1,1	inf,-inf	inf,inf	2.53898,1.35241	0.000189344	0.00487773
1	chr3:196532273:C:T	196532273	T,T	C,C	1,1	-inf,inf	inf,inf	0.640885,1.58154	0.000189118	0.00055709
1	chr3:196360129:T:C	196360129	NA,C	NA,T	NA,1	NA,inf	NA,inf	NA,1.10572	0.000189061	0.00061137
1	chr3:197006482:G:A	197006482	NA,A	NA,G	NA,1	NA,-inf	NA,inf	NA,1.12712	0.000188938	0.00058364
1	chr3:196829972:G:A	196829972	A,A	G,G	1,1	-inf,-inf	inf,inf	1.41907,0.495602	0.000188715	0.000519926
1	chr3:195933747:G:C	195933747	NA,C	NA,G	NA,1	NA,-inf	NA,inf	NA,1.16256	0.000188433	0.000607643
1	chr3:195932690:A:G	195932690	G,NA	A,NA	1,NA	inf,NA	inf,NA	1.43572,NA	0.000188112	0.000713564
1	chr3:197226535:T:C	197226535	NA,C	NA,T	NA,1	NA,inf	NA,inf	NA,1.10332	0.000187698	0.000612368
1	chr3:196603355:G:A	196603355	A,A	G,G	1,1	inf,-inf	inf,inf	1.85506,0.121179	0.000187291	0.000578971
1	chr3:196586599:A:T	196586599	NA,T	NA,A	NA,1	NA,-inf	NA,inf	NA,1.11791	0.000187141	0.000581311
1	chr3:196144171:G:GC	196144171	NA,GC	NA,G	NA,1	NA,-inf	NA,inf	NA,1.07998	0.000187028	0.000565887
1	chr3:197061150:T:C	197061150	C,NA	T,NA	1,NA	-inf,NA	inf,NA	1.23983,NA	0.000186862	0.000330797
1	chr3:196689673:C:G	196689673	NA,G	NA,C	NA,1	NA,-inf	NA,inf	NA,1.10767	0.000186325	0.000580712
1	chr3:196118067:A:G	196118067	G,NA	A,NA	1,NA	-inf,NA	inf,NA	0.976567,NA	0.000186228	0.000528317
1	chr3:196296090:G:T	196296090	T,T	G,G	1,1	-inf,-inf	inf,inf	0.575618,1.61334	0.000186072	0.000606891
1	chr3:196762749:C:T	196762749	T,T	C,C	1,1	inf,-inf	inf,inf	2.68258,1.21571	0.000185932	0.00512518
1	chr3:196619448:C:T	196619448	NA,T	NA,C	NA,1	NA,inf	NA,inf	NA,1.10763	0.000185136	0.000599176
1	chr3:196540993:A:C	196540993	NA,C	NA,A	NA,1	NA,inf	NA,inf	NA,1.0861	0.000185089	0.000593262
1	chr3:197193413:A:C	197193413	C,NA	A,NA	1,NA	-inf,NA	inf,NA	1.23221,NA	0.000184654	0.000327208
1	chr3:196226663:A:T	196226663	T,T	A,A	1,1	inf,inf	inf,inf	1.38953,1.00494	0.00018446	0.000611425
1	chr3:196747576:T:G	196747576	G,G	T,T	1,1	inf,-inf	inf,inf	2.57879,1.30193	0.000184139	0.00481343
1	chr3:196203342:G:C	196203342	C,C	G,G	1,1	-inf,-inf	inf,inf	1.87285,0.0839239	0.000183915	0.000575251
1	chr3:196792674:C:G	196792674	G,G	C,C	1,1	-inf,-inf	inf,inf	1.64203,1.09661	0.000183696	0.000845442
1	chr3:196748879:A:G	196748879	G,G	A,A	1,1	inf,-inf	inf,inf	2.55597,1.31838	0.000183678	0.00474478
1	chr3:197087446:T:C	197087446	NA,C	NA,T	NA,1	NA,-inf	NA,inf	NA,1.11764	0.000183616	0.000561682
1	chr3:196375886:G:A	196375886	NA,A	NA,G	NA,1	NA,inf	NA,inf	NA,1.09033	0.000183551	0.000596674
1	chr3:196544621:C:T	196544621	T,NA	C,NA	1,NA	inf,NA	inf,NA	1.14154,NA	0.000183348	0.000586136
1	chr3:196750009:A:G	196750009	G,G	A,A	1,1	inf,-inf	inf,inf	2.53001,1.33899	0.000183341	0.00467704
1	chr3:196189545:G:A	196189545	A,A	G,G	1,1	-inf,-inf	inf,inf	1.95159,0.318056	0.000183025	0.000667776
1	chr3:196752771:T:G	196752771	NA,G	NA,T	NA,1	NA,inf	NA,inf	NA,1.1282	0.000183001	0.000610511
1	chr3:196492412:T:C	196492412	C,NA	T,NA	1,NA	-inf,NA	inf,NA	1.11838,NA	0.000182878	0.000565296
1	chr3:196620901:C:T	196620901	NA,T	NA,C	NA,1	NA,-inf	NA,inf	NA,1.08951	0.000182759	0.000570321
1	chr3:196699397:G:A	196699397	NA,A	NA,G	NA,1	NA,-inf	NA,inf	NA,1.10374	0.000182604	0.000575551
1	chr3:196116645:C:G	196116645	NA,G	NA,C	NA,1	NA,-inf	NA,inf	NA,1.08146	0.000182282	0.000562983
1	chr3:196895771:C:G	196895771	G,NA	C,NA	1,NA	inf,NA	inf,NA	1.09558,NA	0.000181391	0.000558764
1	chr3:195934944:AAC:A	195934944	NA,A	NA,AAC	NA,1	NA,-inf	NA,inf	NA,1.11492	0.00018139	0.000575756
1	chr3:197085420:T:C	197085420	C,C	T,T	1,1	-inf,inf	inf,inf	1.18656,1.11532	0.000180535	0.000233957
1	chr3:196189463:G:A	196189463	NA,A	NA,G	NA,1	NA,-inf	NA,inf	NA,1.08498	0.000180331	0.00057844
1	chr3:196616918:G:A	196616918	NA,A	NA,G	NA,1	NA,-inf	NA,inf	NA,1.10461	0.000180101	0.000577784
1	chr3:196826154:A:G	196826154	NA,G	NA,A	NA,1	NA,-inf	NA,inf	NA,1.04134	0.000179623	0.000536132
1	chr3:197186800:A:C	197186800	C,NA	A,NA	1,NA	inf,NA	inf,NA	1.22183,NA	0.000179338	0.000581429
1	chr3:196120311:G:A	196120311	NA,A	NA,G	NA,1	NA,-inf	NA,inf	NA,1.05694	0.000179148	0.000555575
1	chr3:196096137:G:T	196096137	T,T	G,G	1,1	inf,inf	inf,inf	1.42803,0.395166	0.000178555	0.000476012
1	chr3:196303931:G:A	196303931	NA,A	NA,G	NA,1	NA,-inf	NA,inf	NA,1.08402	0.000178478	0.000557866
1	chr3:197138430:A:G	197138430	G,NA	A,NA	1,NA	-inf,NA	inf,NA	1.21225,NA	0.000178388	0.000318244
1	chr3:196919622:C:T	196919622	T,NA	C,NA	1,NA	inf,NA	inf,NA	1.08642,NA	0.000178364	0.000549645
1	chr3:196774227:A:G	196774227	NA,G	NA,A	NA,1	NA,-inf	NA,inf	NA,1.2267	0.000178326	0.000598142
1	chr3:196751342:G:A	196751342	A,A	G,G	1,1	inf,-inf	inf,inf	2.58773,1.27083	0.000177901	0.00464583
1	chr3:197083946:G:A	197083946	A,NA	G,NA	1,NA	-inf,NA	inf,NA	1.21,NA	0.000177802	0.000317417
1	chr3:196750789:A:G	196750789	G,G	A,A	1,1	inf,-inf	inf,inf	2.55761,1.29205	0.000176889	0.00454827
1	chr3:195932865:G:A	195932865	A,NA	G,NA	1,NA	inf,NA	inf,NA	1.39638,NA	0.000176629	0.000667247
1	chr3:196731186:T:G	196731186	NA,G	NA,T	NA,1	NA,-inf	NA,inf	NA,1.0293	0.000176609	0.000543859
1	chr3:196728447:T:A	196728447	NA,A	NA,T	NA,1	NA,-inf	NA,inf	NA,1.02858	0.000176266	0.000542315
1	chr3:197064058:T:C	197064058	NA,C	NA,T	NA,1	NA,inf	NA,inf	NA,1.05413	0.00017603	0.000575497
1	chr3:196189449:C:T	196189449	NA,T	NA,C	NA,1	NA,-inf	NA,inf	NA,1.07034	0.000175799	0.000563988
1	chr3:197020702:C:A	197020702	A,A	C,C	1,1	-inf,-inf	inf,inf	1.22389,0.940644	0.000175784	0.000594644
1	chr3:196751982:T:A	196751982	A,A	T,T	1,1	inf,-inf	inf,inf	2.54731,1.29619	0.000175566	0.00448291
1	chr3:196650246:C:T	196650246	NA,T	NA,C	NA,1	NA,-inf	NA,inf	NA,1.04991	0.000175418	0.000557466
1	chr3:196189454:T:C	196189454	NA,C	NA,T	NA,1	NA,-inf	NA,inf	NA,1.06792	0.000175062	0.00056166
1	chr3:196392461:C:T	196392461	T,NA	C,NA	1,NA	inf,NA	inf,NA	1.28814,NA	0.000174565	0.000602168
1	chr3:196750498:G:A	196750498	A,A	G,G	1,1	inf,-inf	inf,inf	2.52713,1.30814	0.000174406	0.004407
1	chr3:197193830:T:C	197193830	C,NA	T,NA	1,NA	-inf,NA	inf,NA	1.1995,NA	0.000174381	0.000312291
1	chr3:196621450:G:A	196621450	NA,A	NA,G	NA,1	NA,inf	NA,inf	NA,1.07074	0.000173726	0.000562094
1	chr3:196058511:C:G	196058511	NA,G	NA,C	NA,1	NA,-inf	NA,inf	NA,1.10973	0.000173579	0.000540082
1	chr3:196642324:C:A	196642324	A,NA	C,NA	1,NA	inf,NA	inf,NA	1.12036,NA	0.000173174	0.000554037
1	chr3:196970971:G:A	196970971	A,A	G,G	1,1	inf,inf	inf,inf	0.275384,1.82757	0.00017298	0.000449858
1	chr3:196749768:C:T	196749768	T,T	C,C	1,1	inf,-inf	inf,inf	2.58906,1.24963	0.000172925	0.00448524
1	chr3:196243941:C:T	196243941	NA,T	NA,C	NA,1	NA,inf	NA,inf	NA,1.07028	0.000172785	0.000553503
1	chr3:196446921:G:T	196446921	NA,T	NA,G	NA,1	NA,-inf	NA,inf	NA,1.06187	0.000172653	0.000540077
1	chr3:196748248:T:C	196748248	C,C	T,T	1,1	inf,-inf	inf,inf	2.49206,1.32886	0.000172488	0.00428103
1	chr3:196020376:T:C	196020376	C,NA	T,NA	1,NA	-inf,NA	inf,NA	1.2549,NA	0.000172385	0.000600855
1	chr3:197044683:T:C	197044683	C,NA	T,NA	1,NA	-inf,NA	inf,NA	1.19517,NA	0.000172358	0.000310682
1	chr3:196746556:T:A	196746556	A,A	T,T	1,1	inf,-inf	inf,inf	2.54747,1.28262	0.000172141	0.00438116
1	chr3:196649292:T:C	196649292	NA,C	NA,T	NA,1	NA,-inf	NA,inf	NA,1.03833	0.000172123	0.000547153
1	chr3:196747418:C:T	196747418	T,T	C,C	1,1	inf,-inf	inf,inf	2.53541,1.29202	0.000172034	0.00435876
1	chr3:196801461:T:A	196801461	NA,A	NA,T	NA,1	NA,-inf	NA,inf	NA,1.17096	0.000172015	0.0005681
1	chr3:196750072:C:T	196750072	T,T	C,C	1,1	inf,-inf	inf,inf	2.5679,1.23334	0.000171401	0.00418334
1	chr3:196427980:C:T	196427980	NA,T	NA,C	NA,1	NA,-inf	NA,inf	NA,1.06014	0.000171088	0.000535487
1	chr3:196734708:C:T	196734708	NA,T	NA,C	NA,1	NA,-inf	NA,inf	NA,1.14455	0.000170958	0.000623483
1	chr3:196367004:G:A	196367004	NA,A	NA,G	NA,1	NA,-inf	NA,inf	NA,1.0536	0.000170821	0.000532659
1	chr3:196325997:C:T	196325997	NA,T	NA,C	NA,1	NA,inf	NA,inf	NA,1.04595	0.000170309	0.000556646
1	chr3:196697712:C:T	196697712	T,T	C,C	1,1	inf,inf	inf,inf	0.659698,1.91871	0.000170154	0.000638025
1	chr3:196934413:T:C	196934413	C,NA	T,NA	1,NA	-inf,NA	inf,NA	0.997854,NA	0.00017007	0.000503146
1	chr3:196148489:C:T	196148489	NA,T	NA,C	NA,1	NA,-inf	NA,inf	NA,1.0835	0.000169832	0.00052696
1	chr3:196801789:C:T	196801789	NA,T	NA,C	NA,1	NA,-inf	NA,inf	NA,1.16274	0.000169707	0.000560377
1	chr3:196023820:C:T	196023820	T,T	C,C	1,1	-inf,-inf	inf,inf	1.0283,1.61916	0.000169486	0.00074761
1	chr3:197126501:A:AC	197126501	AC,NA	A,NA	1,NA	-inf,NA	inf,NA	1.18262,NA	0.000169374	0.000304972
1	chr3:196499433:T:C	196499433	NA,C	NA,T	NA,1	NA,-inf	NA,inf	NA,1.05323	0.000169167	0.000532236
1	chr3:196161795:C:T	196161795	NA,T	NA,C	NA,1	NA,-inf	NA,inf	NA,1.05281	0.000168655	0.000536
1	chr3:196747416:G:A	196747416	A,A	G,G	1,1	inf,-inf	inf,inf	2.53735,1.27708	0.000168636	0.00425837
1	chr3:196081058:G:C	196081058	NA,C	NA,G	NA,1	NA,inf	NA,inf	NA,1.02914	0.00016852	0.000537861
1	chr3:196140007:A:T	196140007	NA,T	NA,A	NA,1	NA,-inf	NA,inf	NA,1.05136	0.000168331	0.000535391
1	chr3:196142985:C:T	196142985	T,NA	C,NA	1,NA	inf,NA	inf,NA	1.11772,NA	0.000168038	0.000545401
1	chr3:196423286:C:T	196423286	NA,T	NA,C	NA,1	NA,-inf	NA,inf	NA,1.04356	0.000167712	0.000523102
1	chr3:197044642:G:A	197044642	A,NA	G,NA	1,NA	-inf,NA	inf,NA	1.17906,NA	0.0001677	0.000303912
1	chr3:196115633:C:T	196115633	T,NA	C,NA	1,NA	-inf,NA	inf,NA	0.921115,NA	0.000167227	0.000476027
1	chr3:196794698:A:G	196794698	NA,G	NA,A	NA,1	NA,inf	NA,inf	NA,0.99919	0.000166138	0.00053566
1	chr3:197144667:G:A	197144667	A,NA	G,NA	1,NA	-inf,NA	inf,NA	1.17156,NA	0.000166052	0.000300192
1	chr3:196748271:G:C	196748271	C,C	G,G	1,1	inf,-inf	inf,inf	2.45107,1.33616	0.000166016	0.00399806
1	chr3:195947084:T:C	195947084	C,NA	T,NA	1,NA	inf,NA	inf,NA	1.35126,NA	0.000165217	0.000618585
1	chr3:196832686:C:T	196832686	NA,T	NA,C	NA,1	NA,inf	NA,inf	NA,1.05472	0.000165117	0.000538134
1	chr3:196794772:G:A	196794772	A,NA	G,NA	1,NA	-inf,NA	inf,NA	1.17583,NA	0.000165019	0.000552392
1	chr3:196995204:CATGCACACATGCACACACATGCACAT:C	196995204	NA,C	NA,CATGCACACATGCACACACATGCACAT	NA,1	NA,-inf	NA,inf	NA,1.04395	0.000164927	0.000507882
1	chr3:197049526:G:A	197049526	A,NA	G,NA	1,NA	-inf,NA	inf,NA	1.16925,NA	0.00016489	0.000299663
1	chr3:196849018:A:G	196849018	NA,G	NA,A	NA,1	NA,-inf	NA,inf	NA,1.00742	0.000164831	0.00050053
1	chr3:196911386:T:C	196911386	C,NA	T,NA	1,NA	inf,NA	inf,NA	1.04277,NA	0.000164656	0.000507709
1	chr3:196630491:C:T	196630491	T,T	C,C	1,1	inf,inf	inf,inf	1.68227,0.349364	0.000164202	0.000512742
1	chr3:196119622:A:G	196119622	NA,G	NA,A	NA,1	NA,-inf	NA,inf	NA,1.00588	0.00016419	0.00051015
1	chr3:196952638:A:G	196952638	NA,G	NA,A	NA,1	NA,-inf	NA,inf	NA,1.02437	0.000163612	0.000501786
1	chr3:197224850:GA:G	197224850	NA,G	NA,GA	NA,1	NA,-inf	NA,inf	NA,1.04342	0.000162618	0.000494686
1	chr3:196270747:G:C	196270747	NA,C	NA,G	NA,1	NA,inf	NA,inf	NA,1.02159	0.000162362	0.000528776
1	chr3:196747985:T:C	196747985	C,C	T,T	1,1	inf,-inf	inf,inf	2.49949,1.28307	0.000162318	0.0039959
1	chr3:197278041:T:C	197278041	C,NA	T,NA	1,NA	inf,NA	inf,NA	1.09616,NA	0.000162197	0.000504423
1	chr3:196325475:C:T	196325475	T,T	C,C	1,1	inf,inf	inf,inf	0.102847,1.82796	0.000162135	0.000469696
1	chr3:197086113:T:A	197086113	A,NA	T,NA	1,NA	inf,NA	inf,NA	1.09837,NA	0.000161979	0.000503463
1	chr3:195964502:C:T	195964502	T,T	C,C	1,1	inf,-inf	inf,inf	1.24405,1.16015	0.000161636	0.000582773
1	chr3:196979243:C:G	196979243	G,G	C,C	1,1	inf,inf	inf,inf	1.74318,0.0863957	0.000160828	0.000472062
1	chr3:197000145:T:C	197000145	NA,C	NA,T	NA,1	NA,-inf	NA,inf	NA,1.01965	0.000160782	0.000504891
1	chr3:195844153:A:G	195844153	G,G	A,A	1,1	inf,-inf	inf,inf	2.05467,0.312154	0.000160369	0.000697104
1	chr3:195843378:C:T	195843378	T,NA	C,NA	1,NA	-inf,NA	inf,NA	1.27592,NA	0.000160314	0.000587534
1	chr3:196117366:C:T	196117366	T,NA	C,NA	1,NA	-inf,NA	inf,NA	0.899378,NA	0.000160141	0.000456732
1	chr3:196626369:A:G	196626369	NA,G	NA,A	NA,1	NA,-inf	NA,inf	NA,1.04116	0.000159796	0.000509978
1	chr3:196405285:C:T	196405285	NA,T	NA,C	NA,1	NA,inf	NA,inf	NA,1.00869	0.000159535	0.000518947
1	chr3:196235373:G:T	196235373	T,T	G,G	1,1	inf,inf	inf,inf	1.22699,0.983947	0.000159408	0.000510244
1	chr3:196744636:AAGT:A	196744636	A,A	AAGT,AAGT	1,1	inf,-inf	inf,inf	2.4997,1.26951	0.000159211	0.00390544
1	chr3:196702270:C:T	196702270	T,T	C,C	1,1	inf,inf	inf,inf	0.674671,1.85965	0.000159092	0.000625665
1	chr3:196837550:A:G	196837550	NA,G	NA,A	NA,1	NA,-inf	NA,inf	NA,0.977355	0.000158883	0.000489605
1	chr3:196749965:A:G	196749965	G,G	A,A	1,1	inf,-inf	inf,inf	2.50133,1.26689	0.000158801	0.00389811
1	chr3:195933841:G:A	195933841	A,NA	G,NA	1,NA	inf,NA	inf,NA	1.32862,NA	0.000158469	0.000594542
1	chr3:196270107:T:C	196270107	C,C	T,T	1,1	inf,inf	inf,inf	1.37698,0.792463	0.00015838	0.000493245
1	chr3:195945663:G:C	195945663	C,NA	G,NA	1,NA	inf,NA	inf,NA	1.32423,NA	0.000158305	0.000591144
1	chr3:197000600:C:T	197000600	NA,T	NA,C	NA,1	NA,-inf	NA,inf	NA,1.00811	0.000158269	0.00050988
1	chr3:196217089:T:C	196217089	NA,C	NA,T	NA,1	NA,inf	NA,inf	NA,0.986116	0.000158212	0.000508747
1	chr3:196270062:A:G	196270062	G,G	A,A	1,1	inf,inf	inf,inf	1.37894,0.788441	0.000157929	0.000491822
1	chr3:196721756:TTTTTTC:T	196721756	NA,T	NA,TTTTTTC	NA,1	NA,-inf	NA,inf	NA,0.966375	0.000157554	0.000491965
1	chr3:196513818:G:A	196513818	NA,A	NA,G	NA,1	NA,-inf	NA,inf	NA,1.00393	0.000157369	0.000491996
1	chr3:196270152:C:T	196270152	T,T	C,C	1,1	inf,inf	inf,inf	1.37051,0.795225	0.000157227	0.000489721
1	chr3:196013974:C:T	196013974	NA,T	NA,C	NA,1	NA,-inf	NA,inf	NA,1.02002	0.00015639	0.000488278
1	chr3:196216846:C:T	196216846	T,T	C,C	1,1	-inf,-inf	inf,inf	1.79715,0.071997	0.00015619	0.000491136
1	chr3:196645872:G:A	196645872	NA,A	NA,G	NA,1	NA,-inf	NA,inf	NA,0.981978	0.0001559	0.000492992
1	chr3:195896772:G:A	195896772	NA,A	NA,G	NA,1	NA,-inf	NA,inf	NA,1.01304	0.000155327	0.000495092
1	chr3:196226496:T:C	196226496	C,C	T,T	1,1	inf,inf	inf,inf	1.60212,0.648245	0.000154986	0.000519591
1	chr3:195945814:G:A	195945814	A,NA	G,NA	1,NA	inf,NA	inf,NA	1.31084,NA	0.000154983	0.000577932
1	chr3:196044027:C:T	196044027	NA,T	NA,C	NA,1	NA,inf	NA,inf	NA,1.03582	0.00015493	0.000508913
1	chr3:196987426:C:A	196987426	NA,A	NA,C	NA,1	NA,-inf	NA,inf	NA,0.992973	0.000154555	0.000464302
1	chr3:196841909:G:C	196841909	NA,C	NA,G	NA,1	NA,-inf	NA,inf	NA,0.970428	0.000154057	0.000471888
1	chr3:196398939:C:T	196398939	T,NA	C,NA	1,NA	-inf,NA	inf,NA	1.13017,NA	0.000154041	0.000513738
1	chr3:196583774:G:A	196583774	NA,A	NA,G	NA,1	NA,-inf	NA,inf	NA,0.995483	0.000154015	0.000476992
1	chr3:196269536:G:A	196269536	A,A	G,G	1,1	inf,inf	inf,inf	1.36867,0.783629	0.000153829	0.000479109
1	chr3:196164290:G:C	196164290	NA,C	NA,G	NA,1	NA,-inf	NA,inf	NA,1.02442	0.000153817	0.000478423
1	chr3:196791564:T:G	196791564	NA,G	NA,T	NA,1	NA,inf	NA,inf	NA,1.04272	0.000153675	0.000495583
1	chr3:197236225:A:T	197236225	NA,T	NA,A	NA,1	NA,-inf	NA,inf	NA,1.00769	0.000153587	0.000465503
1	chr3:196404539:GGCGTGAGCCACCGC:G	196404539	G,G	GGCGTGAGCCACCGC,GGCGTGAGCCACCGC	1,1	-inf,inf	inf,inf	0.0279547,1.81774	0.000153579	0.000462386
1	chr3:196029230:G:A	196029230	NA,A	NA,G	NA,1	NA,-inf	NA,inf	NA,1.00869	0.000153433	0.000479142
1	chr3:195879321:G:A	195879321	NA,A	NA,G	NA,1	NA,-inf	NA,inf	NA,1.00872	0.000153379	0.000488152
1	chr3:197247750:G:T	197247750	NA,T	NA,G	NA,1	NA,-inf	NA,inf	NA,1.00822	0.000153218	0.000466589
1	chr3:196006617:G:A	196006617	NA,A	NA,G	NA,1	NA,inf	NA,inf	NA,1.01492	0.000152986	0.000497838
1	chr3:196603545:T:C	196603545	NA,C	NA,T	NA,1	NA,-inf	NA,inf	NA,0.972688	0.000152927	0.00046719
1	chr3:197224024:A:G	197224024	NA,G	NA,A	NA,1	NA,-inf	NA,inf	NA,1.00582	0.000152582	0.000464699
1	chr3:196856856:G:A	196856856	NA,A	NA,G	NA,1	NA,inf	NA,inf	NA,1.01032	0.000152542	0.000498595
1	chr3:196924429:C:T	196924429	NA,T	NA,C	NA,1	NA,-inf	NA,inf	NA,0.957228	0.00015239	0.000467943
1	chr3:196804989:G:A	196804989	NA,A	NA,G	NA,1	NA,-inf	NA,inf	NA,1.09838	0.000152126	0.000502862
1	chr3:196477209:CAT:C	196477209	C,NA	CAT,NA	1,NA	inf,NA	inf,NA	1.03614,NA	0.000151647	0.000479095
1	chr3:195821202:G:A	195821202	NA,A	NA,G	NA,1	NA,-inf	NA,inf	NA,0.976368	0.000151492	0.000481766
1	chr3:197147446:A:G	197147446	NA,G	NA,A	NA,1	NA,-inf	NA,inf	NA,0.993933	0.00015111	0.000467648
1	chr3:196310664:G:A	196310664	NA,A	NA,G	NA,1	NA,inf	NA,inf	NA,0.965983	0.000151057	0.000481966
1	chr3:195916212:T:C	195916212	C,NA	T,NA	1,NA	inf,NA	inf,NA	1.07936,NA	0.000150985	0.000490349
1	chr3:196283563:C:T	196283563	T,T	C,C	1,1	inf,inf	inf,inf	1.38235,0.755273	0.000150938	0.000469494
1	chr3:197042926:A:G	197042926	G,G	A,A	1,1	inf,-inf	inf,inf	0.79184,1.35625	0.000150731	0.000342186
1	chr3:196588003:T:C	196588003	C,C	T,T	1,1	-inf,-inf	inf,inf	1.72588,0.164479	0.000150728	0.000469955
1	chr3:196313476:G:A	196313476	NA,A	NA,G	NA,1	NA,inf	NA,inf	NA,0.96439	0.000150648	0.000480653
1	chr3:196642779:T:C	196642779	NA,C	NA,T	NA,1	NA,-inf	NA,inf	NA,0.961661	0.000150473	0.000477876
1	chr3:196505275:C:T	196505275	NA,T	NA,C	NA,1	NA,-inf	NA,inf	NA,0.982322	0.000150148	0.000472289
1	chr3:196652086:C:T	196652086	NA,T	NA,C	NA,1	NA,-inf	NA,inf	NA,0.979708	0.000150094	0.000476055
1	chr3:196259352:C:CA	196259352	CA,CA	C,C	1,1	inf,inf	inf,inf	1.33776,0.801202	0.000149881	0.000466787
1	chr3:196152980:G:A	196152980	NA,A	NA,G	NA,1	NA,-inf	NA,inf	NA,1.00684	0.000149846	0.000466313
1	chr3:196111289:T:C	196111289	NA,C	NA,T	NA,1	NA,inf	NA,inf	NA,0.971923	0.000149829	0.000483642
1	chr3:196262546:T:G	196262546	G,G	T,T	1,1	inf,inf	inf,inf	1.33365,0.805173	0.000149727	0.000466372
1	chr3:196262414:G:C	196262414	NA,C	NA,G	NA,1	NA,inf	NA,inf	NA,0.959542	0.000149691	0.000476921
1	chr3:196183150:T:C	196183150	NA,C	NA,T	NA,1	NA,inf	NA,inf	NA,0.962064	0.000149623	0.000488601
1	chr3:197067896:C:CCCT	197067896	NA,CCCT	NA,C	NA,1	NA,-inf	NA,inf	NA,0.965153	0.000149488	0.000458063
1	chr3:196658566:G:A	196658566	NA,A	NA,G	NA,1	NA,-inf	NA,inf	NA,0.950848	0.000149485	0.000465126
1	chr3:196036627:C:G	196036627	NA,G	NA,C	NA,1	NA,-inf	NA,inf	NA,1.00325	0.000148767	0.000468799
1	chr3:196850702:G:A	196850702	NA,A	NA,G	NA,1	NA,-inf	NA,inf	NA,0.947603	0.000148742	0.000452368
1	chr3:196246697:A:T	196246697	NA,T	NA,A	NA,1	NA,inf	NA,inf	NA,0.954328	0.000147992	0.000470315
1	chr3:196049120:G:A	196049120	A,A	G,G	1,1	inf,-inf	inf,inf	0.895357,1.2248	0.000147769	0.000439662
1	chr3:196605491:T:C	196605491	NA,C	NA,T	NA,1	NA,-inf	NA,inf	NA,0.978716	0.000147661	0.000457788
1	chr3:195921460:GCAGAAAAGGTTGCCCTTCTCCAATAGGAACGCT:G	195921460	NA,G	NA,GCAGAAAAGGTTGCCCTTCTCCAATAGGAACGCT	NA,1	NA,inf	NA,inf	NA,0.996835	0.000147658	0.000489185
1	chr3:195938244:C:T	195938244	NA,T	NA,C	NA,1	NA,inf	NA,inf	NA,0.996486	0.000147592	0.000488833
1	chr3:196279630:G:A	196279630	A,A	G,G	1,1	inf,inf	inf,inf	1.3291,0.7963	0.000147359	0.00046312
1	chr3:196294908:G:T	196294908	NA,T	NA,G	NA,1	NA,-inf	NA,inf	NA,0.966975	0.000146608	0.000459747
1	chr3:196849160:G:A	196849160	NA,A	NA,G	NA,1	NA,-inf	NA,inf	NA,0.923567	0.000146547	0.000454079
1	chr3:196622944:C:T	196622944	T,NA	C,NA	1,NA	-inf,NA	inf,NA	1.09411,NA	0.000146302	0.000464799
1	chr3:197008816:C:T	197008816	NA,T	NA,C	NA,1	NA,inf	NA,inf	NA,0.959921	0.000146267	0.000481545
1	chr3:196068526:G:A	196068526	NA,A	NA,G	NA,1	NA,-inf	NA,inf	NA,0.969749	0.00014614	0.000451543
1	chr3:195884917:G:A	195884917	NA,A	NA,G	NA,1	NA,-inf	NA,inf	NA,0.998812	0.000146093	0.000466146
1	chr3:195956151:A:G	195956151	G,NA	A,NA	1,NA	inf,NA	inf,NA	1.27093,NA	0.000145931	0.00054104
1	chr3:196631434:T:C	196631434	NA,C	NA,T	NA,1	NA,inf	NA,inf	NA,0.961023	0.000145931	0.000471058
1	chr3:195846208:T:C	195846208	NA,C	NA,T	NA,1	NA,inf	NA,inf	NA,0.92052	0.000145599	0.000464882
1	chr3:196723030:A:T	196723030	NA,T	NA,A	NA,1	NA,-inf	NA,inf	NA,1.03515	0.000145579	0.000459137
1	chr3:196263461:G:A	196263461	A,A	G,G	1,1	inf,inf	inf,inf	1.31849,0.802662	0.000145077	0.000451924
1	chr3:196850467:T:C	196850467	NA,C	NA,T	NA,1	NA,-inf	NA,inf	NA,0.919488	0.000145031	0.000446619
1	chr3:196233053:T:C	196233053	C,C	T,T	1,1	inf,inf	inf,inf	1.47779,0.727771	0.000144891	0.000490461
1	chr3:196598177:A:G	196598177	NA,G	NA,A	NA,1	NA,-inf	NA,inf	NA,0.942369	0.000144858	0.00045019
1	chr3:196863152:A:C	196863152	NA,C	NA,A	NA,1	NA,-inf	NA,inf	NA,0.950959	0.0001444	0.00045179
1	chr3:196514664:T:C	196514664	NA,C	NA,T	NA,1	NA,-inf	NA,inf	NA,0.953128	0.000144368	0.000451402
1	chr3:197022902:T:C	197022902	NA,C	NA,T	NA,1	NA,-inf	NA,inf	NA,0.943913	0.000144078	0.000429388
1	chr3:195859660:C:T	195859660	T,NA	C,NA	1,NA	inf,NA	inf,NA	0.846653,NA	0.000144052	0.000417723
1	chr3:196315639:G:A	196315639	NA,A	NA,G	NA,1	NA,inf	NA,inf	NA,0.961683	0.000143817	0.000459004
1	chr3:196475751:C:T	196475751	NA,T	NA,C	NA,1	NA,-inf	NA,inf	NA,0.955871	0.000143784	0.000447132
1	chr3:196387466:C:T	196387466	T,NA	C,NA	1,NA	inf,NA	inf,NA	0.937771,NA	0.000143711	0.000439712
1	chr3:196632169:G:A	196632169	NA,A	NA,G	NA,1	NA,inf	NA,inf	NA,0.952445	0.000143473	0.000460269
1	chr3:196245819:C:T	196245819	NA,T	NA,C	NA,1	NA,inf	NA,inf	NA,0.935312	0.000143202	0.000455287
1	chr3:196275452:C:T	196275452	T,T	C,C	1,1	inf,inf	inf,inf	1.33063,0.780985	0.000143174	0.000445753
1	chr3:196024672:T:C	196024672	C,NA	T,NA	1,NA	inf,NA	inf,NA	1.25283,NA	0.000142507	0.000526285
1	chr3:196237694:C:T	196237694	NA,T	NA,C	NA,1	NA,-inf	NA,inf	NA,0.942859	0.000142394	0.000442487
1	chr3:196448522:C:T	196448522	NA,T	NA,C	NA,1	NA,inf	NA,inf	NA,0.934658	0.000142142	0.000463587
1	chr3:196740032:C:T	196740032	T,NA	C,NA	1,NA	-inf,NA	inf,NA	1.11141,NA	0.000142075	0.000461336
1	chr3:196404797:C:T	196404797	NA,T	NA,C	NA,1	NA,-inf	NA,inf	NA,0.944775	0.000141985	0.000443266
1	chr3:196162831:A:G	196162831	NA,G	NA,A	NA,1	NA,-inf	NA,inf	NA,0.967122	0.000141947	0.000436774
1	chr3:196627532:C:T	196627532	NA,T	NA,C	NA,1	NA,-inf	NA,inf	NA,0.969711	0.00014191	0.000452466
1	chr3:196850764:C:T	196850764	NA,T	NA,C	NA,1	NA,-inf	NA,inf	NA,0.919721	0.000141865	0.00043249
1	chr3:196830807:T:A	196830807	NA,A	NA,T	NA,1	NA,inf	NA,inf	NA,0.964633	0.000141846	0.000461841
1	chr3:196830805:A:T	196830805	NA,T	NA,A	NA,1	NA,inf	NA,inf	NA,0.964633	0.000141846	0.000461841
1	chr3:196278239:G:A	196278239	NA,A	NA,G	NA,1	NA,inf	NA,inf	NA,0.928519	0.000141685	0.000450884
1	chr3:196830453:T:C	196830453	NA,C	NA,T	NA,1	NA,inf	NA,inf	NA,0.962449	0.000141351	0.000460251
1	chr3:196003503:C:T	196003503	NA,T	NA,C	NA,1	NA,inf	NA,inf	NA,0.918452	0.000141265	0.000443509
1	chr3:196278594:G:C	196278594	NA,C	NA,G	NA,1	NA,inf	NA,inf	NA,0.924934	0.00014115	0.000449611
1	chr3:196980729:G:T	196980729	NA,T	NA,G	NA,1	NA,-inf	NA,inf	NA,0.922488	0.000141102	0.00045012
1	chr3:196160944:C:T	196160944	NA,T	NA,C	NA,1	NA,-inf	NA,inf	NA,0.97092	0.000140771	0.00043816
1	chr3:196280965:T:A	196280965	NA,A	NA,T	NA,1	NA,inf	NA,inf	NA,0.92321	0.000140732	0.00044833
1	chr3:196941375:C:G	196941375	NA,G	NA,C	NA,1	NA,-inf	NA,inf	NA,0.910647	0.000140697	0.000432485
1	chr3:196281722:A:C	196281722	NA,C	NA,A	NA,1	NA,inf	NA,inf	NA,0.923012	0.000140686	0.000448185
1	chr3:197206369:G:A	197206369	NA,A	NA,G	NA,1	NA,-inf	NA,inf	NA,0.936993	0.000139972	0.000428369
1	chr3:196169932:A:G	196169932	NA,G	NA,A	NA,1	NA,-inf	NA,inf	NA,0.956646	0.000139928	0.000429316
1	chr3:196121882:A:T	196121882	NA,T	NA,A	NA,1	NA,inf	NA,inf	NA,0.960477	0.000139899	0.000455294
1	chr3:196276194:T:A	196276194	NA,A	NA,T	NA,1	NA,inf	NA,inf	NA,0.919053	0.000139744	0.000445187
1	chr3:196855121:C:T	196855121	NA,T	NA,C	NA,1	NA,-inf	NA,inf	NA,0.935311	0.000139361	0.000443085
1	chr3:196507592:A:G	196507592	NA,G	NA,A	NA,1	NA,-inf	NA,inf	NA,0.926848	0.000139186	0.000440831
1	chr3:196811837:T:C	196811837	NA,C	NA,T	NA,1	NA,-inf	NA,inf	NA,1.03883	0.000139121	0.000459496
1	chr3:197011090:G:A	197011090	NA,A	NA,G	NA,1	NA,inf	NA,inf	NA,0.928293	0.000139112	0.000462811
1	chr3:196176645:C:T	196176645	T,T	C,C	1,1	inf,inf	inf,inf	1.88899,0.178258	0.000138723	0.000478375
1	chr3:196939198:ACT:A	196939198	NA,A	NA,ACT	NA,1	NA,-inf	NA,inf	NA,0.902709	0.00013869	0.000426333
1	chr3:196797349:G:C	196797349	C,NA	G,NA	1,NA	-inf,NA	inf,NA	1.07271,NA	0.000138644	0.000461789
1	chr3:195998820:T:C	195998820	NA,C	NA,T	NA,1	NA,inf	NA,inf	NA,0.906346	0.000138348	0.000434315
1	chr3:196851354:G:A	196851354	NA,A	NA,G	NA,1	NA,-inf	NA,inf	NA,0.9167	0.000138218	0.000428888
1	chr3:196606240:G:A	196606240	NA,A	NA,G	NA,1	NA,-inf	NA,inf	NA,0.91512	0.000138057	0.000422419
1	chr3:196129687:G:T	196129687	T,T	G,G	1,1	-inf,-inf	inf,inf	0.0350427,1.76763	0.000138047	0.00044309
1	chr3:196465996:T:G	196465996	NA,G	NA,T	NA,1	NA,-inf	NA,inf	NA,0.931317	0.000138045	0.000432846
1	chr3:196204594:G:A	196204594	NA,A	NA,G	NA,1	NA,inf	NA,inf	NA,0.920099	0.000138002	0.000446295
1	chr3:196175084:C:T	196175084	T,NA	C,NA	1,NA	-inf,NA	inf,NA	0.99754,NA	0.000137937	0.000431217
1	chr3:196254336:T:TA	196254336	NA,TA	NA,T	NA,1	NA,inf	NA,inf	NA,0.910561	0.000137731	0.000438959
1	chr3:196161803:T:C	196161803	NA,C	NA,T	NA,1	NA,-inf	NA,inf	NA,0.94842	0.000137602	0.000423929
1	chr3:195844365:T:C	195844365	NA,C	NA,T	NA,1	NA,-inf	NA,inf	NA,0.905335	0.000137461	0.00043948
1	chr3:197263215:C:G	197263215	G,NA	C,NA	1,NA	-inf,NA	inf,NA	1.06078,NA	0.000137346	0.000258345
1	chr3:196506266:A:G	196506266	NA,G	NA,A	NA,1	NA,-inf	NA,inf	NA,0.911936	0.000137287	0.000425136
1	chr3:196049956:C:A	196049956	NA,A	NA,C	NA,1	NA,-inf	NA,inf	NA,0.969737	0.000137065	0.000432048
1	chr3:197018579:T:A	197018579	NA,A	NA,T	NA,1	NA,-inf	NA,inf	NA,0.920496	0.000136957	0.000419984
1	chr3:196279955:C:T	196279955	NA,T	NA,C	NA,1	NA,inf	NA,inf	NA,0.90627	0.000136799	0.000435934
1	chr3:196107785:C:T	196107785	NA,T	NA,C	NA,1	NA,inf	NA,inf	NA,0.921053	0.000136771	0.000442056
1	chr3:196308430:G:A	196308430	NA,A	NA,G	NA,1	NA,inf	NA,inf	NA,0.903742	0.000136279	0.000435732
1	chr3:196309218:C:T	196309218	NA,T	NA,C	NA,1	NA,inf	NA,inf	NA,0.901289	0.000135722	0.000433948
1	chr3:196769978:G:A	196769978	A,NA	G,NA	1,NA	inf,NA	inf,NA	1.2371,NA	0.000135659	0.000499516
1	chr3:196593759:A:T	196593759	NA,T	NA,A	NA,1	NA,-inf	NA,inf	NA,0.908441	0.00013537	0.000417406
1	chr3:196075520:G:C	196075520	NA,C	NA,G	NA,1	NA,-inf	NA,inf	NA,0.921882	0.000135262	0.000418678
1	chr3:197270155:G:A	197270155	A,NA	G,NA	1,NA	-inf,NA	inf,NA	1.04918,NA	0.000134553	0.000254235
1	chr3:196422064:G:A	196422064	A,NA	G,NA	1,NA	inf,NA	inf,NA	0.89905,NA	0.000133976	0.000410307
1	chr3:196714693:C:T	196714693	NA,T	NA,C	NA,1	NA,inf	NA,inf	NA,0.924649	0.000133891	0.000441207
1	chr3:196739928:T:C	196739928	NA,C	NA,T	NA,1	NA,-inf	NA,inf	NA,0.862352	0.000133697	0.000411653
1	chr3:196717840:A:C	196717840	NA,C	NA,A	NA,1	NA,-inf	NA,inf	NA,0.981445	0.000133542	0.000421246
1	chr3:196258085:G:A	196258085	A,A	G,G	1,1	inf,inf	inf,inf	1.29778,0.773068	0.0001333	0.000415182
1	chr3:196729531:A:G	196729531	NA,G	NA,A	NA,1	NA,-inf	NA,inf	NA,0.867278	0.000133296	0.000411608
1	chr3:196940141:G:A	196940141	NA,A	NA,G	NA,1	NA,inf	NA,inf	NA,0.908061	0.000133243	0.000426561
1	chr3:196351210:C:T	196351210	NA,T	NA,C	NA,1	NA,-inf	NA,inf	NA,0.90559	0.000132618	0.000415401
1	chr3:196285892:CT:C	196285892	NA,C	NA,CT	NA,1	NA,inf	NA,inf	NA,0.886304	0.000132289	0.000422406
1	chr3:196700611:G:A	196700611	NA,A	NA,G	NA,1	NA,-inf	NA,inf	NA,0.904538	0.00013223	0.000411349
1	chr3:196745809:A:G	196745809	NA,G	NA,A	NA,1	NA,-inf	NA,inf	NA,1.09768	0.000131908	0.000449164
1	chr3:196753452:C:T	196753452	NA,T	NA,C	NA,1	NA,-inf	NA,inf	NA,1.06899	0.000131877	0.000442144
1	chr3:196153371:C:T	196153371	NA,T	NA,C	NA,1	NA,-inf	NA,inf	NA,0.887488	0.000131467	0.00041884
1	chr3:196089324:C:T	196089324	T,T	C,C	1,1	inf,inf	inf,inf	0.989647,0.840317	0.000131378	0.000356837
1	chr3:196761672:C:T	196761672	NA,T	NA,C	NA,1	NA,-inf	NA,inf	NA,1.06628	0.00013108	0.000439471
1	chr3:196062820:C:T	196062820	NA,T	NA,C	NA,1	NA,-inf	NA,inf	NA,0.902238	0.000130858	0.000405305
1	chr3:196648505:G:A	196648505	A,A	G,G	1,1	-inf,-inf	inf,inf	0.738179,1.31953	0.000130699	0.000410384
1	chr3:196418125:T:C	196418125	NA,C	NA,T	NA,1	NA,-inf	NA,inf	NA,0.894296	0.000130495	0.000407333
1	chr3:196322378:G:A	196322378	NA,A	NA,G	NA,1	NA,-inf	NA,inf	NA,0.890498	0.000130069	0.000414148
1	chr3:197037901:T:G	197037901	G,NA	T,NA	1,NA	-inf,NA	inf,NA	1.03065,NA	0.000129802	0.000249453
1	chr3:196706736:TC:T	196706736	NA,T	NA,TC	NA,1	NA,-inf	NA,inf	NA,0.982717	0.000129722	0.000419782
1	chr3:196491089:C:T	196491089	T,NA	C,NA	1,NA	inf,NA	inf,NA	0.938775,NA	0.000129678	0.000405577
1	chr3:196499199:G:C	196499199	NA,C	NA,G	NA,1	NA,-inf	NA,inf	NA,0.89319	0.000129655	0.000407622
1	chr3:196246373:G:A	196246373	A,A	G,G	1,1	inf,inf	inf,inf	1.3865,0.717951	0.000129645	0.000418113
1	chr3:196139418:G:A	196139418	A,A	G,G	1,1	-inf,inf	inf,inf	0.695859,1.32564	0.000129613	0.000392188
1	chr3:196623465:C:T	196623465	NA,T	NA,C	NA,1	NA,inf	NA,inf	NA,0.884493	0.000129541	0.000417897
1	chr3:196019900:G:A	196019900	A,A	G,G	1,1	-inf,-inf	inf,inf	1.05987,1.4412	0.000129508	0.000576831
1	chr3:197027985:C:A	197027985	A,A	C,C	1,1	inf,inf	inf,inf	1.3982,0.713987	0.000129378	0.000347422
1	chr3:195998845:C:T	195998845	NA,T	NA,C	NA,1	NA,inf	NA,inf	NA,0.911159	0.000129316	0.000424785
1	chr3:196757199:G:A	196757199	NA,A	NA,G	NA,1	NA,inf	NA,inf	NA,0.912248	0.000129288	0.000429795
1	chr3:196266437:C:T	196266437	NA,T	NA,C	NA,1	NA,inf	NA,inf	NA,0.871048	0.000128939	0.00041077
1	chr3:196669025:T:G	196669025	G,NA	T,NA	1,NA	-inf,NA	inf,NA	1.08284,NA	0.00012893	0.000437833
1	chr3:196841537:G:A	196841537	NA,A	NA,G	NA,1	NA,-inf	NA,inf	NA,0.866294	0.000128888	0.000393363
1	chr3:196353486:TC:T	196353486	NA,T	NA,TC	NA,1	NA,-inf	NA,inf	NA,0.882059	0.000128746	0.000401265
1	chr3:195998849:G:A	195998849	NA,A	NA,G	NA,1	NA,inf	NA,inf	NA,0.908146	0.00012867	0.000422654
1	chr3:196453757:C:T	196453757	T,NA	C,NA	1,NA	-inf,NA	inf,NA	0.963808,NA	0.000128312	0.000408035
1	chr3:196794159:A:G	196794159	G,NA	A,NA	1,NA	-inf,NA	inf,NA	1.06102,NA	0.000128219	0.000435115
1	chr3:195849874:G:C	195849874	NA,C	NA,G	NA,1	NA,inf	NA,inf	NA,0.850134	0.000128137	0.000411701
1	chr3:195946792:C:T	195946792	NA,T	NA,C	NA,1	NA,inf	NA,inf	NA,0.911509	0.00012812	0.000424075
1	chr3:196760311:C:T	196760311	NA,T	NA,C	NA,1	NA,-inf	NA,inf	NA,1.04999	0.000128107	0.000429178
1	chr3:196626645:C:T	196626645	NA,T	NA,C	NA,1	NA,inf	NA,inf	NA,0.882304	0.000128046	0.000412751
1	chr3:196171653:G:C	196171653	NA,C	NA,G	NA,1	NA,-inf	NA,inf	NA,0.886599	0.000128018	0.000393888
1	chr3:196917869:A:G	196917869	G,NA	A,NA	1,NA	inf,NA	inf,NA	1.01702,NA	0.000127984	0.000416044
1	chr3:196190936:G:A	196190936	NA,A	NA,G	NA,1	NA,inf	NA,inf	NA,0.86357	0.000127893	0.000406169
1	chr3:196747494:T:C	196747494	NA,C	NA,T	NA,1	NA,-inf	NA,inf	NA,1.04841	0.000127805	0.000428198
1	chr3:196121352:A:T	196121352	NA,T	NA,A	NA,1	NA,-inf	NA,inf	NA,0.902588	0.000127679	0.000402199
1	chr3:197131735:AG:A	197131735	NA,A	NA,AG	NA,1	NA,-inf	NA,inf	NA,0.898236	0.000127617	0.000389889
1	chr3:196047172:G:A	196047172	NA,A	NA,G	NA,1	NA,inf	NA,inf	NA,0.864935	0.000127523	0.00040892
1	chr3:196507393:G:A	196507393	NA,A	NA,G	NA,1	NA,-inf	NA,inf	NA,0.866618	0.000127251	0.000392161
1	chr3:196708709:G:T	196708709	NA,T	NA,G	NA,1	NA,-inf	NA,inf	NA,0.968874	0.000126926	0.000411273
1	chr3:196279406:GCA:G	196279406	NA,G	NA,GCA	NA,1	NA,inf	NA,inf	NA,0.860162	0.000126602	0.000403254
1	chr3:196855293:G:A	196855293	NA,A	NA,G	NA,1	NA,-inf	NA,inf	NA,0.863184	0.000126064	0.000393283
1	chr3:196182875:G:C	196182875	C,NA	G,NA	1,NA	-inf,NA	inf,NA	0.913062,NA	0.000125725	0.000387871
1	chr3:196149536:A:G	196149536	NA,G	NA,A	NA,1	NA,-inf	NA,inf	NA,0.85889	0.000125716	0.000404176
1	chr3:196378782:G:C	196378782	NA,C	NA,G	NA,1	NA,inf	NA,inf	NA,0.863217	0.000125632	0.000401983
1	chr3:196742875:G:A	196742875	NA,A	NA,G	NA,1	NA,-inf	NA,inf	NA,1.03453	0.000125235	0.000419172
1	chr3:196599743:T:C	196599743	NA,C	NA,T	NA,1	NA,-inf	NA,inf	NA,0.865312	0.0001251	0.000399004
1	chr3:195876458:C:T	195876458	NA,T	NA,C	NA,1	NA,inf	NA,inf	NA,0.845031	0.000125083	0.000402318
1	chr3:197122502:G:A	197122502	NA,A	NA,G	NA,1	NA,-inf	NA,inf	NA,0.885426	0.000125047	0.000382
1	chr3:195836884:G:C	195836884	NA,C	NA,G	NA,1	NA,inf	NA,inf	NA,0.846229	0.00012467	0.000399579
1	chr3:197259595:T:C	197259595	C,NA	T,NA	1,NA	-inf,NA	inf,NA	1.00217,NA	0.00012454	0.000239389
1	chr3:196171652:A:C	196171652	NA,C	NA,A	NA,1	NA,-inf	NA,inf	NA,0.869203	0.000124425	0.000383006
1	chr3:195999200:A:G	195999200	NA,G	NA,A	NA,1	NA,inf	NA,inf	NA,0.842281	0.000124403	0.000390584
1	chr3:197027948:C:G	197027948	G,G	C,C	1,1	inf,inf	inf,inf	1.65204,0.324101	0.000124352	0.000349774
1	chr3:196596506:G:GA	196596506	NA,GA	NA,G	NA,1	NA,-inf	NA,inf	NA,0.841905	0.000124026	0.00038892
1	chr3:197231574:G:A	197231574	NA,A	NA,G	NA,1	NA,inf	NA,inf	NA,0.850175	0.000124006	0.000397588
1	chr3:196009188:C:T	196009188	T,NA	C,NA	1,NA	inf,NA	inf,NA	1.16551,NA	0.000123945	0.000454159
1	chr3:196295451:G:A	196295451	NA,A	NA,G	NA,1	NA,inf	NA,inf	NA,0.847694	0.000123902	0.000395729
1	chr3:196794358:C:T	196794358	T,NA	C,NA	1,NA	-inf,NA	inf,NA	1.03934,NA	0.000123806	0.000419639
1	chr3:196300809:G:A	196300809	NA,A	NA,G	NA,1	NA,-inf	NA,inf	NA,0.87422	0.000123622	0.000383435
1	chr3:197039959:G:A	197039959	NA,A	NA,G	NA,1	NA,inf	NA,inf	NA,0.852009	0.000122994	0.000403272
1	chr3:196855305:G:A	196855305	NA,A	NA,G	NA,1	NA,-inf	NA,inf	NA,0.846811	0.000122929	0.000384242
1	chr3:196191582:TA:T	196191582	NA,T	NA,TA	NA,1	NA,-inf	NA,inf	NA,0.872241	0.000122873	0.000389612
1	chr3:196655085:A:ATCAG	196655085	NA,ATCAG	NA,A	NA,1	NA,-inf	NA,inf	NA,0.863121	0.000122849	0.000386994
1	chr3:195853135:T:C	195853135	NA,C	NA,T	NA,1	NA,inf	NA,inf	NA,0.824074	0.000122712	0.000393216
1	chr3:196498136:A:G	196498136	NA,G	NA,A	NA,1	NA,-inf	NA,inf	NA,0.858697	0.000122606	0.000385612
1	chr3:196502013:T:A	196502013	NA,A	NA,T	NA,1	NA,inf	NA,inf	NA,0.831259	0.000122547	0.000409822
1	chr3:196120351:T:C	196120351	NA,C	NA,T	NA,1	NA,inf	NA,inf	NA,0.832355	0.000122532	0.000388903
1	chr3:196869933:C:T	196869933	NA,T	NA,C	NA,1	NA,-inf	NA,inf	NA,0.870397	0.000122434	0.000383218
1	chr3:196647849:G:A	196647849	A,A	G,G	1,1	-inf,-inf	inf,inf	0.762199,1.26241	0.000122358	0.000384482
1	chr3:196164662:TGTG:T	196164662	NA,T	NA,TGTG	NA,1	NA,-inf	NA,inf	NA,0.843994	0.000122115	0.000388638
1	chr3:196497422:C:T	196497422	NA,T	NA,C	NA,1	NA,-inf	NA,inf	NA,0.851961	0.000121294	0.000381525
1	chr3:196100949:A:C	196100949	C,NA	A,NA	1,NA	-inf,NA	inf,NA	0.777703,NA	0.000121202	0.000350003
1	chr3:196197272:A:G	196197272	G,NA	A,NA	1,NA	-inf,NA	inf,NA	0.891664,NA	0.000121188	0.00037454
1	chr3:196269317:C:T	196269317	T,T	C,C	1,1	inf,inf	inf,inf	1.44427,0.600401	0.000121125	0.000390198
1	chr3:196873363:G:A	196873363	A,A	G,G	1,1	inf,inf	inf,inf	0.178226,1.61588	0.00012098	0.000355389
1	chr3:196087115:G:A	196087115	NA,A	NA,G	NA,1	NA,inf	NA,inf	NA,0.836161	0.000120907	0.000384847
1	chr3:195868663:G:A	195868663	NA,A	NA,G	NA,1	NA,inf	NA,inf	NA,0.891081	0.000120771	0.000403801
1	chr3:196410678:CA:C	196410678	C,NA	CA,NA	1,NA	inf,NA	inf,NA	1.06437,NA	0.000120691	0.000412003
1	chr3:196410682:C:G	196410682	G,NA	C,NA	1,NA	inf,NA	inf,NA	1.06394,NA	0.000120609	0.000411711
1	chr3:196762879:T:C	196762879	NA,C	NA,T	NA,1	NA,-inf	NA,inf	NA,0.801456	0.000120599	0.000372011
1	chr3:195999968:C:G	195999968	G,NA	C,NA	1,NA	inf,NA	inf,NA	1.1493,NA	0.000120565	0.000441358
1	chr3:196588389:T:C	196588389	C,C	T,T	1,1	-inf,-inf	inf,inf	1.64347,0.0501334	0.000120536	0.000377494
1	chr3:196162643:C:T	196162643	NA,T	NA,C	NA,1	NA,-inf	NA,inf	NA,0.835665	0.000120426	0.000383406
1	chr3:196035272:C:CTATTGTGT	196035272	NA,CTATTGTGT	NA,C	NA,1	NA,-inf	NA,inf	NA,0.861954	0.000120413	0.000376444
1	chr3:196110552:A:G	196110552	G,G	A,A	1,1	-inf,-inf	inf,inf	1.03904,0.789334	0.000120395	0.000345195
1	chr3:196670843:C:T	196670843	NA,T	NA,C	NA,1	NA,inf	NA,inf	NA,0.81727	0.000120306	0.000384375
1	chr3:196737455:G:A	196737455	A,NA	G,NA	1,NA	inf,NA	inf,NA	0.950608,NA	0.000120217	0.000389669
1	chr3:196035274:C:A	196035274	NA,A	NA,C	NA,1	NA,-inf	NA,inf	NA,0.860623	0.000120153	0.000375639
1	chr3:196593103:T:G	196593103	NA,G	NA,T	NA,1	NA,-inf	NA,inf	NA,0.843256	0.000119929	0.000369172
1	chr3:196348723:G:A	196348723	NA,A	NA,G	NA,1	NA,inf	NA,inf	NA,0.849132	0.000119846	0.000382961
1	chr3:196326619:CAT:C	196326619	NA,C	NA,CAT	NA,1	NA,-inf	NA,inf	NA,0.854911	0.000119814	0.000371265
1	chr3:196043386:C:T	196043386	NA,T	NA,C	NA,1	NA,inf	NA,inf	NA,0.858809	0.000119678	0.000391709
1	chr3:196090062:C:T	196090062	NA,T	NA,C	NA,1	NA,inf	NA,inf	NA,0.830271	0.000119639	0.000380606
1	chr3:196018613:G:A	196018613	A,NA	G,NA	1,NA	inf,NA	inf,NA	1.14141,NA	0.000119557	0.000436816
1	chr3:196309401:G:A	196309401	NA,A	NA,G	NA,1	NA,-inf	NA,inf	NA,0.853622	0.000119523	0.000369972
1	chr3:196433083:G:GAA	196433083	NA,GAA	NA,G	NA,1	NA,inf	NA,inf	NA,0.832373	0.000119381	0.000390408
1	chr3:196753036:A:G	196753036	NA,G	NA,A	NA,1	NA,-inf	NA,inf	NA,0.794769	0.000119272	0.000367923
1	chr3:196243200:C:T	196243200	NA,T	NA,C	NA,1	NA,inf	NA,inf	NA,0.837883	0.000119228	0.00038767
1	chr3:196192085:A:C	196192085	C,C	A,A	1,1	inf,inf	inf,inf	1.73842,0.30126	0.000119115	0.000401177
1	chr3:196192490:GA:G	196192490	G,G	GA,GA	1,1	inf,inf	inf,inf	1.24447,0.878773	0.000118973	0.000385527
1	chr3:196004108:G:A	196004108	A,NA	G,NA	1,NA	inf,NA	inf,NA	1.14392,NA	0.000118826	0.000435777
1	chr3:196029603:C:T	196029603	T,NA	C,NA	1,NA	inf,NA	inf,NA	1.13336,NA	0.000118499	0.000431988
1	chr3:196307522:C:T	196307522	NA,T	NA,C	NA,1	NA,inf	NA,inf	NA,0.818812	0.000118336	0.000378209
1	chr3:196476631:G:A	196476631	NA,A	NA,G	NA,1	NA,inf	NA,inf	NA,0.824121	0.000118316	0.000381309
1	chr3:196109472:A:T	196109472	T,NA	A,NA	1,NA	-inf,NA	inf,NA	0.772805,NA	0.000118259	0.000343283
1	chr3:196935292:C:T	196935292	NA,T	NA,C	NA,1	NA,inf	NA,inf	NA,0.809028	0.00011821	0.000386818
1	chr3:196151611:C:T	196151611	T,T	C,C	1,1	inf,inf	inf,inf	1.74934,0.223839	0.000118199	0.000402939
1	chr3:197102274:A:G	197102274	NA,G	NA,A	NA,1	NA,-inf	NA,inf	NA,0.849346	0.000117921	0.000360694
1	chr3:196905193:G:A	196905193	NA,A	NA,G	NA,1	NA,-inf	NA,inf	NA,0.828196	0.000117874	0.000366786
1	chr3:196287920:T:C	196287920	NA,C	NA,T	NA,1	NA,-inf	NA,inf	NA,0.844446	0.000117775	0.000365547
1	chr3:196701299:T:C	196701299	NA,C	NA,T	NA,1	NA,-inf	NA,inf	NA,0.83267	0.000117752	0.000367347
1	chr3:196918784:G:A	196918784	NA,A	NA,G	NA,1	NA,-inf	NA,inf	NA,0.861395	0.000117721	0.000372824
1	chr3:196932158:G:A	196932158	NA,A	NA,G	NA,1	NA,-inf	NA,inf	NA,0.804635	0.000117592	0.000362602
1	chr3:196860875:G:T	196860875	NA,T	NA,G	NA,1	NA,-inf	NA,inf	NA,0.818283	0.000117403	0.000366677
1	chr3:196026614:G:A	196026614	NA,A	NA,G	NA,1	NA,inf	NA,inf	NA,0.817764	0.00011725	0.000374919
1	chr3:196753931:A:G	196753931	NA,G	NA,A	NA,1	NA,-inf	NA,inf	NA,0.784505	0.000117244	0.000361772
1	chr3:195852610:C:G	195852610	NA,G	NA,C	NA,1	NA,inf	NA,inf	NA,0.796543	0.000117236	0.000375545
1	chr3:195851426:C:G	195851426	NA,G	NA,C	NA,1	NA,inf	NA,inf	NA,0.796462	0.000117221	0.000375498
1	chr3:195841023:AAAAAAAAAAAAAAAAG:A	195841023	NA,A	NA,AAAAAAAAAAAAAAAAG	NA,1	NA,-inf	NA,inf	NA,0.849822	0.00011704	0.000372718
1	chr3:197029300:C:T	197029300	T,T	C,C	1,1	inf,inf	inf,inf	1.1227,0.841543	0.000117008	0.000350965
1	chr3:196840188:T:G	196840188	NA,G	NA,T	NA,1	NA,-inf	NA,inf	NA,0.804006	0.000116995	0.000355281
1	chr3:196031562:G:C	196031562	NA,C	NA,G	NA,1	NA,inf	NA,inf	NA,0.846994	0.000116829	0.000381345
1	chr3:197045702:C:T	197045702	NA,T	NA,C	NA,1	NA,-inf	NA,inf	NA,0.828624	0.000116827	0.00035792
1	chr3:196834132:A:G	196834132	NA,G	NA,A	NA,1	NA,inf	NA,inf	NA,0.842158	0.00011614	0.000377876
1	chr3:196166205:A:C	196166205	NA,C	NA,A	NA,1	NA,-inf	NA,inf	NA,0.843911	0.000116106	0.000358529
1	chr3:197198942:G:A	197198942	NA,A	NA,G	NA,1	NA,inf	NA,inf	NA,0.817631	0.000115988	0.000382012
1	chr3:196701158:C:G	196701158	NA,G	NA,C	NA,1	NA,-inf	NA,inf	NA,0.824354	0.000115986	0.000361893
1	chr3:195948607:C:T	195948607	T,NA	C,NA	1,NA	inf,NA	inf,NA	1.12786,NA	0.000115951	0.000425363
1	chr3:196714435:G:A	196714435	NA,A	NA,G	NA,1	NA,-inf	NA,inf	NA,0.886724	0.000115564	0.000363097
1	chr3:196112842:G:A	196112842	NA,A	NA,G	NA,1	NA,-inf	NA,inf	NA,0.800805	0.000115491	0.000357801
1	chr3:196864783:T:C	196864783	NA,C	NA,T	NA,1	NA,-inf	NA,inf	NA,0.808276	0.000115432	0.000360896
1	chr3:196648121:C:T	196648121	T,T	C,C	1,1	-inf,-inf	inf,inf	0.783513,1.21022	0.000115265	0.000362614
1	chr3:196675915:G:C	196675915	NA,C	NA,G	NA,1	NA,-inf	NA,inf	NA,0.855223	0.000115199	0.000365558
1	chr3:196567100:G:T	196567100	NA,T	NA,G	NA,1	NA,-inf	NA,inf	NA,0.821441	0.00011518	0.000363936
1	chr3:196173071:TATAGTTATGTATACTCTATTTCCTCCTGTATTTGGAACACACACAGGTGTGTACCTCTCTCCAGCCATCTATAATTTAGATCAGTTCAAC:T	196173071	NA,T	NA,TATAGTTATGTATACTCTATTTCCTCCTGTATTTGGAACACACACAGGTGTGTACCTCTCTCCAGCCATCTATAATTTAGATCAGTTCAAC	NA,1	NA,-inf	NA,inf	NA,0.811207	0.000114943	0.000365513
1	chr3:196746761:G:C	196746761	C,C	G,G	1,1	inf,-inf	inf,inf	2.3688,1.15541	0.000114832	0.00248501
1	chr3:196006123:TG:T	196006123	T,NA	TG,NA	1,NA	inf,NA	inf,NA	1.1139,NA	0.000114475	0.000417176
1	chr3:196266825:C:T	196266825	T,T	C,C	1,1	inf,inf	inf,inf	1.28781,0.687585	0.000114393	0.000356158
1	chr3:195895436:G:A	195895436	A,NA	G,NA	1,NA	inf,NA	inf,NA	0.989245,NA	0.000114257	0.000397389
1	chr3:196821099:C:A	196821099	NA,A	NA,C	NA,1	NA,-inf	NA,inf	NA,0.82105	0.000114257	0.000356145
1	chr3:195915272:G:T	195915272	NA,T	NA,G	NA,1	NA,inf	NA,inf	NA,0.869553	0.000114221	0.000383293
1	chr3:196842533:C:A	196842533	NA,A	NA,C	NA,1	NA,-inf	NA,inf	NA,0.800526	0.000114069	0.000353327
1	chr3:197051383:T:C	197051383	NA,C	NA,T	NA,1	NA,-inf	NA,inf	NA,0.812959	0.000113897	0.00034905
1	chr3:196624274:AT:A	196624274	NA,A	NA,AT	NA,1	NA,-inf	NA,inf	NA,0.810588	0.000113884	0.000356682
1	chr3:196792362:C:T	196792362	T,T	C,C	1,1	-inf,-inf	inf,inf	1.5088,0.922935	0.00011385	0.000506016
1	chr3:196816120:T:C	196816120	NA,C	NA,T	NA,1	NA,inf	NA,inf	NA,0.813218	0.00011373	0.000371327
1	chr3:195943123:C:T	195943123	NA,T	NA,C	NA,1	NA,inf	NA,inf	NA,0.834256	0.000113661	0.000369419
1	chr3:196589375:T:C	196589375	NA,C	NA,T	NA,1	NA,-inf	NA,inf	NA,0.809602	0.000113545	0.000351252
1	chr3:196858432:T:A	196858432	NA,A	NA,T	NA,1	NA,-inf	NA,inf	NA,0.796281	0.000113234	0.000354062
1	chr3:196981188:T:C	196981188	C,C	T,T	1,1	-inf,-inf	inf,inf	0.965692,1.1307	0.000113199	0.000379594
1	chr3:195967416:G:A	195967416	NA,A	NA,G	NA,1	NA,inf	NA,inf	NA,0.78668	0.000113194	0.000360824
1	chr3:196007743:C:T	196007743	T,NA	C,NA	1,NA	inf,NA	inf,NA	1.10676,NA	0.000113193	0.000412452
1	chr3:197018191:A:G	197018191	NA,G	NA,A	NA,1	NA,-inf	NA,inf	NA,0.807428	0.000113149	0.000349504
1	chr3:196465542:C:T	196465542	NA,T	NA,C	NA,1	NA,inf	NA,inf	NA,0.79143	0.000113028	0.000368574
1	chr3:196771581:A:G	196771581	NA,G	NA,A	NA,1	NA,inf	NA,inf	NA,0.809821	0.000113018	0.000368743
1	chr3:196653759:A:G	196653759	NA,G	NA,A	NA,1	NA,-inf	NA,inf	NA,0.811494	0.000112945	0.000355905
1	chr3:196979221:C:T	196979221	T,T	C,C	1,1	-inf,-inf	inf,inf	1.54157,0.393573	0.000112876	0.00034114
1	chr3:196474163:T:A	196474163	A,NA	T,NA	1,NA	-inf,NA	inf,NA	0.871851,NA	0.000112762	0.000357984
1	chr3:197071087:T:C	197071087	NA,C	NA,T	NA,1	NA,-inf	NA,inf	NA,0.806356	0.000112659	0.000345326
1	chr3:196147648:TCAGGA:T	196147648	NA,T	NA,TCAGGA	NA,1	NA,inf	NA,inf	NA,0.798342	0.000112568	0.000365637
1	chr3:196302789:G:A	196302789	A,NA	G,NA	1,NA	inf,NA	inf,NA	0.777844,NA	0.000112545	0.000340517
1	chr3:196737459:G:A	196737459	A,NA	G,NA	1,NA	inf,NA	inf,NA	0.908823,NA	0.000112108	0.000363097
1	chr3:196493839:TTC:T	196493839	NA,T	NA,TTC	NA,1	NA,-inf	NA,inf	NA,0.80339	0.000112052	0.000352401
1	chr3:196472563:C:T	196472563	NA,T	NA,C	NA,1	NA,inf	NA,inf	NA,0.790343	0.000111971	0.000360643
1	chr3:196737458:T:C	196737458	C,NA	T,NA	1,NA	inf,NA	inf,NA	0.907646,NA	0.000111883	0.000362365
1	chr3:196837545:G:A	196837545	NA,A	NA,G	NA,1	NA,-inf	NA,inf	NA,0.777039	0.000111782	0.00033927
1	chr3:195997743:T:C	195997743	C,NA	T,NA	1,NA	inf,NA	inf,NA	1.09833,NA	0.000111759	0.000406769
1	chr3:195875916:C:T	195875916	T,T	C,C	1,1	-inf,-inf	inf,inf	1.97997,0.88704	0.000111673	0.000898503
1	chr3:196141875:T:C	196141875	NA,C	NA,T	NA,1	NA,inf	NA,inf	NA,0.772944	0.000111672	0.000360118
1	chr3:195915531:G:T	195915531	NA,T	NA,G	NA,1	NA,inf	NA,inf	NA,0.777595	0.000111637	0.000357073
1	chr3:196604215:G:A	196604215	NA,A	NA,G	NA,1	NA,-inf	NA,inf	NA,0.790419	0.00011159	0.000343026
1	chr3:196472963:G:A	196472963	NA,A	NA,G	NA,1	NA,inf	NA,inf	NA,0.788253	0.00011159	0.000359411
1	chr3:196437582:A:C	196437582	C,NA	A,NA	1,NA	-inf,NA	inf,NA	0.849329,NA	0.000111588	0.000351947
1	chr3:196120129:TTG:T	196120129	NA,T	NA,TTG	NA,1	NA,inf	NA,inf	NA,0.783854	0.000111568	0.0003573
1	chr3:196918657:C:T	196918657	NA,T	NA,C	NA,1	NA,-inf	NA,inf	NA,0.805118	0.000111464	0.000352692
1	chr3:195997628:G:A	195997628	NA,A	NA,G	NA,1	NA,inf	NA,inf	NA,0.776274	0.000111228	0.000350115
1	chr3:196859913:C:T	196859913	T,NA	C,NA	1,NA	inf,NA	inf,NA	0.824254,NA	0.00011094	0.000341803
1	chr3:196494344:C:T	196494344	NA,T	NA,C	NA,1	NA,inf	NA,inf	NA,0.782933	0.000110726	0.000356454
1	chr3:196497758:A:G	196497758	NA,G	NA,A	NA,1	NA,-inf	NA,inf	NA,0.783872	0.000110706	0.000349268
1	chr3:196173510:G:A	196173510	A,A	G,G	1,1	inf,inf	inf,inf	0.226195,1.55871	0.000110476	0.000336278
1	chr3:196225137:C:A	196225137	NA,A	NA,C	NA,1	NA,-inf	NA,inf	NA,0.782278	0.000110426	0.000341256
1	chr3:196097340:T:C	196097340	C,C	T,T	1,1	inf,inf	inf,inf	0.709779,1.25097	0.000110381	0.000338606
1	chr3:196859866:A:G	196859866	NA,G	NA,A	NA,1	NA,-inf	NA,inf	NA,0.787968	0.000110317	0.000345675
1	chr3:196923853:C:T	196923853	NA,T	NA,C	NA,1	NA,inf	NA,inf	NA,0.776248	0.000110272	0.000357984
1	chr3:196475643:C:T	196475643	NA,T	NA,C	NA,1	NA,-inf	NA,inf	NA,0.794215	0.000110221	0.000345115
1	chr3:196305066:T:G	196305066	NA,G	NA,T	NA,1	NA,inf	NA,inf	NA,0.790139	0.000110212	0.000357191
1	chr3:197248404:G:A	197248404	NA,A	NA,G	NA,1	NA,-inf	NA,inf	NA,0.805655	0.000110161	0.000337365
1	chr3:197062073:ACTTACTTACTCACATACAGAT:A	197062073	NA,A	NA,ACTTACTTACTCACATACAGAT	NA,1	NA,-inf	NA,inf	NA,0.791377	0.000109976	0.000337256
1	chr3:196632265:GA:G	196632265	G,G	GA,GA	1,1	inf,inf	inf,inf	1.37914,0.48827	0.000109853	0.000349254
1	chr3:196533641:C:G	196533641	G,G	C,C	1,1	inf,-inf	inf,inf	0.604786,1.27163	0.000109842	0.000309266
1	chr3:196843567:G:A	196843567	NA,A	NA,G	NA,1	NA,-inf	NA,inf	NA,0.806425	0.000109802	0.000346648
1	chr3:197200543:A:G	197200543	NA,G	NA,A	NA,1	NA,inf	NA,inf	NA,0.783391	0.000109717	0.000361001
1	chr3:197081057:A:C	197081057	C,NA	A,NA	1,NA	-inf,NA	inf,NA	0.884192,NA	0.000109714	0.000359003
1	chr3:196599353:G:A	196599353	NA,A	NA,G	NA,1	NA,-inf	NA,inf	NA,0.7947	0.000109564	0.000337299
1	chr3:195937872:TCA:T	195937872	NA,T	NA,TCA	NA,1	NA,-inf	NA,inf	NA,0.808569	0.000109551	0.000347041
1	chr3:196212921:G:A	196212921	A,NA	G,NA	1,NA	inf,NA	inf,NA	0.921832,NA	0.000109244	0.000359412
1	chr3:196022466:G:A	196022466	NA,A	NA,G	NA,1	NA,-inf	NA,inf	NA,0.788071	0.00010924	0.000349994
1	chr3:196238664:G:A	196238664	NA,A	NA,G	NA,1	NA,inf	NA,inf	NA,0.781422	0.000109063	0.000348569
1	chr3:196634017:G:A	196634017	NA,A	NA,G	NA,1	NA,-inf	NA,inf	NA,0.797538	0.000109002	0.000346872
1	chr3:195905259:G:A	195905259	A,A	G,G	1,1	-inf,inf	inf,inf	1.84366,0.0907998	0.000108782	0.000429186
1	chr3:195906677:G:A	195906677	A,A	G,G	1,1	-inf,inf	inf,inf	1.82685,0.136868	0.000108727	0.000430127
1	chr3:196829253:G:A	196829253	NA,A	NA,G	NA,1	NA,-inf	NA,inf	NA,0.766934	0.000108644	0.000339549
1	chr3:196266611:C:T	196266611	T,T	C,C	1,1	-inf,-inf	inf,inf	1.10355,0.859601	0.000108601	0.000342527
1	chr3:196715735:A:AGTGCAGTG	196715735	NA,AGTGCAGTG	NA,A	NA,1	NA,-inf	NA,inf	NA,0.742498	0.000108563	0.000335856
1	chr3:197227825:T:C	197227825	C,NA	T,NA	1,NA	-inf,NA	inf,NA	0.883409,NA	0.000108494	0.000364589
1	chr3:196851119:C:T	196851119	NA,T	NA,C	NA,1	NA,-inf	NA,inf	NA,0.775192	0.000108449	0.000343995
1	chr3:196696083:T:G	196696083	NA,G	NA,T	NA,1	NA,-inf	NA,inf	NA,0.782819	0.000108424	0.000337857
1	chr3:196274508:TG:T	196274508	T,T	TG,TG	1,1	inf,inf	inf,inf	1.28237,0.662053	0.000108318	0.000337568
1	chr3:196305532:G:A	196305532	A,A	G,G	1,1	inf,inf	inf,inf	0.0861454,1.61342	0.000108101	0.000322013
1	chr3:196208595:T:G	196208595	G,G	T,T	1,1	inf,-inf	inf,inf	0.0434179,1.63173	0.000108094	0.000349449
1	chr3:196493193:C:T	196493193	NA,T	NA,C	NA,1	NA,inf	NA,inf	NA,0.766461	0.000107802	0.000346999
1	chr3:196995034:C:T	196995034	NA,T	NA,C	NA,1	NA,-inf	NA,inf	NA,0.785935	0.000107731	0.000333612
1	chr3:196181456:C:T	196181456	T,T	C,C	1,1	inf,-inf	inf,inf	1.55108,0.421653	0.000107494	0.000353882
1	chr3:196904448:A:G	196904448	NA,G	NA,A	NA,1	NA,-inf	NA,inf	NA,0.803759	0.000107454	0.000340273
1	chr3:196223689:A:G	196223689	NA,G	NA,A	NA,1	NA,inf	NA,inf	NA,0.757914	0.00010718	0.000347999
1	chr3:196742711:A:G	196742711	G,G	A,A	1,1	-inf,inf	inf,inf	1.00491,1.16169	0.000107084	0.000383755
1	chr3:195902213:G:A	195902213	A,A	G,G	1,1	-inf,inf	inf,inf	1.82088,0.134115	0.000107019	0.00042405
1	chr3:197089778:A:G	197089778	G,NA	A,NA	1,NA	inf,NA	inf,NA	0.84136,NA	0.000106998	0.000353396
1	chr3:197073847:T:C	197073847	NA,C	NA,T	NA,1	NA,-inf	NA,inf	NA,0.774214	0.000106985	0.000328254
1	chr3:196148546:C:T	196148546	T,NA	C,NA	1,NA	-inf,NA	inf,NA	0.930601,NA	0.000106945	0.000358179
1	chr3:196758654:T:G	196758654	G,G	T,T	1,1	-inf,inf	inf,inf	0.524826,1.57775	0.000106945	0.000394499
1	chr3:196874833:C:T	196874833	NA,T	NA,C	NA,1	NA,inf	NA,inf	NA,0.768777	0.000106822	0.000345797
1	chr3:196168076:T:C	196168076	NA,C	NA,T	NA,1	NA,-inf	NA,inf	NA,0.790596	0.000106803	0.000330295
1	chr3:196849723:C:T	196849723	NA,T	NA,C	NA,1	NA,-inf	NA,inf	NA,0.76324	0.000106773	0.000334381
1	chr3:196556286:G:A	196556286	NA,A	NA,G	NA,1	NA,-inf	NA,inf	NA,0.764081	0.000106767	0.000330834
1	chr3:196857246:C:G	196857246	NA,G	NA,C	NA,1	NA,-inf	NA,inf	NA,0.759308	0.0001067	0.000333727
1	chr3:196309578:T:C	196309578	NA,C	NA,T	NA,1	NA,inf	NA,inf	NA,0.769707	0.000106656	0.000345611
1	chr3:196163884:G:A	196163884	A,NA	G,NA	1,NA	inf,NA	inf,NA	0.917425,NA	0.000106342	0.000353007
1	chr3:196115264:A:G	196115264	NA,G	NA,A	NA,1	NA,-inf	NA,inf	NA,0.782088	0.000106176	0.00033339
1	chr3:196835457:G:C	196835457	NA,C	NA,G	NA,1	NA,-inf	NA,inf	NA,0.736817	0.000106136	0.00032182
1	chr3:196111521:T:C	196111521	C,C	T,T	1,1	-inf,inf	inf,inf	1.21932,0.659865	0.00010613	0.000304374
1	chr3:196605601:A:G	196605601	NA,G	NA,A	NA,1	NA,-inf	NA,inf	NA,0.764712	0.000106093	0.000328182
1	chr3:196540747:A:G	196540747	NA,G	NA,A	NA,1	NA,-inf	NA,inf	NA,0.763497	0.00010598	0.000328887
1	chr3:197064227:CTT:C	197064227	NA,C	NA,CTT	NA,1	NA,inf	NA,inf	NA,0.746699	0.00010596	0.000342273
1	chr3:196835392:A:G	196835392	NA,G	NA,A	NA,1	NA,-inf	NA,inf	NA,0.74211	0.000105647	0.000321079
1	chr3:197031704:G:A	197031704	NA,A	NA,G	NA,1	NA,inf	NA,inf	NA,0.750677	0.00010562	0.000342526
1	chr3:196386139:G:A	196386139	A,NA	G,NA	1,NA	-inf,NA	inf,NA	0.853858,NA	0.000105539	0.000335868
1	chr3:196806101:C:T	196806101	NA,T	NA,C	NA,1	NA,inf	NA,inf	NA,0.76411	0.000105461	0.00033166
1	chr3:195940348:C:T	195940348	NA,T	NA,C	NA,1	NA,inf	NA,inf	NA,0.742008	0.000105431	0.000336809
1	chr3:196630966:T:C	196630966	NA,C	NA,T	NA,1	NA,inf	NA,inf	NA,0.754752	0.000105363	0.000340089
1	chr3:197052573:G:C	197052573	NA,C	NA,G	NA,1	NA,-inf	NA,inf	NA,0.764526	0.000105361	0.000323404
1	chr3:196127916:C:T	196127916	T,T	C,C	1,1	-inf,-inf	inf,inf	0.363566,1.36205	0.000105278	0.000327688
1	chr3:195950299:G:A	195950299	NA,A	NA,G	NA,1	NA,-inf	NA,inf	NA,0.771444	0.000105264	0.000328723
1	chr3:196548309:C:T	196548309	NA,T	NA,C	NA,1	NA,-inf	NA,inf	NA,0.759765	0.000105125	0.000325595
1	chr3:196542847:T:C	196542847	C,NA	T,NA	1,NA	-inf,NA	inf,NA	0.80485,NA	0.000105109	0.000330122
1	chr3:196043761:A:G	196043761	NA,G	NA,A	NA,1	NA,inf	NA,inf	NA,0.74858	0.000105092	0.000335952
1	chr3:197246124:C:T	197246124	NA,T	NA,C	NA,1	NA,-inf	NA,inf	NA,0.772922	0.000104817	0.00032128
1	chr3:197243913:T:G	197243913	NA,G	NA,T	NA,1	NA,-inf	NA,inf	NA,0.760328	0.000104733	0.000322013
1	chr3:196629233:C:T	196629233	NA,T	NA,C	NA,1	NA,inf	NA,inf	NA,0.757751	0.000104654	0.000337062
1	chr3:197151123:A:G	197151123	NA,G	NA,A	NA,1	NA,-inf	NA,inf	NA,0.759531	0.000104586	0.000321103
1	chr3:197162638:G:A	197162638	NA,A	NA,G	NA,1	NA,-inf	NA,inf	NA,0.759498	0.000104582	0.000321089
1	chr3:196077473:T:C	196077473	C,NA	T,NA	1,NA	-inf,NA	inf,NA	0.815986,NA	0.000104532	0.000315984
1	chr3:196001446:G:A	196001446	A,NA	G,NA	1,NA	inf,NA	inf,NA	1.05543,NA	0.000104526	0.00037895
1	chr3:196007090:G:A	196007090	NA,A	NA,G	NA,1	NA,inf	NA,inf	NA,0.77785	0.000104518	0.000341572
1	chr3:196583246:G:A	196583246	A,A	G,G	1,1	-inf,inf	inf,inf	1.25831,0.575986	0.000104497	0.000329549
1	chr3:196742667:C:A	196742667	A,NA	C,NA	1,NA	-inf,NA	inf,NA	1.00905,NA	0.000104345	0.000365927
1	chr3:196665937:A:C	196665937	NA,C	NA,A	NA,1	NA,-inf	NA,inf	NA,0.731478	0.000104224	0.000326713
1	chr3:196884614:CAT:C	196884614	NA,C	NA,CAT	NA,1	NA,-inf	NA,inf	NA,0.728308	0.000104085	0.0003224
1	chr3:196167938:G:C	196167938	NA,C	NA,G	NA,1	NA,-inf	NA,inf	NA,0.774073	0.000104036	0.000321766
1	chr3:195868642:C:T	195868642	T,NA	C,NA	1,NA	-inf,NA	inf,NA	0.970075,NA	0.00010387	0.000361133
1	chr3:196594331:G:C	196594331	NA,C	NA,G	NA,1	NA,inf	NA,inf	NA,0.725969	0.000103821	0.000335419
1	chr3:197101509:G:A	197101509	NA,A	NA,G	NA,1	NA,inf	NA,inf	NA,0.741613	0.000103801	0.000333221
1	chr3:195999251:C:T	195999251	T,T	C,C	1,1	-inf,-inf	inf,inf	1.25461,1.06758	0.000103421	0.000488989
1	chr3:197138319:C:T	197138319	NA,T	NA,C	NA,1	NA,-inf	NA,inf	NA,0.752359	0.000103416	0.000318043
1	chr3:197198227:C:T	197198227	NA,T	NA,C	NA,1	NA,-inf	NA,inf	NA,0.751773	0.000103359	0.000317883
1	chr3:195914675:A:G	195914675	NA,G	NA,A	NA,1	NA,inf	NA,inf	NA,0.725306	0.000103332	0.000328318
1	chr3:196517375:GA:G	196517375	NA,G	NA,GA	NA,1	NA,-inf	NA,inf	NA,0.73719	0.000103303	0.000329083
1	chr3:196966800:C:G	196966800	NA,G	NA,C	NA,1	NA,-inf	NA,inf	NA,0.723157	0.000103281	0.000320796
1	chr3:196650211:G:C	196650211	C,C	G,G	1,1	-inf,-inf	inf,inf	0.77399,1.15086	0.000103201	0.000325896
1	chr3:196835165:G:A	196835165	NA,A	NA,G	NA,1	NA,-inf	NA,inf	NA,0.730919	0.000103111	0.000315553
1	chr3:197166676:G:A	197166676	NA,A	NA,G	NA,1	NA,-inf	NA,inf	NA,0.749652	0.000102975	0.00031671
1	chr3:196383020:G:A	196383020	A,NA	G,NA	1,NA	-inf,NA	inf,NA	0.838265,NA	0.000102865	0.000327255
1	chr3:196466772:G:A	196466772	NA,A	NA,G	NA,1	NA,-inf	NA,inf	NA,0.732106	0.000102852	0.000321001
1	chr3:195951718:A:G	195951718	NA,G	NA,A	NA,1	NA,inf	NA,inf	NA,0.72656	0.000102774	0.000328501
1	chr3:196307739:G:A	196307739	NA,A	NA,G	NA,1	NA,-inf	NA,inf	NA,0.752739	0.000102754	0.000319681
1	chr3:197266919:C:T	197266919	NA,T	NA,C	NA,1	NA,-inf	NA,inf	NA,0.749269	0.000102746	0.000315907
1	chr3:196064635:A:G	196064635	G,NA	A,NA	1,NA	-inf,NA	inf,NA	0.688354,NA	0.000102622	0.000298658
1	chr3:196839950:T:C	196839950	NA,C	NA,T	NA,1	NA,-inf	NA,inf	NA,0.727161	0.000102573	0.000314361
1	chr3:197214524:G:C	197214524	NA,C	NA,G	NA,1	NA,-inf	NA,inf	NA,0.746456	0.000102466	0.0003152
1	chr3:197256324:G:A	197256324	NA,A	NA,G	NA,1	NA,-inf	NA,inf	NA,0.745759	0.000102347	0.00031482
1	chr3:196576173:G:A	196576173	A,A	G,G	1,1	inf,inf	inf,inf	0.483901,1.32374	0.000102261	0.00029226
1	chr3:196116730:T:C	196116730	NA,C	NA,T	NA,1	NA,-inf	NA,inf	NA,0.757284	0.000102084	0.000320655
1	chr3:197231853:C:T	197231853	NA,T	NA,C	NA,1	NA,-inf	NA,inf	NA,0.743932	0.000102052	0.000313931
1	chr3:196111742:C:T	196111742	T,T	C,C	1,1	-inf,-inf	inf,inf	1.34278,0.399381	0.000101963	0.000299013
1	chr3:196846421:C:T	196846421	T,T	C,C	1,1	-inf,inf	inf,inf	0.448729,1.42204	0.000101872	0.000310621
1	chr3:197251562:G:A	197251562	NA,A	NA,G	NA,1	NA,-inf	NA,inf	NA,0.742648	0.000101846	0.000313307
1	chr3:196167956:A:T	196167956	NA,T	NA,A	NA,1	NA,-inf	NA,inf	NA,0.759343	0.000101689	0.00031465
1	chr3:196671995:C:T	196671995	NA,T	NA,C	NA,1	NA,-inf	NA,inf	NA,0.715721	0.000101659	0.000318597
1	chr3:196910177:G:A	196910177	NA,A	NA,G	NA,1	NA,inf	NA,inf	NA,0.743734	0.000101579	0.000319949
1	chr3:196495789:T:C	196495789	C,NA	T,NA	1,NA	inf,NA	inf,NA	0.818586,NA	0.000101569	0.000326491
1	chr3:196598989:C:T	196598989	NA,T	NA,C	NA,1	NA,inf	NA,inf	NA,0.718449	0.000101519	0.000323439
1	chr3:196619116:G:A	196619116	A,A	G,G	1,1	inf,inf	inf,inf	1.53894,0.112792	0.000101322	0.000323204
1	chr3:196764442:G:A	196764442	NA,A	NA,G	NA,1	NA,-inf	NA,inf	NA,0.759132	0.000101273	0.00032079
1	chr3:196533727:C:T	196533727	NA,T	NA,C	NA,1	NA,-inf	NA,inf	NA,0.733415	0.000101235	0.000309134
1	chr3:195901268:C:T	195901268	NA,T	NA,C	NA,1	NA,inf	NA,inf	NA,0.807952	0.000101172	0.000348912
1	chr3:196667523:C:A	196667523	A,A	C,C	1,1	-inf,-inf	inf,inf	1.38491,0.567106	0.000100887	0.000345888
1	chr3:197053949:A:G	197053949	G,NA	A,NA	1,NA	inf,NA	inf,NA	0.805214,NA	0.000100799	0.000332118
1	chr3:196474247:C:T	196474247	NA,T	NA,C	NA,1	NA,inf	NA,inf	NA,0.719572	0.000100726	0.000327659
1	chr3:196358142:C:T	196358142	NA,T	NA,C	NA,1	NA,-inf	NA,inf	NA,0.733334	0.00010071	0.000314946
1	chr3:196195325:A:G	196195325	NA,G	NA,A	NA,1	NA,-inf	NA,inf	NA,0.733046	0.000100664	0.000322597
1	chr3:196808291:G:A	196808291	NA,A	NA,G	NA,1	NA,inf	NA,inf	NA,0.705159	0.00010065	0.000322117
1	chr3:196945802:A:G	196945802	NA,G	NA,A	NA,1	NA,inf	NA,inf	NA,0.704266	0.000100644	0.000326518
1	chr3:196646540:T:C	196646540	NA,C	NA,T	NA,1	NA,inf	NA,inf	NA,0.707503	0.000100597	0.000323997
1	chr3:197177019:T:C	197177019	NA,C	NA,T	NA,1	NA,-inf	NA,inf	NA,0.734437	0.00010053	0.000309335
1	chr3:197181970:C:T	197181970	NA,T	NA,C	NA,1	NA,-inf	NA,inf	NA,0.734158	0.000100496	0.00030879
1	chr3:197173689:G:A	197173689	NA,A	NA,G	NA,1	NA,-inf	NA,inf	NA,0.734158	0.000100496	0.00030879
1	chr3:195998084:G:A	195998084	NA,A	NA,G	NA,1	NA,inf	NA,inf	NA,0.711738	0.000100437	0.000315715
1	chr3:197027104:G:A	197027104	NA,A	NA,G	NA,1	NA,-inf	NA,inf	NA,0.75193	0.000100382	0.000312557
1	chr3:197040775:G:A	197040775	NA,A	NA,G	NA,1	NA,inf	NA,inf	NA,0.721227	0.000100357	0.000325787
1	chr3:197240020:T:C	197240020	NA,C	NA,T	NA,1	NA,-inf	NA,inf	NA,0.73327	0.00010034	0.000308764
1	chr3:196082209:G:C	196082209	C,C	G,G	1,1	inf,-inf	inf,inf	1.12912,0.578851	0.000100334	0.000300073
1	chr3:196624039:G:A	196624039	A,A	G,G	1,1	inf,inf	inf,inf	1.52241,0.14348	0.000100308	0.000319296
1	chr3:197207390:C:T	197207390	NA,T	NA,C	NA,1	NA,inf	NA,inf	NA,0.724822	0.000100296	0.000327879
1	chr3:196471338:G:A	196471338	NA,A	NA,G	NA,1	NA,inf	NA,inf	NA,0.717369	0.000100242	0.000318602
1	chr3:197272501:T:C	197272501	NA,C	NA,T	NA,1	NA,inf	NA,inf	NA,0.719109	0.000100041	0.000325718
1	chr3:197166391:G:A	197166391	NA,A	NA,G	NA,1	NA,-inf	NA,inf	NA,0.730773	9.99732e-05	0.000307626
1	chr3:196512320:T:C	196512320	NA,C	NA,T	NA,1	NA,-inf	NA,inf	NA,0.722071	9.98936e-05	0.000309337
1	chr3:196662231:G:A	196662231	NA,A	NA,G	NA,1	NA,-inf	NA,inf	NA,0.704649	9.98067e-05	0.000313126
1	chr3:196680083:A:G	196680083	NA,G	NA,A	NA,1	NA,inf	NA,inf	NA,0.729438	9.97896e-05	0.000320853
1	chr3:196304950:C:T	196304950	T,NA	C,NA	1,NA	inf,NA	inf,NA	0.934082,NA	9.96995e-05	0.000337048
1	chr3:196060435:T:C	196060435	C,NA	T,NA	1,NA	-inf,NA	inf,NA	0.672457,NA	9.96911e-05	0.000290532
1	chr3:196958648:AAAAC:A	196958648	NA,A	NA,AAAAC	NA,1	NA,inf	NA,inf	NA,0.725534	9.96553e-05	0.000318049
1	chr3:196781902:G:A	196781902	NA,A	NA,G	NA,1	NA,inf	NA,inf	NA,0.74772	9.96399e-05	0.000329153
1	chr3:196167584:C:A	196167584	NA,A	NA,C	NA,1	NA,-inf	NA,inf	NA,0.746585	9.96294e-05	0.000308281
1	chr3:197267185:C:G	197267185	NA,G	NA,C	NA,1	NA,inf	NA,inf	NA,0.716416	9.96175e-05	0.000324318
1	chr3:196840734:G:A	196840734	NA,A	NA,G	NA,1	NA,-inf	NA,inf	NA,0.705002	9.95417e-05	0.00030349
1	chr3:196300733:A:AT	196300733	NA,AT	NA,A	NA,1	NA,inf	NA,inf	NA,0.72241	9.95337e-05	0.000322355
1	chr3:196964281:C:T	196964281	T,NA	C,NA	1,NA	-inf,NA	inf,NA	0.840661,NA	9.94781e-05	0.000326818
1	chr3:196838568:G:T	196838568	NA,T	NA,G	NA,1	NA,-inf	NA,inf	NA,0.70339	9.92797e-05	0.000302729
1	chr3:196624168:C:T	196624168	NA,T	NA,C	NA,1	NA,inf	NA,inf	NA,0.716223	9.91433e-05	0.000319833
1	chr3:196815212:T:G	196815212	G,G	T,T	1,1	-inf,-inf	inf,inf	1.63152,0.622531	9.90902e-05	0.000396468
1	chr3:196168057:C:T	196168057	NA,T	NA,C	NA,1	NA,-inf	NA,inf	NA,0.741924	9.896e-05	0.000306369
1	chr3:196116385:T:C	196116385	NA,C	NA,T	NA,1	NA,-inf	NA,inf	NA,0.759982	9.89554e-05	0.000311863
1	chr3:197012069:C:T	197012069	T,NA	C,NA	1,NA	-inf,NA	inf,NA	0.842896,NA	9.89052e-05	0.000260313
1	chr3:196738765:G:C	196738765	NA,C	NA,G	NA,1	NA,inf	NA,inf	NA,0.729816	9.88908e-05	0.000319348
1	chr3:195903315:C:T	195903315	T,T	C,C	1,1	-inf,inf	inf,inf	1.78924,0.102568	9.88427e-05	0.000389757
1	chr3:196756751:G:A	196756751	A,A	G,G	1,1	inf,-inf	inf,inf	2.73822,0.623862	9.8727e-05	0.00227972
1	chr3:196167628:T:C	196167628	NA,C	NA,T	NA,1	NA,-inf	NA,inf	NA,0.740494	9.86882e-05	0.000305339
1	chr3:196167532:A:G	196167532	NA,G	NA,A	NA,1	NA,-inf	NA,inf	NA,0.740076	9.86376e-05	0.000305177
1	chr3:196052284:C:T	196052284	T,T	C,C	1,1	inf,-inf	inf,inf	1.20686,0.40589	9.86159e-05	0.000274188
1	chr3:197192354:A:G	197192354	NA,G	NA,A	NA,1	NA,-inf	NA,inf	NA,0.721797	9.85762e-05	0.000303434
1	chr3:197207432:C:T	197207432	NA,T	NA,C	NA,1	NA,inf	NA,inf	NA,0.713661	9.85537e-05	0.000322085
1	chr3:196208202:G:A	196208202	A,A	G,G	1,1	inf,-inf	inf,inf	0.0303268,1.59146	9.83039e-05	0.000317119
1	chr3:196199877:G:A	196199877	NA,A	NA,G	NA,1	NA,-inf	NA,inf	NA,0.704134	9.80761e-05	0.000312324
1	chr3:196539312:G:A	196539312	NA,A	NA,G	NA,1	NA,-inf	NA,inf	NA,0.711518	9.79696e-05	0.000298892
1	chr3:196705261:G:A	196705261	NA,A	NA,G	NA,1	NA,-inf	NA,inf	NA,0.752705	9.79378e-05	0.00030919
1	chr3:196844992:A:C	196844992	NA,C	NA,A	NA,1	NA,-inf	NA,inf	NA,0.716064	9.78285e-05	0.00030804
1	chr3:197097650:G:A	197097650	A,A	G,G	1,1	inf,-inf	inf,inf	0.575592,1.34273	9.77343e-05	0.000264941
1	chr3:196207382:C:T	196207382	T,NA	C,NA	1,NA	inf,NA	inf,NA	0.863235,NA	9.75855e-05	0.000320735
1	chr3:196127919:T:C	196127919	NA,C	NA,T	NA,1	NA,inf	NA,inf	NA,0.712354	9.74996e-05	0.000314993
1	chr3:196047636:C:T	196047636	NA,T	NA,C	NA,1	NA,-inf	NA,inf	NA,0.71184	9.74606e-05	0.000318738
1	chr3:196851487:G:A	196851487	A,NA	G,NA	1,NA	inf,NA	inf,NA	0.718446,NA	9.71537e-05	0.000299109
1	chr3:196550530:A:G	196550530	NA,G	NA,A	NA,1	NA,inf	NA,inf	NA,0.705928	9.68771e-05	0.000309584
1	chr3:196774682:A:G	196774682	NA,G	NA,A	NA,1	NA,inf	NA,inf	NA,0.711393	9.67729e-05	0.000315009
1	chr3:196067062:A:G	196067062	G,NA	A,NA	1,NA	-inf,NA	inf,NA	0.654264,NA	9.65319e-05	0.000281693
1	chr3:195924478:C:A	195924478	NA,A	NA,C	NA,1	NA,inf	NA,inf	NA,0.729137	9.6527e-05	0.000311941
1	chr3:196294288:G:A	196294288	NA,A	NA,G	NA,1	NA,-inf	NA,inf	NA,0.718504	9.64787e-05	0.000299814
1	chr3:197261395:T:C	197261395	NA,C	NA,T	NA,1	NA,-inf	NA,inf	NA,0.70775	9.64361e-05	0.000296952
1	chr3:196840276:A:G	196840276	NA,G	NA,A	NA,1	NA,-inf	NA,inf	NA,0.684941	9.6401e-05	0.00029375
1	chr3:196771189:G:A	196771189	A,NA	G,NA	1,NA	-inf,NA	inf,NA	0.990702,NA	9.63597e-05	0.000327731
1	chr3:197039763:G:A	197039763	NA,A	NA,G	NA,1	NA,-inf	NA,inf	NA,0.706588	9.62827e-05	0.000295973
1	chr3:196687790:T:G	196687790	NA,G	NA,T	NA,1	NA,-inf	NA,inf	NA,0.757554	9.62802e-05	0.000301462
1	chr3:196833046:A:G	196833046	NA,G	NA,A	NA,1	NA,-inf	NA,inf	NA,0.675302	9.61748e-05	0.000293421
1	chr3:196463897:G:C	196463897	NA,C	NA,G	NA,1	NA,-inf	NA,inf	NA,0.69968	9.61273e-05	0.000299116
1	chr3:196232011:C:T	196232011	T,T	C,C	1,1	inf,inf	inf,inf	1.17494,0.739647	9.60935e-05	0.000301983
1	chr3:195929842:G:C	195929842	NA,C	NA,G	NA,1	NA,inf	NA,inf	NA,0.727158	9.58356e-05	0.000312073
1	chr3:196844950:G:A	196844950	NA,A	NA,G	NA,1	NA,-inf	NA,inf	NA,0.703208	9.58269e-05	0.000302002
1	chr3:197098527:A:G	197098527	G,G	A,A	1,1	inf,-inf	inf,inf	0.581504,1.32703	9.58124e-05	0.000259832
1	chr3:196648269:T:G	196648269	G,G	T,T	1,1	-inf,-inf	inf,inf	0.232944,1.49177	9.55315e-05	0.000301261
1	chr3:195841953:G:A	195841953	NA,A	NA,G	NA,1	NA,inf	NA,inf	NA,0.694966	9.54712e-05	0.0003084
1	chr3:196962854:T:C	196962854	C,C	T,T	1,1	inf,inf	inf,inf	1.08061,0.697069	9.53612e-05	0.000316034
1	chr3:196001447:TCAGCTCCTCCCAGAGTCTTCAGCTGCATGACCCTCAATCTTTAACATCAGCTCCTCTCCAGGTCTGCAGCTCCATGACCCTAAAAATACATGAG:T	196001447	NA,T	NA,TCAGCTCCTCCCAGAGTCTTCAGCTGCATGACCCTCAATCTTTAACATCAGCTCCTCTCCAGGTCTGCAGCTCCATGACCCTAAAAATACATGAG	NA,1	NA,inf	NA,inf	NA,0.679316	9.5327e-05	0.000299789
1	chr3:196414272:C:T	196414272	NA,T	NA,C	NA,1	NA,-inf	NA,inf	NA,0.686401	9.53049e-05	0.000302148
1	chr3:196537148:A:C	196537148	NA,C	NA,A	NA,1	NA,-inf	NA,inf	NA,0.694222	9.52624e-05	0.000290019
1	chr3:195947152:G:C	195947152	C,NA	G,NA	1,NA	inf,NA	inf,NA	0.995511,NA	9.5251e-05	0.000343971
1	chr3:195965478:T:A	195965478	A,NA	T,NA	1,NA	inf,NA	inf,NA	0.979915,NA	9.52002e-05	0.000339615
1	chr3:195901765:C:A	195901765	A,A	C,C	1,1	-inf,inf	inf,inf	2.10202,0.213034	9.51673e-05	0.000567158
1	chr3:196396545:G:A	196396545	NA,A	NA,G	NA,1	NA,-inf	NA,inf	NA,0.703782	9.51433e-05	0.000298664
1	chr3:196770702:A:C	196770702	C,NA	A,NA	1,NA	inf,NA	inf,NA	1.07203,NA	9.51374e-05	0.000358923
1	chr3:196597594:T:G	196597594	G,G	T,T	1,1	-inf,inf	inf,inf	1.37935,0.413844	9.50484e-05	0.000307476
1	chr3:195905950:G:A	195905950	A,A	G,G	1,1	-inf,inf	inf,inf	1.75868,0.120399	9.50392e-05	0.000374979
1	chr3:196197239:C:T	196197239	T,NA	C,NA	1,NA	inf,NA	inf,NA	0.742402,NA	9.50233e-05	0.0002945
1	chr3:195959269:C:T	195959269	T,T	C,C	1,1	inf,-inf	inf,inf	1.20663,0.887152	9.50041e-05	0.000345786
1	chr3:196234354:C:T	196234354	T,NA	C,NA	1,NA	-inf,NA	inf,NA	0.74431,NA	9.49235e-05	0.000294097
1	chr3:195948890:C:T	195948890	T,NA	C,NA	1,NA	-inf,NA	inf,NA	1.31179,NA	9.48117e-05	0.000479314
1	chr3:196740204:T:A	196740204	A,NA	T,NA	1,NA	-inf,NA	inf,NA	0.978773,NA	9.47698e-05	0.00032197
1	chr3:196687747:A:C	196687747	NA,C	NA,A	NA,1	NA,-inf	NA,inf	NA,0.7468	9.47425e-05	0.000296711
1	chr3:196805920:T:A	196805920	NA,A	NA,T	NA,1	NA,inf	NA,inf	NA,0.691959	9.4183e-05	0.000296303
1	chr3:196542626:A:G	196542626	G,NA	A,NA	1,NA	-inf,NA	inf,NA	0.772808,NA	9.40256e-05	0.000299622
1	chr3:196185097:C:T	196185097	T,NA	C,NA	1,NA	-inf,NA	inf,NA	0.844416,NA	9.40051e-05	0.000312574
1	chr3:196839984:A:G	196839984	NA,G	NA,A	NA,1	NA,-inf	NA,inf	NA,0.668248	9.40037e-05	0.000287434
1	chr3:196460054:C:T	196460054	T,NA	C,NA	1,NA	-inf,NA	inf,NA	0.762586,NA	9.39981e-05	0.00029453
1	chr3:196803565:A:G	196803565	NA,G	NA,A	NA,1	NA,inf	NA,inf	NA,0.690634	9.39904e-05	0.000295697
1	chr3:196808175:G:T	196808175	NA,T	NA,G	NA,1	NA,inf	NA,inf	NA,0.69031	9.39428e-05	0.000295549
1	chr3:196767827:AC:A	196767827	A,A	AC,AC	1,1	-inf,inf	inf,inf	0.2996,1.6442	9.38991e-05	0.000333103
1	chr3:196860911:C:T	196860911	NA,T	NA,C	NA,1	NA,-inf	NA,inf	NA,0.686285	9.38821e-05	0.000294541
1	chr3:196804966:A:C	196804966	NA,C	NA,A	NA,1	NA,inf	NA,inf	NA,0.689879	9.38815e-05	0.000295357
1	chr3:195907373:T:C	195907373	C,C	T,T	1,1	-inf,inf	inf,inf	1.7615,0.0792337	9.38808e-05	0.000367147
1	chr3:197135498:T:G	197135498	G,NA	T,NA	1,NA	inf,NA	inf,NA	0.763242,NA	9.38457e-05	0.000309062
1	chr3:196057576:G:A	196057576	A,NA	G,NA	1,NA	-inf,NA	inf,NA	0.638095,NA	9.38118e-05	0.000274093
1	chr3:196086438:C:T	196086438	T,NA	C,NA	1,NA	-inf,NA	inf,NA	0.637125,NA	9.38033e-05	0.000273948
1	chr3:196837846:C:T	196837846	NA,T	NA,C	NA,1	NA,-inf	NA,inf	NA,0.670265	9.3712e-05	0.000287688
1	chr3:196464253:C:T	196464253	NA,T	NA,C	NA,1	NA,-inf	NA,inf	NA,0.683284	9.36779e-05	0.000291579
1	chr3:197267336:T:C	197267336	NA,C	NA,T	NA,1	NA,-inf	NA,inf	NA,0.688842	9.36512e-05	0.000288559
1	chr3:196674788:C:G	196674788	NA,G	NA,C	NA,1	NA,inf	NA,inf	NA,0.661461	9.35805e-05	0.000300625
1	chr3:196663972:G:A	196663972	NA,A	NA,G	NA,1	NA,-inf	NA,inf	NA,0.663852	9.35716e-05	0.000293683
1	chr3:196944205:ACCCC:A	196944205	NA,A	NA,ACCCC	NA,1	NA,inf	NA,inf	NA,0.66062	9.348e-05	0.000304623
1	chr3:197012667:C:T	197012667	T,T	C,C	1,1	inf,inf	inf,inf	1.56874,0.291111	9.34777e-05	0.000283949
1	chr3:196944538:C:T	196944538	NA,T	NA,C	NA,1	NA,inf	NA,inf	NA,0.669274	9.33698e-05	0.000299028
1	chr3:196471796:C:T	196471796	NA,T	NA,C	NA,1	NA,-inf	NA,inf	NA,0.688568	9.33283e-05	0.000292216
1	chr3:196433096:T:C	196433096	NA,C	NA,T	NA,1	NA,inf	NA,inf	NA,0.683103	9.32897e-05	0.000298588
1	chr3:195904747:T:A	195904747	NA,A	NA,T	NA,1	NA,inf	NA,inf	NA,0.658022	9.32466e-05	0.000295203
1	chr3:196067321:T:G	196067321	NA,G	NA,T	NA,1	NA,-inf	NA,inf	NA,0.680134	9.31874e-05	0.000292532
1	chr3:196064691:T:C	196064691	NA,C	NA,T	NA,1	NA,-inf	NA,inf	NA,0.680134	9.31874e-05	0.000292532
1	chr3:196445875:C:T	196445875	NA,T	NA,C	NA,1	NA,inf	NA,inf	NA,0.67219	9.31494e-05	0.000301285
1	chr3:197266469:C:T	197266469	NA,T	NA,C	NA,1	NA,-inf	NA,inf	NA,0.685223	9.31286e-05	0.00028698
1	chr3:196580360:C:T	196580360	NA,T	NA,C	NA,1	NA,-inf	NA,inf	NA,0.669002	9.31042e-05	0.000292758
1	chr3:196452498:T:C	196452498	NA,C	NA,T	NA,1	NA,-inf	NA,inf	NA,0.683566	9.30958e-05	0.000288184
1	chr3:196835847:C:T	196835847	NA,T	NA,C	NA,1	NA,-inf	NA,inf	NA,0.666248	9.30885e-05	0.000285647
1	chr3:196278358:T:C	196278358	C,C	T,T	1,1	inf,inf	inf,inf	1.27942,0.559968	9.30867e-05	0.000291889
1	chr3:196281357:G:A	196281357	A,A	G,G	1,1	inf,inf	inf,inf	1.25774,0.58862	9.30852e-05	0.000290654
1	chr3:196061640:C:T	196061640	T,NA	C,NA	1,NA	-inf,NA	inf,NA	0.633711,NA	9.30586e-05	0.000272014
1	chr3:196108076:T:C	196108076	C,C	T,T	1,1	inf,-inf	inf,inf	1.02182,0.767848	9.30214e-05	0.000284736
1	chr3:195898670:G:A	195898670	NA,A	NA,G	NA,1	NA,inf	NA,inf	NA,0.751546	9.30065e-05	0.000319585
1	chr3:196543687:C:G	196543687	NA,G	NA,C	NA,1	NA,-inf	NA,inf	NA,0.687456	9.29937e-05	0.000291325
1	chr3:196100680:G:C	196100680	C,NA	G,NA	1,NA	-inf,NA	inf,NA	0.632946,NA	9.29402e-05	0.000271677
1	chr3:196657648:A:G	196657648	G,G	A,A	1,1	inf,inf	inf,inf	0.0174261,1.54562	9.29177e-05	0.000279801
1	chr3:195906925:T:C	195906925	NA,C	NA,T	NA,1	NA,inf	NA,inf	NA,0.750717	9.28986e-05	0.000318982
1	chr3:196996264:C:T	196996264	NA,T	NA,C	NA,1	NA,-inf	NA,inf	NA,0.677701	9.28567e-05	0.00028349
1	chr3:196068122:A:G	196068122	NA,G	NA,A	NA,1	NA,-inf	NA,inf	NA,0.698103	9.28472e-05	0.000292164
1	chr3:196836555:G:A	196836555	NA,A	NA,G	NA,1	NA,-inf	NA,inf	NA,0.664349	9.284e-05	0.000284832
1	chr3:196699735:T:G	196699735	G,G	T,T	1,1	inf,inf	inf,inf	0.711823,1.51042	9.27684e-05	0.000352486
1	chr3:196639483:G:A	196639483	NA,A	NA,G	NA,1	NA,inf	NA,inf	NA,0.669987	9.27422e-05	0.000297117
1	chr3:196918036:A:G	196918036	NA,G	NA,A	NA,1	NA,-inf	NA,inf	NA,0.654568	9.27119e-05	0.000287785
1	chr3:196279330:GT:G	196279330	G,G	GT,GT	1,1	inf,inf	inf,inf	1.23333,0.614746	9.26052e-05	0.000289703
1	chr3:196691935:G:A	196691935	NA,A	NA,G	NA,1	NA,-inf	NA,inf	NA,0.713641	9.25505e-05	0.000294116
1	chr3:196449001:T:C	196449001	NA,C	NA,T	NA,1	NA,inf	NA,inf	NA,0.659698	9.25411e-05	0.000289943
1	chr3:196347510:A:G	196347510	NA,G	NA,A	NA,1	NA,-inf	NA,inf	NA,0.680746	9.25045e-05	0.000290098
1	chr3:196836595:G:A	196836595	NA,A	NA,G	NA,1	NA,-inf	NA,inf	NA,0.658138	9.24551e-05	0.000281922
1	chr3:197209975:C:T	197209975	NA,T	NA,C	NA,1	NA,-inf	NA,inf	NA,0.680136	9.24252e-05	0.000284836
1	chr3:196945340:TG:T	196945340	NA,T	NA,TG	NA,1	NA,inf	NA,inf	NA,0.661328	9.22904e-05	0.000295154
1	chr3:196067168:C:T	196067168	T,NA	C,NA	1,NA	-inf,NA	inf,NA	0.628797,NA	9.22397e-05	0.000269718
1	chr3:196931764:C:A	196931764	NA,A	NA,C	NA,1	NA,inf	NA,inf	NA,0.675516	9.22109e-05	0.000291324
1	chr3:197270628:GA:G	197270628	NA,G	NA,GA	NA,1	NA,-inf	NA,inf	NA,0.678727	9.22017e-05	0.000284185
1	chr3:195964256:A:G	195964256	NA,G	NA,A	NA,1	NA,-inf	NA,inf	NA,0.693784	9.21499e-05	0.000291824
1	chr3:196753724:C:T	196753724	T,T	C,C	1,1	inf,-inf	inf,inf	2.67459,0.632188	9.21007e-05	0.00204531
1	chr3:197278547:C:T	197278547	NA,T	NA,C	NA,1	NA,inf	NA,inf	NA,0.669782	9.20376e-05	0.0003004
1	chr3:196199137:C:T	196199137	NA,T	NA,C	NA,1	NA,inf	NA,inf	NA,0.658907	9.18702e-05	0.00029897
1	chr3:196047751:C:T	196047751	NA,T	NA,C	NA,1	NA,-inf	NA,inf	NA,0.689566	9.18547e-05	0.000287562
1	chr3:196840782:A:G	196840782	NA,G	NA,A	NA,1	NA,-inf	NA,inf	NA,0.656801	9.17759e-05	0.000282106
1	chr3:196585253:G:A	196585253	A,A	G,G	1,1	-inf,inf	inf,inf	1.22942,0.523707	9.17658e-05	0.000289433
1	chr3:196173351:A:G	196173351	NA,G	NA,A	NA,1	NA,-inf	NA,inf	NA,0.67448	9.17459e-05	0.00028446
1	chr3:195848427:AGTTTATTTTTTTGTTT:A	195848427	NA,A	NA,AGTTTATTTTTTTGTTT	NA,1	NA,-inf	NA,inf	NA,0.696407	9.17419e-05	0.000288963
1	chr3:196011576:T:C	196011576	NA,C	NA,T	NA,1	NA,inf	NA,inf	NA,0.695173	9.16681e-05	0.000297652
1	chr3:196805675:T:G	196805675	NA,G	NA,T	NA,1	NA,inf	NA,inf	NA,0.646828	9.16143e-05	0.000293498
1	chr3:195997733:C:T	195997733	NA,T	NA,C	NA,1	NA,inf	NA,inf	NA,0.700156	9.15474e-05	0.00030332
1	chr3:196265950:A:G	196265950	G,G	A,A	1,1	inf,inf	inf,inf	1.52349,0.267327	9.1533e-05	0.000295268
1	chr3:196482145:T:C	196482145	NA,C	NA,T	NA,1	NA,inf	NA,inf	NA,0.661748	9.14177e-05	0.000292093
1	chr3:197123930:C:T	197123930	NA,T	NA,C	NA,1	NA,inf	NA,inf	NA,0.661389	9.13857e-05	0.000293204
1	chr3:196528619:T:TCGAGTCCTCCGC	196528619	NA,TCGAGTCCTCCGC	NA,T	NA,1	NA,-inf	NA,inf	NA,0.657266	9.13528e-05	0.000291635
1	chr3:197268788:G:A	197268788	A,NA	G,NA	1,NA	inf,NA	inf,NA	0.743184,NA	9.12461e-05	0.000283761
1	chr3:196582010:A:C	196582010	C,C	A,A	1,1	-inf,inf	inf,inf	1.01991,0.677765	9.11917e-05	0.000300008
1	chr3:196612762:C:T	196612762	NA,T	NA,C	NA,1	NA,-inf	NA,inf	NA,0.655386	9.11655e-05	0.000284999
1	chr3:195895624:G:A	195895624	A,A	G,G	1,1	-inf,-inf	inf,inf	1.88242,0.0491758	9.10764e-05	0.000394752
1	chr3:196047045:C:T	196047045	NA,T	NA,C	NA,1	NA,inf	NA,inf	NA,0.700898	9.09856e-05	0.000292624
1	chr3:196503379:G:A	196503379	A,NA	G,NA	1,NA	-inf,NA	inf,NA	0.762919,NA	9.09607e-05	0.000290258
1	chr3:197229895:C:T	197229895	T,NA	C,NA	1,NA	-inf,NA	inf,NA	0.798884,NA	9.09594e-05	0.000219247
1	chr3:196840245:C:T	196840245	NA,T	NA,C	NA,1	NA,-inf	NA,inf	NA,0.650378	9.09099e-05	0.000279179
1	chr3:197015042:G:A	197015042	NA,A	NA,G	NA,1	NA,-inf	NA,inf	NA,0.655309	9.0905e-05	0.000285868
1	chr3:196082221:T:G	196082221	NA,G	NA,T	NA,1	NA,inf	NA,inf	NA,0.657389	9.09033e-05	0.00028921
1	chr3:196758096:A:G	196758096	G,G	A,A	1,1	inf,-inf	inf,inf	2.64875,0.648792	9.08148e-05	0.00198836
1	chr3:196106636:T:C	196106636	C,C	T,T	1,1	-inf,-inf	inf,inf	1.08876,0.503322	9.06766e-05	0.000249816
1	chr3:196470281:G:A	196470281	NA,A	NA,G	NA,1	NA,-inf	NA,inf	NA,0.668847	9.05635e-05	0.000283644
1	chr3:196739192:T:G	196739192	NA,G	NA,T	NA,1	NA,-inf	NA,inf	NA,0.682579	9.05016e-05	0.000288326
1	chr3:196739186:C:T	196739186	NA,T	NA,C	NA,1	NA,-inf	NA,inf	NA,0.682422	9.04818e-05	0.000288263
1	chr3:196544830:G:A	196544830	NA,A	NA,G	NA,1	NA,-inf	NA,inf	NA,0.66433	9.04789e-05	0.000280889
1	chr3:196857653:C:A	196857653	NA,A	NA,C	NA,1	NA,-inf	NA,inf	NA,0.656785	9.04599e-05	0.000285821
1	chr3:196844901:T:C	196844901	NA,C	NA,T	NA,1	NA,-inf	NA,inf	NA,0.66542	9.04166e-05	0.000284997
1	chr3:195907720:G:A	195907720	NA,A	NA,G	NA,1	NA,inf	NA,inf	NA,0.732032	9.03992e-05	0.000309753
1	chr3:197016969:C:T	197016969	NA,T	NA,C	NA,1	NA,-inf	NA,inf	NA,0.671976	9.02928e-05	0.000288463
1	chr3:196870323:T:C	196870323	NA,C	NA,T	NA,1	NA,-inf	NA,inf	NA,0.655827	9.02891e-05	0.000277666
1	chr3:195915373:G:A	195915373	A,NA	G,NA	1,NA	inf,NA	inf,NA	0.843389,NA	9.02033e-05	0.000307506
1	chr3:196218964:G:A	196218964	A,NA	G,NA	1,NA	inf,NA	inf,NA	0.886957,NA	9.01876e-05	0.000306454
1	chr3:195831292:G:A	195831292	NA,A	NA,G	NA,1	NA,-inf	NA,inf	NA,0.708382	9.01834e-05	0.00028615
1	chr3:196151165:G:A	196151165	A,A	G,G	1,1	inf,-inf	inf,inf	1.66595,0.0041275	9.01134e-05	0.000302869
1	chr3:196495161:T:C	196495161	NA,C	NA,T	NA,1	NA,inf	NA,inf	NA,0.64868	9.01083e-05	0.000292637
1	chr3:197274685:A:C	197274685	NA,C	NA,A	NA,1	NA,-inf	NA,inf	NA,0.663058	9.00184e-05	0.000277578
1	chr3:196194643:TAGGGGCCAGCTGGGGA:T	196194643	NA,T	NA,TAGGGGCCAGCTGGGGA	NA,1	NA,-inf	NA,inf	NA,0.65744	9.00113e-05	0.000281452
1	chr3:196646504:TGGC:T	196646504	T,NA	TGGC,NA	1,NA	-inf,NA	inf,NA	0.770962,NA	8.99805e-05	0.000278846
1	chr3:196672477:A:G	196672477	NA,G	NA,A	NA,1	NA,-inf	NA,inf	NA,0.641545	8.98216e-05	0.000278019
1	chr3:196842653:A:G	196842653	NA,G	NA,A	NA,1	NA,-inf	NA,inf	NA,0.650016	8.98172e-05	0.000279317
1	chr3:196333647:G:A	196333647	NA,A	NA,G	NA,1	NA,-inf	NA,inf	NA,0.664947	8.96673e-05	0.000279181
1	chr3:196382830:G:A	196382830	NA,A	NA,G	NA,1	NA,inf	NA,inf	NA,0.64835	8.95568e-05	0.000290318
1	chr3:196819215:G:A	196819215	NA,A	NA,G	NA,1	NA,-inf	NA,inf	NA,0.63529	8.94422e-05	0.000276891
1	chr3:196000637:C:T	196000637	T,T	C,C	1,1	-inf,-inf	inf,inf	1.25352,1.02224	8.93932e-05	0.000426431
1	chr3:197060953:G:A	197060953	NA,A	NA,G	NA,1	NA,inf	NA,inf	NA,0.637342	8.93857e-05	0.000290323
1	chr3:196836430:C:T	196836430	NA,T	NA,C	NA,1	NA,-inf	NA,inf	NA,0.6395	8.93575e-05	0.000274372
1	chr3:195904184:G:T	195904184	T,T	G,G	1,1	-inf,inf	inf,inf	1.73348,0.0907556	8.9335e-05	0.000349793
1	chr3:196419847:C:T	196419847	T,NA	C,NA	1,NA	inf,NA	inf,NA	0.808355,NA	8.92618e-05	0.000296805
1	chr3:196770346:A:G	196770346	G,G	A,A	1,1	inf,inf	inf,inf	1.20398,1.25066	8.92243e-05	0.000413094
1	chr3:196455701:TTA:T	196455701	NA,T	NA,TTA	NA,1	NA,-inf	NA,inf	NA,0.649496	8.92145e-05	0.000278353
1	chr3:196833357:G:A	196833357	NA,A	NA,G	NA,1	NA,inf	NA,inf	NA,0.674022	8.91827e-05	0.0002913
1	chr3:196994891:A:ACG	196994891	NA,ACG	NA,A	NA,1	NA,-inf	NA,inf	NA,0.639302	8.90959e-05	0.000282549
1	chr3:196841751:G:A	196841751	NA,A	NA,G	NA,1	NA,-inf	NA,inf	NA,0.643581	8.89906e-05	0.000271978
1	chr3:196446328:T:C	196446328	NA,C	NA,T	NA,1	NA,-inf	NA,inf	NA,0.649921	8.87149e-05	0.000278359
1	chr3:196592352:C:T	196592352	NA,T	NA,C	NA,1	NA,-inf	NA,inf	NA,0.649272	8.86955e-05	0.000277767
1	chr3:196222884:T:C	196222884	C,NA	T,NA	1,NA	-inf,NA	inf,NA	0.754753,NA	8.86953e-05	0.000284951
1	chr3:196836914:A:C	196836914	NA,C	NA,A	NA,1	NA,-inf	NA,inf	NA,0.634579	8.86719e-05	0.000272318
1	chr3:196390775:T:G	196390775	G,NA	T,NA	1,NA	-inf,NA	inf,NA	0.716446,NA	8.86599e-05	0.000276724
1	chr3:196504201:T:G	196504201	G,G	T,T	1,1	-inf,inf	inf,inf	0.374381,1.36666	8.85945e-05	0.000290071
1	chr3:196938955:T:C	196938955	NA,C	NA,T	NA,1	NA,-inf	NA,inf	NA,0.636558	8.85611e-05	0.000276325
1	chr3:196670817:C:G	196670817	G,G	C,C	1,1	-inf,-inf	inf,inf	1.29197,0.525373	8.8492e-05	0.000292014
1	chr3:196665025:A:G	196665025	NA,G	NA,A	NA,1	NA,-inf	NA,inf	NA,0.627663	8.84377e-05	0.000277667
1	chr3:196079692:T:C	196079692	NA,C	NA,T	NA,1	NA,-inf	NA,inf	NA,0.666088	8.84159e-05	0.000278326
1	chr3:196615778:C:T	196615778	T,NA	C,NA	1,NA	inf,NA	inf,NA	0.746807,NA	8.84126e-05	0.000281867
1	chr3:196596733:G:A	196596733	A,NA	G,NA	1,NA	-inf,NA	inf,NA	0.782185,NA	8.83632e-05	0.000280555
1	chr3:196832052:G:A	196832052	NA,A	NA,G	NA,1	NA,inf	NA,inf	NA,0.666863	8.82452e-05	0.000288438
1	chr3:195964686:G:A	195964686	NA,A	NA,G	NA,1	NA,-inf	NA,inf	NA,0.688262	8.80874e-05	0.000280489
1	chr3:196432871:C:T	196432871	NA,T	NA,C	NA,1	NA,-inf	NA,inf	NA,0.63435	8.78245e-05	0.000275673
1	chr3:196457504:C:T	196457504	NA,T	NA,C	NA,1	NA,-inf	NA,inf	NA,0.644099	8.77921e-05	0.00027612
1	chr3:196615339:A:G	196615339	NA,G	NA,A	NA,1	NA,inf	NA,inf	NA,0.621763	8.77474e-05	0.000276655
1	chr3:196554878:G:T	196554878	NA,T	NA,G	NA,1	NA,-inf	NA,inf	NA,0.649515	8.77383e-05	0.000275383
1	chr3:196146948:G:A	196146948	NA,A	NA,G	NA,1	NA,inf	NA,inf	NA,0.638962	8.76886e-05	0.000283551
1	chr3:196821358:A:T	196821358	NA,T	NA,A	NA,1	NA,-inf	NA,inf	NA,0.62968	8.7583e-05	0.000278384
1	chr3:195905949:A:C	195905949	C,C	A,A	1,1	-inf,inf	inf,inf	1.72359,0.0886472	8.75499e-05	0.000343958
1	chr3:196061447:A:T	196061447	NA,T	NA,A	NA,1	NA,inf	NA,inf	NA,0.632375	8.74824e-05	0.000278314
1	chr3:196621160:AG:A	196621160	NA,A	NA,AG	NA,1	NA,inf	NA,inf	NA,0.63787	8.74293e-05	0.000283486
1	chr3:196810040:T:C	196810040	NA,C	NA,T	NA,1	NA,-inf	NA,inf	NA,0.613153	8.74208e-05	0.000273026
1	chr3:196831309:T:C	196831309	NA,C	NA,T	NA,1	NA,inf	NA,inf	NA,0.660935	8.74203e-05	0.000285803
1	chr3:197157251:A:G	197157251	NA,G	NA,A	NA,1	NA,-inf	NA,inf	NA,0.632982	8.74015e-05	0.000271075
1	chr3:197112269:T:G	197112269	NA,G	NA,T	NA,1	NA,inf	NA,inf	NA,0.635505	8.73891e-05	0.000284022
1	chr3:196591387:T:C	196591387	NA,C	NA,T	NA,1	NA,inf	NA,inf	NA,0.630495	8.73166e-05	0.000281536
1	chr3:196836855:C:T	196836855	NA,T	NA,C	NA,1	NA,-inf	NA,inf	NA,0.6238	8.72312e-05	0.000267973
1	chr3:196621549:TA:T	196621549	T,T	TA,TA	1,1	inf,inf	inf,inf	1.13112,0.647589	8.72018e-05	0.000274471
1	chr3:195860955:G:T	195860955	NA,T	NA,G	NA,1	NA,inf	NA,inf	NA,0.601259	8.71658e-05	0.000279719
1	chr3:196555184:A:G	196555184	NA,G	NA,A	NA,1	NA,-inf	NA,inf	NA,0.645283	8.71648e-05	0.000273059
1	chr3:195917761:A:G	195917761	NA,G	NA,A	NA,1	NA,inf	NA,inf	NA,0.634517	8.7159e-05	0.000282088
1	chr3:196989867:G:A	196989867	A,A	G,G	1,1	inf,inf	inf,inf	1.33698,0.21592	8.71348e-05	0.00025111
1	chr3:196279203:A:G	196279203	G,G	A,A	1,1	inf,inf	inf,inf	1.29761,0.493196	8.70772e-05	0.000271666
1	chr3:197266908:T:C	197266908	NA,C	NA,T	NA,1	NA,inf	NA,inf	NA,0.627943	8.70175e-05	0.0002809
1	chr3:195958253:T:A	195958253	NA,A	NA,T	NA,1	NA,inf	NA,inf	NA,0.60366	8.69392e-05	0.000273423
1	chr3:196833755:G:A	196833755	NA,A	NA,G	NA,1	NA,inf	NA,inf	NA,0.656048	8.67931e-05	0.000283734
1	chr3:195854357:G:A	195854357	A,A	G,G	1,1	inf,-inf	inf,inf	2.06014,0.484904	8.66827e-05	0.000646387
1	chr3:196757086:G:A	196757086	NA,A	NA,G	NA,1	NA,-inf	NA,inf	NA,0.659272	8.66645e-05	0.000275122
1	chr3:196747294:A:G	196747294	G,NA	A,NA	1,NA	inf,NA	inf,NA	0.589405,NA	8.66295e-05	0.000255929
1	chr3:196004407:A:G	196004407	NA,G	NA,A	NA,1	NA,-inf	NA,inf	NA,0.601863	8.65728e-05	0.000267401
1	chr3:195902911:G:A	195902911	A,A	G,G	1,1	-inf,-inf	inf,inf	1.72989,0.0210789	8.65237e-05	0.000336784
1	chr3:196833954:G:C	196833954	NA,C	NA,G	NA,1	NA,inf	NA,inf	NA,0.652769	8.64223e-05	0.000282359
1	chr3:197251688:T:C	197251688	NA,C	NA,T	NA,1	NA,inf	NA,inf	NA,0.622671	8.64124e-05	0.00027636
1	chr3:196939898:G:A	196939898	NA,A	NA,G	NA,1	NA,inf	NA,inf	NA,0.633328	8.63926e-05	0.000274944
1	chr3:196231055:A:C	196231055	C,C	A,A	1,1	inf,inf	inf,inf	1.10606,0.749978	8.63887e-05	0.000272098
1	chr3:196621507:T:C	196621507	C,C	T,T	1,1	inf,inf	inf,inf	1.47163,0.0199889	8.63814e-05	0.000274302
1	chr3:196223209:G:A	196223209	NA,A	NA,G	NA,1	NA,inf	NA,inf	NA,0.62836	8.63757e-05	0.000278603
1	chr3:196263951:G:A	196263951	A,A	G,G	1,1	inf,inf	inf,inf	1.38,0.43842	8.63565e-05	0.000278938
1	chr3:196523207:C:T	196523207	NA,T	NA,C	NA,1	NA,-inf	NA,inf	NA,0.62988	8.62918e-05	0.000270439
1	chr3:197012048:C:T	197012048	NA,T	NA,C	NA,1	NA,inf	NA,inf	NA,0.629268	8.62485e-05	0.000282471
1	chr3:197179641:CACTT:C	197179641	NA,C	NA,CACTT	NA,1	NA,-inf	NA,inf	NA,0.622217	8.62155e-05	0.000264818
1	chr3:197139701:C:T	197139701	T,NA	C,NA	1,NA	-inf,NA	inf,NA	0.647583,NA	8.62004e-05	0.000270203
1	chr3:195971051:T:C	195971051	NA,C	NA,T	NA,1	NA,-inf	NA,inf	NA,0.646289	8.6105e-05	0.000273146
1	chr3:196689451:C:T	196689451	NA,T	NA,C	NA,1	NA,inf	NA,inf	NA,0.604055	8.59564e-05	0.000276978
1	chr3:196238090:C:T	196238090	NA,T	NA,C	NA,1	NA,-inf	NA,inf	NA,0.629011	8.59477e-05	0.000270217
1	chr3:196617405:A:G	196617405	NA,G	NA,A	NA,1	NA,inf	NA,inf	NA,0.624362	8.59019e-05	0.000277449
1	chr3:196768490:A:ATG	196768490	NA,ATG	NA,A	NA,1	NA,-inf	NA,inf	NA,0.626251	8.58985e-05	0.00027213
1	chr3:196026484:C:T	196026484	NA,T	NA,C	NA,1	NA,inf	NA,inf	NA,0.649411	8.57124e-05	0.000277317
1	chr3:196897628:A:G	196897628	G,NA	A,NA	1,NA	-inf,NA	inf,NA	0.668399,NA	8.56363e-05	0.000265672
1	chr3:196281468:T:C	196281468	NA,C	NA,T	NA,1	NA,-inf	NA,inf	NA,0.61845	8.55747e-05	0.000264798
1	chr3:196018117:G:A	196018117	A,A	G,G	1,1	-inf,-inf	inf,inf	1.25928,0.306755	8.5548e-05	0.000244967
1	chr3:196578351:A:G	196578351	NA,G	NA,A	NA,1	NA,inf	NA,inf	NA,0.614982	8.55133e-05	0.00027528
1	chr3:196766701:A:C	196766701	C,NA	A,NA	1,NA	inf,NA	inf,NA	0.926771,NA	8.5503e-05	0.00030508
1	chr3:195922124:T:C	195922124	NA,C	NA,T	NA,1	NA,inf	NA,inf	NA,0.648063	8.54389e-05	0.000282475
1	chr3:196777587:G:C	196777587	NA,C	NA,G	NA,1	NA,inf	NA,inf	NA,0.629341	8.53908e-05	0.000277577
1	chr3:196162209:G:A	196162209	NA,A	NA,G	NA,1	NA,inf	NA,inf	NA,0.615599	8.53628e-05	0.000278462
1	chr3:196452842:C:T	196452842	NA,T	NA,C	NA,1	NA,inf	NA,inf	NA,0.608148	8.53145e-05	0.000278493
1	chr3:196013335:A:G	196013335	G,NA	A,NA	1,NA	inf,NA	inf,NA	0.679146,NA	8.53064e-05	0.000266284
1	chr3:196193705:A:G	196193705	NA,G	NA,A	NA,1	NA,-inf	NA,inf	NA,0.615614	8.52416e-05	0.000262115
1	chr3:195894633:C:T	195894633	T,T	C,C	1,1	-inf,-inf	inf,inf	1.71447,0.114497	8.52384e-05	0.000333475
1	chr3:196830593:T:C	196830593	NA,C	NA,T	NA,1	NA,inf	NA,inf	NA,0.642953	8.51711e-05	0.000278212
1	chr3:196831002:T:C	196831002	NA,C	NA,T	NA,1	NA,inf	NA,inf	NA,0.642664	8.51003e-05	0.000277986
1	chr3:196844627:C:T	196844627	NA,T	NA,C	NA,1	NA,-inf	NA,inf	NA,0.624939	8.50607e-05	0.000268386
1	chr3:197236698:G:C	197236698	C,NA	G,NA	1,NA	-inf,NA	inf,NA	0.638726,NA	8.50323e-05	0.000266549
1	chr3:196602367:T:C	196602367	NA,C	NA,T	NA,1	NA,-inf	NA,inf	NA,0.607573	8.50289e-05	0.000261839
1	chr3:196284535:C:T	196284535	T,T	C,C	1,1	inf,inf	inf,inf	0.608103,1.22694	8.502e-05	0.000252136
1	chr3:195870678:G:A	195870678	A,A	G,G	1,1	inf,-inf	inf,inf	1.75703,0.526261	8.49957e-05	0.000456325
1	chr3:196171206:A:G	196171206	NA,G	NA,A	NA,1	NA,inf	NA,inf	NA,0.614754	8.49794e-05	0.000275335
1	chr3:196586553:CAGT:C	196586553	NA,C	NA,CAGT	NA,1	NA,inf	NA,inf	NA,0.613635	8.49767e-05	0.000273414
1	chr3:196014318:C:T	196014318	NA,T	NA,C	NA,1	NA,inf	NA,inf	NA,0.644035	8.49608e-05	0.000274867
1	chr3:195917461:C:T	195917461	T,T	C,C	1,1	-inf,-inf	inf,inf	1.03057,0.715691	8.47896e-05	0.000251032
1	chr3:196181209:A:G	196181209	G,G	A,A	1,1	inf,-inf	inf,inf	1.54809,0.111379	8.47626e-05	0.000275486
1	chr3:196132318:C:T	196132318	T,NA	C,NA	1,NA	inf,NA	inf,NA	0.634829,NA	8.47466e-05	0.00025941
1	chr3:196583230:G:A	196583230	NA,A	NA,G	NA,1	NA,inf	NA,inf	NA,0.611108	8.47441e-05	0.000274784
1	chr3:196685499:G:C	196685499	NA,C	NA,G	NA,1	NA,inf	NA,inf	NA,0.627368	8.4701e-05	0.000272393
1	chr3:196611049:A:G	196611049	G,NA	A,NA	1,NA	inf,NA	inf,NA	0.73828,NA	8.46814e-05	0.000276841
1	chr3:196543673:C:T	196543673	NA,T	NA,C	NA,1	NA,-inf	NA,inf	NA,0.622246	8.46736e-05	0.000263603
1	chr3:196228601:G:A	196228601	A,A	G,G	1,1	inf,inf	inf,inf	1.14401,0.72678	8.45901e-05	0.000270273
1	chr3:195903662:T:A	195903662	A,A	T,T	1,1	-inf,inf	inf,inf	1.69166,0.124244	8.4548e-05	0.000332442
1	chr3:195878419:GC:G	195878419	NA,G	NA,GC	NA,1	NA,-inf	NA,inf	NA,0.625406	8.42794e-05	0.000269492
1	chr3:196278451:T:C	196278451	NA,C	NA,T	NA,1	NA,-inf	NA,inf	NA,0.611037	8.42597e-05	0.000269094
1	chr3:196482576:A:G	196482576	NA,G	NA,A	NA,1	NA,-inf	NA,inf	NA,0.621162	8.42516e-05	0.000264305
1	chr3:197019088:C:A	197019088	A,A	C,C	1,1	-inf,-inf	inf,inf	1.33211,0.339552	8.42266e-05	0.000287302
1	chr3:196830403:C:T	196830403	NA,T	NA,C	NA,1	NA,inf	NA,inf	NA,0.63571	8.42256e-05	0.000275039
1	chr3:196074652:G:A	196074652	A,NA	G,NA	1,NA	-inf,NA	inf,NA	0.576327,NA	8.41765e-05	0.000247205
1	chr3:196055306:A:G	196055306	G,G	A,A	1,1	inf,-inf	inf,inf	1.05807,0.508088	8.4112e-05	0.000236567
1	chr3:195822918:T:C	195822918	NA,C	NA,T	NA,1	NA,-inf	NA,inf	NA,0.591604	8.40987e-05	0.00026432
1	chr3:196565913:C:G	196565913	NA,G	NA,C	NA,1	NA,-inf	NA,inf	NA,0.609448	8.4067e-05	0.000261175
1	chr3:196059042:G:A	196059042	NA,A	NA,G	NA,1	NA,-inf	NA,inf	NA,0.590374	8.40028e-05	0.000260414
1	chr3:196150687:T:C	196150687	C,C	T,T	1,1	inf,inf	inf,inf	1.62726,0.0040122	8.39978e-05	0.000282171
1	chr3:196022077:T:G	196022077	NA,G	NA,T	NA,1	NA,inf	NA,inf	NA,0.634305	8.38373e-05	0.000271025
1	chr3:195896332:C:A	195896332	NA,A	NA,C	NA,1	NA,inf	NA,inf	NA,0.679622	8.37796e-05	0.000286176
1	chr3:197051550:A:C	197051550	NA,C	NA,A	NA,1	NA,inf	NA,inf	NA,0.605591	8.37571e-05	0.000271264
1	chr3:196108616:C:T	196108616	NA,T	NA,C	NA,1	NA,inf	NA,inf	NA,0.602382	8.37073e-05	0.000265407
1	chr3:196149173:T:C	196149173	NA,C	NA,T	NA,1	NA,inf	NA,inf	NA,0.610219	8.36979e-05	0.000271682
1	chr3:196582001:G:A	196582001	A,A	G,G	1,1	-inf,inf	inf,inf	1.29031,0.373788	8.36583e-05	0.000263067
1	chr3:196466475:G:A	196466475	NA,A	NA,G	NA,1	NA,inf	NA,inf	NA,0.600319	8.36524e-05	0.000264799
1	chr3:196617151:C:T	196617151	NA,T	NA,C	NA,1	NA,-inf	NA,inf	NA,0.61347	8.36308e-05	0.00026197
1	chr3:196052865:C:T	196052865	T,T	C,C	1,1	inf,-inf	inf,inf	1.12686,0.404733	8.36259e-05	0.000234041
1	chr3:196056924:C:T	196056924	NA,T	NA,C	NA,1	NA,inf	NA,inf	NA,0.600295	8.36062e-05	0.000265014
1	chr3:196053838:G:A	196053838	A,A	G,G	1,1	inf,-inf	inf,inf	1.12817,0.401017	8.34931e-05	0.00023362
1	chr3:196453854:C:T	196453854	NA,T	NA,C	NA,1	NA,inf	NA,inf	NA,0.605405	8.34914e-05	0.000264579
1	chr3:197016238:C:T	197016238	NA,T	NA,C	NA,1	NA,-inf	NA,inf	NA,0.620011	8.3415e-05	0.000262313
1	chr3:197178835:CT:C	197178835	C,NA	CT,NA	1,NA	-inf,NA	inf,NA	0.717671,NA	8.33922e-05	0.000272524
1	chr3:196664899:G:A	196664899	NA,A	NA,G	NA,1	NA,-inf	NA,inf	NA,0.588918	8.33506e-05	0.00026182
1	chr3:195927395:G:T	195927395	NA,T	NA,G	NA,1	NA,-inf	NA,inf	NA,0.619007	8.33459e-05	0.000265498
1	chr3:196735630:T:C	196735630	C,NA	T,NA	1,NA	-inf,NA	inf,NA	0.860861,NA	8.33235e-05	0.000276795
1	chr3:196876542:A:T	196876542	NA,T	NA,A	NA,1	NA,inf	NA,inf	NA,0.588441	8.33033e-05	0.000267764
1	chr3:195906567:G:A	195906567	A,A	G,G	1,1	-inf,inf	inf,inf	1.68609,0.112296	8.31825e-05	0.000325365
1	chr3:196104366:T:C	196104366	C,C	T,T	1,1	-inf,-inf	inf,inf	1.01254,0.547279	8.31643e-05	0.000230484
1	chr3:196697863:C:A	196697863	NA,A	NA,C	NA,1	NA,inf	NA,inf	NA,0.613082	8.30616e-05	0.000268765
1	chr3:196912518:T:C	196912518	NA,C	NA,T	NA,1	NA,inf	NA,inf	NA,0.58636	8.3045e-05	0.000266939
1	chr3:196649342:T:C	196649342	NA,C	NA,T	NA,1	NA,inf	NA,inf	NA,0.586139	8.30275e-05	0.000263284
1	chr3:196631972:G:T	196631972	T,T	G,G	1,1	inf,inf	inf,inf	0.906382,0.796536	8.30149e-05	0.000252309
1	chr3:196550223:G:T	196550223	NA,T	NA,G	NA,1	NA,-inf	NA,inf	NA,0.609212	8.29591e-05	0.000258422
1	chr3:196296852:A:C	196296852	C,C	A,A	1,1	inf,inf	inf,inf	1.03282,0.704875	8.29583e-05	0.000263298
1	chr3:196279488:G:A	196279488	A,A	G,G	1,1	inf,inf	inf,inf	1.22847,0.546095	8.29472e-05	0.000259167
1	chr3:196587463:C:T	196587463	T,NA	C,NA	1,NA	-inf,NA	inf,NA	0.573226,NA	8.29426e-05	0.000253766
1	chr3:196719254:T:C	196719254	NA,C	NA,T	NA,1	NA,inf	NA,inf	NA,0.528095	8.29212e-05	0.000256739
1	chr3:196972469:C:T	196972469	NA,T	NA,C	NA,1	NA,-inf	NA,inf	NA,0.610637	8.29155e-05	0.000274835
1	chr3:196215965:T:C	196215965	NA,C	NA,T	NA,1	NA,-inf	NA,inf	NA,0.591619	8.27411e-05	0.000254933
1	chr3:196620634:C:T	196620634	T,NA	C,NA	1,NA	-inf,NA	inf,NA	0.662205,NA	8.27243e-05	0.000257721
1	chr3:196159702:C:T	196159702	NA,T	NA,C	NA,1	NA,-inf	NA,inf	NA,0.606466	8.26723e-05	0.000258072
1	chr3:196057807:AAAAC:A	196057807	NA,A	NA,AAAAC	NA,1	NA,-inf	NA,inf	NA,0.600888	8.26063e-05	0.000259539
1	chr3:196726596:A:C	196726596	C,C	A,A	1,1	inf,inf	inf,inf	1.90252,0.158659	8.2564e-05	0.000380782
1	chr3:196531714:T:C	196531714	NA,C	NA,T	NA,1	NA,-inf	NA,inf	NA,0.600716	8.25136e-05	0.000253288
1	chr3:196962616:T:C	196962616	C,C	T,T	1,1	inf,inf	inf,inf	0.168146,1.48273	8.24822e-05	0.000244815
1	chr3:196199837:C:T	196199837	NA,T	NA,C	NA,1	NA,-inf	NA,inf	NA,0.596397	8.24804e-05	0.000260209
1	chr3:196170353:A:C	196170353	NA,C	NA,A	NA,1	NA,inf	NA,inf	NA,0.599172	8.24571e-05	0.000268203
1	chr3:196217893:C:T	196217893	NA,T	NA,C	NA,1	NA,-inf	NA,inf	NA,0.586486	8.24441e-05	0.00025491
1	chr3:196995132:CACACACAG:C	196995132	C,NA	CACACACAG,NA	1,NA	inf,NA	inf,NA	0.657007,NA	8.23075e-05	0.000259828
1	chr3:196572401:G:A	196572401	NA,A	NA,G	NA,1	NA,inf	NA,inf	NA,0.592367	8.22764e-05	0.000264859
1	chr3:196849600:C:T	196849600	NA,T	NA,C	NA,1	NA,-inf	NA,inf	NA,0.590588	8.22662e-05	0.000259285
1	chr3:196618344:A:T	196618344	T,T	A,A	1,1	inf,inf	inf,inf	1.06631,0.66905	8.22435e-05	0.000258821
1	chr3:196831629:C:G	196831629	NA,G	NA,C	NA,1	NA,-inf	NA,inf	NA,0.585554	8.21844e-05	0.000257296
1	chr3:196062416:C:T	196062416	NA,T	NA,C	NA,1	NA,-inf	NA,inf	NA,0.641018	8.21629e-05	0.000262618
1	chr3:195846224:A:T	195846224	T,NA	A,NA	1,NA	-inf,NA	inf,NA	0.577607,NA	8.19586e-05	0.000251607
1	chr3:196843394:A:C	196843394	NA,C	NA,A	NA,1	NA,-inf	NA,inf	NA,0.598761	8.19411e-05	0.000258279
1	chr3:196387592:G:GA	196387592	NA,GA	NA,G	NA,1	NA,-inf	NA,inf	NA,0.603758	8.18948e-05	0.000257127
1	chr3:197044486:AAAAG:A	197044486	NA,A	NA,AAAAG	NA,1	NA,inf	NA,inf	NA,0.587124	8.1856e-05	0.000262943
1	chr3:196907187:C:T	196907187	NA,T	NA,C	NA,1	NA,-inf	NA,inf	NA,0.612433	8.18218e-05	0.000256984
1	chr3:196273976:A:G	196273976	NA,G	NA,A	NA,1	NA,inf	NA,inf	NA,0.595228	8.18201e-05	0.000265414
1	chr3:196996318:A:G	196996318	G,G	A,A	1,1	inf,inf	inf,inf	1.3221,0.26784	8.18178e-05	0.000248802
1	chr3:196582295:G:A	196582295	A,NA	G,NA	1,NA	-inf,NA	inf,NA	0.709154,NA	8.174e-05	0.000262921
1	chr3:196153718:GGT:G	196153718	G,G	GGT,GGT	1,1	inf,-inf	inf,inf	1.61098,0.00997663	8.17061e-05	0.000274146
1	chr3:196550224:T:A	196550224	NA,A	NA,T	NA,1	NA,-inf	NA,inf	NA,0.598798	8.16879e-05	0.000254533
1	chr3:195902369:G:A	195902369	NA,A	NA,G	NA,1	NA,inf	NA,inf	NA,0.572583	8.16644e-05	0.000258226
1	chr3:196575884:C:T	196575884	NA,T	NA,C	NA,1	NA,inf	NA,inf	NA,0.58721	8.16529e-05	0.000262835
1	chr3:196526208:C:CAAAGTATA	196526208	NA,CAAAGTATA	NA,C	NA,1	NA,-inf	NA,inf	NA,0.593696	8.16398e-05	0.000250894
1	chr3:196997705:G:T	196997705	T,T	G,G	1,1	inf,inf	inf,inf	1.12914,0.543845	8.15939e-05	0.000254705
1	chr3:196136726:C:T	196136726	T,T	C,C	1,1	inf,inf	inf,inf	0.2402,1.39495	8.1574e-05	0.000256654
1	chr3:196150680:G:A	196150680	A,A	G,G	1,1	inf,-inf	inf,inf	1.61011,0.00550567	8.1538e-05	0.000273619
1	chr3:196035379:A:G	196035379	NA,G	NA,A	NA,1	NA,inf	NA,inf	NA,0.615604	8.15175e-05	0.000263548
1	chr3:196552747:C:T	196552747	NA,T	NA,C	NA,1	NA,-inf	NA,inf	NA,0.597533	8.1508e-05	0.000253772
1	chr3:196197339:G:C	196197339	NA,C	NA,G	NA,1	NA,inf	NA,inf	NA,0.592867	8.14785e-05	0.000261711
1	chr3:196626489:G:A	196626489	NA,A	NA,G	NA,1	NA,-inf	NA,inf	NA,0.582932	8.14504e-05	0.000259094
1	chr3:195837354:G:C	195837354	NA,C	NA,G	NA,1	NA,-inf	NA,inf	NA,0.642938	8.13856e-05	0.000260462
1	chr3:196303839:T:C	196303839	NA,C	NA,T	NA,1	NA,-inf	NA,inf	NA,0.585714	8.13709e-05	0.000252138
1	chr3:196076338:T:C	196076338	NA,C	NA,T	NA,1	NA,-inf	NA,inf	NA,0.632618	8.13046e-05	0.000260183
1	chr3:196055313:C:T	196055313	T,T	C,C	1,1	inf,-inf	inf,inf	1.03444,0.517655	8.12931e-05	0.0002288
1	chr3:196956847:T:C	196956847	C,NA	T,NA	1,NA	-inf,NA	inf,NA	0.717117,NA	8.12721e-05	0.000264862
1	chr3:195911984:C:T	195911984	T,NA	C,NA	1,NA	-inf,NA	inf,NA	0.570939,NA	8.12605e-05	0.000242896
1	chr3:196938993:T:C	196938993	C,C	T,T	1,1	inf,inf	inf,inf	0.0574611,1.44747	8.11518e-05	0.000263566
1	chr3:196201840:G:A	196201840	A,A	G,G	1,1	inf,inf	inf,inf	1.41582,0.0754715	8.11219e-05	0.00025178
1	chr3:196840269:C:T	196840269	NA,T	NA,C	NA,1	NA,-inf	NA,inf	NA,0.56448	8.10635e-05	0.000251843
1	chr3:196977394:A:G	196977394	NA,G	NA,A	NA,1	NA,-inf	NA,inf	NA,0.594006	8.0973e-05	0.000267327
1	chr3:196484314:G:A	196484314	NA,A	NA,G	NA,1	NA,-inf	NA,inf	NA,0.593754	8.095e-05	0.000254358
1	chr3:196843035:C:T	196843035	NA,T	NA,C	NA,1	NA,-inf	NA,inf	NA,0.558821	8.0921e-05	0.000252166
1	chr3:196529872:A:G	196529872	NA,G	NA,A	NA,1	NA,-inf	NA,inf	NA,0.595246	8.09091e-05	0.000253748
1	chr3:197249298:T:C	197249298	NA,C	NA,T	NA,1	NA,-inf	NA,inf	NA,0.585333	8.08961e-05	0.000250341
1	chr3:196592132:C:A	196592132	NA,A	NA,C	NA,1	NA,inf	NA,inf	NA,0.579624	8.08799e-05	0.000260484
1	chr3:197278812:G:C	197278812	NA,C	NA,G	NA,1	NA,-inf	NA,inf	NA,0.585745	8.08366e-05	0.000253005
1	chr3:196642456:G:A	196642456	A,A	G,G	1,1	-inf,-inf	inf,inf	1.00592,0.749444	8.07973e-05	0.000257422
1	chr3:196202761:C:T	196202761	T,T	C,C	1,1	inf,-inf	inf,inf	0.0657507,1.46433	8.07856e-05	0.000261784
1	chr3:196517204:A:G	196517204	NA,G	NA,A	NA,1	NA,-inf	NA,inf	NA,0.59015	8.07562e-05	0.000244746
1	chr3:196638673:A:C	196638673	C,C	A,A	1,1	inf,inf	inf,inf	1.35702,0.437317	8.06425e-05	0.00025331
1	chr3:196199516:G:A	196199516	A,A	G,G	1,1	-inf,-inf	inf,inf	1.36271,0.335099	8.05977e-05	0.000259043
1	chr3:197108617:T:C	197108617	C,C	T,T	1,1	-inf,inf	inf,inf	1.26682,0.525587	8.05837e-05	0.000116865
1	chr3:195939346:T:C	195939346	NA,C	NA,T	NA,1	NA,-inf	NA,inf	NA,0.596425	8.05797e-05	0.000256829
1	chr3:196420454:C:T	196420454	NA,T	NA,C	NA,1	NA,inf	NA,inf	NA,0.570315	8.05273e-05	0.000259397
1	chr3:196209958:G:A	196209958	NA,A	NA,G	NA,1	NA,inf	NA,inf	NA,0.568304	8.04715e-05	0.000260852
1	chr3:196515652:T:A	196515652	NA,A	NA,T	NA,1	NA,-inf	NA,inf	NA,0.581018	8.04147e-05	0.000251183
1	chr3:196046915:C:T	196046915	NA,T	NA,C	NA,1	NA,inf	NA,inf	NA,0.601746	8.03879e-05	0.000261848
1	chr3:197204854:C:T	197204854	T,NA	C,NA	1,NA	-inf,NA	inf,NA	0.718454,NA	8.03546e-05	0.000198051
1	chr3:196658902:A:G	196658902	G,G	A,A	1,1	inf,inf	inf,inf	0.419279,1.26008	8.03209e-05	0.00025655
1	chr3:196486137:C:G	196486137	NA,G	NA,C	NA,1	NA,-inf	NA,inf	NA,0.588633	8.02842e-05	0.000251974
1	chr3:196748362:G:A	196748362	NA,A	NA,G	NA,1	NA,-inf	NA,inf	NA,0.607127	8.02667e-05	0.000254824
1	chr3:196585014:G:A	196585014	NA,A	NA,G	NA,1	NA,inf	NA,inf	NA,0.575619	8.02637e-05	0.000258276
1	chr3:196199331:C:T	196199331	T,T	C,C	1,1	-inf,-inf	inf,inf	1.41164,0.247587	8.02393e-05	0.000257243
1	chr3:196913006:G:A	196913006	NA,A	NA,G	NA,1	NA,inf	NA,inf	NA,0.571529	8.01687e-05	0.000259271
1	chr3:197000327:T:A	197000327	A,A	T,T	1,1	-inf,inf	inf,inf	1.41479,0.295557	8.01457e-05	0.000273582
1	chr3:196546901:C:T	196546901	NA,T	NA,C	NA,1	NA,-inf	NA,inf	NA,0.58557	8.01138e-05	0.000249694
1	chr3:196762657:G:A	196762657	NA,A	NA,G	NA,1	NA,-inf	NA,inf	NA,0.606626	8.00765e-05	0.00025442
1	chr3:197046560:G:T	197046560	NA,T	NA,G	NA,1	NA,-inf	NA,inf	NA,0.586007	7.99672e-05	0.000247575
1	chr3:196564047:A:G	196564047	NA,G	NA,A	NA,1	NA,inf	NA,inf	NA,0.578961	7.99359e-05	0.000254863
1	chr3:196218670:G:A	196218670	NA,A	NA,G	NA,1	NA,inf	NA,inf	NA,0.570047	7.99234e-05	0.000258722
1	chr3:195904591:A:T	195904591	T,T	A,A	1,1	-inf,inf	inf,inf	1.65818,0.129287	7.98965e-05	0.000313658
1	chr3:196127345:G:A	196127345	NA,A	NA,G	NA,1	NA,inf	NA,inf	NA,0.584385	7.98931e-05	0.00025477
1	chr3:197251517:C:T	197251517	NA,T	NA,C	NA,1	NA,-inf	NA,inf	NA,0.573147	7.98727e-05	0.000248167
1	chr3:196102688:C:T	196102688	T,NA	C,NA	1,NA	inf,NA	inf,NA	0.582642,NA	7.98565e-05	0.000243027
1	chr3:196458985:T:C	196458985	NA,C	NA,T	NA,1	NA,-inf	NA,inf	NA,0.564499	7.96936e-05	0.000251952
1	chr3:196947976:C:T	196947976	NA,T	NA,C	NA,1	NA,inf	NA,inf	NA,0.586351	7.96555e-05	0.000256213
1	chr3:196232966:G:A	196232966	A,A	G,G	1,1	inf,inf	inf,inf	1.01453,0.811791	7.96526e-05	0.00025476
1	chr3:197111402:C:T	197111402	NA,T	NA,C	NA,1	NA,-inf	NA,inf	NA,0.579285	7.95978e-05	0.000247675
1	chr3:196289004:A:C	196289004	NA,C	NA,A	NA,1	NA,-inf	NA,inf	NA,0.570889	7.9588e-05	0.000246447
1	chr3:196867279:C:T	196867279	NA,T	NA,C	NA,1	NA,inf	NA,inf	NA,0.574514	7.9586e-05	0.000257078
1	chr3:196545197:C:T	196545197	NA,T	NA,C	NA,1	NA,-inf	NA,inf	NA,0.580935	7.95833e-05	0.00024801
1	chr3:196616280:T:C	196616280	NA,C	NA,T	NA,1	NA,-inf	NA,inf	NA,0.580318	7.95698e-05	0.000248499
1	chr3:195844292:A:G	195844292	NA,G	NA,A	NA,1	NA,inf	NA,inf	NA,0.562596	7.95415e-05	0.000253598
1	chr3:197211668:G:C	197211668	NA,C	NA,G	NA,1	NA,-inf	NA,inf	NA,0.57304	7.9536e-05	0.00024527
1	chr3:196219106:A:G	196219106	G,G	A,A	1,1	inf,inf	inf,inf	1.55002,0.0694363	7.94902e-05	0.00026977
1	chr3:196620440:TC:T	196620440	T,T	TC,TC	1,1	inf,inf	inf,inf	1.35584,0.241235	7.94859e-05	0.000253024
1	chr3:196173355:C:T	196173355	NA,T	NA,C	NA,1	NA,-inf	NA,inf	NA,0.575206	7.94506e-05	0.000247249
1	chr3:196177647:C:T	196177647	NA,T	NA,C	NA,1	NA,-inf	NA,inf	NA,0.578684	7.94414e-05	0.000247726
1	chr3:196545652:C:A	196545652	NA,A	NA,C	NA,1	NA,-inf	NA,inf	NA,0.571791	7.94025e-05	0.000249511
1	chr3:196453382:T:C	196453382	NA,C	NA,T	NA,1	NA,-inf	NA,inf	NA,0.569192	7.93676e-05	0.000248906
1	chr3:196448004:TG:T	196448004	NA,T	NA,TG	NA,1	NA,-inf	NA,inf	NA,0.560745	7.93339e-05	0.000251341
1	chr3:196538747:C:T	196538747	NA,T	NA,C	NA,1	NA,-inf	NA,inf	NA,0.576244	7.93142e-05	0.000250941
1	chr3:196991375:T:C	196991375	C,NA	T,NA	1,NA	-inf,NA	inf,NA	0.724942,NA	7.93061e-05	0.000262583
1	chr3:197001247:G:A	197001247	NA,A	NA,G	NA,1	NA,inf	NA,inf	NA,0.560908	7.9303e-05	0.000258342
1	chr3:196297184:A:G	196297184	NA,G	NA,A	NA,1	NA,-inf	NA,inf	NA,0.567745	7.92385e-05	0.000245663
1	chr3:196454602:G:C	196454602	NA,C	NA,G	NA,1	NA,-inf	NA,inf	NA,0.567457	7.92273e-05	0.000248272
1	chr3:196833951:C:T	196833951	NA,T	NA,C	NA,1	NA,-inf	NA,inf	NA,0.560804	7.91842e-05	0.000247805
1	chr3:195871828:G:A	195871828	NA,A	NA,G	NA,1	NA,inf	NA,inf	NA,0.60009	7.91764e-05	0.000259903
1	chr3:196685175:G:A	196685175	NA,A	NA,G	NA,1	NA,inf	NA,inf	NA,0.576181	7.91686e-05	0.000253664
1	chr3:196972988:C:T	196972988	NA,T	NA,C	NA,1	NA,-inf	NA,inf	NA,0.57891	7.91445e-05	0.000261877
1	chr3:196747205:AGTTAAT:A	196747205	NA,A	NA,AGTTAAT	NA,1	NA,-inf	NA,inf	NA,0.620048	7.91111e-05	0.000250168
1	chr3:196755702:C:T	196755702	NA,T	NA,C	NA,1	NA,-inf	NA,inf	NA,0.711303	7.91107e-05	0.000261117
1	chr3:196187127:CAG:C	196187127	NA,C	NA,CAG	NA,1	NA,-inf	NA,inf	NA,0.551213	7.90587e-05	0.000242972
1	chr3:196380661:A:G	196380661	NA,G	NA,A	NA,1	NA,-inf	NA,inf	NA,0.579717	7.90435e-05	0.000248274
1	chr3:196665745:G:A	196665745	NA,A	NA,G	NA,1	NA,inf	NA,inf	NA,0.566742	7.90323e-05	0.00025167
1	chr3:195832059:TC:T	195832059	NA,T	NA,TC	NA,1	NA,-inf	NA,inf	NA,0.556155	7.90081e-05	0.00024744
1	chr3:196243211:C:T	196243211	NA,T	NA,C	NA,1	NA,-inf	NA,inf	NA,0.550639	7.89374e-05	0.000249177
1	chr3:196843587:T:C	196843587	NA,C	NA,T	NA,1	NA,-inf	NA,inf	NA,0.573025	7.8911e-05	0.000248761
1	chr3:196361517:G:GAAGC	196361517	NA,GAAGC	NA,G	NA,1	NA,inf	NA,inf	NA,0.556471	7.88978e-05	0.000254056
1	chr3:195850105:T:G	195850105	G,G	T,T	1,1	-inf,inf	inf,inf	1.46757,0.470154	7.88412e-05	0.000313696
1	chr3:196009869:G:A	196009869	A,A	G,G	1,1	-inf,-inf	inf,inf	1.1321,0.427288	7.88153e-05	0.000224555
1	chr3:196547910:A:G	196547910	NA,G	NA,A	NA,1	NA,-inf	NA,inf	NA,0.573084	7.86613e-05	0.000245232
1	chr3:196265318:G:A	196265318	NA,A	NA,G	NA,1	NA,-inf	NA,inf	NA,0.569052	7.86278e-05	0.000245753
1	chr3:196164242:C:T	196164242	NA,T	NA,C	NA,1	NA,-inf	NA,inf	NA,0.572088	7.85946e-05	0.00024565
1	chr3:196555055:T:C	196555055	NA,C	NA,T	NA,1	NA,-inf	NA,inf	NA,0.571927	7.85881e-05	0.000246762
1	chr3:196375939:G:C	196375939	NA,C	NA,G	NA,1	NA,-inf	NA,inf	NA,0.574169	7.85826e-05	0.000247681
1	chr3:197189375:A:G	197189375	G,NA	A,NA	1,NA	-inf,NA	inf,NA	0.704407,NA	7.85156e-05	0.000194381
1	chr3:196844568:G:C	196844568	NA,C	NA,G	NA,1	NA,-inf	NA,inf	NA,0.569442	7.84887e-05	0.0002477
1	chr3:196758735:C:A	196758735	NA,A	NA,C	NA,1	NA,-inf	NA,inf	NA,0.704987	7.84536e-05	0.000258846
1	chr3:196621886:G:A	196621886	NA,A	NA,G	NA,1	NA,-inf	NA,inf	NA,0.559078	7.84474e-05	0.000246332
1	chr3:197109428:G:A	197109428	NA,A	NA,G	NA,1	NA,-inf	NA,inf	NA,0.570817	7.83832e-05	0.000242577
1	chr3:196143290:C:T	196143290	T,T	C,C	1,1	-inf,inf	inf,inf	1.48202,0.0805831	7.83745e-05	0.000264638
1	chr3:196769539:T:C	196769539	C,NA	T,NA	1,NA	inf,NA	inf,NA	0.860128,NA	7.83325e-05	0.000276289
1	chr3:196621183:C:A	196621183	NA,A	NA,C	NA,1	NA,-inf	NA,inf	NA,0.564264	7.83309e-05	0.000242562
1	chr3:196902189:T:G	196902189	NA,G	NA,T	NA,1	NA,inf	NA,inf	NA,0.581176	7.82843e-05	0.000249751
1	chr3:196472403:A:G	196472403	NA,G	NA,A	NA,1	NA,-inf	NA,inf	NA,0.56738	7.8188e-05	0.000244346
1	chr3:196752656:A:G	196752656	NA,G	NA,A	NA,1	NA,-inf	NA,inf	NA,0.588545	7.81719e-05	0.000248113
1	chr3:196698621:T:G	196698621	NA,G	NA,T	NA,1	NA,inf	NA,inf	NA,0.571299	7.81194e-05	0.000252532
1	chr3:196252532:T:C	196252532	NA,C	NA,T	NA,1	NA,-inf	NA,inf	NA,0.543557	7.81119e-05	0.000246873
1	chr3:196866190:C:T	196866190	NA,T	NA,C	NA,1	NA,inf	NA,inf	NA,0.582094	7.80618e-05	0.000257641
1	chr3:196130393:A:G	196130393	G,NA	A,NA	1,NA	-inf,NA	inf,NA	0.588184,NA	7.80505e-05	0.000243384
1	chr3:196278444:T:C	196278444	NA,C	NA,T	NA,1	NA,-inf	NA,inf	NA,0.563128	7.80384e-05	0.000244266
1	chr3:197020754:T:C	197020754	C,C	T,T	1,1	-inf,-inf	inf,inf	1.13549,0.504101	7.7979e-05	0.000259444
1	chr3:196229956:T:C	196229956	C,C	T,T	1,1	inf,inf	inf,inf	1.27187,0.573278	7.79371e-05	0.000258424
1	chr3:195922030:AG:A	195922030	NA,A	NA,AG	NA,1	NA,-inf	NA,inf	NA,0.526847	7.79325e-05	0.000239896
1	chr3:196055305:C:T	196055305	T,T	C,C	1,1	inf,-inf	inf,inf	1.01918,0.508499	7.79196e-05	0.000219517
1	chr3:196308863:C:T	196308863	NA,T	NA,C	NA,1	NA,-inf	NA,inf	NA,0.562623	7.77974e-05	0.000244853
1	chr3:196538004:G:C	196538004	NA,C	NA,G	NA,1	NA,-inf	NA,inf	NA,0.56008	7.77969e-05	0.000238024
1	chr3:196630255:A:T	196630255	T,NA	A,NA	1,NA	inf,NA	inf,NA	0.663439,NA	7.77664e-05	0.000247736
1	chr3:196219548:G:A	196219548	NA,A	NA,G	NA,1	NA,inf	NA,inf	NA,0.545863	7.775e-05	0.000246427
1	chr3:196183490:C:CAAAGGTGAAA	196183490	NA,CAAAGGTGAAA	NA,C	NA,1	NA,-inf	NA,inf	NA,0.54969	7.77229e-05	0.000238191
1	chr3:197056117:T:C	197056117	NA,C	NA,T	NA,1	NA,-inf	NA,inf	NA,0.563519	7.76462e-05	0.00024138
1	chr3:196070380:C:G	196070380	NA,G	NA,C	NA,1	NA,inf	NA,inf	NA,0.552492	7.76235e-05	0.000247044
1	chr3:196254988:A:C	196254988	C,C	A,A	1,1	inf,inf	inf,inf	0.607177,1.17531	7.76057e-05	0.000230538
1	chr3:196743980:G:A	196743980	A,NA	G,NA	1,NA	inf,NA	inf,NA	0.955253,NA	7.76044e-05	0.000279303
1	chr3:196844253:A:G	196844253	NA,G	NA,A	NA,1	NA,-inf	NA,inf	NA,0.561416	7.75765e-05	0.000244836
1	chr3:196232988:C:T	196232988	T,T	C,C	1,1	inf,inf	inf,inf	0.962184,0.862717	7.75581e-05	0.000247143
1	chr3:195892511:G:A	195892511	NA,A	NA,G	NA,1	NA,-inf	NA,inf	NA,0.586689	7.75531e-05	0.00024702
1	chr3:196988278:T:C	196988278	NA,C	NA,T	NA,1	NA,inf	NA,inf	NA,0.543393	7.74966e-05	0.000246003
1	chr3:196535590:T:C	196535590	C,NA	T,NA	1,NA	-inf,NA	inf,NA	0.70823,NA	7.74509e-05	0.000255685
1	chr3:196253628:T:C	196253628	C,C	T,T	1,1	inf,inf	inf,inf	0.637131,1.14883	7.7445e-05	0.000230212
1	chr3:196746533:C:T	196746533	NA,T	NA,C	NA,1	NA,inf	NA,inf	NA,0.571216	7.74447e-05	0.000248115
1	chr3:196969473:C:A	196969473	NA,A	NA,C	NA,1	NA,inf	NA,inf	NA,0.555045	7.74305e-05	0.000249225
2	chr3:196791752:G:A	196791752	A,A	G,G	1,1	inf,inf	inf,inf	4.91838,0.0913102	0.0757064	0.0771766
2	chr3:196774542:A:G	196774542	G,G	A,A	1,1	inf,inf	inf,inf	4.69877,0.149	0.0493394	0.050481
2	chr3:196778031:G:C	196778031	C,C	G,G	1,1	inf,inf	inf,inf	4.77745,0.174908	0.0424629	0.043788
2	chr3:196769534:A:G	196769534	G,G	A,A	1,1	inf,inf	inf,inf	4.27452,0.264953	0.0251	0.02613
2	chr3:196792818:C:T	196792818	T,T	C,C	1,1	inf,inf	inf,inf	3.90502,1.11246	0.0228599	0.0292738
2	chr3:196779282:A:G	196779282	G,G	A,A	1,1	inf,inf	inf,inf	3.97396,1.0163	0.021444	0.0238001
2	chr3:196786365:G:C	196786365	C,C	G,G	1,1	inf,inf	inf,inf	2.77596,2.17662	0.0201022	0.0275488
2	chr3:196792660:C:T	196792660	T,T	C,C	1,1	inf,inf	inf,inf	2.57714,2.09097	0.0118377	0.01701
2	chr3:196792338:T:C	196792338	C,C	T,T	1,1	inf,inf	inf,inf	2.74541,1.8582	0.010364	0.0145507
2	chr3:196740467:C:T	196740467	T,T	C,C	1,1	inf,-inf	inf,inf	2.72882,1.5832	0.0101212	0.0108823
2	chr3:196751852:C:G	196751852	G,G	C,C	1,1	inf,-inf	inf,inf	2.76803,1.51256	0.00963283	0.0102828
2	chr3:196751862:T:C	196751862	C,C	T,T	1,1	inf,-inf	inf,inf	2.80951,1.39721	0.00844609	0.00901725
2	chr3:196738802:AG:A	196738802	A,A	AG,AG	1,1	inf,inf	inf,inf	3.58335,0.441798	0.00682017	0.00731673
2	chr3:196753464:G:A	196753464	A,A	G,G	1,1	inf,-inf	inf,inf	2.64311,1.40769	0.00614019	0.00661211
2	chr3:196778019:G:C	196778019	C,C	G,G	1,1	inf,inf	inf,inf	3.21535,1.08377	0.00591412	0.00697153
2	chr3:196754900:T:C	196754900	C,C	T,T	1,1	inf,-inf	inf,inf	2.66944,1.33789	0.00570317	0.00614087
2	chr3:196756409:G:A	196756409	A,A	G,G	1,1	inf,-inf	inf,inf	2.66836,1.33452	0.00565324	0.00608804
2	chr3:196781680:T:A	196781680	A,A	T,T	1,1	inf,inf	inf,inf	3.29301,0.964403	0.00559478	0.00656356
2	chr3:196754153:T:C	196754153	C,C	T,T	1,1	inf,-inf	inf,inf	2.62944,1.36009	0.00547213	0.00590324
2	chr3:196756923:G:A	196756923	A,A	G,G	1,1	inf,-inf	inf,inf	2.66873,1.30836	0.0053908	0.00580939
2	chr3:196760848:C:T	196760848	T,T	C,C	1,1	inf,-inf	inf,inf	2.62036,1.34498	0.00522744	0.00564412
2	chr3:196751909:A:T	196751909	T,T	A,A	1,1	inf,-inf	inf,inf	2.64332,1.31297	0.00516665	0.00557515
2	chr3:196758719:T:C	196758719	C,C	T,T	1,1	inf,-inf	inf,inf	2.56317,1.39693	0.00510825	0.00552896
2	chr3:196758203:G:A	196758203	A,A	G,G	1,1	inf,-inf	inf,inf	2.57522,1.38067	0.00508602	0.00550237
2	chr3:196752432:C:T	196752432	T,T	C,C	1,1	inf,-inf	inf,inf	2.60676,1.30674	0.00475582	0.005143
2	chr3:196762749:C:T	196762749	T,T	C,C	1,1	inf,-inf	inf,inf	2.68258,1.21571	0.00475065	0.00512518
2	chr3:196748403:T:G	196748403	G,G	T,T	1,1	inf,-inf	inf,inf	2.59387,1.32194	0.00474934	0.00513908
2	chr3:196750025:C:T	196750025	T,T	C,C	1,1	inf,-inf	inf,inf	2.53898,1.35241	0.00449571	0.00487773
2	chr3:196747576:T:G	196747576	G,G	T,T	1,1	inf,-inf	inf,inf	2.57879,1.30193	0.00444237	0.00481343
2	chr3:196748879:A:G	196748879	G,G	A,A	1,1	inf,-inf	inf,inf	2.55597,1.31838	0.00437439	0.00474478
2	chr3:196750009:A:G	196750009	G,G	A,A	1,1	inf,-inf	inf,inf	2.53001,1.33899	0.00430691	0.00467704
2	chr3:196751342:G:A	196751342	A,A	G,G	1,1	inf,-inf	inf,inf	2.58773,1.27083	0.00428757	0.00464583
2	chr3:196750789:A:G	196750789	G,G	A,A	1,1	inf,-inf	inf,inf	2.55761,1.29205	0.00419162	0.00454827
2	chr3:196749768:C:T	196749768	T,T	C,C	1,1	inf,-inf	inf,inf	2.58906,1.24963	0.00413718	0.00448524
2	chr3:196751982:T:A	196751982	A,A	T,T	1,1	inf,-inf	inf,inf	2.54731,1.29619	0.00412865	0.00448291
2	chr3:196750498:G:A	196750498	A,A	G,G	1,1	inf,-inf	inf,inf	2.52713,1.30814	0.00405487	0.004407
2	chr3:196746556:T:A	196746556	A,A	T,T	1,1	inf,-inf	inf,inf	2.54747,1.28262	0.00403385	0.00438116
2	chr3:196747418:C:T	196747418	T,T	C,C	1,1	inf,-inf	inf,inf	2.53541,1.29202	0.00401143	0.00435876
2	chr3:196825450:T:C	196825450	NA,C	NA,T	NA,1	NA,inf	NA,inf	NA,2.70738	0.00400887	0.0118495
2	chr3:196748248:T:C	196748248	C,C	T,T	1,1	inf,-inf	inf,inf	2.49206,1.32886	0.00393199	0.00428103
2	chr3:196747416:G:A	196747416	A,A	G,G	1,1	inf,-inf	inf,inf	2.53735,1.27708	0.00391806	0.00425837
2	chr3:196750072:C:T	196750072	T,T	C,C	1,1	inf,-inf	inf,inf	2.5679,1.23334	0.00383919	0.00418334
2	chr3:196747985:T:C	196747985	C,C	T,T	1,1	inf,-inf	inf,inf	2.49949,1.28307	0.00366776	0.0039959
2	chr3:196748271:G:C	196748271	C,C	G,G	1,1	inf,-inf	inf,inf	2.45107,1.33616	0.00366196	0.00399806
2	chr3:196744636:AAGT:A	196744636	A,A	AAGT,AAGT	1,1	inf,-inf	inf,inf	2.4997,1.26951	0.00358362	0.00390544
2	chr3:196749965:A:G	196749965	G,G	A,A	1,1	inf,-inf	inf,inf	2.50133,1.26689	0.00357707	0.00389811
2	chr3:195828134:A:G	195828134	NA,G	NA,A	NA,1	NA,-inf	NA,inf	NA,2.75103	0.00318093	0.0107339
2	chr3:195828180:A:G	195828180	NA,G	NA,A	NA,1	NA,-inf	NA,inf	NA,2.74942	0.00317109	0.0107007
2	chr3:196785852:G:A	196785852	A,A	G,G	1,1	inf,inf	inf,inf	3.07354,0.826283	0.00312483	0.00369023
2	chr3:196725104:T:C	196725104	NA,C	NA,T	NA,1	NA,inf	NA,inf	NA,2.64208	0.00311646	0.00919368
2	chr3:196784021:T:C	196784021	C,C	T,T	1,1	inf,inf	inf,inf	3.15275,0.706844	0.00278962	0.00331487
2	chr3:196420176:G:T	196420176	NA,T	NA,G	NA,1	NA,inf	NA,inf	NA,2.53603	0.00268689	0.00876854
2	chr3:195827351:C:T	195827351	NA,T	NA,C	NA,1	NA,-inf	NA,inf	NA,2.65798	0.00267073	0.00900775
2	chr3:196760573:A:G	196760573	NA,G	NA,A	NA,1	NA,inf	NA,inf	NA,2.54969	0.00258588	0.00771362
2	chr3:196991858:A:G	196991858	G,G	A,A	1,1	inf,inf	inf,inf	3.18693,0.187322	0.00251551	0.00926407
2	chr3:196991819:A:G	196991819	G,G	A,A	1,1	inf,inf	inf,inf	3.18687,0.154624	0.00242256	0.00894069
2	chr3:196746761:G:C	196746761	C,C	G,G	1,1	inf,-inf	inf,inf	2.3688,1.15541	0.00225181	0.00248501
2	chr3:196792806:T:A	196792806	A,A	T,T	1,1	inf,-inf	inf,inf	3.27907,0.341226	0.00223475	0.00301646
2	chr3:196632439:G:A	196632439	A,A	G,G	1,1	inf,inf	inf,inf	2.61781,0.939371	0.00222976	0.00724353
2	chr3:197005657:A:C	197005657	NA,C	NA,A	NA,1	NA,-inf	NA,inf	NA,2.43689	0.00214698	0.00724926
2	chr3:196756751:G:A	196756751	A,A	G,G	1,1	inf,-inf	inf,inf	2.73822,0.623862	0.00208052	0.00227972
2	chr3:196770820:A:G	196770820	G,NA	A,NA	1,NA	inf,NA	inf,NA	2.4294,NA	0.00206504	0.00471964
2	chr3:196685899:G:A	196685899	A,A	G,G	1,1	inf,inf	inf,inf	1.10694,2.55911	0.00202816	0.00383284
2	chr3:196211306:A:G	196211306	G,G	A,A	1,1	inf,inf	inf,inf	0.426025,3.14586	0.00197236	0.00729913
2	chr3:196753724:C:T	196753724	T,T	C,C	1,1	inf,-inf	inf,inf	2.67459,0.632188	0.00185901	0.00204531
2	chr3:196104115:T:G	196104115	G,G	T,T	1,1	-inf,-inf	inf,inf	2.1463,1.38083	0.0018181	0.006139
2	chr3:196758096:A:G	196758096	G,G	A,A	1,1	inf,-inf	inf,inf	2.64875,0.648792	0.0018044	0.00198836
2	chr3:196097784:G:A	196097784	NA,A	NA,G	NA,1	NA,-inf	NA,inf	NA,2.42075	0.00180354	0.00610092
2	chr3:196593272:A:T	196593272	NA,T	NA,A	NA,1	NA,inf	NA,inf	NA,2.32138	0.00173685	0.00565815
2	chr3:196970708:G:A	196970708	A,A	G,G	1,1	inf,inf	inf,inf	2.7349,0.481894	0.00153078	0.00557454
2	chr3:196117659:T:G	196117659	G,G	T,T	1,1	-inf,-inf	inf,inf	1.0209,2.0763	0.00149847	0.00398877
2	chr3:196757732:G:A	196757732	A,NA	G,NA	1,NA	inf,NA	inf,NA	2.24341,NA	0.0014304	0.00332056
2	chr3:196763350:G:T	196763350	T,T	G,G	1,1	inf,-inf	inf,inf	2.68037,0.436837	0.00140997	0.00155998
2	chr3:196593070:TTTTG:T	196593070	NA,T	NA,TTTTG	NA,1	NA,inf	NA,inf	NA,2.21188	0.00140451	0.00457869
2	chr3:196770729:TCTC:T	196770729	T,T	TCTC,TCTC	1,1	inf,-inf	inf,inf	2.71364,0.346897	0.00136819	0.00151583
2	chr3:196037789:G:A	196037789	NA,A	NA,G	NA,1	NA,inf	NA,inf	NA,2.13578	0.00128	0.00398098
2	chr3:196100839:C:T	196100839	NA,T	NA,C	NA,1	NA,inf	NA,inf	NA,2.16241	0.00127853	0.00414935
2	chr3:196742675:G:A	196742675	A,A	G,G	1,1	inf,-inf	inf,inf	2.57044,0.52323	0.00127157	0.00141683
2	chr3:197000522:C:G	197000522	NA,G	NA,C	NA,1	NA,-inf	NA,inf	NA,2.19397	0.001252	0.0041848
2	chr3:196617039:G:A	196617039	NA,A	NA,G	NA,1	NA,-inf	NA,inf	NA,2.16021	0.0011922	0.00400658
2	chr3:196751507:C:T	196751507	T,T	C,C	1,1	inf,-inf	inf,inf	2.68805,0.27438	0.00118393	0.00131698
2	chr3:195873356:T:C	195873356	C,C	T,T	1,1	inf,inf	inf,inf	5.2265,0.504142	0.00117769	0.313945
2	chr3:196022351:C:T	196022351	NA,T	NA,C	NA,1	NA,inf	NA,inf	NA,2.08345	0.00115907	0.00360462
2	chr3:196302361:G:A	196302361	NA,A	NA,G	NA,1	NA,inf	NA,inf	NA,2.09151	0.00113104	0.00368173
2	chr3:196763772:A:G	196763772	G,G	A,A	1,1	inf,-inf	inf,inf	2.6079,0.375733	0.00112098	0.00124991
2	chr3:196064369:C:T	196064369	NA,T	NA,C	NA,1	NA,inf	NA,inf	NA,2.08189	0.00112055	0.00352601
2	chr3:196077748:G:A	196077748	NA,A	NA,G	NA,1	NA,inf	NA,inf	NA,2.07196	0.00109874	0.00345848
2	chr3:196005471:G:A	196005471	NA,A	NA,G	NA,1	NA,-inf	NA,inf	NA,2.13921	0.00109373	0.00369751
2	chr3:196109413:G:A	196109413	NA,A	NA,G	NA,1	NA,-inf	NA,inf	NA,2.15338	0.00107894	0.0036723
2	chr3:196986872:C:A	196986872	A,A	C,C	1,1	inf,inf	inf,inf	2.67052,0.3303	0.00103823	0.00367995
2	chr3:196814951:G:A	196814951	NA,A	NA,G	NA,1	NA,inf	NA,inf	NA,2.05883	0.00103079	0.00305318
2	chr3:196635708:G:A	196635708	NA,A	NA,G	NA,1	NA,-inf	NA,inf	NA,2.03407	0.000992485	0.00331784
2	chr3:196770685:C:G	196770685	G,G	C,C	1,1	inf,-inf	inf,inf	2.7248,0.233499	0.000945344	0.00107866
2	chr3:196995450:A:G	196995450	G,NA	A,NA	1,NA	inf,NA	inf,NA	1.99508,NA	0.000914559	0.00316168
2	chr3:196116089:T:G	196116089	NA,G	NA,T	NA,1	NA,inf	NA,inf	NA,1.93899	0.000880553	0.00275023
2	chr3:196570804:C:T	196570804	T,NA	C,NA	1,NA	-inf,NA	inf,NA	2.014,NA	0.00087533	0.00315264
2	chr3:196118854:T:C	196118854	NA,C	NA,T	NA,1	NA,-inf	NA,inf	NA,1.97633	0.000866679	0.00287239
2	chr3:196707974:C:G	196707974	NA,G	NA,C	NA,1	NA,inf	NA,inf	NA,1.94648	0.000817748	0.00247054
2	chr3:196867860:G:A	196867860	NA,A	NA,G	NA,1	NA,inf	NA,inf	NA,1.90864	0.000785123	0.00256542
2	chr3:196952499:A:G	196952499	NA,G	NA,A	NA,1	NA,-inf	NA,inf	NA,1.9034	0.000778404	0.00255977
2	chr3:196178698:A:G	196178698	G,G	A,A	1,1	inf,inf	inf,inf	2.76882,0.254646	0.000774599	0.00313827
2	chr3:196278573:G:A	196278573	A,A	G,G	1,1	inf,inf	inf,inf	1.80921,1.15842	0.000765203	0.00243728
2	chr3:196993167:G:A	196993167	A,A	G,G	1,1	-inf,inf	inf,inf	2.63845,0.00963132	0.000763103	0.00213064
2	chr3:196811883:G:A	196811883	NA,A	NA,G	NA,1	NA,inf	NA,inf	NA,1.89171	0.00075897	0.00238814
2	chr3:196098545:C:T	196098545	T,T	C,C	1,1	inf,inf	inf,inf	1.041,2.02961	0.000757225	0.00247867
2	chr3:196807787:C:T	196807787	NA,T	NA,C	NA,1	NA,inf	NA,inf	NA,1.88984	0.000750007	0.00235752
2	chr3:195964766:G:A	195964766	A,A	G,G	1,1	inf,-inf	inf,inf	1.40449,1.92173	0.00074347	0.00303823
2	chr3:196745436:A:G	196745436	NA,G	NA,A	NA,1	NA,-inf	NA,inf	NA,1.87568	0.000743318	0.00193507
2	chr3:196823331:C:T	196823331	NA,T	NA,C	NA,1	NA,inf	NA,inf	NA,1.8814	0.00073665	0.00219433
2	chr3:196801266:A:G	196801266	NA,G	NA,A	NA,1	NA,inf	NA,inf	NA,1.87847	0.000734784	0.00231064
2	chr3:196659104:G:A	196659104	NA,A	NA,G	NA,1	NA,-inf	NA,inf	NA,1.88545	0.000732546	0.00247348
2	chr3:196096917:C:T	196096917	NA,T	NA,C	NA,1	NA,inf	NA,inf	NA,1.86292	0.00072231	0.00234444
2	chr3:196098368:T:C	196098368	NA,C	NA,T	NA,1	NA,inf	NA,inf	NA,1.85832	0.000716379	0.00232522
2	chr3:196428769:G:A	196428769	NA,A	NA,G	NA,1	NA,inf	NA,inf	NA,1.85448	0.000712428	0.00230919
2	chr3:196987152:G:A	196987152	A,A	G,G	1,1	inf,inf	inf,inf	2.32386,0.524246	0.00069055	0.00238856
2	chr3:195983294:T:C	195983294	C,NA	T,NA	1,NA	inf,NA	inf,NA	2.22496,NA	0.000684572	0.00300866
2	chr3:196140467:C:T	196140467	NA,T	NA,C	NA,1	NA,-inf	NA,inf	NA,1.90779	0.000673826	0.00232893
2	chr3:196015788:C:T	196015788	NA,T	NA,C	NA,1	NA,inf	NA,inf	NA,1.86397	0.000666956	0.0022261
2	chr3:196950778:TC:T	196950778	NA,T	NA,TC	NA,1	NA,-inf	NA,inf	NA,1.80909	0.000665925	0.00218909
2	chr3:196364320:G:A	196364320	NA,A	NA,G	NA,1	NA,inf	NA,inf	NA,1.79918	0.000646148	0.00208998
2	chr3:196122040:G:A	196122040	A,NA	G,NA	1,NA	-inf,NA	inf,NA	1.61711,NA	0.000640329	0.0017445
2	chr3:196841727:G:A	196841727	NA,A	NA,G	NA,1	NA,-inf	NA,inf	NA,1.85631	0.000640106	0.00225428
2	chr3:196763291:G:C	196763291	C,C	G,G	1,1	inf,-inf	inf,inf	2.12508,0.627543	0.000633986	0.00076052
2	chr3:196110699:T:C	196110699	NA,C	NA,T	NA,1	NA,inf	NA,inf	NA,1.74966	0.000631681	0.00197873
2	chr3:196083960:G:A	196083960	NA,A	NA,G	NA,1	NA,inf	NA,inf	NA,1.76304	0.000623858	0.0019536
2	chr3:196902615:C:T	196902615	NA,T	NA,C	NA,1	NA,-inf	NA,inf	NA,1.81418	0.000616857	0.00210391
2	chr3:197213352:A:G	197213352	NA,G	NA,A	NA,1	NA,-inf	NA,inf	NA,1.84225	0.000612172	0.00204693
2	chr3:197032029:C:A	197032029	NA,A	NA,C	NA,1	NA,-inf	NA,inf	NA,1.70895	0.000606991	0.00194557
2	chr3:196979486:G:A	196979486	A,A	G,G	1,1	inf,inf	inf,inf	2.31928,0.444733	0.000602741	0.0020944
2	chr3:196228891:G:A	196228891	A,A	G,G	1,1	inf,inf	inf,inf	1.20308,1.79456	0.000600854	0.00206348
2	chr3:196985882:C:T	196985882	T,T	C,C	1,1	inf,inf	inf,inf	2.30344,0.458494	0.000600625	0.00208181
2	chr3:196070955:T:C	196070955	NA,C	NA,T	NA,1	NA,inf	NA,inf	NA,1.73921	0.000595917	0.00186711
2	chr3:196927711:C:G	196927711	NA,G	NA,C	NA,1	NA,-inf	NA,inf	NA,1.79284	0.000592823	0.00202131
2	chr3:195856090:C:G	195856090	G,G	C,C	1,1	inf,inf	inf,inf	3.53252,0.213689	0.000590669	0.0078079
2	chr3:196118378:G:A	196118378	NA,A	NA,G	NA,1	NA,inf	NA,inf	NA,1.74636	0.00057661	0.00189444
2	chr3:196952087:G:T	196952087	NA,T	NA,G	NA,1	NA,-inf	NA,inf	NA,1.72726	0.000570488	0.00187428
2	chr3:197091573:A:C	197091573	NA,C	NA,A	NA,1	NA,-inf	NA,inf	NA,1.79389	0.000560366	0.00187132
2	chr3:197137392:T:G	197137392	NA,G	NA,T	NA,1	NA,-inf	NA,inf	NA,1.78609	0.000552061	0.00184482
2	chr3:196025899:C:T	196025899	NA,T	NA,C	NA,1	NA,inf	NA,inf	NA,1.75968	0.000551903	0.00183513
2	chr3:195852938:G:A	195852938	A,A	G,G	1,1	inf,inf	inf,inf	3.50361,0.10072	0.000537877	0.00692204
2	chr3:196180531:C:T	196180531	T,T	C,C	1,1	inf,inf	inf,inf	2.32151,0.797521	0.000534052	0.00230784
2	chr3:196008619:G:A	196008619	NA,A	NA,G	NA,1	NA,inf	NA,inf	NA,1.66952	0.000532996	0.00167925
2	chr3:196767831:C:T	196767831	T,T	C,C	1,1	inf,-inf	inf,inf	2.29473,0.444256	0.000528209	0.00062185
2	chr3:196670991:G:T	196670991	T,T	G,G	1,1	-inf,-inf	inf,inf	1.29913,1.4991	0.000526635	0.0014996
2	chr3:196177266:T:C	196177266	NA,C	NA,T	NA,1	NA,-inf	NA,inf	NA,1.74217	0.000523918	0.00173893
2	chr3:197028865:C:G	197028865	NA,G	NA,C	NA,1	NA,-inf	NA,inf	NA,1.65066	0.000517536	0.00169871
2	chr3:196173750:G:A	196173750	NA,A	NA,G	NA,1	NA,-inf	NA,inf	NA,1.73527	0.000516199	0.00171567
2	chr3:196162087:T:C	196162087	C,C	T,T	1,1	inf,inf	inf,inf	1.99417,1.14188	0.000515788	0.00220742
2	chr3:196794670:C:G	196794670	G,G	C,C	1,1	inf,inf	inf,inf	2.51249,0.205944	0.000515492	0.000642479
2	chr3:196087545:G:C	196087545	C,C	G,G	1,1	inf,inf	inf,inf	0.864324,2.05693	0.000513391	0.00176082
2	chr3:196901287:C:T	196901287	NA,T	NA,C	NA,1	NA,inf	NA,inf	NA,1.67505	0.000501966	0.00163705
2	chr3:196331992:C:T	196331992	NA,T	NA,C	NA,1	NA,inf	NA,inf	NA,1.62886	0.000501717	0.00159943
2	chr3:197239635:G:A	197239635	NA,A	NA,G	NA,1	NA,-inf	NA,inf	NA,1.73856	0.000496909	0.0016912
2	chr3:196841730:A:G	196841730	NA,G	NA,A	NA,1	NA,-inf	NA,inf	NA,1.71589	0.000494814	0.00173335
2	chr3:196156054:T:C	196156054	C,C	T,T	1,1	inf,inf	inf,inf	1.98529,1.12447	0.00049377	0.00210928
2	chr3:196175159:G:C	196175159	NA,C	NA,G	NA,1	NA,-inf	NA,inf	NA,1.70294	0.000483116	0.00161057
2	chr3:197172151:GA:G	197172151	NA,G	NA,GA	NA,1	NA,-inf	NA,inf	NA,1.71874	0.000479584	0.00163116
2	chr3:196158719:G:A	196158719	A,A	G,G	1,1	inf,inf	inf,inf	1.94964,1.14448	0.000478752	0.00203961
2	chr3:196134546:C:T	196134546	NA,T	NA,C	NA,1	NA,-inf	NA,inf	NA,1.67197	0.000468514	0.00157076
2	chr3:197002141:T:C	197002141	NA,C	NA,T	NA,1	NA,inf	NA,inf	NA,1.57699	0.000461633	0.00145742
2	chr3:196692129:A:C	196692129	C,C	A,A	1,1	inf,inf	inf,inf	0.850025,2.01028	0.000452405	0.000927949
2	chr3:196999539:G:A	196999539	A,A	G,G	1,1	inf,inf	inf,inf	0.841537,2.06116	0.000450232	0.00177145
2	chr3:196810735:C:T	196810735	NA,T	NA,C	NA,1	NA,inf	NA,inf	NA,1.6079	0.000447257	0.00140592
2	chr3:196202397:A:G	196202397	G,G	A,A	1,1	-inf,-inf	inf,inf	1.78151,0.911054	0.000444984	0.00143885
2	chr3:196806507:G:A	196806507	NA,A	NA,G	NA,1	NA,inf	NA,inf	NA,1.60924	0.000443329	0.0013317
2	chr3:197275911:C:T	197275911	NA,T	NA,C	NA,1	NA,-inf	NA,inf	NA,1.67874	0.000437324	0.00150605
2	chr3:196176059:T:C	196176059	C,C	T,T	1,1	-inf,-inf	inf,inf	2.57401,0.23807	0.000436372	0.00201454
2	chr3:195832113:G:A	195832113	NA,A	NA,G	NA,1	NA,-inf	NA,inf	NA,1.66714	0.000433016	0.00144389
2	chr3:197027008:T:C	197027008	C,NA	T,NA	1,NA	inf,NA	inf,NA	1.62313,NA	0.000432305	0.00119961
2	chr3:197274675:A:G	197274675	NA,G	NA,A	NA,1	NA,-inf	NA,inf	NA,1.66283	0.000431833	0.00146905
2	chr3:195966365:C:T	195966365	T,T	C,C	1,1	inf,-inf	inf,inf	1.43818,1.59123	0.000429952	0.00175386
2	chr3:196107432:T:C	196107432	C,C	T,T	1,1	-inf,-inf	inf,inf	1.62957,0.791848	0.000424386	0.00115227
2	chr3:196841824:C:T	196841824	NA,T	NA,C	NA,1	NA,inf	NA,inf	NA,1.58509	0.000422417	0.00136665
2	chr3:196723122:G:A	196723122	NA,A	NA,G	NA,1	NA,-inf	NA,inf	NA,1.59435	0.000417769	0.00125993
2	chr3:196639048:T:G	196639048	G,G	T,T	1,1	inf,inf	inf,inf	2.03572,0.497331	0.00041767	0.00131424
2	chr3:196116126:C:T	196116126	T,T	C,C	1,1	inf,inf	inf,inf	1.3854,1.54394	0.000417506	0.00156785
2	chr3:196159930:C:T	196159930	T,NA	C,NA	1,NA	-inf,NA	inf,NA	1.69671,NA	0.000415986	0.00145551
2	chr3:196981313:G:A	196981313	A,A	G,G	1,1	inf,inf	inf,inf	2.16994,0.375092	0.00041509	0.00143773
2	chr3:196992532:T:C	196992532	C,NA	T,NA	1,NA	inf,NA	inf,NA	1.61598,NA	0.000414805	0.00136287
2	chr3:195892249:T:C	195892249	C,NA	T,NA	1,NA	inf,NA	inf,NA	1.94477,NA	0.000409605	0.00180972
2	chr3:197152075:C:CT	197152075	CT,NA	C,NA	1,NA	-inf,NA	inf,NA	1.56866,NA	0.000407154	0.00121533
2	chr3:196813372:T:C	196813372	C,C	T,T	1,1	-inf,-inf	inf,inf	2.18092,0.461025	0.000399294	0.000544491
2	chr3:197179869:T:C	197179869	C,NA	T,NA	1,NA	-inf,NA	inf,NA	1.55649,NA	0.000397814	0.0011879
2	chr3:196538118:TC:T	196538118	T,NA	TC,NA	1,NA	-inf,NA	inf,NA	1.57514,NA	0.00039719	0.00129156
2	chr3:196179876:A:G	196179876	G,G	A,A	1,1	inf,inf	inf,inf	2.4088,0.295832	0.000396502	0.00158801
2	chr3:195859470:A:G	195859470	G,G	A,A	1,1	-inf,-inf	inf,inf	1.76261,0.853304	0.000395722	0.00124269
2	chr3:197131738:C:T	197131738	NA,T	NA,C	NA,1	NA,inf	NA,inf	NA,1.47081	0.000391277	0.00121342
2	chr3:195892141:CTCTCCAAT:C	195892141	NA,C	NA,CTCTCCAAT	NA,1	NA,inf	NA,inf	NA,1.46305	0.000388893	0.00121622
2	chr3:197018343:G:T	197018343	NA,T	NA,G	NA,1	NA,inf	NA,inf	NA,1.47965	0.000386681	0.00122429
2	chr3:195933685:G:A	195933685	A,NA	G,NA	1,NA	-inf,NA	inf,NA	1.37832,NA	0.000386258	0.00107965
2	chr3:196792674:C:G	196792674	G,G	C,C	1,1	-inf,-inf	inf,inf	1.64203,1.09661	0.000383513	0.000845442
2	chr3:197024609:T:C	197024609	NA,C	NA,T	NA,1	NA,inf	NA,inf	NA,1.47319	0.000383487	0.00121747
2	chr3:196744145:G:T	196744145	NA,T	NA,G	NA,1	NA,-inf	NA,inf	NA,1.44525	0.000382338	0.00106081
2	chr3:196633959:A:T	196633959	T,T	A,A	1,1	inf,inf	inf,inf	2.05823,0.36371	0.00037996	0.00120238
2	chr3:196153796:G:A	196153796	NA,A	NA,G	NA,1	NA,inf	NA,inf	NA,1.48199	0.000378922	0.0012106
2	chr3:196097793:A:G	196097793	NA,G	NA,A	NA,1	NA,inf	NA,inf	NA,1.49353	0.000378412	0.0011911
2	chr3:196169683:C:T	196169683	NA,T	NA,C	NA,1	NA,-inf	NA,inf	NA,1.50927	0.000377333	0.00124356
2	chr3:196105055:C:T	196105055	NA,T	NA,C	NA,1	NA,inf	NA,inf	NA,1.49144	0.000377003	0.00118683
2	chr3:195949690:C:T	195949690	T,NA	C,NA	1,NA	inf,NA	inf,NA	1.8813,NA	0.000376927	0.0015979
2	chr3:196176931:T:C	196176931	NA,C	NA,T	NA,1	NA,-inf	NA,inf	NA,1.56367	0.000376464	0.00124997
2	chr3:195993401:G:A	195993401	NA,A	NA,G	NA,1	NA,-inf	NA,inf	NA,1.56145	0.000374916	0.00126253
2	chr3:196749493:G:T	196749493	T,T	G,G	1,1	-inf,inf	inf,inf	0.357864,2.19578	0.000373514	0.000999245
2	chr3:197156388:A:T	197156388	NA,T	NA,A	NA,1	NA,-inf	NA,inf	NA,1.57798	0.000371843	0.00126196
2	chr3:196842336:G:A	196842336	NA,A	NA,G	NA,1	NA,inf	NA,inf	NA,1.48938	0.000371222	0.00113857
2	chr3:195900188:G:A	195900188	NA,A	NA,G	NA,1	NA,-inf	NA,inf	NA,1.55641	0.000370034	0.0012622
2	chr3:196175383:C:T	196175383	NA,T	NA,C	NA,1	NA,-inf	NA,inf	NA,1.55411	0.000369873	0.00122871
2	chr3:197271061:A:G	197271061	NA,G	NA,A	NA,1	NA,-inf	NA,inf	NA,1.57669	0.00036945	0.00125534
2	chr3:196728962:C:T	196728962	T,NA	C,NA	1,NA	-inf,NA	inf,NA	1.60045,NA	0.000369031	0.0010837
2	chr3:195987957:TCTAC:T	195987957	T,T	TCTAC,TCTAC	1,1	inf,-inf	inf,inf	1.42405,1.49442	0.000367446	0.00146923
2	chr3:196176907:G:A	196176907	NA,A	NA,G	NA,1	NA,-inf	NA,inf	NA,1.54994	0.000367192	0.00121913
2	chr3:196617331:T:C	196617331	NA,C	NA,T	NA,1	NA,inf	NA,inf	NA,1.47726	0.000366	0.00117128
2	chr3:196123414:T:C	196123414	NA,C	NA,T	NA,1	NA,-inf	NA,inf	NA,1.53653	0.000363483	0.00123503
2	chr3:196019942:C:T	196019942	T,T	C,C	1,1	-inf,-inf	inf,inf	0.937533,2.20454	0.000363342	0.00188621
2	chr3:196699336:C:T	196699336	T,T	C,C	1,1	inf,inf	inf,inf	0.659849,2.05442	0.000362189	0.000819728
2	chr3:197023976:C:T	197023976	T,T	C,C	1,1	-inf,inf	inf,inf	1.02642,2.28306	0.000360469	0.00211318
2	chr3:197271030:C:T	197271030	NA,T	NA,C	NA,1	NA,-inf	NA,inf	NA,1.55964	0.000360364	0.00121084
2	chr3:196182337:C:T	196182337	NA,T	NA,C	NA,1	NA,-inf	NA,inf	NA,1.53444	0.000357534	0.0011869
2	chr3:196832956:T:C	196832956	NA,C	NA,T	NA,1	NA,inf	NA,inf	NA,1.49077	0.000357086	0.00115311
2	chr3:196176750:T:C	196176750	NA,C	NA,T	NA,1	NA,-inf	NA,inf	NA,1.53049	0.000354692	0.00117751
2	chr3:196152847:T:TC	196152847	NA,TC	NA,T	NA,1	NA,inf	NA,inf	NA,1.44544	0.000354054	0.00113159
2	chr3:196993147:C:T	196993147	NA,T	NA,C	NA,1	NA,-inf	NA,inf	NA,1.48528	0.000353778	0.00117531
2	chr3:197121062:T:C	197121062	NA,C	NA,T	NA,1	NA,-inf	NA,inf	NA,1.55469	0.000353524	0.00119081
2	chr3:195964516:T:C	195964516	C,C	T,T	1,1	inf,-inf	inf,inf	1.35646,1.55096	0.000351242	0.00141816
2	chr3:197099128:C:T	197099128	NA,T	NA,C	NA,1	NA,-inf	NA,inf	NA,1.54462	0.000349789	0.00118695
2	chr3:196226090:A:G	196226090	G,G	A,A	1,1	inf,inf	inf,inf	1.28767,1.50679	0.000345949	0.00124727
2	chr3:196393007:GTTTCTCATA:G	196393007	G,NA	GTTTCTCATA,NA	1,NA	inf,NA	inf,NA	1.60836,NA	0.000345277	0.0011509
2	chr3:196428874:T:A	196428874	NA,A	NA,T	NA,1	NA,inf	NA,inf	NA,1.46559	0.000344683	0.0011187
2	chr3:196811777:C:T	196811777	T,T	C,C	1,1	-inf,-inf	inf,inf	2.03859,0.544647	0.000344586	0.000473989
2	chr3:197003324:G:A	197003324	NA,A	NA,G	NA,1	NA,-inf	NA,inf	NA,1.46672	0.000344169	0.00115201
2	chr3:196104491:T:C	196104491	C,NA	T,NA	1,NA	inf,NA	inf,NA	1.78658,NA	0.000340938	0.00139607
2	chr3:196004959:G:A	196004959	NA,A	NA,G	NA,1	NA,inf	NA,inf	NA,1.42044	0.000340358	0.00109168
2	chr3:195832378:G:A	195832378	NA,A	NA,G	NA,1	NA,-inf	NA,inf	NA,1.52722	0.000338772	0.00112658
2	chr3:196882141:C:T	196882141	NA,T	NA,C	NA,1	NA,inf	NA,inf	NA,1.46145	0.000338701	0.001055
2	chr3:197257977:C:T	197257977	NA,T	NA,C	NA,1	NA,-inf	NA,inf	NA,1.55539	0.000338081	0.00117156
2	chr3:197011149:G:A	197011149	NA,A	NA,G	NA,1	NA,-inf	NA,inf	NA,1.47393	0.00033723	0.00112698
2	chr3:196752816:TCCTGG:T	196752816	NA,T	NA,TCCTGG	NA,1	NA,inf	NA,inf	NA,1.463	0.000336576	0.00102191
2	chr3:196118259:G:GTTT	196118259	NA,GTTT	NA,G	NA,1	NA,inf	NA,inf	NA,1.40506	0.00033547	0.00105883
2	chr3:196849261:C:T	196849261	NA,T	NA,C	NA,1	NA,inf	NA,inf	NA,1.45416	0.000333659	0.0010816
2	chr3:196633290:C:T	196633290	T,T	C,C	1,1	inf,inf	inf,inf	1.45681,1.09534	0.000333002	0.00112445
2	chr3:196175900:G:T	196175900	NA,T	NA,G	NA,1	NA,-inf	NA,inf	NA,1.49494	0.000332678	0.0011041
2	chr3:197130979:C:A	197130979	NA,A	NA,C	NA,1	NA,inf	NA,inf	NA,1.3828	0.000332096	0.00103288
2	chr3:196175698:A:G	196175698	NA,G	NA,A	NA,1	NA,-inf	NA,inf	NA,1.49348	0.000331812	0.0011012
2	chr3:196175679:A:T	196175679	NA,T	NA,A	NA,1	NA,-inf	NA,inf	NA,1.49279	0.000331398	0.00109983
2	chr3:196176016:T:C	196176016	NA,C	NA,T	NA,1	NA,-inf	NA,inf	NA,1.49094	0.000330297	0.00109616
2	chr3:196176834:G:A	196176834	NA,A	NA,G	NA,1	NA,-inf	NA,inf	NA,1.49096	0.000330291	0.00109617
2	chr3:196174783:T:G	196174783	NA,G	NA,T	NA,1	NA,-inf	NA,inf	NA,1.49003	0.000329767	0.00109439
2	chr3:196175130:A:G	196175130	NA,G	NA,A	NA,1	NA,-inf	NA,inf	NA,1.4894	0.000329392	0.00109314
2	chr3:196845148:A:G	196845148	NA,G	NA,A	NA,1	NA,inf	NA,inf	NA,1.44419	0.000329336	0.00106566
2	chr3:196174495:AG:A	196174495	NA,A	NA,AG	NA,1	NA,-inf	NA,inf	NA,1.48878	0.000328986	0.00109182
2	chr3:195871735:G:A	195871735	NA,A	NA,G	NA,1	NA,-inf	NA,inf	NA,1.47202	0.000328452	0.00110689
2	chr3:196343601:G:A	196343601	NA,A	NA,G	NA,1	NA,inf	NA,inf	NA,1.42283	0.000328202	0.00107526
2	chr3:196430183:C:T	196430183	NA,T	NA,C	NA,1	NA,inf	NA,inf	NA,1.43824	0.000327852	0.00106465
2	chr3:196175626:T:G	196175626	NA,G	NA,T	NA,1	NA,-inf	NA,inf	NA,1.48615	0.000327573	0.00108736
2	chr3:196908101:C:T	196908101	NA,T	NA,C	NA,1	NA,-inf	NA,inf	NA,1.46622	0.00032653	0.00110722
2	chr3:196752210:A:G	196752210	NA,G	NA,A	NA,1	NA,inf	NA,inf	NA,1.44166	0.000326261	0.000990847
2	chr3:196173829:C:T	196173829	NA,T	NA,C	NA,1	NA,-inf	NA,inf	NA,1.48139	0.000325982	0.00108128
2	chr3:196118191:T:C	196118191	NA,C	NA,T	NA,1	NA,inf	NA,inf	NA,1.3863	0.000324021	0.00102304
2	chr3:196118864:G:A	196118864	NA,A	NA,G	NA,1	NA,inf	NA,inf	NA,1.37658	0.000320497	0.00100962
2	chr3:197059054:T:C	197059054	NA,C	NA,T	NA,1	NA,inf	NA,inf	NA,1.36346	0.000320345	0.000995696
2	chr3:196239828:G:A	196239828	NA,A	NA,G	NA,1	NA,inf	NA,inf	NA,1.42263	0.000320103	0.00104688
2	chr3:196723295:C:G	196723295	G,G	C,C	1,1	-inf,-inf	inf,inf	1.6437,0.943429	0.000316085	0.000968426
2	chr3:196048253:C:T	196048253	NA,T	NA,C	NA,1	NA,-inf	NA,inf	NA,1.38336	0.000315451	0.00102624
2	chr3:196847863:A:G	196847863	NA,G	NA,A	NA,1	NA,inf	NA,inf	NA,1.41816	0.000312512	0.00101263
2	chr3:197223268:T:C	197223268	NA,C	NA,T	NA,1	NA,-inf	NA,inf	NA,1.48063	0.0003121	0.00105812
2	chr3:196174023:G:A	196174023	NA,A	NA,G	NA,1	NA,-inf	NA,inf	NA,1.4579	0.000311912	0.00103496
2	chr3:196847869:T:C	196847869	NA,C	NA,T	NA,1	NA,inf	NA,inf	NA,1.41658	0.000311687	0.00100993
2	chr3:196225061:G:A	196225061	A,A	G,G	1,1	inf,inf	inf,inf	2.02228,0.632318	0.000310138	0.00109726
2	chr3:197009704:A:G	197009704	G,NA	A,NA	1,NA	inf,NA	inf,NA	1.47029,NA	0.000309983	0.000996377
2	chr3:196979929:T:C	196979929	C,C	T,T	1,1	-inf,-inf	inf,inf	2.2554,0.0389203	0.000308594	0.000828219
2	chr3:195865507:G:A	195865507	A,NA	G,NA	1,NA	-inf,NA	inf,NA	1.64655,NA	0.000308151	0.00116767
2	chr3:196582116:A:G	196582116	NA,G	NA,A	NA,1	NA,-inf	NA,inf	NA,1.44917	0.000307732	0.0010445
2	chr3:197140301:A:G	197140301	NA,G	NA,A	NA,1	NA,-inf	NA,inf	NA,1.46802	0.000306834	0.00102879
2	chr3:196517743:C:T	196517743	T,T	C,C	1,1	-inf,inf	inf,inf	1.58334,0.953312	0.000304966	0.001068
2	chr3:196752481:C:A	196752481	NA,A	NA,C	NA,1	NA,inf	NA,inf	NA,1.40652	0.000303809	0.000924185
2	chr3:196455986:C:A	196455986	A,NA	C,NA	1,NA	inf,NA	inf,NA	1.53551,NA	0.000303058	0.00100926
2	chr3:196210758:G:A	196210758	A,A	G,G	1,1	-inf,-inf	inf,inf	1.0662,1.44919	0.000302925	0.000994881
2	chr3:195966320:A:G	195966320	G,G	A,A	1,1	inf,-inf	inf,inf	1.31317,1.50088	0.000302841	0.00121022
2	chr3:197049662:G:C	197049662	NA,C	NA,G	NA,1	NA,inf	NA,inf	NA,1.32211	0.000302508	0.00093672
2	chr3:196836603:A:T	196836603	NA,T	NA,A	NA,1	NA,inf	NA,inf	NA,1.40089	0.000301808	0.000976967
2	chr3:196434954:C:G	196434954	G,NA	C,NA	1,NA	inf,NA	inf,NA	1.53432,NA	0.000301387	0.00100488
2	chr3:196210182:CTCTG:C	196210182	C,C	CTCTG,CTCTG	1,1	-inf,-inf	inf,inf	1.06484,1.44592	0.000301149	0.000987459
2	chr3:196424694:T:G	196424694	NA,G	NA,T	NA,1	NA,-inf	NA,inf	NA,1.40977	0.000300956	0.000988224
2	chr3:195927028:C:T	195927028	NA,T	NA,C	NA,1	NA,inf	NA,inf	NA,1.41082	0.000300257	0.000997987
2	chr3:195908373:G:A	195908373	NA,A	NA,G	NA,1	NA,-inf	NA,inf	NA,1.4517	0.000297504	0.00102349
2	chr3:196847309:A:G	196847309	NA,G	NA,A	NA,1	NA,inf	NA,inf	NA,1.3868	0.000296819	0.000960778
2	chr3:196149418:G:A	196149418	A,A	G,G	1,1	inf,inf	inf,inf	2.09136,0.671895	0.000296255	0.00126171
2	chr3:196849738:C:T	196849738	NA,T	NA,C	NA,1	NA,inf	NA,inf	NA,1.38343	0.000294956	0.000954863
2	chr3:196846559:G:A	196846559	NA,A	NA,G	NA,1	NA,inf	NA,inf	NA,1.38245	0.000294438	0.000953174
2	chr3:196982225:A:C	196982225	C,C	A,A	1,1	inf,inf	inf,inf	2.14586,0.0967023	0.000293944	0.00104776
2	chr3:196569578:A:G	196569578	NA,G	NA,A	NA,1	NA,-inf	NA,inf	NA,1.39832	0.00029393	0.000990867
2	chr3:197126008:CACAA:C	197126008	NA,C	NA,CACAA	NA,1	NA,-inf	NA,inf	NA,1.44317	0.000293817	0.000984286
2	chr3:196179075:A:G	196179075	G,G	A,A	1,1	inf,inf	inf,inf	2.18695,0.553062	0.000293673	0.00125476
2	chr3:196847928:C:T	196847928	NA,T	NA,C	NA,1	NA,inf	NA,inf	NA,1.38066	0.000293483	0.000950102
2	chr3:196176097:T:C	196176097	NA,C	NA,T	NA,1	NA,-inf	NA,inf	NA,1.4246	0.000293399	0.000973278
2	chr3:196848503:G:A	196848503	NA,A	NA,G	NA,1	NA,inf	NA,inf	NA,1.38037	0.000293364	0.000949541
2	chr3:196612786:G:A	196612786	A,NA	G,NA	1,NA	-inf,NA	inf,NA	1.442,NA	0.000293072	0.00109524
2	chr3:196846754:A:C	196846754	NA,C	NA,A	NA,1	NA,inf	NA,inf	NA,1.37799	0.000292075	0.000945557
2	chr3:196963713:G:A	196963713	A,NA	G,NA	1,NA	-inf,NA	inf,NA	1.41086,NA	0.000290289	0.00094955
2	chr3:196653877:C:G	196653877	G,G	C,C	1,1	-inf,inf	inf,inf	0.120436,2.24163	0.000290133	0.00103015
2	chr3:196003851:G:C	196003851	NA,C	NA,G	NA,1	NA,inf	NA,inf	NA,1.42198	0.000290127	0.000973828
2	chr3:196836052:C:T	196836052	NA,T	NA,C	NA,1	NA,inf	NA,inf	NA,1.37575	0.000289851	0.000937349
2	chr3:195889773:C:T	195889773	NA,T	NA,C	NA,1	NA,-inf	NA,inf	NA,1.42909	0.000285714	0.000981554
2	chr3:196702270:C:T	196702270	T,T	C,C	1,1	inf,inf	inf,inf	0.674671,1.85965	0.000285595	0.000625665
2	chr3:196041590:G:A	196041590	A,A	G,G	1,1	-inf,-inf	inf,inf	0.522137,1.90051	0.000284517	0.000928557
2	chr3:196091088:GT:G	196091088	NA,G	NA,GT	NA,1	NA,inf	NA,inf	NA,1.40384	0.000283261	0.000939203
2	chr3:196697712:C:T	196697712	T,T	C,C	1,1	inf,inf	inf,inf	0.659698,1.91871	0.000282113	0.000638025
2	chr3:196118800:T:C	196118800	NA,C	NA,T	NA,1	NA,inf	NA,inf	NA,1.35547	0.000281163	0.00092201
2	chr3:196717073:G:A	196717073	A,A	G,G	1,1	-inf,-inf	inf,inf	1.54262,0.98378	0.000280416	0.000864647
2	chr3:196216129:A:G	196216129	NA,G	NA,A	NA,1	NA,inf	NA,inf	NA,1.32119	0.00028022	0.000904557
2	chr3:196598427:G:A	196598427	NA,A	NA,G	NA,1	NA,inf	NA,inf	NA,1.32936	0.000276529	0.000896271
2	chr3:195826260:C:T	195826260	T,NA	C,NA	1,NA	-inf,NA	inf,NA	1.33388,NA	0.000275305	0.000893124
2	chr3:196807367:G:T	196807367	NA,T	NA,G	NA,1	NA,-inf	NA,inf	NA,1.26741	0.000275112	0.000774111
2	chr3:196529404:A:G	196529404	G,G	A,A	1,1	inf,-inf	inf,inf	1.52479,1.00985	0.000273576	0.00102039
2	chr3:196633337:C:T	196633337	NA,T	NA,C	NA,1	NA,inf	NA,inf	NA,1.32175	0.000273216	0.00087152
2	chr3:196171883:C:T	196171883	NA,T	NA,C	NA,1	NA,-inf	NA,inf	NA,1.3136	0.000272482	0.000886732
2	chr3:196608595:A:G	196608595	NA,G	NA,A	NA,1	NA,inf	NA,inf	NA,1.33896	0.000272236	0.000898194
2	chr3:196763399:C:G	196763399	NA,G	NA,C	NA,1	NA,inf	NA,inf	NA,1.34781	0.000271784	0.000828679
2	chr3:196755158:A:G	196755158	NA,G	NA,A	NA,1	NA,inf	NA,inf	NA,1.34781	0.000271784	0.000828679
2	chr3:196657994:T:C	196657994	C,C	T,T	1,1	inf,-inf	inf,inf	0.726787,1.78957	0.000271505	0.00110185
2	chr3:196015758:C:T	196015758	T,T	C,C	1,1	-inf,-inf	inf,inf	1.65792,1.00116	0.000270844	0.00107548
2	chr3:196150320:C:T	196150320	T,NA	C,NA	1,NA	-inf,NA	inf,NA	1.50392,NA	0.000270468	0.000982112
2	chr3:196769075:C:T	196769075	NA,T	NA,C	NA,1	NA,inf	NA,inf	NA,1.34061	0.000268085	0.00081708
2	chr3:195846331:A:G	195846331	G,G	A,A	1,1	inf,inf	inf,inf	3.08077,0.057005	0.000267214	0.00295172
2	chr3:196578153:C:T	196578153	NA,T	NA,C	NA,1	NA,-inf	NA,inf	NA,1.37515	0.000267036	0.000908397
2	chr3:196762723:A:T	196762723	NA,T	NA,A	NA,1	NA,inf	NA,inf	NA,1.33761	0.000266749	0.0008137
2	chr3:196598593:C:T	196598593	T,T	C,C	1,1	-inf,-inf	inf,inf	0.690755,1.66341	0.000266674	0.000807721
2	chr3:196836487:G:A	196836487	NA,A	NA,G	NA,1	NA,inf	NA,inf	NA,1.32771	0.000265872	0.000859928
2	chr3:196853355:CAGTT:C	196853355	NA,C	NA,CAGTT	NA,1	NA,inf	NA,inf	NA,1.31897	0.000262618	0.000852122
2	chr3:196178271:T:A	196178271	NA,A	NA,T	NA,1	NA,-inf	NA,inf	NA,1.36184	0.000262222	0.000870026
2	chr3:196738302:C:G	196738302	NA,G	NA,C	NA,1	NA,inf	NA,inf	NA,1.31177	0.000261484	0.00081725
2	chr3:195979419:T:G	195979419	G,NA	T,NA	1,NA	inf,NA	inf,NA	1.66372,NA	0.000261037	0.00108059
2	chr3:197112357:G:A	197112357	A,NA	G,NA	1,NA	inf,NA	inf,NA	1.36382,NA	0.000261031	0.000746418
2	chr3:196091826:G:A	196091826	NA,A	NA,G	NA,1	NA,inf	NA,inf	NA,1.31462	0.000259949	0.000846578
2	chr3:196187226:C:T	196187226	T,T	C,C	1,1	inf,inf	inf,inf	2.21368,0.39143	0.00025897	0.0010707
2	chr3:196148921:G:T	196148921	T,T	G,G	1,1	inf,inf	inf,inf	2.07134,0.604048	0.000258345	0.0010985
2	chr3:197022716:C:G	197022716	NA,G	NA,C	NA,1	NA,-inf	NA,inf	NA,1.28798	0.000258238	0.000856946
2	chr3:196226904:C:T	196226904	T,T	C,C	1,1	inf,inf	inf,inf	1.27088,1.36021	0.000257108	0.000924531
2	chr3:196854635:G:C	196854635	NA,C	NA,G	NA,1	NA,inf	NA,inf	NA,1.30716	0.000256847	0.000834381
2	chr3:195859800:G:A	195859800	NA,A	NA,G	NA,1	NA,-inf	NA,inf	NA,1.30015	0.000256811	0.000846229
2	chr3:197008937:G:A	197008937	A,NA	G,NA	1,NA	inf,NA	inf,NA	1.36676,NA	0.000255694	0.000823918
2	chr3:196715624:C:A	196715624	A,A	C,C	1,1	-inf,-inf	inf,inf	1.52384,0.947944	0.000254991	0.000785968
2	chr3:196598441:T:C	196598441	C,C	T,T	1,1	inf,inf	inf,inf	1.67581,0.78193	0.000254134	0.00102379
2	chr3:196792829:A:G	196792829	NA,G	NA,A	NA,1	NA,-inf	NA,inf	NA,1.2241	0.000253611	0.000715176
2	chr3:196631993:A:G	196631993	NA,G	NA,A	NA,1	NA,inf	NA,inf	NA,1.27682	0.000253154	0.000811673
2	chr3:196761687:G:C	196761687	NA,C	NA,G	NA,1	NA,-inf	NA,inf	NA,1.35194	0.000252567	0.000700239
2	chr3:196172160:C:T	196172160	NA,T	NA,C	NA,1	NA,inf	NA,inf	NA,1.25713	0.000251808	0.000808709
2	chr3:195918493:C:T	195918493	NA,T	NA,C	NA,1	NA,inf	NA,inf	NA,1.29708	0.000251662	0.000829266
2	chr3:196588340:G:A	196588340	A,NA	G,NA	1,NA	inf,NA	inf,NA	1.56831,NA	0.000251638	0.00100253
2	chr3:196789962:G:A	196789962	NA,A	NA,G	NA,1	NA,inf	NA,inf	NA,1.29178	0.000250656	0.000759118
2	chr3:195995423:G:A	195995423	A,NA	G,NA	1,NA	inf,NA	inf,NA	1.64622,NA	0.000250063	0.0010376
2	chr3:196189296:G:A	196189296	NA,A	NA,G	NA,1	NA,inf	NA,inf	NA,1.26635	0.0002499	0.000814849
2	chr3:197032043:T:C	197032043	NA,C	NA,T	NA,1	NA,-inf	NA,inf	NA,1.25982	0.000249851	0.000814484
2	chr3:196122710:G:A	196122710	A,A	G,G	1,1	-inf,-inf	inf,inf	1.12569,1.01297	0.000249327	0.000675867
2	chr3:196363593:G:T	196363593	NA,T	NA,G	NA,1	NA,inf	NA,inf	NA,1.25913	0.000248588	0.0008052
2	chr3:196093027:A:T	196093027	NA,T	NA,A	NA,1	NA,inf	NA,inf	NA,1.28907	0.000248256	0.00080849
2	chr3:196753517:A:G	196753517	NA,G	NA,A	NA,1	NA,-inf	NA,inf	NA,1.32968	0.000248039	0.000707692
2	chr3:196097354:T:A	196097354	NA,A	NA,T	NA,1	NA,inf	NA,inf	NA,1.32275	0.000247618	0.000833971
2	chr3:196088088:T:C	196088088	C,C	T,T	1,1	inf,inf	inf,inf	0.767106,1.74301	0.000245976	0.00083911
2	chr3:196874405:A:T	196874405	NA,T	NA,A	NA,1	NA,-inf	NA,inf	NA,1.2915	0.00024451	0.000814976
2	chr3:196877326:G:T	196877326	NA,T	NA,G	NA,1	NA,-inf	NA,inf	NA,1.29792	0.000244496	0.000817665
2	chr3:196900646:C:T	196900646	NA,T	NA,C	NA,1	NA,-inf	NA,inf	NA,1.29397	0.000243894	0.000827722
2	chr3:196452587:G:T	196452587	T,NA	G,NA	1,NA	inf,NA	inf,NA	1.41368,NA	0.000243323	0.000809037
2	chr3:196055316:G:A	196055316	NA,A	NA,G	NA,1	NA,-inf	NA,inf	NA,1.34793	0.000242785	0.000813614
2	chr3:195846666:G:C	195846666	NA,C	NA,G	NA,1	NA,inf	NA,inf	NA,1.21307	0.000241376	0.000764996
2	chr3:197190747:C:A	197190747	NA,A	NA,C	NA,1	NA,inf	NA,inf	NA,1.24929	0.000241323	0.000761378
2	chr3:196749961:A:G	196749961	NA,G	NA,A	NA,1	NA,inf	NA,inf	NA,1.28104	0.000241059	0.000737619
2	chr3:196886320:A:G	196886320	NA,G	NA,A	NA,1	NA,-inf	NA,inf	NA,1.28982	0.000241016	0.000805947
2	chr3:197036223:G:A	197036223	NA,A	NA,G	NA,1	NA,-inf	NA,inf	NA,1.2889	0.000240869	0.000797812
2	chr3:196940307:G:A	196940307	NA,A	NA,G	NA,1	NA,inf	NA,inf	NA,1.2628	0.000238976	0.000778999
2	chr3:196591412:G:A	196591412	NA,A	NA,G	NA,1	NA,inf	NA,inf	NA,1.22439	0.000238529	0.000766515
2	chr3:197127303:A:G	197127303	G,NA	A,NA	1,NA	-inf,NA	inf,NA	1.30771,NA	0.000237566	0.000842496
2	chr3:196628489:T:C	196628489	C,C	T,T	1,1	inf,inf	inf,inf	1.99159,0.0151725	0.000234394	0.000733341
2	chr3:195921409:A:ACAT	195921409	NA,ACAT	NA,A	NA,1	NA,inf	NA,inf	NA,1.27016	0.000233864	0.000776641
2	chr3:196339023:T:G	196339023	NA,G	NA,T	NA,1	NA,inf	NA,inf	NA,1.20364	0.000233588	0.000741299
2	chr3:196994628:T:G	196994628	G,G	T,T	1,1	-inf,inf	inf,inf	2.13623,0.0442233	0.00023327	0.000681041
2	chr3:196151080:GA:G	196151080	G,G	GA,GA	1,1	inf,inf	inf,inf	2.00229,0.615545	0.000232839	0.000983277
2	chr3:196108435:C:T	196108435	NA,T	NA,C	NA,1	NA,inf	NA,inf	NA,1.24945	0.00023156	0.00075499
2	chr3:196793007:T:C	196793007	C,C	T,T	1,1	inf,inf	inf,inf	2.0536,0.250512	0.000230404	0.000334558
2	chr3:196461334:A:T	196461334	NA,T	NA,A	NA,1	NA,inf	NA,inf	NA,1.20821	0.000229752	0.000739128
2	chr3:196749454:A:G	196749454	NA,G	NA,A	NA,1	NA,inf	NA,inf	NA,1.24603	0.000226759	0.000694436
2	chr3:196651649:C:A	196651649	NA,A	NA,C	NA,1	NA,-inf	NA,inf	NA,1.22102	0.000226741	0.000747685
2	chr3:196465520:T:C	196465520	NA,C	NA,T	NA,1	NA,-inf	NA,inf	NA,1.25688	0.00022617	0.00075285
2	chr3:196073323:G:A	196073323	NA,A	NA,G	NA,1	NA,-inf	NA,inf	NA,1.30523	0.000225298	0.000754686
2	chr3:196006622:G:A	196006622	A,A	G,G	1,1	-inf,-inf	inf,inf	1.73765,0.947381	0.000223653	0.00100709
2	chr3:196584452:AGCTC:A	196584452	NA,A	NA,AGCTC	NA,1	NA,-inf	NA,inf	NA,1.24551	0.000223448	0.000743781
2	chr3:196792362:C:T	196792362	T,T	C,C	1,1	-inf,-inf	inf,inf	1.5088,0.922935	0.000223337	0.000506016
2	chr3:196839651:A:T	196839651	NA,T	NA,A	NA,1	NA,inf	NA,inf	NA,1.2254	0.000223019	0.000718671
2	chr3:196002341:C:T	196002341	NA,T	NA,C	NA,1	NA,inf	NA,inf	NA,1.19367	0.000222578	0.000702147
2	chr3:196121471:C:T	196121471	NA,T	NA,C	NA,1	NA,inf	NA,inf	NA,1.1779	0.000222354	0.000703738
2	chr3:196572573:G:A	196572573	A,NA	G,NA	1,NA	inf,NA	inf,NA	1.24554,NA	0.000222048	0.000710373
2	chr3:197218869:C:T	197218869	T,T	C,C	1,1	-inf,inf	inf,inf	1.37513,3.88645	0.000221124	0.0540277
2	chr3:196676632:T:C	196676632	NA,C	NA,T	NA,1	NA,inf	NA,inf	NA,1.21367	0.000221092	0.000685916
2	chr3:196228401:G:A	196228401	A,A	G,G	1,1	inf,inf	inf,inf	1.61205,0.878439	0.000220451	0.000755369
2	chr3:196429340:AC:A	196429340	NA,A	NA,AC	NA,1	NA,-inf	NA,inf	NA,1.23664	0.000219609	0.000730689
2	chr3:196006606:ACG:A	196006606	A,A	ACG,ACG	1,1	-inf,-inf	inf,inf	1.71021,0.962869	0.000218783	0.000981232
2	chr3:196744528:A:T	196744528	NA,T	NA,A	NA,1	NA,inf	NA,inf	NA,1.22542	0.000218483	0.000669769
2	chr3:196892676:A:G	196892676	NA,G	NA,A	NA,1	NA,inf	NA,inf	NA,1.21271	0.000218383	0.000711303
2	chr3:196935682:C:CCAA	196935682	NA,CCAA	NA,C	NA,1	NA,inf	NA,inf	NA,1.21211	0.000218147	0.000710536
2	chr3:196598309:T:C	196598309	NA,C	NA,T	NA,1	NA,inf	NA,inf	NA,1.23047	0.000218103	0.000728412
2	chr3:195903046:G:A	195903046	NA,A	NA,G	NA,1	NA,-inf	NA,inf	NA,1.27693	0.00021784	0.000746994
2	chr3:196734708:C:T	196734708	NA,T	NA,C	NA,1	NA,-inf	NA,inf	NA,1.14455	0.000217642	0.000623483
2	chr3:196770667:C:T	196770667	NA,T	NA,C	NA,1	NA,-inf	NA,inf	NA,1.21046	0.000217276	0.000738232
2	chr3:196727689:G:A	196727689	A,A	G,G	1,1	inf,inf	inf,inf	1.96415,0.0970106	0.000217204	0.000333812
2	chr3:197082097:C:T	197082097	T,NA	C,NA	1,NA	-inf,NA	inf,NA	1.22824,NA	0.000216259	0.000662233
2	chr3:196088245:G:C	196088245	NA,C	NA,G	NA,1	NA,inf	NA,inf	NA,1.19034	0.000215622	0.000686141
2	chr3:195889906:C:A	195889906	A,NA	C,NA	1,NA	inf,NA	inf,NA	1.55857,NA	0.000215254	0.000905543
2	chr3:196107185:G:A	196107185	NA,A	NA,G	NA,1	NA,inf	NA,inf	NA,1.17776	0.00021508	0.00069535
2	chr3:196174643:A:C	196174643	C,C	A,A	1,1	inf,inf	inf,inf	1.87032,0.733819	0.000214908	0.000895929
2	chr3:196770346:A:G	196770346	G,G	A,A	1,1	inf,inf	inf,inf	1.20398,1.25066	0.000214542	0.000413094
2	chr3:197227423:C:T	197227423	NA,T	NA,C	NA,1	NA,inf	NA,inf	NA,1.18862	0.000214315	0.000679294
2	chr3:196635694:G:C	196635694	NA,C	NA,G	NA,1	NA,inf	NA,inf	NA,1.18548	0.000214129	0.000683855
2	chr3:196518584:G:GAGACAAAGGACCCTGGCACA	196518584	GAGACAAAGGACCCTGGCACA,NA	G,NA	1,NA	-inf,NA	inf,NA	1.25034,NA	0.000213721	0.000673825
2	chr3:196168754:A:T	196168754	NA,T	NA,A	NA,1	NA,-inf	NA,inf	NA,1.27813	0.000213374	0.00073047
2	chr3:196318096:C:T	196318096	NA,T	NA,C	NA,1	NA,inf	NA,inf	NA,1.19055	0.000212908	0.000697401
2	chr3:197255043:C:T	197255043	T,T	C,C	1,1	-inf,inf	inf,inf	1.31387,3.88829	0.000212892	0.0486355
2	chr3:196177210:A:C	196177210	NA,C	NA,A	NA,1	NA,inf	NA,inf	NA,1.16744	0.000212704	0.000687722
2	chr3:196726596:A:C	196726596	C,C	A,A	1,1	inf,inf	inf,inf	1.90252,0.158659	0.000212699	0.000380782
2	chr3:196514983:G:A	196514983	NA,A	NA,G	NA,1	NA,-inf	NA,inf	NA,1.21818	0.000212645	0.000707157
2	chr3:196613853:A:C	196613853	NA,C	NA,A	NA,1	NA,-inf	NA,inf	NA,1.21768	0.000211985	0.000710254
2	chr3:196769978:G:A	196769978	A,NA	G,NA	1,NA	inf,NA	inf,NA	1.2371,NA	0.000211658	0.000499516
2	chr3:196617493:T:C	196617493	NA,C	NA,T	NA,1	NA,inf	NA,inf	NA,1.16854	0.000211464	0.000676488
2	chr3:196999346:C:T	196999346	T,T	C,C	1,1	inf,inf	inf,inf	0.609239,1.91058	0.000211349	0.000853177
2	chr3:196392328:C:A	196392328	A,NA	C,NA	1,NA	inf,NA	inf,NA	1.46927,NA	0.0002113	0.000833699
2	chr3:195949706:C:A	195949706	A,NA	C,NA	1,NA	inf,NA	inf,NA	1.54295,NA	0.000210484	0.000863115
2	chr3:196577891:A:G	196577891	NA,G	NA,A	NA,1	NA,-inf	NA,inf	NA,1.23349	0.000210079	0.000710576
2	chr3:196296789:C:G	196296789	NA,G	NA,C	NA,1	NA,-inf	NA,inf	NA,1.2064	0.000209096	0.000689899
2	chr3:196940913:G:A	196940913	NA,A	NA,G	NA,1	NA,inf	NA,inf	NA,1.1877	0.000208964	0.000680993
2	chr3:196121455:A:G	196121455	G,G	A,A	1,1	-inf,-inf	inf,inf	1.3066,0.793025	0.000208805	0.000582977
2	chr3:196160995:A:C	196160995	NA,C	NA,A	NA,1	NA,inf	NA,inf	NA,1.16384	0.00020869	0.000680196
2	chr3:196516630:A:G	196516630	G,NA	A,NA	1,NA	-inf,NA	inf,NA	1.24229,NA	0.000208388	0.00065424
2	chr3:196774227:A:G	196774227	NA,G	NA,A	NA,1	NA,-inf	NA,inf	NA,1.2267	0.00020747	0.000598142
2	chr3:197136372:A:G	197136372	G,G	A,A	1,1	-inf,inf	inf,inf	1.31965,3.89074	0.000206732	0.0493072
2	chr3:195919954:T:C	195919954	NA,C	NA,T	NA,1	NA,inf	NA,inf	NA,1.13836	0.000206568	0.000663566
2	chr3:197089517:A:C	197089517	NA,C	NA,A	NA,1	NA,-inf	NA,inf	NA,1.23487	0.000206015	0.000685583
2	chr3:195963128:G:C	195963128	NA,C	NA,G	NA,1	NA,-inf	NA,inf	NA,1.20069	0.000205645	0.000676752
2	chr3:197044178:T:C	197044178	C,C	T,T	1,1	-inf,inf	inf,inf	1.40054,2.38182	0.000205318	0.00325361
2	chr3:196764830:T:G	196764830	G,G	T,T	1,1	inf,-inf	inf,inf	1.90763,0.295982	0.000205248	0.000259037
2	chr3:196998283:C:G	196998283	G,G	C,C	1,1	inf,inf	inf,inf	0.566044,1.92757	0.000205119	0.000823951
2	chr3:197031953:A:G	197031953	G,G	A,A	1,1	inf,inf	inf,inf	0.320559,1.90694	0.000204742	0.000670473
2	chr3:196866691:C:T	196866691	NA,T	NA,C	NA,1	NA,inf	NA,inf	NA,1.18096	0.000204416	0.000665916
2	chr3:196168301:G:A	196168301	NA,A	NA,G	NA,1	NA,-inf	NA,inf	NA,1.25325	0.000204242	0.000699185
2	chr3:196196824:G:A	196196824	NA,A	NA,G	NA,1	NA,inf	NA,inf	NA,1.14777	0.00020415	0.000662158
2	chr3:196839569:G:A	196839569	NA,A	NA,G	NA,1	NA,inf	NA,inf	NA,1.17405	0.000203799	0.000657054
2	chr3:196181840:T:C	196181840	C,C	T,T	1,1	inf,inf	inf,inf	1.99207,0.528835	0.000203735	0.000834159
2	chr3:195893167:G:A	195893167	A,A	G,G	1,1	inf,-inf	inf,inf	3.02265,0.0375471	0.000203535	0.00259775
2	chr3:196587160:T:C	196587160	NA,C	NA,T	NA,1	NA,-inf	NA,inf	NA,1.21534	0.000203487	0.000688
2	chr3:196859127:G:A	196859127	NA,A	NA,G	NA,1	NA,inf	NA,inf	NA,1.15881	0.00020291	0.000645784
2	chr3:196321435:C:T	196321435	NA,T	NA,C	NA,1	NA,-inf	NA,inf	NA,1.15426	0.000202747	0.000662425
2	chr3:197189374:T:C	197189374	C,C	T,T	1,1	-inf,inf	inf,inf	1.30084,3.88963	0.000202484	0.0475692
2	chr3:195827677:A:G	195827677	G,G	A,A	1,1	-inf,inf	inf,inf	2.46448,0.301851	0.000201646	0.00128292
2	chr3:197186800:A:C	197186800	C,NA	A,NA	1,NA	inf,NA	inf,NA	1.22183,NA	0.000201469	0.000581429
2	chr3:196752771:T:G	196752771	NA,G	NA,T	NA,1	NA,inf	NA,inf	NA,1.1282	0.000200508	0.000610511
2	chr3:196013196:C:T	196013196	T,NA	C,NA	1,NA	inf,NA	inf,NA	1.51891,NA	0.000200497	0.000823544
2	chr3:195962946:C:T	195962946	T,T	C,C	1,1	inf,-inf	inf,inf	1.20508,1.37264	0.0001991	0.00079179
2	chr3:196106887:G:A	196106887	NA,A	NA,G	NA,1	NA,inf	NA,inf	NA,1.13548	0.000199004	0.000643747
2	chr3:196183757:A:G	196183757	G,G	A,A	1,1	inf,inf	inf,inf	2.02017,0.467239	0.00019865	0.000813094
2	chr3:196579741:C:T	196579741	NA,T	NA,C	NA,1	NA,-inf	NA,inf	NA,1.20004	0.000198206	0.000670007
2	chr3:196177283:G:A	196177283	A,A	G,G	1,1	inf,inf	inf,inf	1.99128,0.52471	0.00019793	0.000833959
2	chr3:196104454:A:C	196104454	NA,C	NA,A	NA,1	NA,-inf	NA,inf	NA,1.19179	0.000197607	0.000664367
2	chr3:197092204:A:T	197092204	NA,T	NA,A	NA,1	NA,inf	NA,inf	NA,1.11845	0.000197445	0.000628719
2	chr3:196089058:T:G	196089058	G,G	T,T	1,1	inf,inf	inf,inf	0.758655,1.62837	0.000196886	0.000670676
2	chr3:195935899:T:C	195935899	C,NA	T,NA	1,NA	inf,NA	inf,NA	1.50589,NA	0.000196601	0.00080637
2	chr3:195877909:AGGGAGAGAAGCG:A	195877909	NA,A	NA,AGGGAGAGAAGCG	NA,1	NA,-inf	NA,inf	NA,1.21743	0.000196531	0.000673306
2	chr3:196864885:T:C	196864885	NA,C	NA,T	NA,1	NA,-inf	NA,inf	NA,1.17899	0.0001965	0.000631163
2	chr3:196919413:G:A	196919413	NA,A	NA,G	NA,1	NA,-inf	NA,inf	NA,1.12409	0.000196371	0.000643483
2	chr3:196926291:G:A	196926291	NA,A	NA,G	NA,1	NA,-inf	NA,inf	NA,1.17266	0.000196345	0.000655571
2	chr3:196340996:C:G	196340996	NA,G	NA,C	NA,1	NA,inf	NA,inf	NA,1.10787	0.000196326	0.00062441
2	chr3:197020702:C:A	197020702	A,A	C,C	1,1	-inf,-inf	inf,inf	1.22389,0.940644	0.000196307	0.000594644
2	chr3:196177212:A:G	196177212	NA,G	NA,A	NA,1	NA,inf	NA,inf	NA,1.12277	0.000196299	0.000634974
2	chr3:195904120:T:C	195904120	NA,C	NA,T	NA,1	NA,-inf	NA,inf	NA,1.21398	0.000196261	0.00067078
2	chr3:196192840:G:A	196192840	A,A	G,G	1,1	-inf,-inf	inf,inf	2.17225,0.0637037	0.000195897	0.00077903
2	chr3:197202913:ACT:A	197202913	A,A	ACT,ACT	1,1	-inf,inf	inf,inf	1.35185,3.81477	0.000195828	0.044927
2	chr3:196188836:T:G	196188836	NA,G	NA,T	NA,1	NA,inf	NA,inf	NA,1.10339	0.000195672	0.000622571
2	chr3:196206766:C:T	196206766	NA,T	NA,C	NA,1	NA,-inf	NA,inf	NA,1.15324	0.000195624	0.000641359
2	chr3:196396388:C:T	196396388	NA,T	NA,C	NA,1	NA,inf	NA,inf	NA,1.12437	0.000195188	0.000634103
2	chr3:197212781:CT:C	197212781	NA,C	NA,CT	NA,1	NA,inf	NA,inf	NA,1.11174	0.000195065	0.000621272
2	chr3:196189182:C:T	196189182	T,T	C,C	1,1	inf,inf	inf,inf	2.04792,0.409787	0.000194875	0.000798694
2	chr3:196204117:T:C	196204117	C,C	T,T	1,1	-inf,-inf	inf,inf	1.92361,0.0991334	0.000194655	0.000641301
2	chr3:195931790:T:C	195931790	C,NA	T,NA	1,NA	inf,NA	inf,NA	1.49777,NA	0.000193989	0.000795188
2	chr3:196581621:C:T	196581621	NA,T	NA,C	NA,1	NA,-inf	NA,inf	NA,1.187	0.000193812	0.000654994
2	chr3:196845130:A:C	196845130	NA,C	NA,A	NA,1	NA,-inf	NA,inf	NA,1.16831	0.000193391	0.000652276
2	chr3:196839434:A:G	196839434	NA,G	NA,A	NA,1	NA,inf	NA,inf	NA,1.14334	0.000193064	0.000622643
2	chr3:196044902:G:A	196044902	A,A	G,G	1,1	-inf,-inf	inf,inf	0.610395,1.61325	0.000192523	0.000622572
2	chr3:196517721:G:A	196517721	A,A	G,G	1,1	inf,-inf	inf,inf	1.56719,0.756006	0.000192394	0.000666842
2	chr3:197226535:T:C	197226535	NA,C	NA,T	NA,1	NA,inf	NA,inf	NA,1.10332	0.000192237	0.000612368
2	chr3:196839399:T:C	196839399	NA,C	NA,T	NA,1	NA,inf	NA,inf	NA,1.14023	0.000192056	0.000619414
2	chr3:196580088:G:T	196580088	NA,T	NA,G	NA,1	NA,-inf	NA,inf	NA,1.17955	0.000191334	0.000646534
2	chr3:196587065:G:C	196587065	NA,C	NA,G	NA,1	NA,-inf	NA,inf	NA,1.17929	0.000191291	0.000646268
2	chr3:196585787:A:G	196585787	NA,G	NA,A	NA,1	NA,-inf	NA,inf	NA,1.17882	0.000191189	0.000645869
2	chr3:196580021:T:C	196580021	NA,C	NA,T	NA,1	NA,-inf	NA,inf	NA,1.17784	0.000190771	0.000644619
2	chr3:196578747:T:C	196578747	NA,C	NA,T	NA,1	NA,-inf	NA,inf	NA,1.17675	0.000190429	0.000643427
2	chr3:196210258:AG:A	196210258	NA,A	NA,AG	NA,1	NA,inf	NA,inf	NA,1.11978	0.000190351	0.000620249
2	chr3:196801461:T:A	196801461	NA,A	NA,T	NA,1	NA,-inf	NA,inf	NA,1.17096	0.000189788	0.0005681
2	chr3:196635826:G:T	196635826	NA,T	NA,G	NA,1	NA,-inf	NA,inf	NA,1.13106	0.000189696	0.000624971
2	chr3:196581673:A:G	196581673	NA,G	NA,A	NA,1	NA,-inf	NA,inf	NA,1.1745	0.000189696	0.000640922
2	chr3:196582434:A:G	196582434	NA,G	NA,A	NA,1	NA,-inf	NA,inf	NA,1.17349	0.000189422	0.000639931
2	chr3:196581664:A:C	196581664	NA,C	NA,A	NA,1	NA,-inf	NA,inf	NA,1.17315	0.000189257	0.000639429
2	chr3:196296090:G:T	196296090	T,T	G,G	1,1	-inf,-inf	inf,inf	0.575618,1.61334	0.000188968	0.000606891
2	chr3:196631608:G:A	196631608	NA,A	NA,G	NA,1	NA,inf	NA,inf	NA,1.10686	0.000188855	0.000613584
2	chr3:196360129:T:C	196360129	NA,C	NA,T	NA,1	NA,inf	NA,inf	NA,1.10572	0.000188533	0.00061137
2	chr3:196118067:A:G	196118067	G,NA	A,NA	1,NA	-inf,NA	inf,NA	0.976567,NA	0.000188302	0.000528317
2	chr3:196576743:A:G	196576743	NA,G	NA,A	NA,1	NA,-inf	NA,inf	NA,1.16787	0.0001876	0.000633675
2	chr3:196619448:C:T	196619448	NA,T	NA,C	NA,1	NA,inf	NA,inf	NA,1.10763	0.000187373	0.000599176
2	chr3:196801789:C:T	196801789	NA,T	NA,C	NA,1	NA,-inf	NA,inf	NA,1.16274	0.000187129	0.000560377
2	chr3:196579412:A:G	196579412	NA,G	NA,A	NA,1	NA,-inf	NA,inf	NA,1.1663	0.000187101	0.000632002
2	chr3:196540825:G:A	196540825	NA,A	NA,G	NA,1	NA,-inf	NA,inf	NA,1.15367	0.000187073	0.000631387
2	chr3:196177028:G:A	196177028	A,A	G,G	1,1	inf,inf	inf,inf	1.92502,0.572835	0.000186665	0.000785086
2	chr3:196853126:CA:C	196853126	NA,C	NA,CA	NA,1	NA,-inf	NA,inf	NA,1.13334	0.000186274	0.000599157
2	chr3:196203012:C:A	196203012	A,A	C,C	1,1	-inf,-inf	inf,inf	1.90062,0.100592	0.000186211	0.000613187
2	chr3:195890596:G:A	195890596	NA,A	NA,G	NA,1	NA,-inf	NA,inf	NA,1.16571	0.000185943	0.000627838
2	chr3:196171169:C:T	196171169	NA,T	NA,C	NA,1	NA,-inf	NA,inf	NA,1.12323	0.00018535	0.000614085
2	chr3:196268067:T:C	196268067	NA,C	NA,T	NA,1	NA,inf	NA,inf	NA,1.12883	0.000185114	0.0006107
2	chr3:196995676:GAGA:G	196995676	G,G	GAGA,GAGA	1,1	inf,inf	inf,inf	0.682117,1.7538	0.00018504	0.000742265
2	chr3:196989954:A:G	196989954	G,G	A,A	1,1	inf,inf	inf,inf	1.84647,0.221201	0.000184908	0.000645369
2	chr3:195933826:C:T	195933826	T,NA	C,NA	1,NA	inf,NA	inf,NA	1.46646,NA	0.00018445	0.000753194
2	chr3:196544621:C:T	196544621	T,NA	C,NA	1,NA	inf,NA	inf,NA	1.14154,NA	0.000184358	0.000586136
2	chr3:196375886:G:A	196375886	NA,A	NA,G	NA,1	NA,inf	NA,inf	NA,1.09033	0.000183682	0.000596674
2	chr3:196574148:C:T	196574148	NA,T	NA,C	NA,1	NA,-inf	NA,inf	NA,1.15368	0.000183218	0.00061866
2	chr3:196540993:A:C	196540993	NA,C	NA,A	NA,1	NA,inf	NA,inf	NA,1.0861	0.000182484	0.000593262
2	chr3:195826126:A:G	195826126	G,G	A,A	1,1	-inf,inf	inf,inf	2.53265,0.0757383	0.000182447	0.00121256
2	chr3:196794772:G:A	196794772	A,NA	G,NA	1,NA	-inf,NA	inf,NA	1.17583,NA	0.000181939	0.000552392
2	chr3:196096137:G:T	196096137	T,T	G,G	1,1	inf,inf	inf,inf	1.42803,0.395166	0.000181476	0.000476012
2	chr3:197127160:C:T	197127160	T,T	C,C	1,1	-inf,inf	inf,inf	1.32387,3.77964	0.000181389	0.0397062
2	chr3:196581007:A:G	196581007	NA,G	NA,A	NA,1	NA,-inf	NA,inf	NA,1.14522	0.000180444	0.000609295
2	chr3:195934548:CTG:C	195934548	NA,C	NA,CTG	NA,1	NA,-inf	NA,inf	NA,1.18296	0.000180414	0.000629937
2	chr3:196699397:G:A	196699397	NA,A	NA,G	NA,1	NA,-inf	NA,inf	NA,1.10374	0.000179621	0.000575551
2	chr3:196616918:G:A	196616918	NA,A	NA,G	NA,1	NA,-inf	NA,inf	NA,1.10461	0.000179418	0.000577784
2	chr3:197064058:T:C	197064058	NA,C	NA,T	NA,1	NA,inf	NA,inf	NA,1.05413	0.000179191	0.000575497
2	chr3:196223293:C:T	196223293	T,NA	C,NA	1,NA	-inf,NA	inf,NA	1.1828,NA	0.000179141	0.000621415
2	chr3:195934444:A:G	195934444	G,NA	A,NA	1,NA	inf,NA	inf,NA	1.44764,NA	0.000178738	0.000728317
2	chr3:196600137:C:T	196600137	T,T	C,C	1,1	inf,-inf	inf,inf	1.63369,0.55882	0.000177549	0.000615299
2	chr3:196990594:G:A	196990594	A,A	G,G	1,1	inf,inf	inf,inf	1.79356,0.276815	0.000176799	0.000613873
2	chr3:196596796:A:G	196596796	NA,G	NA,A	NA,1	NA,-inf	NA,inf	NA,1.12662	0.00017642	0.000584724
2	chr3:196189463:G:A	196189463	NA,A	NA,G	NA,1	NA,-inf	NA,inf	NA,1.08498	0.000176198	0.00057844
2	chr3:196172688:C:T	196172688	T,T	C,C	1,1	-inf,inf	inf,inf	1.37977,1.03994	0.000176021	0.000684998
2	chr3:196621450:G:A	196621450	NA,A	NA,G	NA,1	NA,inf	NA,inf	NA,1.07074	0.000175764	0.000562094
2	chr3:195932690:A:G	195932690	G,NA	A,NA	1,NA	inf,NA	inf,NA	1.43572,NA	0.00017538	0.000713564
2	chr3:197006482:G:A	197006482	NA,A	NA,G	NA,1	NA,-inf	NA,inf	NA,1.12712	0.000175356	0.00058364
2	chr3:196496414:T:C	196496414	C,NA	T,NA	1,NA	-inf,NA	inf,NA	1.25834,NA	0.00017506	0.000646302
2	chr3:196689673:C:G	196689673	NA,G	NA,C	NA,1	NA,-inf	NA,inf	NA,1.10767	0.000174827	0.000580712
2	chr3:196194440:G:A	196194440	A,A	G,G	1,1	inf,inf	inf,inf	2.0486,0.319133	0.000174758	0.000713708
2	chr3:196203342:G:C	196203342	C,C	G,G	1,1	-inf,-inf	inf,inf	1.87285,0.0839239	0.000174667	0.000575251
2	chr3:197080755:C:A	197080755	NA,A	NA,C	NA,1	NA,-inf	NA,inf	NA,1.14551	0.000174629	0.000588401
2	chr3:196521123:T:C	196521123	C,C	T,T	1,1	-inf,inf	inf,inf	0.56523,1.75511	0.000174201	0.000663232
2	chr3:195933747:G:C	195933747	NA,C	NA,G	NA,1	NA,-inf	NA,inf	NA,1.16256	0.000174036	0.000607643
2	chr3:197120777:T:C	197120777	C,C	T,T	1,1	-inf,inf	inf,inf	1.36926,3.69152	0.000172944	0.0361666
2	chr3:196586599:A:T	196586599	NA,T	NA,A	NA,1	NA,-inf	NA,inf	NA,1.11791	0.000172269	0.000581311
2	chr3:196646066:G:A	196646066	A,A	G,G	1,1	inf,-inf	inf,inf	1.87276,0.182538	0.000172029	0.000663192
2	chr3:196325997:C:T	196325997	NA,T	NA,C	NA,1	NA,inf	NA,inf	NA,1.04595	0.000171962	0.000556646
2	chr3:196189449:C:T	196189449	NA,T	NA,C	NA,1	NA,-inf	NA,inf	NA,1.07034	0.000171844	0.000563988
2	chr3:196620901:C:T	196620901	NA,T	NA,C	NA,1	NA,-inf	NA,inf	NA,1.08951	0.000171582	0.000570321
2	chr3:196189454:T:C	196189454	NA,C	NA,T	NA,1	NA,-inf	NA,inf	NA,1.06792	0.000171142	0.00056166
2	chr3:196603355:G:A	196603355	A,A	G,G	1,1	inf,-inf	inf,inf	1.85506,0.121179	0.000170999	0.000578971
2	chr3:197022607:C:T	197022607	NA,T	NA,C	NA,1	NA,-inf	NA,inf	NA,1.11549	0.000170629	0.00057934
2	chr3:196116645:C:G	196116645	NA,G	NA,C	NA,1	NA,-inf	NA,inf	NA,1.08146	0.000170511	0.000562983
2	chr3:196120311:G:A	196120311	NA,A	NA,G	NA,1	NA,-inf	NA,inf	NA,1.05694	0.000169687	0.000555575
2	chr3:196226663:A:T	196226663	T,T	A,A	1,1	inf,inf	inf,inf	1.38953,1.00494	0.000169455	0.000611425
2	chr3:196303931:G:A	196303931	NA,A	NA,G	NA,1	NA,-inf	NA,inf	NA,1.08402	0.000169217	0.000557866
2	chr3:196144171:G:GC	196144171	NA,GC	NA,G	NA,1	NA,-inf	NA,inf	NA,1.07998	0.000169145	0.000565887
2	chr3:196650246:C:T	196650246	NA,T	NA,C	NA,1	NA,-inf	NA,inf	NA,1.04991	0.000169122	0.000557466
2	chr3:196895771:C:G	196895771	G,NA	C,NA	1,NA	inf,NA	inf,NA	1.09558,NA	0.000169016	0.000558764
2	chr3:196804989:G:A	196804989	NA,A	NA,G	NA,1	NA,-inf	NA,inf	NA,1.09838	0.000168894	0.000502862
2	chr3:196115633:C:T	196115633	T,NA	C,NA	1,NA	-inf,NA	inf,NA	0.921115,NA	0.000168755	0.000476027
2	chr3:196191093:C:T	196191093	T,T	C,C	1,1	inf,inf	inf,inf	2.02962,0.302373	0.000168519	0.000685742
2	chr3:195934944:AAC:A	195934944	NA,A	NA,AAC	NA,1	NA,-inf	NA,inf	NA,1.11492	0.000168395	0.000575756
2	chr3:196962546:C:T	196962546	T,NA	C,NA	1,NA	inf,NA	inf,NA	1.11756,NA	0.000168282	0.000589303
2	chr3:196832686:C:T	196832686	NA,T	NA,C	NA,1	NA,inf	NA,inf	NA,1.05472	0.000168271	0.000538134
2	chr3:196243941:C:T	196243941	NA,T	NA,C	NA,1	NA,inf	NA,inf	NA,1.07028	0.000168095	0.000553503
2	chr3:196962547:T:A	196962547	A,NA	T,NA	1,NA	inf,NA	inf,NA	1.11651,NA	0.000167963	0.000588162
2	chr3:196840969:G:A	196840969	NA,A	NA,G	NA,1	NA,-inf	NA,inf	NA,1.09571	0.000167714	0.000577796
2	chr3:196142985:C:T	196142985	T,NA	C,NA	1,NA	inf,NA	inf,NA	1.11772,NA	0.00016695	0.000545401
2	chr3:197087446:T:C	197087446	NA,C	NA,T	NA,1	NA,-inf	NA,inf	NA,1.11764	0.000166879	0.000561682
2	chr3:196919622:C:T	196919622	T,NA	C,NA	1,NA	inf,NA	inf,NA	1.08642,NA	0.000166285	0.000549645
2	chr3:196649292:T:C	196649292	NA,C	NA,T	NA,1	NA,-inf	NA,inf	NA,1.03833	0.000166001	0.000547153
2	chr3:196081058:G:C	196081058	NA,C	NA,G	NA,1	NA,inf	NA,inf	NA,1.02914	0.000165415	0.000537861
2	chr3:195932865:G:A	195932865	A,NA	G,NA	1,NA	inf,NA	inf,NA	1.39638,NA	0.000164758	0.000667247
2	chr3:196815212:T:G	196815212	G,G	T,T	1,1	-inf,-inf	inf,inf	1.63152,0.622531	0.000164569	0.000396468
2	chr3:196161795:C:T	196161795	NA,T	NA,C	NA,1	NA,-inf	NA,inf	NA,1.05281	0.000163798	0.000536
2	chr3:196492412:T:C	196492412	C,NA	T,NA	1,NA	-inf,NA	inf,NA	1.11838,NA	0.000163637	0.000565296
2	chr3:196140007:A:T	196140007	NA,T	NA,A	NA,1	NA,-inf	NA,inf	NA,1.05136	0.000163564	0.000535391
2	chr3:196270747:G:C	196270747	NA,C	NA,G	NA,1	NA,inf	NA,inf	NA,1.02159	0.000163126	0.000528776
2	chr3:196427980:C:T	196427980	NA,T	NA,C	NA,1	NA,-inf	NA,inf	NA,1.06014	0.000163001	0.000535487
2	chr3:196745809:A:G	196745809	NA,G	NA,A	NA,1	NA,-inf	NA,inf	NA,1.09768	0.000162562	0.000449164
2	chr3:196446921:G:T	196446921	NA,T	NA,G	NA,1	NA,-inf	NA,inf	NA,1.06187	0.00016208	0.000540077
2	chr3:196794698:A:G	196794698	NA,G	NA,A	NA,1	NA,inf	NA,inf	NA,0.99919	0.000161777	0.00053566
2	chr3:196117366:C:T	196117366	T,NA	C,NA	1,NA	-inf,NA	inf,NA	0.899378,NA	0.000161629	0.000456732
2	chr3:196367004:G:A	196367004	NA,A	NA,G	NA,1	NA,-inf	NA,inf	NA,1.0536	0.000160755	0.000532659
2	chr3:196791564:T:G	196791564	NA,G	NA,T	NA,1	NA,inf	NA,inf	NA,1.04272	0.000160335	0.000495583
2	chr3:196499433:T:C	196499433	NA,C	NA,T	NA,1	NA,-inf	NA,inf	NA,1.05323	0.000160317	0.000532236
2	chr3:196058511:C:G	196058511	NA,G	NA,C	NA,1	NA,-inf	NA,inf	NA,1.10973	0.0001602	0.000540082
2	chr3:196405285:C:T	196405285	NA,T	NA,C	NA,1	NA,inf	NA,inf	NA,1.00869	0.000159862	0.000518947
2	chr3:196740032:C:T	196740032	T,NA	C,NA	1,NA	-inf,NA	inf,NA	1.11141,NA	0.00015925	0.000461336
2	chr3:196626369:A:G	196626369	NA,G	NA,A	NA,1	NA,-inf	NA,inf	NA,1.04116	0.000158913	0.000509978
2	chr3:196477209:CAT:C	196477209	C,NA	CAT,NA	1,NA	inf,NA	inf,NA	1.03614,NA	0.000158513	0.000479095
2	chr3:196423286:C:T	196423286	NA,T	NA,C	NA,1	NA,-inf	NA,inf	NA,1.04356	0.000157959	0.000523102
2	chr3:197278041:T:C	197278041	C,NA	T,NA	1,NA	inf,NA	inf,NA	1.09616,NA	0.000157921	0.000504423
2	chr3:196731186:T:G	196731186	NA,G	NA,T	NA,1	NA,-inf	NA,inf	NA,1.0293	0.00015754	0.000543859
2	chr3:196770702:A:C	196770702	C,NA	A,NA	1,NA	inf,NA	inf,NA	1.07203,NA	0.000157199	0.000358923
2	chr3:196728447:T:A	196728447	NA,A	NA,T	NA,1	NA,-inf	NA,inf	NA,1.02858	0.000157012	0.000542315
2	chr3:196521063:A:G	196521063	G,G	A,A	1,1	-inf,inf	inf,inf	0.571122,1.69212	0.000156973	0.000596806
2	chr3:197000600:C:T	197000600	NA,T	NA,C	NA,1	NA,-inf	NA,inf	NA,1.00811	0.000156798	0.00050988
2	chr3:196217089:T:C	196217089	NA,C	NA,T	NA,1	NA,inf	NA,inf	NA,0.986116	0.000156777	0.000508747
2	chr3:197086113:T:A	197086113	A,NA	T,NA	1,NA	inf,NA	inf,NA	1.09837,NA	0.00015677	0.000503463
2	chr3:197100377:T:C	197100377	C,C	T,T	1,1	inf,-inf	inf,inf	0.851136,1.58218	0.000156762	0.000589634
2	chr3:196189545:G:A	196189545	A,A	G,G	1,1	-inf,-inf	inf,inf	1.95159,0.318056	0.000156755	0.000667776
2	chr3:196856856:G:A	196856856	NA,A	NA,G	NA,1	NA,inf	NA,inf	NA,1.01032	0.000156709	0.000498595
2	chr3:196148489:C:T	196148489	NA,T	NA,C	NA,1	NA,-inf	NA,inf	NA,1.0835	0.000156497	0.00052696
2	chr3:196119622:A:G	196119622	NA,G	NA,A	NA,1	NA,-inf	NA,inf	NA,1.00588	0.000156071	0.00051015
2	chr3:196826154:A:G	196826154	NA,G	NA,A	NA,1	NA,-inf	NA,inf	NA,1.04134	0.000155979	0.000536132
2	chr3:196753452:C:T	196753452	NA,T	NA,C	NA,1	NA,-inf	NA,inf	NA,1.06899	0.000155719	0.000442144
2	chr3:196699735:T:G	196699735	G,G	T,T	1,1	inf,inf	inf,inf	0.711823,1.51042	0.000154918	0.000352486
2	chr3:196761672:C:T	196761672	NA,T	NA,C	NA,1	NA,-inf	NA,inf	NA,1.06628	0.000154836	0.000439471
2	chr3:196630491:C:T	196630491	T,T	C,C	1,1	inf,inf	inf,inf	1.68227,0.349364	0.000154512	0.000512742
2	chr3:196020376:T:C	196020376	C,NA	T,NA	1,NA	-inf,NA	inf,NA	1.2549,NA	0.00015446	0.000600855
2	chr3:196392461:C:T	196392461	T,NA	C,NA	1,NA	inf,NA	inf,NA	1.28814,NA	0.000154397	0.000602168
2	chr3:197000145:T:C	197000145	NA,C	NA,T	NA,1	NA,-inf	NA,inf	NA,1.01965	0.000154386	0.000504891
2	chr3:195947084:T:C	195947084	C,NA	T,NA	1,NA	inf,NA	inf,NA	1.35126,NA	0.000153986	0.000618585
2	chr3:196811837:T:C	196811837	NA,C	NA,T	NA,1	NA,-inf	NA,inf	NA,1.03883	0.000153708	0.000459496
2	chr3:196911386:T:C	196911386	C,NA	T,NA	1,NA	inf,NA	inf,NA	1.04277,NA	0.000153645	0.000507709
2	chr3:196044027:C:T	196044027	NA,T	NA,C	NA,1	NA,inf	NA,inf	NA,1.03582	0.000153457	0.000508913
2	chr3:196183150:T:C	196183150	NA,C	NA,T	NA,1	NA,inf	NA,inf	NA,0.962064	0.000153257	0.000488601
2	chr3:196758654:T:G	196758654	G,G	T,T	1,1	-inf,inf	inf,inf	0.524826,1.57775	0.000152708	0.000394499
2	chr3:196995204:CATGCACACATGCACACACATGCACAT:C	196995204	NA,C	NA,CATGCACACATGCACACACATGCACAT	NA,1	NA,-inf	NA,inf	NA,1.04395	0.000152604	0.000507882
2	chr3:197008816:C:T	197008816	NA,T	NA,C	NA,1	NA,inf	NA,inf	NA,0.959921	0.000151655	0.000481545
2	chr3:196797349:G:C	196797349	C,NA	G,NA	1,NA	-inf,NA	inf,NA	1.07271,NA	0.000151119	0.000461789
2	chr3:196760311:C:T	196760311	NA,T	NA,C	NA,1	NA,-inf	NA,inf	NA,1.04999	0.000150893	0.000429178
2	chr3:196732838:T:C	196732838	C,C	T,T	1,1	inf,inf	inf,inf	1.83438,0.141713	0.000150712	0.000311291
2	chr3:196111289:T:C	196111289	NA,C	NA,T	NA,1	NA,inf	NA,inf	NA,0.971923	0.00015056	0.000483642
2	chr3:196747494:T:C	196747494	NA,C	NA,T	NA,1	NA,-inf	NA,inf	NA,1.04841	0.000150529	0.000428198
2	chr3:196809530:G:C	196809530	C,C	G,G	1,1	inf,inf	inf,inf	1.69612,0.415912	0.000150498	0.000220391
2	chr3:196952638:A:G	196952638	NA,G	NA,A	NA,1	NA,-inf	NA,inf	NA,1.02437	0.000149902	0.000501786
2	chr3:196235373:G:T	196235373	T,T	G,G	1,1	inf,inf	inf,inf	1.22699,0.983947	0.000149631	0.000510244
2	chr3:195916212:T:C	195916212	C,NA	T,NA	1,NA	inf,NA	inf,NA	1.07936,NA	0.000149518	0.000490349
2	chr3:196310664:G:A	196310664	NA,A	NA,G	NA,1	NA,inf	NA,inf	NA,0.965983	0.000149422	0.000481966
2	chr3:196645872:G:A	196645872	NA,A	NA,G	NA,1	NA,-inf	NA,inf	NA,0.981978	0.00014939	0.000492992
2	chr3:196723030:A:T	196723030	NA,T	NA,A	NA,1	NA,-inf	NA,inf	NA,1.03515	0.000149277	0.000459137
2	chr3:196006617:G:A	196006617	NA,A	NA,G	NA,1	NA,inf	NA,inf	NA,1.01492	0.000149165	0.000497838
2	chr3:196216846:C:T	196216846	T,T	C,C	1,1	-inf,-inf	inf,inf	1.79715,0.071997	0.000149148	0.000491136
2	chr3:196313476:G:A	196313476	NA,A	NA,G	NA,1	NA,inf	NA,inf	NA,0.96439	0.000149013	0.000480653
2	chr3:196642324:C:A	196642324	A,NA	C,NA	1,NA	inf,NA	inf,NA	1.12036,NA	0.0001485	0.000554037
2	chr3:195843378:C:T	195843378	T,NA	C,NA	1,NA	-inf,NA	inf,NA	1.27592,NA	0.00014833	0.000587534
2	chr3:196753390:A:G	196753390	G,G	A,A	1,1	inf,-inf	inf,inf	1.57369,0.503362	0.000148288	0.000206922
2	chr3:195921460:GCAGAAAAGGTTGCCCTTCTCCAATAGGAACGCT:G	195921460	NA,G	NA,GCAGAAAAGGTTGCCCTTCTCCAATAGGAACGCT	NA,1	NA,inf	NA,inf	NA,0.996835	0.000148236	0.000489185
2	chr3:195896772:G:A	195896772	NA,A	NA,G	NA,1	NA,-inf	NA,inf	NA,1.01304	0.000148203	0.000495092
2	chr3:195938244:C:T	195938244	NA,T	NA,C	NA,1	NA,inf	NA,inf	NA,0.996486	0.000148157	0.000488833
2	chr3:195933841:G:A	195933841	A,NA	G,NA	1,NA	inf,NA	inf,NA	1.32862,NA	0.000148089	0.000594542
2	chr3:196532273:C:T	196532273	T,T	C,C	1,1	-inf,inf	inf,inf	0.640885,1.58154	0.000148015	0.00055709
2	chr3:196262414:G:C	196262414	NA,C	NA,G	NA,1	NA,inf	NA,inf	NA,0.959542	0.000147774	0.000476921
2	chr3:195945663:G:C	195945663	C,NA	G,NA	1,NA	inf,NA	inf,NA	1.32423,NA	0.000147669	0.000591144
2	chr3:196013974:C:T	196013974	NA,T	NA,C	NA,1	NA,-inf	NA,inf	NA,1.02002	0.000147504	0.000488278
2	chr3:196731667:T:G	196731667	G,G	T,T	1,1	inf,inf	inf,inf	1.82313,0.140727	0.000147472	0.000305141
2	chr3:196226496:T:C	196226496	C,C	T,T	1,1	inf,inf	inf,inf	1.60212,0.648245	0.000147262	0.000519591
2	chr3:196742875:G:A	196742875	NA,A	NA,G	NA,1	NA,-inf	NA,inf	NA,1.03453	0.000147083	0.000419172
2	chr3:196513818:G:A	196513818	NA,A	NA,G	NA,1	NA,-inf	NA,inf	NA,1.00393	0.000146971	0.000491996
2	chr3:197011090:G:A	197011090	NA,A	NA,G	NA,1	NA,inf	NA,inf	NA,0.928293	0.000146735	0.000462811
2	chr3:196631434:T:C	196631434	NA,C	NA,T	NA,1	NA,inf	NA,inf	NA,0.961023	0.000146659	0.000471058
2	chr3:196742711:A:G	196742711	G,G	A,A	1,1	-inf,inf	inf,inf	1.00491,1.16169	0.000146583	0.000383755
2	chr3:195846208:T:C	195846208	NA,C	NA,T	NA,1	NA,inf	NA,inf	NA,0.92052	0.000146555	0.000464882
2	chr3:195821202:G:A	195821202	NA,A	NA,G	NA,1	NA,-inf	NA,inf	NA,0.976368	0.000146551	0.000481766
2	chr3:195964502:C:T	195964502	T,T	C,C	1,1	inf,-inf	inf,inf	1.24405,1.16015	0.000146438	0.000582773
2	chr3:196849018:A:G	196849018	NA,G	NA,A	NA,1	NA,-inf	NA,inf	NA,1.00742	0.000146295	0.00050053
2	chr3:197224850:GA:G	197224850	NA,G	NA,GA	NA,1	NA,-inf	NA,inf	NA,1.04342	0.000146112	0.000494686
2	chr3:196652086:C:T	196652086	NA,T	NA,C	NA,1	NA,-inf	NA,inf	NA,0.979708	0.000145936	0.000476055
2	chr3:195879321:G:A	195879321	NA,A	NA,G	NA,1	NA,-inf	NA,inf	NA,1.00872	0.000145859	0.000488152
2	chr3:196837550:A:G	196837550	NA,G	NA,A	NA,1	NA,-inf	NA,inf	NA,0.977355	0.000145479	0.000489605
2	chr3:196246697:A:T	196246697	NA,T	NA,A	NA,1	NA,inf	NA,inf	NA,0.954328	0.000145475	0.000470315
2	chr3:196023820:C:T	196023820	T,T	C,C	1,1	-inf,-inf	inf,inf	1.0283,1.61916	0.00014528	0.00074761
2	chr3:196622944:C:T	196622944	T,NA	C,NA	1,NA	-inf,NA	inf,NA	1.09411,NA	0.000145177	0.000464799
2	chr3:196233053:T:C	196233053	C,C	T,T	1,1	inf,inf	inf,inf	1.47779,0.727771	0.000145133	0.000490461
2	chr3:196755937:A:G	196755937	G,G	A,A	1,1	inf,-inf	inf,inf	1.52541,0.556368	0.000145038	0.000204707
2	chr3:196642779:T:C	196642779	NA,C	NA,T	NA,1	NA,-inf	NA,inf	NA,0.961661	0.000144987	0.000477876
2	chr3:196029230:G:A	196029230	NA,A	NA,G	NA,1	NA,-inf	NA,inf	NA,1.00869	0.000144797	0.000479142
2	chr3:196720469:C:T	196720469	T,T	C,C	1,1	inf,inf	inf,inf	1.79515,0.181529	0.000144757	0.000300913
2	chr3:196270107:T:C	196270107	C,C	T,T	1,1	inf,inf	inf,inf	1.37698,0.792463	0.000144728	0.000493245
2	chr3:195859660:C:T	195859660	T,NA	C,NA	1,NA	inf,NA	inf,NA	0.846653,NA	0.000144713	0.000417723
2	chr3:196721756:TTTTTTC:T	196721756	NA,T	NA,TTTTTTC	NA,1	NA,-inf	NA,inf	NA,0.966375	0.000144661	0.000491965
2	chr3:195945814:G:A	195945814	A,NA	G,NA	1,NA	inf,NA	inf,NA	1.31084,NA	0.00014464	0.000577932
2	chr3:196794159:A:G	196794159	G,NA	A,NA	1,NA	-inf,NA	inf,NA	1.06102,NA	0.000144482	0.000435115
2	chr3:196270062:A:G	196270062	G,G	A,A	1,1	inf,inf	inf,inf	1.37894,0.788441	0.0001443	0.000491822
2	chr3:196830805:A:T	196830805	NA,T	NA,A	NA,1	NA,inf	NA,inf	NA,0.964633	0.00014427	0.000461841
2	chr3:196830807:T:A	196830807	NA,A	NA,T	NA,1	NA,inf	NA,inf	NA,0.964633	0.00014427	0.000461841
2	chr3:196448522:C:T	196448522	NA,T	NA,C	NA,1	NA,inf	NA,inf	NA,0.934658	0.000144168	0.000463587
2	chr3:196830453:T:C	196830453	NA,C	NA,T	NA,1	NA,inf	NA,inf	NA,0.962449	0.000143768	0.000460251
2	chr3:196270152:C:T	196270152	T,T	C,C	1,1	inf,inf	inf,inf	1.37051,0.795225	0.000143723	0.000489721
2	chr3:196164290:G:C	196164290	NA,C	NA,G	NA,1	NA,-inf	NA,inf	NA,1.02442	0.000143217	0.000478423
2	chr3:196632169:G:A	196632169	NA,A	NA,G	NA,1	NA,inf	NA,inf	NA,0.952445	0.000143086	0.000460269
2	chr3:197093307:C:T	197093307	T,T	C,C	1,1	inf,-inf	inf,inf	1.92515,0.38882	0.000143049	0.000552481
2	chr3:196583774:G:A	196583774	NA,A	NA,G	NA,1	NA,-inf	NA,inf	NA,0.995483	0.00014278	0.000476992
2	chr3:196669025:T:G	196669025	G,NA	T,NA	1,NA	-inf,NA	inf,NA	1.08284,NA	0.000142643	0.000437833
2	chr3:196505275:C:T	196505275	NA,T	NA,C	NA,1	NA,-inf	NA,inf	NA,0.982322	0.000142475	0.000472289
2	chr3:196387466:C:T	196387466	T,NA	C,NA	1,NA	inf,NA	inf,NA	0.937771,NA	0.00014238	0.000439712
2	chr3:196714693:C:T	196714693	NA,T	NA,C	NA,1	NA,inf	NA,inf	NA,0.924649	0.000142212	0.000441207
2	chr3:195844153:A:G	195844153	G,G	A,A	1,1	inf,-inf	inf,inf	2.05467,0.312154	0.000141786	0.000697104
2	chr3:196724263:C:T	196724263	T,T	C,C	1,1	inf,inf	inf,inf	1.82913,0.041941	0.000141376	0.000291424
2	chr3:196398939:C:T	196398939	T,NA	C,NA	1,NA	-inf,NA	inf,NA	1.13017,NA	0.0001412	0.000513738
2	chr3:196627532:C:T	196627532	NA,T	NA,C	NA,1	NA,-inf	NA,inf	NA,0.969711	0.000140883	0.000452466
2	chr3:196245819:C:T	196245819	NA,T	NA,C	NA,1	NA,inf	NA,inf	NA,0.935312	0.000140862	0.000455287
2	chr3:196721910:C:T	196721910	T,T	C,C	1,1	inf,inf	inf,inf	1.82656,0.0429543	0.00014068	0.000290194
2	chr3:196269536:G:A	196269536	A,A	G,G	1,1	inf,inf	inf,inf	1.36867,0.783629	0.000140614	0.000479109
2	chr3:196036627:C:G	196036627	NA,G	NA,C	NA,1	NA,-inf	NA,inf	NA,1.00325	0.000140612	0.000468799
2	chr3:196917869:A:G	196917869	G,NA	A,NA	1,NA	inf,NA	inf,NA	1.01702,NA	0.000140494	0.000416044
2	chr3:197147446:A:G	197147446	NA,G	NA,A	NA,1	NA,-inf	NA,inf	NA,0.993933	0.00014022	0.000467648
2	chr3:196003503:C:T	196003503	NA,T	NA,C	NA,1	NA,inf	NA,inf	NA,0.918452	0.000139673	0.000443509
2	chr3:196278239:G:A	196278239	NA,A	NA,G	NA,1	NA,inf	NA,inf	NA,0.928519	0.000139646	0.000450884
2	chr3:196121882:A:T	196121882	NA,T	NA,A	NA,1	NA,inf	NA,inf	NA,0.960477	0.00013963	0.000455294
2	chr3:196294908:G:T	196294908	NA,T	NA,G	NA,1	NA,-inf	NA,inf	NA,0.966975	0.000139597	0.000459747
2	chr3:197241824:C:T	197241824	T,T	C,C	1,1	-inf,inf	inf,inf	1.26917,3.58849	0.000139331	0.0247508
2	chr3:196278594:G:C	196278594	NA,C	NA,G	NA,1	NA,inf	NA,inf	NA,0.924934	0.000139259	0.000449611
2	chr3:196315639:G:A	196315639	NA,A	NA,G	NA,1	NA,inf	NA,inf	NA,0.961683	0.000139248	0.000459004
2	chr3:196794358:C:T	196794358	T,NA	C,NA	1,NA	-inf,NA	inf,NA	1.03934,NA	0.000139177	0.000419639
2	chr3:196757199:G:A	196757199	NA,A	NA,G	NA,1	NA,inf	NA,inf	NA,0.912248	0.000138993	0.000429795
2	chr3:196280965:T:A	196280965	NA,A	NA,T	NA,1	NA,inf	NA,inf	NA,0.92321	0.000138871	0.00044833
2	chr3:196281722:A:C	196281722	NA,C	NA,A	NA,1	NA,inf	NA,inf	NA,0.923012	0.000138826	0.000448185
2	chr3:196204594:G:A	196204594	NA,A	NA,G	NA,1	NA,inf	NA,inf	NA,0.920099	0.00013876	0.000446295
2	chr3:196605491:T:C	196605491	NA,C	NA,T	NA,1	NA,-inf	NA,inf	NA,0.978716	0.00013874	0.000457788
2	chr3:196152980:G:A	196152980	NA,A	NA,G	NA,1	NA,-inf	NA,inf	NA,1.00684	0.000138724	0.000466313
2	chr3:196658566:G:A	196658566	NA,A	NA,G	NA,1	NA,-inf	NA,inf	NA,0.950848	0.000138649	0.000465126
2	chr3:196924429:C:T	196924429	NA,T	NA,C	NA,1	NA,-inf	NA,inf	NA,0.957228	0.00013853	0.000467943
2	chr3:196987426:C:A	196987426	NA,A	NA,C	NA,1	NA,-inf	NA,inf	NA,0.992973	0.000138407	0.000464302
2	chr3:196841909:G:C	196841909	NA,C	NA,G	NA,1	NA,-inf	NA,inf	NA,0.970428	0.000138143	0.000471888
2	chr3:196068526:G:A	196068526	NA,A	NA,G	NA,1	NA,-inf	NA,inf	NA,0.969749	0.000138128	0.000451543
2	chr3:196603545:T:C	196603545	NA,C	NA,T	NA,1	NA,-inf	NA,inf	NA,0.972688	0.000138006	0.00046719
2	chr3:197247750:G:T	197247750	NA,T	NA,G	NA,1	NA,-inf	NA,inf	NA,1.00822	0.000137924	0.000466589
2	chr3:196276194:T:A	196276194	NA,A	NA,T	NA,1	NA,inf	NA,inf	NA,0.919053	0.000137893	0.000445187
2	chr3:196706736:TC:T	196706736	NA,T	NA,TC	NA,1	NA,-inf	NA,inf	NA,0.982717	0.000137877	0.000419782
2	chr3:196107785:C:T	196107785	NA,T	NA,C	NA,1	NA,inf	NA,inf	NA,0.921053	0.000137874	0.000442056
2	chr3:196283563:C:T	196283563	T,T	C,C	1,1	inf,inf	inf,inf	1.38235,0.755273	0.000137734	0.000469494
2	chr3:196787765:A:G	196787765	G,G	A,A	1,1	-inf,-inf	inf,inf	1.37582,0.771677	0.000137545	0.00032148
2	chr3:197224024:A:G	197224024	NA,G	NA,A	NA,1	NA,-inf	NA,inf	NA,1.00582	0.000137359	0.000464699
2	chr3:196325475:C:T	196325475	T,T	C,C	1,1	inf,inf	inf,inf	0.102847,1.82796	0.000137337	0.000469696
2	chr3:196259352:C:CA	196259352	CA,CA	C,C	1,1	inf,inf	inf,inf	1.33776,0.801202	0.000137139	0.000466787
2	chr3:197236225:A:T	197236225	NA,T	NA,A	NA,1	NA,-inf	NA,inf	NA,1.00769	0.000137073	0.000465503
2	chr3:196262546:T:G	196262546	G,G	T,T	1,1	inf,inf	inf,inf	1.33365,0.805173	0.000137021	0.000466372
2	chr3:195884917:G:A	195884917	NA,A	NA,G	NA,1	NA,-inf	NA,inf	NA,0.998812	0.000136935	0.000466146
2	chr3:196279630:G:A	196279630	A,A	G,G	1,1	inf,inf	inf,inf	1.3291,0.7963	0.000136898	0.00046312
2	chr3:195998820:T:C	195998820	NA,C	NA,T	NA,1	NA,inf	NA,inf	NA,0.906346	0.000136728	0.000434315
2	chr3:196717840:A:C	196717840	NA,C	NA,A	NA,1	NA,-inf	NA,inf	NA,0.981445	0.000136649	0.000421246
2	chr3:196129687:G:T	196129687	T,T	G,G	1,1	-inf,-inf	inf,inf	0.0350427,1.76763	0.000136531	0.00044309
2	chr3:195956151:A:G	195956151	G,NA	A,NA	1,NA	inf,NA	inf,NA	1.27093,NA	0.000136352	0.00054104
2	chr3:197067896:C:CCCT	197067896	NA,CCCT	NA,C	NA,1	NA,-inf	NA,inf	NA,0.965153	0.000136007	0.000458063
2	chr3:196254336:T:TA	196254336	NA,TA	NA,T	NA,1	NA,inf	NA,inf	NA,0.910561	0.000135957	0.000438959
2	chr3:196863152:A:C	196863152	NA,C	NA,A	NA,1	NA,-inf	NA,inf	NA,0.950959	0.00013551	0.00045179
2	chr3:196308430:G:A	196308430	NA,A	NA,G	NA,1	NA,inf	NA,inf	NA,0.903742	0.000135201	0.000435732
2	chr3:196855121:C:T	196855121	NA,T	NA,C	NA,1	NA,-inf	NA,inf	NA,0.935311	0.000135096	0.000443085
2	chr3:196279955:C:T	196279955	NA,T	NA,C	NA,1	NA,inf	NA,inf	NA,0.90627	0.000135092	0.000435934
2	chr3:196708709:G:T	196708709	NA,T	NA,G	NA,1	NA,-inf	NA,inf	NA,0.968874	0.000135076	0.000411273
2	chr3:196175084:C:T	196175084	T,NA	C,NA	1,NA	-inf,NA	inf,NA	0.99754,NA	0.000135012	0.000431217
2	chr3:196475751:C:T	196475751	NA,T	NA,C	NA,1	NA,-inf	NA,inf	NA,0.955871	0.000134947	0.000447132
2	chr3:196514664:T:C	196514664	NA,C	NA,T	NA,1	NA,-inf	NA,inf	NA,0.953128	0.000134926	0.000451402
2	chr3:196404539:GGCGTGAGCCACCGC:G	196404539	G,G	GGCGTGAGCCACCGC,GGCGTGAGCCACCGC	1,1	-inf,inf	inf,inf	0.0279547,1.81774	0.000134888	0.000462386
2	chr3:196717765:A:G	196717765	G,G	A,A	1,1	inf,inf	inf,inf	1.79815,0.0691968	0.000134768	0.000279376
2	chr3:196309218:C:T	196309218	NA,T	NA,C	NA,1	NA,inf	NA,inf	NA,0.901289	0.000134642	0.000433948
2	chr3:196598177:A:G	196598177	NA,G	NA,A	NA,1	NA,-inf	NA,inf	NA,0.942369	0.00013464	0.00045019
2	chr3:196714269:G:C	196714269	C,C	G,G	1,1	inf,inf	inf,inf	1.8039,0.0348529	0.000134603	0.000278414
2	chr3:196507592:A:G	196507592	NA,G	NA,A	NA,1	NA,-inf	NA,inf	NA,0.926848	0.000134537	0.000440831
2	chr3:196980729:G:T	196980729	NA,T	NA,G	NA,1	NA,-inf	NA,inf	NA,0.922488	0.000134484	0.00045012
2	chr3:195844365:T:C	195844365	NA,C	NA,T	NA,1	NA,-inf	NA,inf	NA,0.905335	0.000134092	0.00043948
2	chr3:196849160:G:A	196849160	NA,A	NA,G	NA,1	NA,-inf	NA,inf	NA,0.923567	0.00013397	0.000454079
2	chr3:196404797:C:T	196404797	NA,T	NA,C	NA,1	NA,-inf	NA,inf	NA,0.944775	0.000133906	0.000443266
2	chr3:197261807:CAG:C	197261807	C,C	CAG,CAG	1,1	-inf,inf	inf,inf	1.221,3.59475	0.000133757	0.0229621
2	chr3:196237694:C:T	196237694	NA,T	NA,C	NA,1	NA,-inf	NA,inf	NA,0.942859	0.000133747	0.000442487
2	chr3:196722040:C:T	196722040	T,T	C,C	1,1	inf,inf	inf,inf	1.79028,0.0842949	0.000133729	0.000277769
2	chr3:196024672:T:C	196024672	C,NA	T,NA	1,NA	inf,NA	inf,NA	1.25283,NA	0.000133072	0.000526285
2	chr3:196491089:C:T	196491089	T,NA	C,NA	1,NA	inf,NA	inf,NA	0.938775,NA	0.000132909	0.000405577
2	chr3:196263461:G:A	196263461	A,A	G,G	1,1	inf,inf	inf,inf	1.31849,0.802662	0.00013284	0.000451924
2	chr3:196422064:G:A	196422064	A,NA	G,NA	1,NA	inf,NA	inf,NA	0.89905,NA	0.000132647	0.000410307
2	chr3:196850702:G:A	196850702	NA,A	NA,G	NA,1	NA,-inf	NA,inf	NA,0.947603	0.000132463	0.000452368
2	chr3:196588003:T:C	196588003	C,C	T,T	1,1	-inf,-inf	inf,inf	1.72588,0.164479	0.00013241	0.000469955
2	chr3:196850467:T:C	196850467	NA,C	NA,T	NA,1	NA,-inf	NA,inf	NA,0.919488	0.000132385	0.000446619
2	chr3:196809824:C:G	196809824	G,G	C,C	1,1	inf,inf	inf,inf	1.53703,0.610243	0.000131498	0.000313435
2	chr3:196160944:C:T	196160944	NA,T	NA,C	NA,1	NA,-inf	NA,inf	NA,0.97092	0.000131278	0.00043816
2	chr3:196979243:C:G	196979243	G,G	C,C	1,1	inf,inf	inf,inf	1.74318,0.0863957	0.000131254	0.000472062
2	chr3:195998845:C:T	195998845	NA,T	NA,C	NA,1	NA,inf	NA,inf	NA,0.911159	0.000130977	0.000424785
2	chr3:196285892:CT:C	196285892	NA,C	NA,CT	NA,1	NA,inf	NA,inf	NA,0.886304	0.000130946	0.000422406
2	chr3:196275452:C:T	196275452	T,T	C,C	1,1	inf,inf	inf,inf	1.33063,0.780985	0.000130942	0.000445753
2	chr3:196465996:T:G	196465996	NA,G	NA,T	NA,1	NA,-inf	NA,inf	NA,0.931317	0.00013073	0.000432846
2	chr3:196502013:T:A	196502013	NA,A	NA,T	NA,1	NA,inf	NA,inf	NA,0.831259	0.000130715	0.000409822
2	chr3:195998849:G:A	195998849	NA,A	NA,G	NA,1	NA,inf	NA,inf	NA,0.908146	0.000130328	0.000422654
2	chr3:196940141:G:A	196940141	NA,A	NA,G	NA,1	NA,inf	NA,inf	NA,0.908061	0.000130037	0.000426561
2	chr3:196829972:G:A	196829972	A,A	G,G	1,1	-inf,-inf	inf,inf	1.41907,0.495602	0.000129944	0.000519926
2	chr3:196049956:C:A	196049956	NA,A	NA,C	NA,1	NA,-inf	NA,inf	NA,0.969737	0.000129842	0.000432048
2	chr3:196742667:C:A	196742667	A,NA	C,NA	1,NA	-inf,NA	inf,NA	1.00905,NA	0.000129774	0.000365927
2	chr3:195849874:G:C	195849874	NA,C	NA,G	NA,1	NA,inf	NA,inf	NA,0.850134	0.000129653	0.000411701
2	chr3:196162831:A:G	196162831	NA,G	NA,A	NA,1	NA,-inf	NA,inf	NA,0.967122	0.0001294	0.000436774
2	chr3:196047172:G:A	196047172	NA,A	NA,G	NA,1	NA,inf	NA,inf	NA,0.864935	0.000129168	0.00040892
2	chr3:196746324:G:C	196746324	C,C	G,G	1,1	inf,-inf	inf,inf	1.43866,0.589082	0.000128975	0.000186067
2	chr3:196934413:T:C	196934413	C,NA	T,NA	1,NA	-inf,NA	inf,NA	0.997854,NA	0.000128877	0.000503146
2	chr3:195946792:C:T	195946792	NA,T	NA,C	NA,1	NA,inf	NA,inf	NA,0.911509	0.000128724	0.000424075
2	chr3:196623465:C:T	196623465	NA,T	NA,C	NA,1	NA,inf	NA,inf	NA,0.884493	0.00012861	0.000417897
2	chr3:196626645:C:T	196626645	NA,T	NA,C	NA,1	NA,inf	NA,inf	NA,0.882304	0.000128367	0.000412751
2	chr3:196049120:G:A	196049120	A,A	G,G	1,1	inf,-inf	inf,inf	0.895357,1.2248	0.000128314	0.000439662
2	chr3:196506266:A:G	196506266	NA,G	NA,A	NA,1	NA,-inf	NA,inf	NA,0.911936	0.000128306	0.000425136
2	chr3:196648505:G:A	196648505	A,A	G,G	1,1	-inf,-inf	inf,inf	0.738179,1.31953	0.000128305	0.000410384
2	chr3:196075520:G:C	196075520	NA,C	NA,G	NA,1	NA,-inf	NA,inf	NA,0.921882	0.00012827	0.000418678
2	chr3:196941375:C:G	196941375	NA,G	NA,C	NA,1	NA,-inf	NA,inf	NA,0.910647	0.00012817	0.000432485
2	chr3:197206369:G:A	197206369	NA,A	NA,G	NA,1	NA,-inf	NA,inf	NA,0.936993	0.000128169	0.000428369
2	chr3:196851354:G:A	196851354	NA,A	NA,G	NA,1	NA,-inf	NA,inf	NA,0.9167	0.000127726	0.000428888
2	chr3:197275614:G:A	197275614	A,A	G,G	1,1	-inf,inf	inf,inf	1.17218,3.59475	0.000127597	0.0211025
2	chr3:196153371:C:T	196153371	NA,T	NA,C	NA,1	NA,-inf	NA,inf	NA,0.887488	0.000127592	0.00041884
2	chr3:196266437:C:T	196266437	NA,T	NA,C	NA,1	NA,inf	NA,inf	NA,0.871048	0.00012721	0.00041077
2	chr3:196169932:A:G	196169932	NA,G	NA,A	NA,1	NA,-inf	NA,inf	NA,0.956646	0.000127154	0.000429316
2	chr3:196850764:C:T	196850764	NA,T	NA,C	NA,1	NA,-inf	NA,inf	NA,0.919721	0.000126827	0.00043249
2	chr3:195876458:C:T	195876458	NA,T	NA,C	NA,1	NA,inf	NA,inf	NA,0.845031	0.000126485	0.000402318
2	chr3:196939198:ACT:A	196939198	NA,A	NA,ACT	NA,1	NA,-inf	NA,inf	NA,0.902709	0.000126351	0.000426333
2	chr3:196322378:G:A	196322378	NA,A	NA,G	NA,1	NA,-inf	NA,inf	NA,0.890498	0.000126337	0.000414148
2	chr3:196246373:G:A	196246373	A,A	G,G	1,1	inf,inf	inf,inf	1.3865,0.717951	0.000126302	0.000418113
2	chr3:196351210:C:T	196351210	NA,T	NA,C	NA,1	NA,-inf	NA,inf	NA,0.90559	0.000126039	0.000415401
2	chr3:197039959:G:A	197039959	NA,A	NA,G	NA,1	NA,inf	NA,inf	NA,0.852009	0.000125894	0.000403272
2	chr3:196161803:T:C	196161803	NA,C	NA,T	NA,1	NA,-inf	NA,inf	NA,0.94842	0.00012569	0.000423929
2	chr3:196089324:C:T	196089324	T,T	C,C	1,1	inf,inf	inf,inf	0.989647,0.840317	0.000125686	0.000356837
2	chr3:196606240:G:A	196606240	NA,A	NA,G	NA,1	NA,-inf	NA,inf	NA,0.91512	0.000125672	0.000422419
2	chr3:196453757:C:T	196453757	T,NA	C,NA	1,NA	-inf,NA	inf,NA	0.963808,NA	0.000125473	0.000408035
2	chr3:195836884:G:C	195836884	NA,C	NA,G	NA,1	NA,inf	NA,inf	NA,0.846229	0.000125331	0.000399579
2	chr3:197022902:T:C	197022902	NA,C	NA,T	NA,1	NA,-inf	NA,inf	NA,0.943913	0.00012519	0.000429388
2	chr3:196771189:G:A	196771189	A,NA	G,NA	1,NA	-inf,NA	inf,NA	0.990702,NA	0.000125163	0.000327731
2	chr3:196767827:AC:A	196767827	A,A	AC,AC	1,1	-inf,inf	inf,inf	0.2996,1.6442	0.000124985	0.000333103
2	chr3:196593759:A:T	196593759	NA,T	NA,A	NA,1	NA,-inf	NA,inf	NA,0.908441	0.000124856	0.000417406
2	chr3:196279406:GCA:G	196279406	NA,G	NA,GCA	NA,1	NA,inf	NA,inf	NA,0.860162	0.00012484	0.000403254
2	chr3:197018579:T:A	197018579	NA,A	NA,T	NA,1	NA,-inf	NA,inf	NA,0.920496	0.000124573	0.000419984
2	chr3:196190936:G:A	196190936	NA,A	NA,G	NA,1	NA,inf	NA,inf	NA,0.86357	0.000124476	0.000406169
2	chr3:196062820:C:T	196062820	NA,T	NA,C	NA,1	NA,-inf	NA,inf	NA,0.902238	0.000124184	0.000405305
2	chr3:196981188:T:C	196981188	C,C	T,T	1,1	-inf,-inf	inf,inf	0.965692,1.1307	0.000123951	0.000379594
2	chr3:196149536:A:G	196149536	NA,G	NA,A	NA,1	NA,-inf	NA,inf	NA,0.85889	0.000123801	0.000404176
2	chr3:196700611:G:A	196700611	NA,A	NA,G	NA,1	NA,-inf	NA,inf	NA,0.904538	0.000123712	0.000411349
2	chr3:195853135:T:C	195853135	NA,C	NA,T	NA,1	NA,inf	NA,inf	NA,0.824074	0.000123629	0.000393216
2	chr3:196599743:T:C	196599743	NA,C	NA,T	NA,1	NA,-inf	NA,inf	NA,0.865312	0.000123573	0.000399004
2	chr3:196378782:G:C	196378782	NA,C	NA,G	NA,1	NA,inf	NA,inf	NA,0.863217	0.000123568	0.000401983
2	chr3:197231574:G:A	197231574	NA,A	NA,G	NA,1	NA,inf	NA,inf	NA,0.850175	0.000123268	0.000397588
2	chr3:196499199:G:C	196499199	NA,C	NA,G	NA,1	NA,-inf	NA,inf	NA,0.89319	0.000123242	0.000407622
2	chr3:196418125:T:C	196418125	NA,C	NA,T	NA,1	NA,-inf	NA,inf	NA,0.894296	0.000123146	0.000407333
2	chr3:195999200:A:G	195999200	NA,G	NA,A	NA,1	NA,inf	NA,inf	NA,0.842281	0.000122872	0.000390584
2	chr3:196740204:T:A	196740204	A,NA	T,NA	1,NA	-inf,NA	inf,NA	0.978773,NA	0.00012272	0.00032197
2	chr3:196295451:G:A	196295451	NA,A	NA,G	NA,1	NA,inf	NA,inf	NA,0.847694	0.000122669	0.000395729
2	chr3:195906677:G:A	195906677	A,A	G,G	1,1	-inf,inf	inf,inf	1.82685,0.136868	0.000122392	0.000430127
2	chr3:196751191:T:C	196751191	C,C	T,T	1,1	inf,-inf	inf,inf	1.44612,0.538122	0.000122057	0.000176069
2	chr3:196258085:G:A	196258085	A,A	G,G	1,1	inf,inf	inf,inf	1.29778,0.773068	0.000122054	0.000415182
2	chr3:196433083:G:GAA	196433083	NA,GAA	NA,G	NA,1	NA,inf	NA,inf	NA,0.832373	0.000121818	0.000390408
2	chr3:196353486:TC:T	196353486	NA,T	NA,TC	NA,1	NA,-inf	NA,inf	NA,0.882059	0.00012137	0.000401265
2	chr3:195905259:G:A	195905259	A,A	G,G	1,1	-inf,inf	inf,inf	1.84366,0.0907998	0.000121142	0.000429186
2	chr3:196706782:CCTT:C	196706782	C,C	CCTT,CCTT	1,1	inf,inf	inf,inf	1.63521,0.0900659	0.000120887	0.000226002
2	chr3:195868663:G:A	195868663	NA,A	NA,G	NA,1	NA,inf	NA,inf	NA,0.891081	0.000120834	0.000403801
2	chr3:196121352:A:T	196121352	NA,T	NA,A	NA,1	NA,-inf	NA,inf	NA,0.902588	0.000120652	0.000402199
2	chr3:196043386:C:T	196043386	NA,T	NA,C	NA,1	NA,inf	NA,inf	NA,0.858809	0.000120373	0.000391709
2	chr3:196647849:G:A	196647849	A,A	G,G	1,1	-inf,-inf	inf,inf	0.762199,1.26241	0.000120332	0.000384482
2	chr3:196935292:C:T	196935292	NA,T	NA,C	NA,1	NA,inf	NA,inf	NA,0.809028	0.000120295	0.000386818
2	chr3:195902213:G:A	195902213	A,A	G,G	1,1	-inf,inf	inf,inf	1.82088,0.134115	0.000120153	0.00042405
2	chr3:196120351:T:C	196120351	NA,C	NA,T	NA,1	NA,inf	NA,inf	NA,0.832355	0.00012001	0.000388903
2	chr3:196729531:A:G	196729531	NA,G	NA,A	NA,1	NA,-inf	NA,inf	NA,0.867278	0.000119948	0.000411608
2	chr3:197198942:G:A	197198942	NA,A	NA,G	NA,1	NA,inf	NA,inf	NA,0.817631	0.000119804	0.000382012
2	chr3:196766701:A:C	196766701	C,NA	A,NA	1,NA	inf,NA	inf,NA	0.926771,NA	0.000119728	0.00030508
2	chr3:196243200:C:T	196243200	NA,T	NA,C	NA,1	NA,inf	NA,inf	NA,0.837883	0.000119653	0.00038767
2	chr3:196805935:A:G	196805935	G,G	A,A	1,1	inf,inf	inf,inf	1.39927,0.67428	0.000119344	0.000298264
2	chr3:196655085:A:ATCAG	196655085	NA,ATCAG	NA,A	NA,1	NA,-inf	NA,inf	NA,0.863121	0.000119308	0.000386994
2	chr3:196100949:A:C	196100949	C,NA	A,NA	1,NA	-inf,NA	inf,NA	0.777703,NA	0.000118836	0.000350003
2	chr3:196739928:T:C	196739928	NA,C	NA,T	NA,1	NA,-inf	NA,inf	NA,0.862352	0.000118815	0.000411653
2	chr3:196110552:A:G	196110552	G,G	A,A	1,1	-inf,-inf	inf,inf	1.03904,0.789334	0.000118378	0.000345195
2	chr3:196741311:G:A	196741311	A,A	G,G	1,1	inf,-inf	inf,inf	1.29676,0.703605	0.000118375	0.000178057
2	chr3:196164662:TGTG:T	196164662	NA,T	NA,TGTG	NA,1	NA,-inf	NA,inf	NA,0.843994	0.000118311	0.000388638
2	chr3:196031562:G:C	196031562	NA,C	NA,G	NA,1	NA,inf	NA,inf	NA,0.846994	0.000118237	0.000381345
2	chr3:196087115:G:A	196087115	NA,A	NA,G	NA,1	NA,inf	NA,inf	NA,0.836161	0.000118116	0.000384847
2	chr3:196191582:TA:T	196191582	NA,T	NA,TA	NA,1	NA,-inf	NA,inf	NA,0.872241	0.000118047	0.000389612
2	chr3:196269317:C:T	196269317	T,T	C,C	1,1	inf,inf	inf,inf	1.44427,0.600401	0.00011802	0.000390198
2	chr3:195852610:C:G	195852610	NA,G	NA,C	NA,1	NA,inf	NA,inf	NA,0.796543	0.000117999	0.000375545
2	chr3:195851426:C:G	195851426	NA,G	NA,C	NA,1	NA,inf	NA,inf	NA,0.796462	0.000117984	0.000375498
2	chr3:196596506:G:GA	196596506	NA,GA	NA,G	NA,1	NA,-inf	NA,inf	NA,0.841905	0.000117976	0.00038892
2	chr3:196834132:A:G	196834132	NA,G	NA,A	NA,1	NA,inf	NA,inf	NA,0.842158	0.000117925	0.000377876
2	chr3:196476631:G:A	196476631	NA,A	NA,G	NA,1	NA,inf	NA,inf	NA,0.824121	0.000117914	0.000381309
2	chr3:196869933:C:T	196869933	NA,T	NA,C	NA,1	NA,-inf	NA,inf	NA,0.870397	0.000117913	0.000383218
2	chr3:196855293:G:A	196855293	NA,A	NA,G	NA,1	NA,-inf	NA,inf	NA,0.863184	0.000117812	0.000393283
2	chr3:196756005:T:C	196756005	C,C	T,T	1,1	-inf,inf	inf,inf	1.13866,0.694486	0.000117719	0.00020771
2	chr3:196171653:G:C	196171653	NA,C	NA,G	NA,1	NA,-inf	NA,inf	NA,0.886599	0.000117606	0.000393888
2	chr3:196667523:C:A	196667523	A,A	C,C	1,1	-inf,-inf	inf,inf	1.38491,0.567106	0.000117479	0.000345888
2	chr3:196816120:T:C	196816120	NA,C	NA,T	NA,1	NA,inf	NA,inf	NA,0.813218	0.000117463	0.000371327
2	chr3:196507393:G:A	196507393	NA,A	NA,G	NA,1	NA,-inf	NA,inf	NA,0.866618	0.000117378	0.000392161
2	chr3:196307522:C:T	196307522	NA,T	NA,C	NA,1	NA,inf	NA,inf	NA,0.818812	0.000117254	0.000378209
2	chr3:196090062:C:T	196090062	NA,T	NA,C	NA,1	NA,inf	NA,inf	NA,0.830271	0.000116804	0.000380606
2	chr3:196714435:G:A	196714435	NA,A	NA,G	NA,1	NA,-inf	NA,inf	NA,0.886724	0.000116736	0.000363097
2	chr3:196162643:C:T	196162643	NA,T	NA,C	NA,1	NA,-inf	NA,inf	NA,0.835665	0.000116718	0.000383406
2	chr3:196670843:C:T	196670843	NA,T	NA,C	NA,1	NA,inf	NA,inf	NA,0.81727	0.000116639	0.000384375
2	chr3:196498136:A:G	196498136	NA,G	NA,A	NA,1	NA,-inf	NA,inf	NA,0.858697	0.000116627	0.000385612
2	chr3:196176645:C:T	196176645	T,T	C,C	1,1	inf,inf	inf,inf	1.88899,0.178258	0.000116402	0.000478375
2	chr3:196348723:G:A	196348723	NA,A	NA,G	NA,1	NA,inf	NA,inf	NA,0.849132	0.000116341	0.000382961
2	chr3:196026614:G:A	196026614	NA,A	NA,G	NA,1	NA,inf	NA,inf	NA,0.817764	0.000116251	0.000374919
2	chr3:196771581:A:G	196771581	NA,G	NA,A	NA,1	NA,inf	NA,inf	NA,0.809821	0.000116165	0.000368743
2	chr3:196109472:A:T	196109472	T,NA	A,NA	1,NA	-inf,NA	inf,NA	0.772805,NA	0.000116078	0.000343283
2	chr3:196009188:C:T	196009188	T,NA	C,NA	1,NA	inf,NA	inf,NA	1.16551,NA	0.00011599	0.000454159
2	chr3:197131735:AG:A	197131735	NA,A	NA,AG	NA,1	NA,-inf	NA,inf	NA,0.898236	0.000115577	0.000389889
2	chr3:196300809:G:A	196300809	NA,A	NA,G	NA,1	NA,-inf	NA,inf	NA,0.87422	0.000115542	0.000383435
2	chr3:196918784:G:A	196918784	NA,A	NA,G	NA,1	NA,-inf	NA,inf	NA,0.861395	0.000115542	0.000372824
2	chr3:196709758:C:T	196709758	T,T	C,C	1,1	inf,inf	inf,inf	1.6107,0.0919403	0.000115475	0.000216886
2	chr3:196970971:G:A	196970971	A,A	G,G	1,1	inf,inf	inf,inf	0.275384,1.82757	0.000115394	0.000449858
2	chr3:196497422:C:T	196497422	NA,T	NA,C	NA,1	NA,-inf	NA,inf	NA,0.851961	0.000115365	0.000381525
2	chr3:196841537:G:A	196841537	NA,A	NA,G	NA,1	NA,-inf	NA,inf	NA,0.866294	0.000115039	0.000393363
2	chr3:196855305:G:A	196855305	NA,A	NA,G	NA,1	NA,-inf	NA,inf	NA,0.846811	0.000114993	0.000384242
2	chr3:196465542:C:T	196465542	NA,T	NA,C	NA,1	NA,inf	NA,inf	NA,0.79143	0.000114982	0.000368574
2	chr3:196171652:A:C	196171652	NA,C	NA,A	NA,1	NA,-inf	NA,inf	NA,0.869203	0.000114407	0.000383006
2	chr3:196675915:G:C	196675915	NA,C	NA,G	NA,1	NA,-inf	NA,inf	NA,0.855223	0.00011396	0.000365558
2	chr3:196147648:TCAGGA:T	196147648	NA,T	NA,TCAGGA	NA,1	NA,inf	NA,inf	NA,0.798342	0.000113901	0.000365637
2	chr3:196035272:C:CTATTGTGT	196035272	NA,CTATTGTGT	NA,C	NA,1	NA,-inf	NA,inf	NA,0.861954	0.000113867	0.000376444
2	chr3:196648121:C:T	196648121	T,T	C,C	1,1	-inf,-inf	inf,inf	0.783513,1.21022	0.000113681	0.000362614
2	chr3:196182875:G:C	196182875	C,NA	G,NA	1,NA	-inf,NA	inf,NA	0.913062,NA	0.000113654	0.000387871
2	chr3:196035274:C:A	196035274	NA,A	NA,C	NA,1	NA,-inf	NA,inf	NA,0.860623	0.000113626	0.000375639
2	chr3:195841023:AAAAAAAAAAAAAAAAG:A	195841023	NA,A	NA,AAAAAAAAAAAAAAAAG	NA,1	NA,-inf	NA,inf	NA,0.849822	0.000113549	0.000372718
2	chr3:195915272:G:T	195915272	NA,T	NA,G	NA,1	NA,inf	NA,inf	NA,0.869553	0.000113543	0.000383293
2	chr3:195967416:G:A	195967416	NA,A	NA,G	NA,1	NA,inf	NA,inf	NA,0.78668	0.000113242	0.000360824
2	chr3:197122502:G:A	197122502	NA,A	NA,G	NA,1	NA,-inf	NA,inf	NA,0.885426	0.000113224	0.000382
2	chr3:197200543:A:G	197200543	NA,G	NA,A	NA,1	NA,inf	NA,inf	NA,0.783391	0.000113145	0.000361001
2	chr3:195999968:C:G	195999968	G,NA	C,NA	1,NA	inf,NA	inf,NA	1.1493,NA	0.000112855	0.000441358
2	chr3:196141875:T:C	196141875	NA,C	NA,T	NA,1	NA,inf	NA,inf	NA,0.772944	0.000112224	0.000360118
2	chr3:196632265:GA:G	196632265	G,G	GA,GA	1,1	inf,inf	inf,inf	1.37914,0.48827	0.000111951	0.000349254
2	chr3:196018613:G:A	196018613	A,NA	G,NA	1,NA	inf,NA	inf,NA	1.14141,NA	0.000111928	0.000436816
2	chr3:196326619:CAT:C	196326619	NA,C	NA,CAT	NA,1	NA,-inf	NA,inf	NA,0.854911	0.000111901	0.000371265
2	chr3:196019900:G:A	196019900	A,A	G,G	1,1	-inf,-inf	inf,inf	1.05987,1.4412	0.000111886	0.000576831
2	chr3:196709123:C:T	196709123	T,T	C,C	1,1	inf,inf	inf,inf	1.59114,0.101928	0.000111867	0.000211025
2	chr3:197227825:T:C	197227825	C,NA	T,NA	1,NA	-inf,NA	inf,NA	0.883409,NA	0.000111613	0.000364589
2	chr3:196472563:C:T	196472563	NA,T	NA,C	NA,1	NA,inf	NA,inf	NA,0.790343	0.000111484	0.000360643
2	chr3:196309401:G:A	196309401	NA,A	NA,G	NA,1	NA,-inf	NA,inf	NA,0.853622	0.000111378	0.000369972
2	chr3:196139418:G:A	196139418	A,A	G,G	1,1	-inf,inf	inf,inf	0.695859,1.32564	0.000111375	0.000392188
2	chr3:195943123:C:T	195943123	NA,T	NA,C	NA,1	NA,inf	NA,inf	NA,0.834256	0.000111367	0.000369419
2	chr3:196593103:T:G	196593103	NA,G	NA,T	NA,1	NA,-inf	NA,inf	NA,0.843256	0.000111342	0.000369172
2	chr3:196472963:G:A	196472963	NA,A	NA,G	NA,1	NA,inf	NA,inf	NA,0.788253	0.000111102	0.000359411
2	chr3:196004108:G:A	196004108	A,NA	G,NA	1,NA	inf,NA	inf,NA	1.14392,NA	0.000111086	0.000435777
2	chr3:196029603:C:T	196029603	T,NA	C,NA	1,NA	inf,NA	inf,NA	1.13336,NA	0.000110806	0.000431988
2	chr3:196302789:G:A	196302789	A,NA	G,NA	1,NA	inf,NA	inf,NA	0.777844,NA	0.000110691	0.000340517
2	chr3:196173071:TATAGTTATGTATACTCTATTTCCTCCTGTATTTGGAACACACACAGGTGTGTACCTCTCTCCAGCCATCTATAATTTAGATCAGTTCAAC:T	196173071	NA,T	NA,TATAGTTATGTATACTCTATTTCCTCCTGTATTTGGAACACACACAGGTGTGTACCTCTCTCCAGCCATCTATAATTTAGATCAGTTCAAC	NA,1	NA,-inf	NA,inf	NA,0.811207	0.000110674	0.000365513
2	chr3:196701299:T:C	196701299	NA,C	NA,T	NA,1	NA,-inf	NA,inf	NA,0.83267	0.000110643	0.000367347
2	chr3:196305066:T:G	196305066	NA,G	NA,T	NA,1	NA,inf	NA,inf	NA,0.790139	0.000110631	0.000357191
2	chr3:195915531:G:T	195915531	NA,T	NA,G	NA,1	NA,inf	NA,inf	NA,0.777595	0.000110598	0.000357073
2	chr3:196905193:G:A	196905193	NA,A	NA,G	NA,1	NA,-inf	NA,inf	NA,0.828196	0.000110407	0.000366786
2	chr3:196287920:T:C	196287920	NA,C	NA,T	NA,1	NA,-inf	NA,inf	NA,0.844446	0.000110209	0.000365547
2	chr3:196494344:C:T	196494344	NA,T	NA,C	NA,1	NA,inf	NA,inf	NA,0.782933	0.000110146	0.000356454
2	chr3:195903315:C:T	195903315	T,T	C,C	1,1	-inf,inf	inf,inf	1.78924,0.102568	0.000110134	0.000389757
2	chr3:196120129:TTG:T	196120129	NA,T	NA,TTG	NA,1	NA,inf	NA,inf	NA,0.783854	0.000110051	0.0003573
2	chr3:196212921:G:A	196212921	A,NA	G,NA	1,NA	inf,NA	inf,NA	0.921832,NA	0.000109955	0.000359412
2	chr3:195997628:G:A	195997628	NA,A	NA,G	NA,1	NA,inf	NA,inf	NA,0.776274	0.000109936	0.000350115
2	chr3:196567100:G:T	196567100	NA,T	NA,G	NA,1	NA,-inf	NA,inf	NA,0.821441	0.000109924	0.000363936
2	chr3:196923853:C:T	196923853	NA,T	NA,C	NA,1	NA,inf	NA,inf	NA,0.776248	0.000109853	0.000357984
2	chr3:196653759:A:G	196653759	NA,G	NA,A	NA,1	NA,-inf	NA,inf	NA,0.811494	0.000109705	0.000355905
2	chr3:196860875:G:T	196860875	NA,T	NA,G	NA,1	NA,-inf	NA,inf	NA,0.818283	0.000109701	0.000366677
2	chr3:196197272:A:G	196197272	G,NA	A,NA	1,NA	-inf,NA	inf,NA	0.891664,NA	0.000109693	0.00037454
2	chr3:196734603:A:C	196734603	C,C	A,A	1,1	inf,inf	inf,inf	1.68903,0.0686417	0.000109662	0.000231614
2	chr3:196082209:G:C	196082209	C,C	G,G	1,1	inf,-inf	inf,inf	1.12912,0.578851	0.000109468	0.000300073
2	chr3:196127916:C:T	196127916	T,T	C,C	1,1	-inf,-inf	inf,inf	0.363566,1.36205	0.00010939	0.000327688
2	chr3:196701158:C:G	196701158	NA,G	NA,C	NA,1	NA,-inf	NA,inf	NA,0.824354	0.000108997	0.000361893
2	chr3:196874833:C:T	196874833	NA,T	NA,C	NA,1	NA,inf	NA,inf	NA,0.768777	0.000108993	0.000345797
2	chr3:196223689:A:G	196223689	NA,G	NA,A	NA,1	NA,inf	NA,inf	NA,0.757914	0.000108847	0.000347999
2	chr3:196112842:G:A	196112842	NA,A	NA,G	NA,1	NA,-inf	NA,inf	NA,0.800805	0.00010884	0.000357801
2	chr3:196208595:T:G	196208595	G,G	T,T	1,1	inf,-inf	inf,inf	0.0434179,1.63173	0.000108614	0.000349449
2	chr3:195948607:C:T	195948607	T,NA	C,NA	1,NA	inf,NA	inf,NA	1.12786,NA	0.000108419	0.000425363
2	chr3:196821099:C:A	196821099	NA,A	NA,C	NA,1	NA,-inf	NA,inf	NA,0.82105	0.000108391	0.000356145
2	chr3:196624274:AT:A	196624274	NA,A	NA,AT	NA,1	NA,-inf	NA,inf	NA,0.810588	0.000108352	0.000356682
2	chr3:196266611:C:T	196266611	T,T	C,C	1,1	-inf,-inf	inf,inf	1.10355,0.859601	0.000108261	0.000342527
2	chr3:196730261:G:A	196730261	A,A	G,G	1,1	inf,inf	inf,inf	1.68529,0.05158	0.000108233	0.000228763
2	chr3:196410678:CA:C	196410678	C,NA	CA,NA	1,NA	inf,NA	inf,NA	1.06437,NA	0.000108138	0.000412003
2	chr3:196918657:C:T	196918657	NA,T	NA,C	NA,1	NA,-inf	NA,inf	NA,0.805118	0.000108136	0.000352692
2	chr3:196864783:T:C	196864783	NA,C	NA,T	NA,1	NA,-inf	NA,inf	NA,0.808276	0.00010809	0.000360896
2	chr3:196410682:C:G	196410682	G,NA	C,NA	1,NA	inf,NA	inf,NA	1.06394,NA	0.000108065	0.000411711
2	chr3:196932158:G:A	196932158	NA,A	NA,G	NA,1	NA,-inf	NA,inf	NA,0.804635	0.000107828	0.000362602
2	chr3:196762879:T:C	196762879	NA,C	NA,T	NA,1	NA,-inf	NA,inf	NA,0.801456	0.000107667	0.000372011
2	chr3:197029300:C:T	197029300	T,T	C,C	1,1	inf,inf	inf,inf	1.1227,0.841543	0.000107628	0.000350965
2	chr3:195905950:G:A	195905950	A,A	G,G	1,1	-inf,inf	inf,inf	1.75868,0.120399	0.000107281	0.000374979
2	chr3:195895436:G:A	195895436	A,NA	G,NA	1,NA	inf,NA	inf,NA	0.989245,NA	0.000107261	0.000397389
2	chr3:196006123:TG:T	196006123	T,NA	TG,NA	1,NA	inf,NA	inf,NA	1.1139,NA	0.000107259	0.000417176
2	chr3:196493193:C:T	196493193	NA,T	NA,C	NA,1	NA,inf	NA,inf	NA,0.766461	0.000107219	0.000346999
2	chr3:197045702:C:T	197045702	NA,T	NA,C	NA,1	NA,-inf	NA,inf	NA,0.828624	0.000107185	0.00035792
2	chr3:196634017:G:A	196634017	NA,A	NA,G	NA,1	NA,-inf	NA,inf	NA,0.797538	0.000107171	0.000346872
2	chr3:196022466:G:A	196022466	NA,A	NA,G	NA,1	NA,-inf	NA,inf	NA,0.788071	0.000107158	0.000349994
2	chr3:196588389:T:C	196588389	C,C	T,T	1,1	-inf,-inf	inf,inf	1.64347,0.0501334	0.000107052	0.000377494
2	chr3:197102274:A:G	197102274	NA,G	NA,A	NA,1	NA,-inf	NA,inf	NA,0.849346	0.00010705	0.000360694
2	chr3:196309578:T:C	196309578	NA,C	NA,T	NA,1	NA,inf	NA,inf	NA,0.769707	0.000107025	0.000345611
2	chr3:196843567:G:A	196843567	NA,A	NA,G	NA,1	NA,-inf	NA,inf	NA,0.806425	0.000106861	0.000346648
2	chr3:197081057:A:C	197081057	C,NA	A,NA	1,NA	-inf,NA	inf,NA	0.884192,NA	0.000106676	0.000359003
2	chr3:196743980:G:A	196743980	A,NA	G,NA	1,NA	inf,NA	inf,NA	0.955253,NA	0.000106648	0.000279303
2	chr3:196238664:G:A	196238664	NA,A	NA,G	NA,1	NA,inf	NA,inf	NA,0.781422	0.000106636	0.000348569
2	chr3:196493839:TTC:T	196493839	NA,T	NA,TTC	NA,1	NA,-inf	NA,inf	NA,0.80339	0.000106592	0.000352401
2	chr3:196166205:A:C	196166205	NA,C	NA,A	NA,1	NA,-inf	NA,inf	NA,0.843911	0.000106585	0.000358529
2	chr3:196753036:A:G	196753036	NA,G	NA,A	NA,1	NA,-inf	NA,inf	NA,0.794769	0.000106499	0.000367923
2	chr3:196497758:A:G	196497758	NA,G	NA,A	NA,1	NA,-inf	NA,inf	NA,0.783872	0.000106108	0.000349268
2	chr3:196007743:C:T	196007743	T,NA	C,NA	1,NA	inf,NA	inf,NA	1.10676,NA	0.000106092	0.000412452
2	chr3:196858432:T:A	196858432	NA,A	NA,T	NA,1	NA,-inf	NA,inf	NA,0.796281	0.000106072	0.000354062
2	chr3:196706570:T:C	196706570	C,C	T,T	1,1	inf,inf	inf,inf	1.57096,0.0793985	0.000106028	0.000200739
2	chr3:196769539:T:C	196769539	C,NA	T,NA	1,NA	inf,NA	inf,NA	0.860128,NA	0.000105969	0.000276289
2	chr3:196979221:C:T	196979221	T,T	C,C	1,1	-inf,-inf	inf,inf	1.54157,0.393573	0.000105868	0.00034114
2	chr3:196474163:T:A	196474163	A,NA	T,NA	1,NA	-inf,NA	inf,NA	0.871851,NA	0.000105708	0.000357984
2	chr3:197031704:G:A	197031704	NA,A	NA,G	NA,1	NA,inf	NA,inf	NA,0.750677	0.000105671	0.000342526
2	chr3:196706550:C:T	196706550	T,T	C,C	1,1	inf,inf	inf,inf	1.57024,0.0730002	0.000105649	0.00019997
2	chr3:196781902:G:A	196781902	NA,A	NA,G	NA,1	NA,inf	NA,inf	NA,0.74772	0.000105641	0.000329153
2	chr3:196163884:G:A	196163884	A,NA	G,NA	1,NA	inf,NA	inf,NA	0.917425,NA	0.000105631	0.000353007
2	chr3:196589375:T:C	196589375	NA,C	NA,T	NA,1	NA,-inf	NA,inf	NA,0.809602	0.000105378	0.000351252
2	chr3:196904448:A:G	196904448	NA,G	NA,A	NA,1	NA,-inf	NA,inf	NA,0.803759	0.000105368	0.000340273
2	chr3:196007090:G:A	196007090	NA,A	NA,G	NA,1	NA,inf	NA,inf	NA,0.77785	0.00010527	0.000341572
2	chr3:196630966:T:C	196630966	NA,C	NA,T	NA,1	NA,inf	NA,inf	NA,0.754752	0.000105235	0.000340089
2	chr3:196842533:C:A	196842533	NA,A	NA,C	NA,1	NA,-inf	NA,inf	NA,0.800526	0.000105209	0.000353327
2	chr3:196582010:A:C	196582010	C,C	A,A	1,1	-inf,inf	inf,inf	1.01991,0.677765	0.000105073	0.000300008
2	chr3:197064227:CTT:C	197064227	NA,C	NA,CTT	NA,1	NA,inf	NA,inf	NA,0.746699	0.000104942	0.000342273
2	chr3:196629233:C:T	196629233	NA,T	NA,C	NA,1	NA,inf	NA,inf	NA,0.757751	0.000104866	0.000337062
2	chr3:196851119:C:T	196851119	NA,T	NA,C	NA,1	NA,-inf	NA,inf	NA,0.775192	0.000104834	0.000343995
2	chr3:196753931:A:G	196753931	NA,G	NA,A	NA,1	NA,-inf	NA,inf	NA,0.784505	0.000104782	0.000361772
2	chr3:195997743:T:C	195997743	C,NA	T,NA	1,NA	inf,NA	inf,NA	1.09833,NA	0.000104736	0.000406769
2	chr3:196266825:C:T	196266825	T,T	C,C	1,1	inf,inf	inf,inf	1.28781,0.687585	0.00010471	0.000356158
2	chr3:196475643:C:T	196475643	NA,T	NA,C	NA,1	NA,-inf	NA,inf	NA,0.794215	0.000104593	0.000345115
2	chr3:197051383:T:C	197051383	NA,C	NA,T	NA,1	NA,-inf	NA,inf	NA,0.812959	0.000104577	0.00034905
2	chr3:195940348:C:T	195940348	NA,T	NA,C	NA,1	NA,inf	NA,inf	NA,0.742008	0.000104495	0.000336809
2	chr3:197018191:A:G	197018191	NA,G	NA,A	NA,1	NA,-inf	NA,inf	NA,0.807428	0.000104302	0.000349504
2	chr3:195907373:T:C	195907373	C,C	T,T	1,1	-inf,inf	inf,inf	1.7615,0.0792337	0.000104183	0.000367147
2	chr3:196713656:G:A	196713656	A,A	G,G	1,1	inf,inf	inf,inf	1.65007,0.109776	0.000104063	0.000222149
2	chr3:196043761:A:G	196043761	NA,G	NA,A	NA,1	NA,inf	NA,inf	NA,0.74858	0.000104052	0.000335952
2	chr3:196386139:G:A	196386139	A,NA	G,NA	1,NA	-inf,NA	inf,NA	0.853858,NA	0.000104027	0.000335868
2	chr3:196594331:G:C	196594331	NA,C	NA,G	NA,1	NA,inf	NA,inf	NA,0.725969	0.000103959	0.000335419
2	chr3:196859866:A:G	196859866	NA,G	NA,A	NA,1	NA,-inf	NA,inf	NA,0.787968	0.000103943	0.000345675
2	chr3:197071087:T:C	197071087	NA,C	NA,T	NA,1	NA,-inf	NA,inf	NA,0.806356	0.000103465	0.000345326
2	chr3:196437582:A:C	196437582	C,NA	A,NA	1,NA	-inf,NA	inf,NA	0.849329,NA	0.000103069	0.000351947
2	chr3:196840188:T:G	196840188	NA,G	NA,T	NA,1	NA,-inf	NA,inf	NA,0.804006	0.000102973	0.000355281
2	chr3:197027948:C:G	197027948	G,G	C,C	1,1	inf,inf	inf,inf	1.65204,0.324101	0.000102958	0.000349774
2	chr3:195901268:C:T	195901268	NA,T	NA,C	NA,1	NA,inf	NA,inf	NA,0.807952	0.000102871	0.000348912
2	chr3:196650211:G:C	196650211	C,C	G,G	1,1	-inf,-inf	inf,inf	0.77399,1.15086	0.000102663	0.000325896
2	chr3:197101509:G:A	197101509	NA,A	NA,G	NA,1	NA,inf	NA,inf	NA,0.741613	0.000102663	0.000333221
2	chr3:197089778:A:G	197089778	G,NA	A,NA	1,NA	inf,NA	inf,NA	0.84136,NA	0.000102637	0.000353396
2	chr3:196604215:G:A	196604215	NA,A	NA,G	NA,1	NA,-inf	NA,inf	NA,0.790419	0.00010263	0.000343026
2	chr3:196806101:C:T	196806101	NA,T	NA,C	NA,1	NA,inf	NA,inf	NA,0.76411	0.000102455	0.00033166
2	chr3:195937872:TCA:T	195937872	NA,T	NA,TCA	NA,1	NA,-inf	NA,inf	NA,0.808569	0.000102391	0.000347041
2	chr3:196829253:G:A	196829253	NA,A	NA,G	NA,1	NA,-inf	NA,inf	NA,0.766934	0.0001023	0.000339549
2	chr3:196225137:C:A	196225137	NA,A	NA,C	NA,1	NA,-inf	NA,inf	NA,0.782278	0.000102273	0.000341256
2	chr3:197207390:C:T	197207390	NA,T	NA,C	NA,1	NA,inf	NA,inf	NA,0.724822	0.000102142	0.000327879
2	chr3:197248404:G:A	197248404	NA,A	NA,G	NA,1	NA,-inf	NA,inf	NA,0.805655	0.000102067	0.000337365
2	chr3:196474247:C:T	196474247	NA,T	NA,C	NA,1	NA,inf	NA,inf	NA,0.719572	0.000101967	0.000327659
2	chr3:195951718:A:G	195951718	NA,G	NA,A	NA,1	NA,inf	NA,inf	NA,0.72656	0.000101913	0.000328501
2	chr3:196859913:C:T	196859913	T,NA	C,NA	1,NA	inf,NA	inf,NA	0.824254,NA	0.000101904	0.000341803
2	chr3:196696083:T:G	196696083	NA,G	NA,T	NA,1	NA,-inf	NA,inf	NA,0.782819	0.000101754	0.000337857
2	chr3:195914675:A:G	195914675	NA,G	NA,A	NA,1	NA,inf	NA,inf	NA,0.725306	0.000101641	0.000328318
2	chr3:196192085:A:C	196192085	C,C	A,A	1,1	inf,inf	inf,inf	1.73842,0.30126	0.000101571	0.000401177
2	chr3:196495789:T:C	196495789	C,NA	T,NA	1,NA	inf,NA	inf,NA	0.818586,NA	0.00010154	0.000326491
2	chr3:196097340:T:C	196097340	C,C	T,T	1,1	inf,inf	inf,inf	0.709779,1.25097	0.000101412	0.000338606
2	chr3:197040775:G:A	197040775	NA,A	NA,G	NA,1	NA,inf	NA,inf	NA,0.721227	0.000101401	0.000325787
2	chr3:196873363:G:A	196873363	A,A	G,G	1,1	inf,inf	inf,inf	0.178226,1.61588	0.000101269	0.000355389
2	chr3:196383020:G:A	196383020	A,NA	G,NA	1,NA	-inf,NA	inf,NA	0.838265,NA	0.000101247	0.000327255
2	chr3:196599353:G:A	196599353	NA,A	NA,G	NA,1	NA,-inf	NA,inf	NA,0.7947	0.000101202	0.000337299
2	chr3:197062073:ACTTACTTACTCACATACAGAT:A	197062073	NA,A	NA,ACTTACTTACTCACATACAGAT	NA,1	NA,-inf	NA,inf	NA,0.791377	0.000101076	0.000337256
2	chr3:195868642:C:T	195868642	T,NA	C,NA	1,NA	-inf,NA	inf,NA	0.970075,NA	0.000101051	0.000361133
2	chr3:196738765:G:C	196738765	NA,C	NA,G	NA,1	NA,inf	NA,inf	NA,0.729816	0.000101048	0.000319348
2	chr3:197272501:T:C	197272501	NA,C	NA,T	NA,1	NA,inf	NA,inf	NA,0.719109	0.000100973	0.000325718
2	chr3:196735630:T:C	196735630	C,NA	T,NA	1,NA	-inf,NA	inf,NA	0.860861,NA	0.000100855	0.000276795
2	chr3:196680083:A:G	196680083	NA,G	NA,A	NA,1	NA,inf	NA,inf	NA,0.729438	0.000100837	0.000320853
2	chr3:196945802:A:G	196945802	NA,G	NA,A	NA,1	NA,inf	NA,inf	NA,0.704266	0.00010081	0.000326518
2	chr3:196517375:GA:G	196517375	NA,G	NA,GA	NA,1	NA,-inf	NA,inf	NA,0.73719	0.000100777	0.000329083
2	chr3:196173510:G:A	196173510	A,A	G,G	1,1	inf,inf	inf,inf	0.226195,1.55871	0.0001007	0.000336278
2	chr3:196115264:A:G	196115264	NA,G	NA,A	NA,1	NA,-inf	NA,inf	NA,0.782088	0.000100668	0.00033339
2	chr3:196064635:A:G	196064635	G,NA	A,NA	1,NA	-inf,NA	inf,NA	0.688354,NA	0.000100662	0.000298658
2	chr3:196849723:C:T	196849723	NA,T	NA,C	NA,1	NA,-inf	NA,inf	NA,0.76324	0.000100617	0.000334381
2	chr3:196995034:C:T	196995034	NA,T	NA,C	NA,1	NA,-inf	NA,inf	NA,0.785935	0.000100595	0.000333612
2	chr3:197267185:C:G	197267185	NA,G	NA,C	NA,1	NA,inf	NA,inf	NA,0.716416	0.000100534	0.000324318
2	chr3:197207432:C:T	197207432	NA,T	NA,C	NA,1	NA,inf	NA,inf	NA,0.713661	0.000100322	0.000322085
2	chr3:196962854:T:C	196962854	C,C	T,T	1,1	inf,inf	inf,inf	1.08061,0.697069	0.000100218	0.000316034
2	chr3:196857246:C:G	196857246	NA,G	NA,C	NA,1	NA,-inf	NA,inf	NA,0.759308	0.000100023	0.000333727
2	chr3:196598989:C:T	196598989	NA,T	NA,C	NA,1	NA,inf	NA,inf	NA,0.718449	9.98764e-05	0.000323439
2	chr3:196670817:C:G	196670817	G,G	C,C	1,1	-inf,-inf	inf,inf	1.29197,0.525373	9.98317e-05	0.000292014
2	chr3:196151611:C:T	196151611	T,T	C,C	1,1	inf,inf	inf,inf	1.74934,0.223839	9.97565e-05	0.000402939
2	chr3:196619116:G:A	196619116	A,A	G,G	1,1	inf,inf	inf,inf	1.53894,0.112792	9.96787e-05	0.000323204
2	chr3:196764442:G:A	196764442	NA,A	NA,G	NA,1	NA,-inf	NA,inf	NA,0.759132	9.95496e-05	0.00032079
2	chr3:196646540:T:C	196646540	NA,C	NA,T	NA,1	NA,inf	NA,inf	NA,0.707503	9.95161e-05	0.000323997
2	chr3:196207382:C:T	196207382	T,NA	C,NA	1,NA	inf,NA	inf,NA	0.863235,NA	9.92276e-05	0.000320735
2	chr3:196300733:A:AT	196300733	NA,AT	NA,A	NA,1	NA,inf	NA,inf	NA,0.72241	9.92242e-05	0.000322355
2	chr3:196605601:A:G	196605601	NA,G	NA,A	NA,1	NA,-inf	NA,inf	NA,0.764712	9.92177e-05	0.000328182
2	chr3:196624168:C:T	196624168	NA,T	NA,C	NA,1	NA,inf	NA,inf	NA,0.716223	9.8939e-05	0.000319833
2	chr3:196774682:A:G	196774682	NA,G	NA,A	NA,1	NA,inf	NA,inf	NA,0.711393	9.89338e-05	0.000315009
2	chr3:195998084:G:A	195998084	NA,A	NA,G	NA,1	NA,inf	NA,inf	NA,0.711738	9.89275e-05	0.000315715
2	chr3:196274508:TG:T	196274508	T,T	TG,TG	1,1	inf,inf	inf,inf	1.28237,0.662053	9.88921e-05	0.000337568
2	chr3:196127919:T:C	196127919	NA,C	NA,T	NA,1	NA,inf	NA,inf	NA,0.712354	9.88638e-05	0.000314993
2	chr3:195999251:C:T	195999251	T,T	C,C	1,1	-inf,-inf	inf,inf	1.25461,1.06758	9.87953e-05	0.000488989
2	chr3:195904184:G:T	195904184	T,T	G,G	1,1	-inf,inf	inf,inf	1.73348,0.0907556	9.8689e-05	0.000349793
2	chr3:196964281:C:T	196964281	T,NA	C,NA	1,NA	-inf,NA	inf,NA	0.840661,NA	9.86227e-05	0.000326818
2	chr3:196195325:A:G	196195325	NA,G	NA,A	NA,1	NA,-inf	NA,inf	NA,0.733046	9.85437e-05	0.000322597
2	chr3:196837545:G:A	196837545	NA,A	NA,G	NA,1	NA,-inf	NA,inf	NA,0.777039	9.8501e-05	0.00033927
2	chr3:196047636:C:T	196047636	NA,T	NA,C	NA,1	NA,-inf	NA,inf	NA,0.71184	9.84948e-05	0.000318738
2	chr3:196168076:T:C	196168076	NA,C	NA,T	NA,1	NA,-inf	NA,inf	NA,0.790596	9.84483e-05	0.000330295
2	chr3:197073847:T:C	197073847	NA,C	NA,T	NA,1	NA,-inf	NA,inf	NA,0.774214	9.84051e-05	0.000328254
2	chr3:196624039:G:A	196624039	A,A	G,G	1,1	inf,inf	inf,inf	1.52241,0.14348	9.83962e-05	0.000319296
2	chr3:196715735:A:AGTGCAGTG	196715735	NA,AGTGCAGTG	NA,A	NA,1	NA,-inf	NA,inf	NA,0.742498	9.83699e-05	0.000335856
2	chr3:195950299:G:A	195950299	NA,A	NA,G	NA,1	NA,-inf	NA,inf	NA,0.771444	9.83275e-05	0.000328723
2	chr3:195905949:A:C	195905949	C,C	A,A	1,1	-inf,inf	inf,inf	1.72359,0.0886472	9.83179e-05	0.000343958
2	chr3:196556286:G:A	196556286	NA,A	NA,G	NA,1	NA,-inf	NA,inf	NA,0.764081	9.82049e-05	0.000330834
2	chr3:197027985:C:A	197027985	A,A	C,C	1,1	inf,inf	inf,inf	1.3982,0.713987	9.81882e-05	0.000347422
2	chr3:196540747:A:G	196540747	NA,G	NA,A	NA,1	NA,-inf	NA,inf	NA,0.763497	9.81853e-05	0.000328887
2	chr3:196192490:GA:G	196192490	G,G	GA,GA	1,1	inf,inf	inf,inf	1.24447,0.878773	9.80502e-05	0.000385527
2	chr3:196208202:G:A	196208202	A,A	G,G	1,1	inf,-inf	inf,inf	0.0303268,1.59146	9.80012e-05	0.000317119
2	chr3:196001446:G:A	196001446	A,NA	G,NA	1,NA	inf,NA	inf,NA	1.05543,NA	9.7972e-05	0.00037895
2	chr3:196060435:T:C	196060435	C,NA	T,NA	1,NA	-inf,NA	inf,NA	0.672457,NA	9.77839e-05	0.000290532
2	chr3:196466772:G:A	196466772	NA,A	NA,G	NA,1	NA,-inf	NA,inf	NA,0.732106	9.77727e-05	0.000321001
2	chr3:196471338:G:A	196471338	NA,A	NA,G	NA,1	NA,inf	NA,inf	NA,0.717369	9.77075e-05	0.000318602
2	chr3:196148546:C:T	196148546	T,NA	C,NA	1,NA	-inf,NA	inf,NA	0.930601,NA	9.7669e-05	0.000358179
2	chr3:196808291:G:A	196808291	NA,A	NA,G	NA,1	NA,inf	NA,inf	NA,0.705159	9.76054e-05	0.000322117
2	chr3:196665937:A:C	196665937	NA,C	NA,A	NA,1	NA,-inf	NA,inf	NA,0.731478	9.75287e-05	0.000326713
2	chr3:196958648:AAAAC:A	196958648	NA,A	NA,AAAAC	NA,1	NA,inf	NA,inf	NA,0.725534	9.73746e-05	0.000318049
2	chr3:196910177:G:A	196910177	NA,A	NA,G	NA,1	NA,inf	NA,inf	NA,0.743734	9.71609e-05	0.000319949
2	chr3:197246124:C:T	197246124	NA,T	NA,C	NA,1	NA,-inf	NA,inf	NA,0.772922	9.71338e-05	0.00032128
2	chr3:197052573:G:C	197052573	NA,C	NA,G	NA,1	NA,-inf	NA,inf	NA,0.764526	9.69729e-05	0.000323404
2	chr3:196548309:C:T	196548309	NA,T	NA,C	NA,1	NA,-inf	NA,inf	NA,0.759765	9.69401e-05	0.000325595
2	chr3:196737533:G:A	196737533	A,A	G,G	1,1	inf,inf	inf,inf	1.66781,0.0041533	9.69078e-05	0.000200896
2	chr3:196116730:T:C	196116730	NA,C	NA,T	NA,1	NA,-inf	NA,inf	NA,0.757284	9.68729e-05	0.000320655
2	chr3:196705261:G:A	196705261	NA,A	NA,G	NA,1	NA,-inf	NA,inf	NA,0.752705	9.66507e-05	0.00030919
2	chr3:197243913:T:G	197243913	NA,G	NA,T	NA,1	NA,-inf	NA,inf	NA,0.760328	9.66284e-05	0.000322013
2	chr3:197053949:A:G	197053949	G,NA	A,NA	1,NA	inf,NA	inf,NA	0.805214,NA	9.65995e-05	0.000332118
2	chr3:196307739:G:A	196307739	NA,A	NA,G	NA,1	NA,-inf	NA,inf	NA,0.752739	9.65896e-05	0.000319681
2	chr3:197019088:C:A	197019088	A,A	C,C	1,1	-inf,-inf	inf,inf	1.33211,0.339552	9.65132e-05	0.000287302
2	chr3:197151123:A:G	197151123	NA,G	NA,A	NA,1	NA,-inf	NA,inf	NA,0.759531	9.62816e-05	0.000321103
2	chr3:197162638:G:A	197162638	NA,A	NA,G	NA,1	NA,-inf	NA,inf	NA,0.759498	9.62776e-05	0.000321089
2	chr3:196583246:G:A	196583246	A,A	G,G	1,1	-inf,inf	inf,inf	1.25831,0.575986	9.62518e-05	0.000329549
2	chr3:196884614:CAT:C	196884614	NA,C	NA,CAT	NA,1	NA,-inf	NA,inf	NA,0.728308	9.61863e-05	0.0003224
2	chr3:196542847:T:C	196542847	C,NA	T,NA	1,NA	-inf,NA	inf,NA	0.80485,NA	9.60306e-05	0.000330122
2	chr3:196197239:C:T	196197239	T,NA	C,NA	1,NA	inf,NA	inf,NA	0.742402,NA	9.601e-05	0.0002945
2	chr3:196167938:G:C	196167938	NA,C	NA,G	NA,1	NA,-inf	NA,inf	NA,0.774073	9.59395e-05	0.000321766
2	chr3:196966800:C:G	196966800	NA,G	NA,C	NA,1	NA,-inf	NA,inf	NA,0.723157	9.59365e-05	0.000320796
2	chr3:196199877:G:A	196199877	NA,A	NA,G	NA,1	NA,-inf	NA,inf	NA,0.704134	9.58655e-05	0.000312324
2	chr3:195875916:C:T	195875916	T,T	C,C	1,1	-inf,-inf	inf,inf	1.97997,0.88704	9.58201e-05	0.000898503
2	chr3:196358142:C:T	196358142	NA,T	NA,C	NA,1	NA,-inf	NA,inf	NA,0.733334	9.56019e-05	0.000314946
2	chr3:195924478:C:A	195924478	NA,A	NA,C	NA,1	NA,inf	NA,inf	NA,0.729137	9.55224e-05	0.000311941
2	chr3:195902911:G:A	195902911	A,A	G,G	1,1	-inf,-inf	inf,inf	1.72989,0.0210789	9.55171e-05	0.000336784
2	chr3:197138319:C:T	197138319	NA,T	NA,C	NA,1	NA,-inf	NA,inf	NA,0.752359	9.54526e-05	0.000318043
2	chr3:196737455:G:A	196737455	A,NA	G,NA	1,NA	inf,NA	inf,NA	0.950608,NA	9.54266e-05	0.000389669
2	chr3:197198227:C:T	197198227	NA,T	NA,C	NA,1	NA,-inf	NA,inf	NA,0.751773	9.53718e-05	0.000317883
2	chr3:195903662:T:A	195903662	A,A	T,T	1,1	-inf,inf	inf,inf	1.69166,0.124244	9.53607e-05	0.000332442
2	chr3:195841953:G:A	195841953	NA,A	NA,G	NA,1	NA,inf	NA,inf	NA,0.694966	9.52901e-05	0.0003084
2	chr3:197073690:AAATG:GAATG	197073690	GAATG,GAATG	AAATG,AAATG	1,1	-inf,inf	inf,inf	1.38759,3.03146	9.52368e-05	0.0100249
2	chr3:197166676:G:A	197166676	NA,A	NA,G	NA,1	NA,-inf	NA,inf	NA,0.749652	9.50571e-05	0.00031671
2	chr3:196671995:C:T	196671995	NA,T	NA,C	NA,1	NA,-inf	NA,inf	NA,0.715721	9.50398e-05	0.000318597
2	chr3:197266919:C:T	197266919	NA,T	NA,C	NA,1	NA,-inf	NA,inf	NA,0.749269	9.49459e-05	0.000315907
2	chr3:196305532:G:A	196305532	A,A	G,G	1,1	inf,inf	inf,inf	0.0861454,1.61342	9.49322e-05	0.000322013
2	chr3:196550530:A:G	196550530	NA,G	NA,A	NA,1	NA,inf	NA,inf	NA,0.705928	9.48444e-05	0.000309584
2	chr3:196778120:C:G	196778120	G,NA	C,NA	1,NA	inf,NA	inf,NA	0.777688,NA	9.47367e-05	0.000255188
2	chr3:196067062:A:G	196067062	G,NA	A,NA	1,NA	-inf,NA	inf,NA	0.654264,NA	9.46614e-05	0.000281693
2	chr3:196687790:T:G	196687790	NA,G	NA,T	NA,1	NA,-inf	NA,inf	NA,0.757554	9.46402e-05	0.000301462
2	chr3:196846421:C:T	196846421	T,T	C,C	1,1	-inf,inf	inf,inf	0.448729,1.42204	9.46036e-05	0.000310621
2	chr3:197214524:G:C	197214524	NA,C	NA,G	NA,1	NA,-inf	NA,inf	NA,0.746456	9.45967e-05	0.0003152
2	chr3:196052284:C:T	196052284	T,T	C,C	1,1	inf,-inf	inf,inf	1.20686,0.40589	9.45153e-05	0.000274188
2	chr3:197256324:G:A	197256324	NA,A	NA,G	NA,1	NA,-inf	NA,inf	NA,0.745759	9.45018e-05	0.00031482
2	chr3:197027104:G:A	197027104	NA,A	NA,G	NA,1	NA,-inf	NA,inf	NA,0.75193	9.45011e-05	0.000312557
2	chr3:195898670:G:A	195898670	NA,A	NA,G	NA,1	NA,inf	NA,inf	NA,0.751546	9.44529e-05	0.000319585
2	chr3:196944205:ACCCC:A	196944205	NA,A	NA,ACCCC	NA,1	NA,inf	NA,inf	NA,0.66062	9.44143e-05	0.000304623
2	chr3:197231853:C:T	197231853	NA,T	NA,C	NA,1	NA,-inf	NA,inf	NA,0.743932	9.42387e-05	0.000313931
2	chr3:195906925:T:C	195906925	NA,C	NA,T	NA,1	NA,inf	NA,inf	NA,0.750717	9.4217e-05	0.000318982
2	chr3:195929842:G:C	195929842	NA,C	NA,G	NA,1	NA,inf	NA,inf	NA,0.727158	9.41085e-05	0.000312073
2	chr3:197251562:G:A	197251562	NA,A	NA,G	NA,1	NA,-inf	NA,inf	NA,0.742648	9.40521e-05	0.000313307
2	chr3:196001447:TCAGCTCCTCCCAGAGTCTTCAGCTGCATGACCCTCAATCTTTAACATCAGCTCCTCTCCAGGTCTGCAGCTCCATGACCCTAAAAATACATGAG:T	196001447	NA,T	NA,TCAGCTCCTCCCAGAGTCTTCAGCTGCATGACCCTCAATCTTTAACATCAGCTCCTCTCCAGGTCTGCAGCTCCATGACCCTAAAAATACATGAG	NA,1	NA,inf	NA,inf	NA,0.679316	9.38756e-05	0.000299789
2	chr3:196167956:A:T	196167956	NA,T	NA,A	NA,1	NA,-inf	NA,inf	NA,0.759343	9.38753e-05	0.00031465
2	chr3:196758960:G:A	196758960	A,NA	G,NA	1,NA	inf,NA	inf,NA	0.76103,NA	9.38709e-05	0.000255819
2	chr3:196445875:C:T	196445875	NA,T	NA,C	NA,1	NA,inf	NA,inf	NA,0.67219	9.38629e-05	0.000301285
2	chr3:196844992:A:C	196844992	NA,C	NA,A	NA,1	NA,-inf	NA,inf	NA,0.716064	9.3601e-05	0.00030804
2	chr3:196662231:G:A	196662231	NA,A	NA,G	NA,1	NA,-inf	NA,inf	NA,0.704649	9.35837e-05	0.000313126
2	chr3:195901765:C:A	195901765	A,A	C,C	1,1	-inf,inf	inf,inf	2.10202,0.213034	9.35658e-05	0.000567158
2	chr3:197278547:C:T	197278547	NA,T	NA,C	NA,1	NA,inf	NA,inf	NA,0.669782	9.35009e-05	0.0003004
2	chr3:196199137:C:T	196199137	NA,T	NA,C	NA,1	NA,inf	NA,inf	NA,0.658907	9.348e-05	0.00029897
2	chr3:196835392:A:G	196835392	NA,G	NA,A	NA,1	NA,-inf	NA,inf	NA,0.74211	9.33776e-05	0.000321079
2	chr3:196753192:C:T	196753192	T,T	C,C	1,1	-inf,inf	inf,inf	0.490594,1.33791	9.335e-05	0.000247787
2	chr3:196687747:A:C	196687747	NA,C	NA,A	NA,1	NA,-inf	NA,inf	NA,0.7468	9.31312e-05	0.000296711
2	chr3:196835457:G:C	196835457	NA,C	NA,G	NA,1	NA,-inf	NA,inf	NA,0.736817	9.30303e-05	0.00032182
2	chr3:196769333:A:C	196769333	C,C	A,A	1,1	inf,inf	inf,inf	1.04796,0.84914	9.28959e-05	0.000193958
2	chr3:197177019:T:C	197177019	NA,C	NA,T	NA,1	NA,-inf	NA,inf	NA,0.734437	9.28721e-05	0.000309335
2	chr3:197240020:T:C	197240020	NA,C	NA,T	NA,1	NA,-inf	NA,inf	NA,0.73327	9.27038e-05	0.000308764
2	chr3:196835165:G:A	196835165	NA,A	NA,G	NA,1	NA,-inf	NA,inf	NA,0.730919	9.26911e-05	0.000315553
2	chr3:197173689:G:A	197173689	NA,A	NA,G	NA,1	NA,-inf	NA,inf	NA,0.734158	9.26374e-05	0.00030879
2	chr3:197181970:C:T	197181970	NA,T	NA,C	NA,1	NA,-inf	NA,inf	NA,0.734158	9.26374e-05	0.00030879
2	chr3:196512320:T:C	196512320	NA,C	NA,T	NA,1	NA,-inf	NA,inf	NA,0.722071	9.25777e-05	0.000309337
2	chr3:196783921:A:T	196783921	T,NA	A,NA	1,NA	inf,NA	inf,NA	0.744731,NA	9.25057e-05	0.000230026
2	chr3:195906567:G:A	195906567	A,A	G,G	1,1	-inf,inf	inf,inf	1.68609,0.112296	9.24292e-05	0.000325365
2	chr3:195997733:C:T	195997733	NA,T	NA,C	NA,1	NA,inf	NA,inf	NA,0.700156	9.24113e-05	0.00030332
2	chr3:196839950:T:C	196839950	NA,C	NA,T	NA,1	NA,-inf	NA,inf	NA,0.727161	9.23758e-05	0.000314361
2	chr3:197166391:G:A	197166391	NA,A	NA,G	NA,1	NA,-inf	NA,inf	NA,0.730773	9.23666e-05	0.000307626
2	chr3:197000327:T:A	197000327	A,A	T,T	1,1	-inf,inf	inf,inf	1.41479,0.295557	9.22955e-05	0.000273582
2	chr3:196414272:C:T	196414272	NA,T	NA,C	NA,1	NA,-inf	NA,inf	NA,0.686401	9.22729e-05	0.000302148
2	chr3:196691935:G:A	196691935	NA,A	NA,G	NA,1	NA,-inf	NA,inf	NA,0.713641	9.19985e-05	0.000294116
2	chr3:196167584:C:A	196167584	NA,A	NA,C	NA,1	NA,-inf	NA,inf	NA,0.746585	9.19857e-05	0.000308281
2	chr3:196057576:G:A	196057576	A,NA	G,NA	1,NA	-inf,NA	inf,NA	0.638095,NA	9.1943e-05	0.000274093
2	chr3:196833357:G:A	196833357	NA,A	NA,G	NA,1	NA,inf	NA,inf	NA,0.674022	9.18594e-05	0.0002913
2	chr3:196844950:G:A	196844950	NA,A	NA,G	NA,1	NA,-inf	NA,inf	NA,0.703208	9.18407e-05	0.000302002
2	chr3:196433096:T:C	196433096	NA,C	NA,T	NA,1	NA,inf	NA,inf	NA,0.683103	9.18037e-05	0.000298588
2	chr3:196533727:C:T	196533727	NA,T	NA,C	NA,1	NA,-inf	NA,inf	NA,0.733415	9.1801e-05	0.000309134
2	chr3:196086438:C:T	196086438	T,NA	C,NA	1,NA	-inf,NA	inf,NA	0.637125,NA	9.17968e-05	0.000273948
2	chr3:195904747:T:A	195904747	NA,A	NA,T	NA,1	NA,inf	NA,inf	NA,0.658022	9.17659e-05	0.000295203
2	chr3:196639483:G:A	196639483	NA,A	NA,G	NA,1	NA,inf	NA,inf	NA,0.669987	9.176e-05	0.000297117
2	chr3:196797760:T:A	196797760	A,A	T,T	1,1	-inf,inf	inf,inf	1.52617,0.260773	9.172e-05	0.000196695
2	chr3:197012667:C:T	197012667	T,T	C,C	1,1	inf,inf	inf,inf	1.56874,0.291111	9.16936e-05	0.000283949
2	chr3:195894633:C:T	195894633	T,T	C,C	1,1	-inf,-inf	inf,inf	1.71447,0.114497	9.16753e-05	0.000333475
2	chr3:196116385:T:C	196116385	NA,C	NA,T	NA,1	NA,-inf	NA,inf	NA,0.759982	9.16284e-05	0.000311863
2	chr3:196011576:T:C	196011576	NA,C	NA,T	NA,1	NA,inf	NA,inf	NA,0.695173	9.15767e-05	0.000297652
2	chr3:195907720:G:A	195907720	NA,A	NA,G	NA,1	NA,inf	NA,inf	NA,0.732032	9.15694e-05	0.000309753
2	chr3:196718575:G:A	196718575	A,NA	G,NA	1,NA	-inf,NA	inf,NA	0.801638,NA	9.15631e-05	0.000253494
2	chr3:196805920:T:A	196805920	NA,A	NA,T	NA,1	NA,inf	NA,inf	NA,0.691959	9.14655e-05	0.000296303
2	chr3:196168057:C:T	196168057	NA,T	NA,C	NA,1	NA,-inf	NA,inf	NA,0.741924	9.14318e-05	0.000306369
2	chr3:196674788:C:G	196674788	NA,G	NA,C	NA,1	NA,inf	NA,inf	NA,0.661461	9.1286e-05	0.000300625
2	chr3:196803565:A:G	196803565	NA,G	NA,A	NA,1	NA,inf	NA,inf	NA,0.690634	9.12772e-05	0.000295697
2	chr3:196061640:C:T	196061640	T,NA	C,NA	1,NA	-inf,NA	inf,NA	0.633711,NA	9.12399e-05	0.000272014
2	chr3:196808175:G:T	196808175	NA,T	NA,G	NA,1	NA,inf	NA,inf	NA,0.69031	9.12315e-05	0.000295549
2	chr3:196944538:C:T	196944538	NA,T	NA,C	NA,1	NA,inf	NA,inf	NA,0.669274	9.11847e-05	0.000299028
2	chr3:196804966:A:C	196804966	NA,C	NA,A	NA,1	NA,inf	NA,inf	NA,0.689879	9.11714e-05	0.000295357
2	chr3:197192354:A:G	197192354	NA,G	NA,A	NA,1	NA,-inf	NA,inf	NA,0.721797	9.1123e-05	0.000303434
2	chr3:196167628:T:C	196167628	NA,C	NA,T	NA,1	NA,-inf	NA,inf	NA,0.740494	9.11064e-05	0.000305339
2	chr3:196167532:A:G	196167532	NA,G	NA,A	NA,1	NA,-inf	NA,inf	NA,0.740076	9.10589e-05	0.000305177
2	chr3:196111742:C:T	196111742	T,T	C,C	1,1	-inf,-inf	inf,inf	1.34278,0.399381	9.10482e-05	0.000299013
2	chr3:196181456:C:T	196181456	T,T	C,C	1,1	inf,-inf	inf,inf	1.55108,0.421653	9.10443e-05	0.000353882
2	chr3:196495161:T:C	196495161	NA,C	NA,T	NA,1	NA,inf	NA,inf	NA,0.64868	9.09893e-05	0.000292637
2	chr3:196100680:G:C	196100680	C,NA	G,NA	1,NA	-inf,NA	inf,NA	0.632946,NA	9.09844e-05	0.000271677
2	chr3:196832052:G:A	196832052	NA,A	NA,G	NA,1	NA,inf	NA,inf	NA,0.666863	9.0944e-05	0.000288438
2	chr3:196077473:T:C	196077473	C,NA	T,NA	1,NA	-inf,NA	inf,NA	0.815986,NA	9.08869e-05	0.000315984
2	chr3:197064382:G:A	197064382	A,A	G,G	1,1	-inf,inf	inf,inf	1.19399,3.15338	9.07703e-05	0.0091336
2	chr3:196673972:A:G	196673972	G,G	A,A	1,1	inf,inf	inf,inf	1.28224,0.598913	9.07651e-05	0.000180203
2	chr3:196503379:G:A	196503379	A,NA	G,NA	1,NA	-inf,NA	inf,NA	0.762919,NA	9.07539e-05	0.000290258
2	chr3:196294288:G:A	196294288	NA,A	NA,G	NA,1	NA,-inf	NA,inf	NA,0.718504	9.05953e-05	0.000299814
2	chr3:196396545:G:A	196396545	NA,A	NA,G	NA,1	NA,-inf	NA,inf	NA,0.703782	9.05861e-05	0.000298664
2	chr3:196304950:C:T	196304950	T,NA	C,NA	1,NA	inf,NA	inf,NA	0.934082,NA	9.04315e-05	0.000337048
2	chr3:196067168:C:T	196067168	T,NA	C,NA	1,NA	-inf,NA	inf,NA	0.628797,NA	9.04145e-05	0.000269718
2	chr3:196463897:G:C	196463897	NA,C	NA,G	NA,1	NA,-inf	NA,inf	NA,0.69968	9.03395e-05	0.000299116
2	chr3:197135498:T:G	197135498	G,NA	T,NA	1,NA	inf,NA	inf,NA	0.763242,NA	9.03133e-05	0.000309062
2	chr3:197123930:C:T	197123930	NA,T	NA,C	NA,1	NA,inf	NA,inf	NA,0.661389	9.02717e-05	0.000293204
2	chr3:196931764:C:A	196931764	NA,A	NA,C	NA,1	NA,inf	NA,inf	NA,0.675516	9.02582e-05	0.000291324
2	chr3:196739192:T:G	196739192	NA,G	NA,T	NA,1	NA,-inf	NA,inf	NA,0.682579	9.01411e-05	0.000288326
2	chr3:196945340:TG:T	196945340	NA,T	NA,TG	NA,1	NA,inf	NA,inf	NA,0.661328	9.01234e-05	0.000295154
2	chr3:196739186:C:T	196739186	NA,T	NA,C	NA,1	NA,-inf	NA,inf	NA,0.682422	9.01204e-05	0.000288263
2	chr3:196831309:T:C	196831309	NA,C	NA,T	NA,1	NA,inf	NA,inf	NA,0.660935	9.01174e-05	0.000285803
2	chr3:196751796:A:G	196751796	G,G	A,A	1,1	inf,-inf	inf,inf	1.39435,0.378613	9.00962e-05	0.000133278
2	chr3:195895624:G:A	195895624	A,A	G,G	1,1	-inf,-inf	inf,inf	1.88242,0.0491758	8.99753e-05	0.000394752
2	chr3:196482145:T:C	196482145	NA,C	NA,T	NA,1	NA,inf	NA,inf	NA,0.661748	8.98287e-05	0.000292093
2	chr3:196504201:T:G	196504201	G,G	T,T	1,1	-inf,inf	inf,inf	0.374381,1.36666	8.9819e-05	0.000290071
2	chr3:196382830:G:A	196382830	NA,A	NA,G	NA,1	NA,inf	NA,inf	NA,0.64835	8.98058e-05	0.000290318
2	chr3:196460054:C:T	196460054	T,NA	C,NA	1,NA	-inf,NA	inf,NA	0.762586,NA	8.97323e-05	0.00029453
2	chr3:195904591:A:T	195904591	T,T	A,A	1,1	-inf,inf	inf,inf	1.65818,0.129287	8.97057e-05	0.000313658
2	chr3:196265950:A:G	196265950	G,G	A,A	1,1	inf,inf	inf,inf	1.52349,0.267327	8.96182e-05	0.000295268
2	chr3:196737459:G:A	196737459	A,NA	G,NA	1,NA	inf,NA	inf,NA	0.908823,NA	8.95459e-05	0.000363097
2	chr3:197060953:G:A	197060953	NA,A	NA,G	NA,1	NA,inf	NA,inf	NA,0.637342	8.95408e-05	0.000290323
2	chr3:196833755:G:A	196833755	NA,A	NA,G	NA,1	NA,inf	NA,inf	NA,0.656048	8.95016e-05	0.000283734
2	chr3:197016969:C:T	197016969	NA,T	NA,C	NA,1	NA,-inf	NA,inf	NA,0.671976	8.94527e-05	0.000288463
2	chr3:196528619:T:TCGAGTCCTCCGC	196528619	NA,TCGAGTCCTCCGC	NA,T	NA,1	NA,-inf	NA,inf	NA,0.657266	8.94419e-05	0.000291635
2	chr3:196737458:T:C	196737458	C,NA	T,NA	1,NA	inf,NA	inf,NA	0.907646,NA	8.93835e-05	0.000362365
2	chr3:197261395:T:C	197261395	NA,C	NA,T	NA,1	NA,-inf	NA,inf	NA,0.70775	8.91981e-05	0.000296952
2	chr3:195965478:T:A	195965478	A,NA	T,NA	1,NA	inf,NA	inf,NA	0.979915,NA	8.91937e-05	0.000339615
2	chr3:196805675:T:G	196805675	NA,G	NA,T	NA,1	NA,inf	NA,inf	NA,0.646828	8.91381e-05	0.000293498
2	chr3:196580360:C:T	196580360	NA,T	NA,C	NA,1	NA,-inf	NA,inf	NA,0.669002	8.90816e-05	0.000292758
2	chr3:196648269:T:G	196648269	G,G	T,T	1,1	-inf,-inf	inf,inf	0.232944,1.49177	8.90669e-05	0.000301261
2	chr3:195860955:G:T	195860955	NA,T	NA,G	NA,1	NA,inf	NA,inf	NA,0.601259	8.90194e-05	0.000279719
2	chr3:196833954:G:C	196833954	NA,C	NA,G	NA,1	NA,inf	NA,inf	NA,0.652769	8.89886e-05	0.000282359
2	chr3:196449001:T:C	196449001	NA,C	NA,T	NA,1	NA,inf	NA,inf	NA,0.659698	8.89236e-05	0.000289943
2	chr3:197268788:G:A	197268788	A,NA	G,NA	1,NA	inf,NA	inf,NA	0.743184,NA	8.88671e-05	0.000283761
2	chr3:195915373:G:A	195915373	A,NA	G,NA	1,NA	inf,NA	inf,NA	0.843389,NA	8.88525e-05	0.000307506
2	chr3:195947152:G:C	195947152	C,NA	G,NA	1,NA	inf,NA	inf,NA	0.995511,NA	8.88277e-05	0.000343971
2	chr3:196539312:G:A	196539312	NA,A	NA,G	NA,1	NA,-inf	NA,inf	NA,0.711518	8.88175e-05	0.000298892
2	chr3:197039763:G:A	197039763	NA,A	NA,G	NA,1	NA,-inf	NA,inf	NA,0.706588	8.88002e-05	0.000295973
2	chr3:196860911:C:T	196860911	NA,T	NA,C	NA,1	NA,-inf	NA,inf	NA,0.686285	8.87176e-05	0.000294541
2	chr3:196082221:T:G	196082221	NA,G	NA,T	NA,1	NA,inf	NA,inf	NA,0.657389	8.8715e-05	0.00028921
2	chr3:196471796:C:T	196471796	NA,T	NA,C	NA,1	NA,-inf	NA,inf	NA,0.688568	8.86679e-05	0.000292216
2	chr3:196646504:TGGC:T	196646504	T,NA	TGGC,NA	1,NA	-inf,NA	inf,NA	0.770962,NA	8.86071e-05	0.000278846
2	chr3:196047045:C:T	196047045	NA,T	NA,C	NA,1	NA,inf	NA,inf	NA,0.700898	8.85531e-05	0.000292624
2	chr3:196419847:C:T	196419847	T,NA	C,NA	1,NA	inf,NA	inf,NA	0.808355,NA	8.85436e-05	0.000296805
2	chr3:196068122:A:G	196068122	NA,G	NA,A	NA,1	NA,-inf	NA,inf	NA,0.698103	8.85398e-05	0.000292164
2	chr3:196840734:G:A	196840734	NA,A	NA,G	NA,1	NA,-inf	NA,inf	NA,0.705002	8.85011e-05	0.00030349
2	chr3:196542626:A:G	196542626	G,NA	A,NA	1,NA	-inf,NA	inf,NA	0.772808,NA	8.84988e-05	0.000299622
2	chr3:197012048:C:T	197012048	NA,T	NA,C	NA,1	NA,inf	NA,inf	NA,0.629268	8.84835e-05	0.000282471
2	chr3:196755702:C:T	196755702	NA,T	NA,C	NA,1	NA,-inf	NA,inf	NA,0.711303	8.84142e-05	0.000261117
2	chr3:196838568:G:T	196838568	NA,T	NA,G	NA,1	NA,-inf	NA,inf	NA,0.70339	8.82955e-05	0.000302729
2	chr3:196621160:AG:A	196621160	NA,A	NA,AG	NA,1	NA,inf	NA,inf	NA,0.63787	8.82409e-05	0.000283486
2	chr3:196347510:A:G	196347510	NA,G	NA,A	NA,1	NA,-inf	NA,inf	NA,0.680746	8.80772e-05	0.000290098
2	chr3:196596733:G:A	196596733	A,NA	G,NA	1,NA	-inf,NA	inf,NA	0.782185,NA	8.80714e-05	0.000280555
2	chr3:196464253:C:T	196464253	NA,T	NA,C	NA,1	NA,-inf	NA,inf	NA,0.683284	8.80616e-05	0.000291579
2	chr3:196067321:T:G	196067321	NA,G	NA,T	NA,1	NA,-inf	NA,inf	NA,0.680134	8.80261e-05	0.000292532
2	chr3:196064691:T:C	196064691	NA,C	NA,T	NA,1	NA,-inf	NA,inf	NA,0.680134	8.80261e-05	0.000292532
2	chr3:197112269:T:G	197112269	NA,G	NA,T	NA,1	NA,inf	NA,inf	NA,0.635505	8.79619e-05	0.000284022
2	chr3:196851487:G:A	196851487	A,NA	G,NA	1,NA	inf,NA	inf,NA	0.718446,NA	8.7957e-05	0.000299109
2	chr3:196663972:G:A	196663972	NA,A	NA,G	NA,1	NA,-inf	NA,inf	NA,0.663852	8.78529e-05	0.000293683
2	chr3:196543687:C:G	196543687	NA,G	NA,C	NA,1	NA,-inf	NA,inf	NA,0.687456	8.77088e-05	0.000291325
2	chr3:196830593:T:C	196830593	NA,C	NA,T	NA,1	NA,inf	NA,inf	NA,0.642953	8.76593e-05	0.000278212
2	chr3:196146948:G:A	196146948	NA,A	NA,G	NA,1	NA,inf	NA,inf	NA,0.638962	8.76134e-05	0.000283551
2	chr3:196831002:T:C	196831002	NA,C	NA,T	NA,1	NA,inf	NA,inf	NA,0.642664	8.75903e-05	0.000277986
2	chr3:196576173:G:A	196576173	A,A	G,G	1,1	inf,inf	inf,inf	0.483901,1.32374	8.75859e-05	0.00029226
2	chr3:196758735:C:A	196758735	NA,A	NA,C	NA,1	NA,-inf	NA,inf	NA,0.704987	8.75801e-05	0.000258846
2	chr3:195964256:A:G	195964256	NA,G	NA,A	NA,1	NA,-inf	NA,inf	NA,0.693784	8.75759e-05	0.000291824
2	chr3:196707113:C:T	196707113	T,T	C,C	1,1	inf,inf	inf,inf	1.44759,0.144234	8.75217e-05	0.000170407
2	chr3:195917761:A:G	195917761	NA,G	NA,A	NA,1	NA,inf	NA,inf	NA,0.634517	8.75124e-05	0.000282088
2	chr3:195959269:C:T	195959269	T,T	C,C	1,1	inf,-inf	inf,inf	1.20663,0.887152	8.73939e-05	0.000345786
2	chr3:196232011:C:T	196232011	T,T	C,C	1,1	inf,inf	inf,inf	1.17494,0.739647	8.73438e-05	0.000301983
2	chr3:196108076:T:C	196108076	C,C	T,T	1,1	inf,-inf	inf,inf	1.02182,0.767848	8.71421e-05	0.000284736
2	chr3:196591387:T:C	196591387	NA,C	NA,T	NA,1	NA,inf	NA,inf	NA,0.630495	8.71293e-05	0.000281536
2	chr3:195948890:C:T	195948890	T,NA	C,NA	1,NA	-inf,NA	inf,NA	1.31179,NA	8.70084e-05	0.000479314
2	chr3:196777587:G:C	196777587	NA,C	NA,G	NA,1	NA,inf	NA,inf	NA,0.629341	8.69955e-05	0.000277577
2	chr3:196597594:T:G	196597594	G,G	T,T	1,1	-inf,inf	inf,inf	1.37935,0.413844	8.69926e-05	0.000307476
2	chr3:196162209:G:A	196162209	NA,A	NA,G	NA,1	NA,inf	NA,inf	NA,0.615599	8.69772e-05	0.000278462
2	chr3:197020754:T:C	197020754	C,C	T,T	1,1	-inf,-inf	inf,inf	1.13549,0.504101	8.68683e-05	0.000259444
2	chr3:196587463:C:T	196587463	T,NA	C,NA	1,NA	-inf,NA	inf,NA	0.573226,NA	8.68056e-05	0.000253766
2	chr3:197267336:T:C	197267336	NA,C	NA,T	NA,1	NA,-inf	NA,inf	NA,0.688842	8.67224e-05	0.000288559
2	chr3:196047751:C:T	196047751	NA,T	NA,C	NA,1	NA,-inf	NA,inf	NA,0.689566	8.67064e-05	0.000287562
2	chr3:196844901:T:C	196844901	NA,C	NA,T	NA,1	NA,-inf	NA,inf	NA,0.66542	8.6673e-05	0.000284997
2	chr3:196452842:C:T	196452842	NA,T	NA,C	NA,1	NA,inf	NA,inf	NA,0.608148	8.66635e-05	0.000278493
2	chr3:196830403:C:T	196830403	NA,T	NA,C	NA,1	NA,inf	NA,inf	NA,0.63571	8.66285e-05	0.000275039
2	chr3:196741023:G:T	196741023	T,T	G,G	1,1	inf,-inf	inf,inf	1.40925,0.320242	8.65906e-05	0.00012917
2	chr3:197266908:T:C	197266908	NA,C	NA,T	NA,1	NA,inf	NA,inf	NA,0.627943	8.65751e-05	0.0002809
2	chr3:195922124:T:C	195922124	NA,C	NA,T	NA,1	NA,inf	NA,inf	NA,0.648063	8.65737e-05	0.000282475
2	chr3:197042926:A:G	197042926	G,G	A,A	1,1	inf,-inf	inf,inf	0.79184,1.35625	8.65626e-05	0.000342186
2	chr3:196808928:G:T	196808928	T,T	G,G	1,1	inf,inf	inf,inf	1.40987,0.442952	8.65556e-05	0.000223355
2	chr3:196185097:C:T	196185097	T,NA	C,NA	1,NA	-inf,NA	inf,NA	0.844416,NA	8.64801e-05	0.000312574
2	chr3:196833046:A:G	196833046	NA,G	NA,A	NA,1	NA,-inf	NA,inf	NA,0.675302	8.6433e-05	0.000293421
2	chr3:196857653:C:A	196857653	NA,A	NA,C	NA,1	NA,-inf	NA,inf	NA,0.656785	8.63651e-05	0.000285821
2	chr3:197015042:G:A	197015042	NA,A	NA,G	NA,1	NA,-inf	NA,inf	NA,0.655309	8.63594e-05	0.000285868
2	chr3:196713024:G:A	196713024	A,A	G,G	1,1	inf,-inf	inf,inf	1.11344,0.660076	8.63121e-05	0.000194777
2	chr3:195848427:AGTTTATTTTTTTGTTT:A	195848427	NA,A	NA,AGTTTATTTTTTTGTTT	NA,1	NA,-inf	NA,inf	NA,0.696407	8.62877e-05	0.000288963
2	chr3:196452498:T:C	196452498	NA,C	NA,T	NA,1	NA,-inf	NA,inf	NA,0.683566	8.62687e-05	0.000288184
2	chr3:197266469:C:T	197266469	NA,T	NA,C	NA,1	NA,-inf	NA,inf	NA,0.685223	8.62532e-05	0.00028698
2	chr3:196612762:C:T	196612762	NA,T	NA,C	NA,1	NA,-inf	NA,inf	NA,0.655386	8.61743e-05	0.000284999
2	chr3:196757086:G:A	196757086	NA,A	NA,G	NA,1	NA,-inf	NA,inf	NA,0.659272	8.61631e-05	0.000275122
2	chr3:196234354:C:T	196234354	T,NA	C,NA	1,NA	-inf,NA	inf,NA	0.74431,NA	8.60819e-05	0.000294097
2	chr3:196470281:G:A	196470281	NA,A	NA,G	NA,1	NA,-inf	NA,inf	NA,0.668847	8.60735e-05	0.000283644
2	chr3:196972469:C:T	196972469	NA,T	NA,C	NA,1	NA,-inf	NA,inf	NA,0.610637	8.60621e-05	0.000274835
2	chr3:196278358:T:C	196278358	C,C	T,T	1,1	inf,inf	inf,inf	1.27942,0.559968	8.60216e-05	0.000291889
2	chr3:196991375:T:C	196991375	C,NA	T,NA	1,NA	-inf,NA	inf,NA	0.724942,NA	8.59478e-05	0.000262583
2	chr3:196533641:C:G	196533641	G,G	C,C	1,1	inf,-inf	inf,inf	0.604786,1.27163	8.59447e-05	0.000309266
2	chr3:196918036:A:G	196918036	NA,G	NA,A	NA,1	NA,-inf	NA,inf	NA,0.654568	8.58959e-05	0.000287785
2	chr3:196956847:T:C	196956847	C,NA	T,NA	1,NA	-inf,NA	inf,NA	0.717117,NA	8.58722e-05	0.000264862
2	chr3:196685499:G:C	196685499	NA,C	NA,G	NA,1	NA,inf	NA,inf	NA,0.627368	8.58149e-05	0.000272393
2	chr3:196617405:A:G	196617405	NA,G	NA,A	NA,1	NA,inf	NA,inf	NA,0.624362	8.58004e-05	0.000277449
2	chr3:196223209:G:A	196223209	NA,A	NA,G	NA,1	NA,inf	NA,inf	NA,0.62836	8.57454e-05	0.000278603
2	chr3:196537148:A:C	196537148	NA,C	NA,A	NA,1	NA,-inf	NA,inf	NA,0.694222	8.57336e-05	0.000290019
2	chr3:196840276:A:G	196840276	NA,G	NA,A	NA,1	NA,-inf	NA,inf	NA,0.684941	8.56954e-05	0.00029375
2	chr3:197209975:C:T	197209975	NA,T	NA,C	NA,1	NA,-inf	NA,inf	NA,0.680136	8.56847e-05	0.000284836
2	chr3:196994891:A:ACG	196994891	NA,ACG	NA,A	NA,1	NA,-inf	NA,inf	NA,0.639302	8.54779e-05	0.000282549
2	chr3:196765087:A:G	196765087	G,NA	A,NA	1,NA	inf,NA	inf,NA	0.790547,NA	8.54654e-05	0.000242804
2	chr3:195958253:T:A	195958253	NA,A	NA,T	NA,1	NA,inf	NA,inf	NA,0.60366	8.54603e-05	0.000273423
2	chr3:197270628:GA:G	197270628	NA,G	NA,GA	NA,1	NA,-inf	NA,inf	NA,0.678727	8.54254e-05	0.000284185
2	chr3:197251688:T:C	197251688	NA,C	NA,T	NA,1	NA,inf	NA,inf	NA,0.622671	8.54184e-05	0.00027636
2	chr3:196171206:A:G	196171206	NA,G	NA,A	NA,1	NA,inf	NA,inf	NA,0.614754	8.53943e-05	0.000275335
2	chr3:196061447:A:T	196061447	NA,T	NA,A	NA,1	NA,inf	NA,inf	NA,0.632375	8.53875e-05	0.000278314
2	chr3:196194643:TAGGGGCCAGCTGGGGA:T	196194643	NA,T	NA,TAGGGGCCAGCTGGGGA	NA,1	NA,-inf	NA,inf	NA,0.65744	8.53743e-05	0.000281452
2	chr3:196222884:T:C	196222884	C,NA	T,NA	1,NA	-inf,NA	inf,NA	0.754753,NA	8.53303e-05	0.000284951
2	chr3:196939898:G:A	196939898	NA,A	NA,G	NA,1	NA,inf	NA,inf	NA,0.633328	8.53019e-05	0.000274944
2	chr3:196281357:G:A	196281357	A,A	G,G	1,1	inf,inf	inf,inf	1.25774,0.58862	8.52385e-05	0.000290654
2	chr3:196739633:G:A	196739633	A,A	G,G	1,1	inf,-inf	inf,inf	1.22496,0.347203	8.51362e-05	0.000144321
2	chr3:196132318:C:T	196132318	T,NA	C,NA	1,NA	inf,NA	inf,NA	0.634829,NA	8.51237e-05	0.00025941
2	chr3:196996264:C:T	196996264	NA,T	NA,C	NA,1	NA,-inf	NA,inf	NA,0.677701	8.51177e-05	0.00028349
2	chr3:196173351:A:G	196173351	NA,G	NA,A	NA,1	NA,-inf	NA,inf	NA,0.67448	8.51111e-05	0.00028446
2	chr3:195846224:A:T	195846224	T,NA	A,NA	1,NA	-inf,NA	inf,NA	0.577607,NA	8.51051e-05	0.000251607
2	chr3:196821358:A:T	196821358	NA,T	NA,A	NA,1	NA,-inf	NA,inf	NA,0.62968	8.50523e-05	0.000278384
2	chr3:196279330:GT:G	196279330	G,G	GT,GT	1,1	inf,inf	inf,inf	1.23333,0.614746	8.50438e-05	0.000289703
2	chr3:196689451:C:T	196689451	NA,T	NA,C	NA,1	NA,inf	NA,inf	NA,0.604055	8.50156e-05	0.000276978
2	chr3:196697863:C:A	196697863	NA,A	NA,C	NA,1	NA,inf	NA,inf	NA,0.613082	8.49474e-05	0.000268765
2	chr3:195896332:C:A	195896332	NA,A	NA,C	NA,1	NA,inf	NA,inf	NA,0.679622	8.47919e-05	0.000286176
2	chr3:196446328:T:C	196446328	NA,C	NA,T	NA,1	NA,-inf	NA,inf	NA,0.649921	8.47578e-05	0.000278359
2	chr3:196621507:T:C	196621507	C,C	T,T	1,1	inf,inf	inf,inf	1.47163,0.0199889	8.47529e-05	0.000274302
2	chr3:196837846:C:T	196837846	NA,T	NA,C	NA,1	NA,-inf	NA,inf	NA,0.670265	8.47414e-05	0.000287688
2	chr3:196583230:G:A	196583230	NA,A	NA,G	NA,1	NA,inf	NA,inf	NA,0.611108	8.46698e-05	0.000274784
2	chr3:196744247:A:G	196744247	G,G	A,A	1,1	-inf,inf	inf,inf	0.431511,1.32413	8.46157e-05	0.000221705
2	chr3:196263951:G:A	196263951	A,A	G,G	1,1	inf,inf	inf,inf	1.38,0.43842	8.45884e-05	0.000278938
2	chr3:196585253:G:A	196585253	A,A	G,G	1,1	-inf,inf	inf,inf	1.22942,0.523707	8.45535e-05	0.000289433
2	chr3:196578351:A:G	196578351	NA,G	NA,A	NA,1	NA,inf	NA,inf	NA,0.614982	8.44615e-05	0.00027528
2	chr3:196333647:G:A	196333647	NA,A	NA,G	NA,1	NA,-inf	NA,inf	NA,0.664947	8.44543e-05	0.000279181
2	chr3:196586553:CAGT:C	196586553	NA,C	NA,CAGT	NA,1	NA,inf	NA,inf	NA,0.613635	8.44309e-05	0.000273414
2	chr3:196149173:T:C	196149173	NA,C	NA,T	NA,1	NA,inf	NA,inf	NA,0.610219	8.44111e-05	0.000271682
2	chr3:196013335:A:G	196013335	G,NA	A,NA	1,NA	inf,NA	inf,NA	0.679146,NA	8.4408e-05	0.000266284
2	chr3:196079692:T:C	196079692	NA,C	NA,T	NA,1	NA,-inf	NA,inf	NA,0.666088	8.43875e-05	0.000278326
2	chr3:197051550:A:C	197051550	NA,C	NA,A	NA,1	NA,inf	NA,inf	NA,0.605591	8.43515e-05	0.000271264
2	chr3:196592352:C:T	196592352	NA,T	NA,C	NA,1	NA,-inf	NA,inf	NA,0.649272	8.43348e-05	0.000277767
2	chr3:197041167:T:C	197041167	C,NA	T,NA	1,NA	inf,NA	inf,NA	0.446414,NA	8.42414e-05	0.00025125
2	chr3:196455701:TTA:T	196455701	NA,T	NA,TTA	NA,1	NA,-inf	NA,inf	NA,0.649496	8.42192e-05	0.000278353
2	chr3:196835847:C:T	196835847	NA,T	NA,C	NA,1	NA,-inf	NA,inf	NA,0.666248	8.41391e-05	0.000285647
2	chr3:196457504:C:T	196457504	NA,T	NA,C	NA,1	NA,-inf	NA,inf	NA,0.644099	8.41365e-05	0.00027612
2	chr3:196026484:C:T	196026484	NA,T	NA,C	NA,1	NA,inf	NA,inf	NA,0.649411	8.41293e-05	0.000277317
2	chr3:197054254:C:T	197054254	T,T	C,C	1,1	inf,-inf	inf,inf	1.29515,0.262249	8.40685e-05	0.000259129
2	chr3:196839984:A:G	196839984	NA,G	NA,A	NA,1	NA,-inf	NA,inf	NA,0.668248	8.39541e-05	0.000287434
2	chr3:196836555:G:A	196836555	NA,A	NA,G	NA,1	NA,-inf	NA,inf	NA,0.664349	8.38891e-05	0.000284832
2	chr3:196544830:G:A	196544830	NA,A	NA,G	NA,1	NA,-inf	NA,inf	NA,0.66433	8.38525e-05	0.000280889
2	chr3:196432871:C:T	196432871	NA,T	NA,C	NA,1	NA,-inf	NA,inf	NA,0.63435	8.37508e-05	0.000275673
2	chr3:196615339:A:G	196615339	NA,G	NA,A	NA,1	NA,inf	NA,inf	NA,0.621763	8.37111e-05	0.000276655
2	chr3:195831292:G:A	195831292	NA,A	NA,G	NA,1	NA,-inf	NA,inf	NA,0.708382	8.36132e-05	0.00028615
2	chr3:196842653:A:G	196842653	NA,G	NA,A	NA,1	NA,-inf	NA,inf	NA,0.650016	8.35713e-05	0.000279317
2	chr3:196111521:T:C	196111521	C,C	T,T	1,1	-inf,inf	inf,inf	1.21932,0.659865	8.35013e-05	0.000304374
2	chr3:197274685:A:C	197274685	NA,C	NA,A	NA,1	NA,-inf	NA,inf	NA,0.663058	8.34716e-05	0.000277578
2	chr3:196000637:C:T	196000637	T,T	C,C	1,1	-inf,-inf	inf,inf	1.25352,1.02224	8.3468e-05	0.000426431
2	chr3:196977394:A:G	196977394	NA,G	NA,A	NA,1	NA,-inf	NA,inf	NA,0.594006	8.34071e-05	0.000267327
2	chr3:196014318:C:T	196014318	NA,T	NA,C	NA,1	NA,inf	NA,inf	NA,0.644035	8.33436e-05	0.000274867
2	chr3:196672477:A:G	196672477	NA,G	NA,A	NA,1	NA,-inf	NA,inf	NA,0.641545	8.32633e-05	0.000278019
2	chr3:196870323:T:C	196870323	NA,C	NA,T	NA,1	NA,-inf	NA,inf	NA,0.655827	8.32446e-05	0.000277666
2	chr3:196106636:T:C	196106636	C,C	T,T	1,1	-inf,-inf	inf,inf	1.08876,0.503322	8.31951e-05	0.000249816
2	chr3:196170353:A:C	196170353	NA,C	NA,A	NA,1	NA,inf	NA,inf	NA,0.599172	8.31793e-05	0.000268203
2	chr3:196840782:A:G	196840782	NA,G	NA,A	NA,1	NA,-inf	NA,inf	NA,0.656801	8.31757e-05	0.000282106
2	chr3:196665025:A:G	196665025	NA,G	NA,A	NA,1	NA,-inf	NA,inf	NA,0.627663	8.31326e-05	0.000277667
2	chr3:196554878:G:T	196554878	NA,T	NA,G	NA,1	NA,-inf	NA,inf	NA,0.649515	8.30201e-05	0.000275383
2	chr3:197178835:CT:C	197178835	C,NA	CT,NA	1,NA	-inf,NA	inf,NA	0.717671,NA	8.29667e-05	0.000272524
2	chr3:196819215:G:A	196819215	NA,A	NA,G	NA,1	NA,-inf	NA,inf	NA,0.63529	8.29554e-05	0.000276891
2	chr3:196657648:A:G	196657648	G,G	A,A	1,1	inf,inf	inf,inf	0.0174261,1.54562	8.28301e-05	0.000279801
2	chr3:196744682:A:G	196744682	G,G	A,A	1,1	-inf,inf	inf,inf	0.408092,1.32773	8.27219e-05	0.00021742
2	chr3:196938955:T:C	196938955	NA,C	NA,T	NA,1	NA,-inf	NA,inf	NA,0.636558	8.26175e-05	0.000276325
2	chr3:196202761:C:T	196202761	T,T	C,C	1,1	inf,-inf	inf,inf	0.0657507,1.46433	8.26106e-05	0.000261784
2	chr3:196278451:T:C	196278451	NA,C	NA,T	NA,1	NA,-inf	NA,inf	NA,0.611037	8.24607e-05	0.000269094
2	chr3:196074652:G:A	196074652	A,NA	G,NA	1,NA	-inf,NA	inf,NA	0.576327,NA	8.24482e-05	0.000247205
2	chr3:197082785:G:T	197082785	T,T	G,G	1,1	inf,-inf	inf,inf	1.33479,0.96408	8.24316e-05	0.000372473
2	chr3:196390775:T:G	196390775	G,NA	T,NA	1,NA	-inf,NA	inf,NA	0.716446,NA	8.23899e-05	0.000276724
2	chr3:196768490:A:ATG	196768490	NA,ATG	NA,A	NA,1	NA,-inf	NA,inf	NA,0.626251	8.23878e-05	0.00027213
2	chr3:196836595:G:A	196836595	NA,A	NA,G	NA,1	NA,-inf	NA,inf	NA,0.658138	8.23405e-05	0.000281922
2	chr3:196621549:TA:T	196621549	T,T	TA,TA	1,1	inf,inf	inf,inf	1.13112,0.647589	8.22883e-05	0.000274471
2	chr3:196840245:C:T	196840245	NA,T	NA,C	NA,1	NA,-inf	NA,inf	NA,0.650378	8.22751e-05	0.000279179
2	chr3:196022077:T:G	196022077	NA,G	NA,T	NA,1	NA,inf	NA,inf	NA,0.634305	8.22304e-05	0.000271025
2	chr3:196555184:A:G	196555184	NA,G	NA,A	NA,1	NA,-inf	NA,inf	NA,0.645283	8.22032e-05	0.000273059
2	chr3:196296852:A:C	196296852	C,C	A,A	1,1	inf,inf	inf,inf	1.03282,0.704875	8.21808e-05	0.000263298
2	chr3:196273976:A:G	196273976	NA,G	NA,A	NA,1	NA,inf	NA,inf	NA,0.595228	8.21456e-05	0.000265414
2	chr3:195971051:T:C	195971051	NA,C	NA,T	NA,1	NA,-inf	NA,inf	NA,0.646289	8.20755e-05	0.000273146
2	chr3:196523207:C:T	196523207	NA,T	NA,C	NA,1	NA,-inf	NA,inf	NA,0.62988	8.20431e-05	0.000270439
2	chr3:196972988:C:T	196972988	NA,T	NA,C	NA,1	NA,-inf	NA,inf	NA,0.57891	8.19257e-05	0.000261877
2	chr3:196004407:A:G	196004407	NA,G	NA,A	NA,1	NA,-inf	NA,inf	NA,0.601863	8.19148e-05	0.000267401
2	chr3:196631972:G:T	196631972	T,T	G,G	1,1	inf,inf	inf,inf	0.906382,0.796536	8.19082e-05	0.000252309
2	chr3:195964686:G:A	195964686	NA,A	NA,G	NA,1	NA,-inf	NA,inf	NA,0.688262	8.18932e-05	0.000280489
2	chr3:196238090:C:T	196238090	NA,T	NA,C	NA,1	NA,-inf	NA,inf	NA,0.629011	8.18272e-05	0.000270217
2	chr3:196572401:G:A	196572401	NA,A	NA,G	NA,1	NA,inf	NA,inf	NA,0.592367	8.17769e-05	0.000264859
2	chr3:197157251:A:G	197157251	NA,G	NA,A	NA,1	NA,-inf	NA,inf	NA,0.632982	8.17524e-05	0.000271075
2	chr3:196866190:C:T	196866190	NA,T	NA,C	NA,1	NA,inf	NA,inf	NA,0.582094	8.17228e-05	0.000257641
2	chr3:196844627:C:T	196844627	NA,T	NA,C	NA,1	NA,-inf	NA,inf	NA,0.624939	8.16706e-05	0.000268386
2	chr3:196708267:A:G	196708267	G,G	A,A	1,1	inf,-inf	inf,inf	1.54703,0.00468259	8.16447e-05	0.000177262
2	chr3:196209958:G:A	196209958	NA,A	NA,G	NA,1	NA,inf	NA,inf	NA,0.568304	8.16407e-05	0.000260852
2	chr3:196056924:C:T	196056924	NA,T	NA,C	NA,1	NA,inf	NA,inf	NA,0.600295	8.15118e-05	0.000265014
2	chr3:196453854:C:T	196453854	NA,T	NA,C	NA,1	NA,inf	NA,inf	NA,0.605405	8.12901e-05	0.000264579
2	chr3:196108616:C:T	196108616	NA,T	NA,C	NA,1	NA,inf	NA,inf	NA,0.602382	8.12595e-05	0.000265407
2	chr3:196218964:G:A	196218964	A,NA	G,NA	1,NA	inf,NA	inf,NA	0.886957,NA	8.12592e-05	0.000306454
2	chr3:195878419:GC:G	195878419	NA,G	NA,GC	NA,1	NA,-inf	NA,inf	NA,0.625406	8.11626e-05	0.000269492
2	chr3:196575884:C:T	196575884	NA,T	NA,C	NA,1	NA,inf	NA,inf	NA,0.58721	8.11401e-05	0.000262835
2	chr3:196466475:G:A	196466475	NA,A	NA,G	NA,1	NA,inf	NA,inf	NA,0.600319	8.11396e-05	0.000264799
2	chr3:195822918:T:C	195822918	NA,C	NA,T	NA,1	NA,-inf	NA,inf	NA,0.591604	8.10322e-05	0.00026432
2	chr3:196876542:A:T	196876542	NA,T	NA,A	NA,1	NA,inf	NA,inf	NA,0.588441	8.10298e-05	0.000267764
2	chr3:196810040:T:C	196810040	NA,C	NA,T	NA,1	NA,-inf	NA,inf	NA,0.613153	8.09754e-05	0.000273026
2	chr3:196197339:G:C	196197339	NA,C	NA,G	NA,1	NA,inf	NA,inf	NA,0.592867	8.09268e-05	0.000261711
2	chr3:197044486:AAAAG:A	197044486	NA,A	NA,AAAAG	NA,1	NA,inf	NA,inf	NA,0.587124	8.0877e-05	0.000262943
2	chr3:196836430:C:T	196836430	NA,T	NA,C	NA,1	NA,-inf	NA,inf	NA,0.6395	8.08759e-05	0.000274372
2	chr3:196055306:A:G	196055306	G,G	A,A	1,1	inf,-inf	inf,inf	1.05807,0.508088	8.08533e-05	0.000236567
2	chr3:196912518:T:C	196912518	NA,C	NA,T	NA,1	NA,inf	NA,inf	NA,0.58636	8.07818e-05	0.000266939
2	chr3:196218670:G:A	196218670	NA,A	NA,G	NA,1	NA,inf	NA,inf	NA,0.570047	8.07599e-05	0.000258722
2	chr3:196592132:C:A	196592132	NA,A	NA,C	NA,1	NA,inf	NA,inf	NA,0.579624	8.07583e-05	0.000260484
2	chr3:196420454:C:T	196420454	NA,T	NA,C	NA,1	NA,inf	NA,inf	NA,0.570315	8.07338e-05	0.000259397
2	chr3:196130393:A:G	196130393	G,NA	A,NA	1,NA	-inf,NA	inf,NA	0.588184,NA	8.07195e-05	0.000243384
2	chr3:197016238:C:T	197016238	NA,T	NA,C	NA,1	NA,-inf	NA,inf	NA,0.620011	8.06468e-05	0.000262313
2	chr3:196841751:G:A	196841751	NA,A	NA,G	NA,1	NA,-inf	NA,inf	NA,0.643581	8.06128e-05	0.000271978
2	chr3:196826467:C:T	196826467	T,T	C,C	1,1	-inf,-inf	inf,inf	0.126755,1.52161	8.0421e-05	0.000229328
2	chr3:196763955:C:T	196763955	NA,T	NA,C	NA,1	NA,inf	NA,inf	NA,0.575753	8.03955e-05	0.000239437
2	chr3:196649342:T:C	196649342	NA,C	NA,T	NA,1	NA,inf	NA,inf	NA,0.586139	8.03733e-05	0.000263284
2	chr3:196836914:A:C	196836914	NA,C	NA,A	NA,1	NA,-inf	NA,inf	NA,0.634579	8.02991e-05	0.000272318
2	chr3:196102688:C:T	196102688	T,NA	C,NA	1,NA	inf,NA	inf,NA	0.582642,NA	8.02623e-05	0.000243027
2	chr3:196482576:A:G	196482576	NA,G	NA,A	NA,1	NA,-inf	NA,inf	NA,0.621162	8.0223e-05	0.000264305
2	chr3:196052865:C:T	196052865	T,T	C,C	1,1	inf,-inf	inf,inf	1.12686,0.404733	8.02071e-05	0.000234041
2	chr3:196053838:G:A	196053838	A,A	G,G	1,1	inf,-inf	inf,inf	1.12817,0.401017	8.00667e-05	0.00023362
2	chr3:195870678:G:A	195870678	A,A	G,G	1,1	inf,-inf	inf,inf	1.75703,0.526261	8.00175e-05	0.000456325
2	chr3:195902369:G:A	195902369	NA,A	NA,G	NA,1	NA,inf	NA,inf	NA,0.572583	8.00151e-05	0.000258226
2	chr3:197001247:G:A	197001247	NA,A	NA,G	NA,1	NA,inf	NA,inf	NA,0.560908	7.99932e-05	0.000258342
2	chr3:196035379:A:G	196035379	NA,G	NA,A	NA,1	NA,inf	NA,inf	NA,0.615604	7.99882e-05	0.000263548
2	chr3:196867279:C:T	196867279	NA,T	NA,C	NA,1	NA,inf	NA,inf	NA,0.574514	7.99716e-05	0.000257078
2	chr3:196046915:C:T	196046915	NA,T	NA,C	NA,1	NA,inf	NA,inf	NA,0.601746	7.99295e-05	0.000261848
2	chr3:196143290:C:T	196143290	T,T	C,C	1,1	-inf,inf	inf,inf	1.48202,0.0805831	7.98638e-05	0.000264638
2	chr3:196938993:T:C	196938993	C,C	T,T	1,1	inf,inf	inf,inf	0.0574611,1.44747	7.98501e-05	0.000263566
2	chr3:196585014:G:A	196585014	NA,A	NA,G	NA,1	NA,inf	NA,inf	NA,0.575619	7.97293e-05	0.000258276
2	chr3:196279203:A:G	196279203	G,G	A,A	1,1	inf,inf	inf,inf	1.29761,0.493196	7.97064e-05	0.000271666
2	chr3:196748362:G:A	196748362	NA,A	NA,G	NA,1	NA,-inf	NA,inf	NA,0.607127	7.9699e-05	0.000254824
2	chr3:196698621:T:G	196698621	NA,G	NA,T	NA,1	NA,inf	NA,inf	NA,0.571299	7.96865e-05	0.000252532
2	chr3:196762657:G:A	196762657	NA,A	NA,G	NA,1	NA,-inf	NA,inf	NA,0.606626	7.96714e-05	0.00025442
2	chr3:196913006:G:A	196913006	NA,A	NA,G	NA,1	NA,inf	NA,inf	NA,0.571529	7.96067e-05	0.000259271
2	chr3:196617151:C:T	196617151	NA,T	NA,C	NA,1	NA,-inf	NA,inf	NA,0.61347	7.95843e-05	0.00026197
2	chr3:196281468:T:C	196281468	NA,C	NA,T	NA,1	NA,-inf	NA,inf	NA,0.61845	7.95565e-05	0.000264798
2	chr3:195927395:G:T	195927395	NA,T	NA,G	NA,1	NA,-inf	NA,inf	NA,0.619007	7.95458e-05	0.000265498
2	chr3:196231055:A:C	196231055	C,C	A,A	1,1	inf,inf	inf,inf	1.10606,0.749978	7.95457e-05	0.000272098
2	chr3:196658902:A:G	196658902	G,G	A,A	1,1	inf,inf	inf,inf	0.419279,1.26008	7.95111e-05	0.00025655
2	chr3:197139701:C:T	197139701	T,NA	C,NA	1,NA	-inf,NA	inf,NA	0.647583,NA	7.95e-05	0.000270203
2	chr3:196018117:G:A	196018117	A,A	G,G	1,1	-inf,-inf	inf,inf	1.25928,0.306755	7.94637e-05	0.000244967
2	chr3:196059042:G:A	196059042	NA,A	NA,G	NA,1	NA,-inf	NA,inf	NA,0.590374	7.93294e-05	0.000260414
2	chr3:196685175:G:A	196685175	NA,A	NA,G	NA,1	NA,inf	NA,inf	NA,0.576181	7.931e-05	0.000253664
2	chr3:196615778:C:T	196615778	T,NA	C,NA	1,NA	inf,NA	inf,NA	0.746807,NA	7.92662e-05	0.000281867
2	chr3:196947976:C:T	196947976	NA,T	NA,C	NA,1	NA,inf	NA,inf	NA,0.586351	7.92359e-05	0.000256213
2	chr3:196543673:C:T	196543673	NA,T	NA,C	NA,1	NA,-inf	NA,inf	NA,0.622246	7.92016e-05	0.000263603
2	chr3:196611049:A:G	196611049	G,NA	A,NA	1,NA	inf,NA	inf,NA	0.73828,NA	7.91595e-05	0.000276841
2	chr3:196747205:AGTTAAT:A	196747205	NA,A	NA,AGTTAAT	NA,1	NA,-inf	NA,inf	NA,0.620048	7.91321e-05	0.000250168
2	chr3:196361517:G:GAAGC	196361517	NA,GAAGC	NA,G	NA,1	NA,inf	NA,inf	NA,0.556471	7.90639e-05	0.000254056
2	chr3:196836855:C:T	196836855	NA,T	NA,C	NA,1	NA,-inf	NA,inf	NA,0.6238	7.90351e-05	0.000267973
2	chr3:196977337:G:A	196977337	NA,A	NA,G	NA,1	NA,-inf	NA,inf	NA,0.555403	7.90347e-05	0.000252824
2	chr3:196907187:C:T	196907187	NA,T	NA,C	NA,1	NA,-inf	NA,inf	NA,0.612433	7.89766e-05	0.000256984
2	chr3:196199837:C:T	196199837	NA,T	NA,C	NA,1	NA,-inf	NA,inf	NA,0.596397	7.89455e-05	0.000260209
2	chr3:197179641:CACTT:C	197179641	NA,C	NA,CACTT	NA,1	NA,-inf	NA,inf	NA,0.622217	7.8938e-05	0.000264818
2	chr3:196062416:C:T	196062416	NA,T	NA,C	NA,1	NA,-inf	NA,inf	NA,0.641018	7.88947e-05	0.000262618
2	chr3:196199331:C:T	196199331	T,T	C,C	1,1	-inf,-inf	inf,inf	1.41164,0.247587	7.88497e-05	0.000257243
2	chr3:196618344:A:T	196618344	T,T	A,A	1,1	inf,inf	inf,inf	1.06631,0.66905	7.87691e-05	0.000258821
2	chr3:196626489:G:A	196626489	NA,A	NA,G	NA,1	NA,-inf	NA,inf	NA,0.582932	7.86817e-05	0.000259094
2	chr3:197228603:T:C	197228603	NA,C	NA,T	NA,1	NA,inf	NA,inf	NA,0.551289	7.86147e-05	0.000251337
2	chr3:195871828:G:A	195871828	NA,A	NA,G	NA,1	NA,inf	NA,inf	NA,0.60009	7.85688e-05	0.000259903
2	chr3:196843394:A:C	196843394	NA,C	NA,A	NA,1	NA,-inf	NA,inf	NA,0.598761	7.85091e-05	0.000258279
2	chr3:195844292:A:G	195844292	NA,G	NA,A	NA,1	NA,inf	NA,inf	NA,0.562596	7.84699e-05	0.000253598
2	chr3:196664899:G:A	196664899	NA,A	NA,G	NA,1	NA,-inf	NA,inf	NA,0.588918	7.84682e-05	0.00026182
2	chr3:196193705:A:G	196193705	NA,G	NA,A	NA,1	NA,-inf	NA,inf	NA,0.615614	7.84481e-05	0.000262115
2	chr3:196199516:G:A	196199516	A,A	G,G	1,1	-inf,-inf	inf,inf	1.36271,0.335099	7.84013e-05	0.000259043
2	chr3:196981081:C:G	196981081	G,G	C,C	1,1	-inf,-inf	inf,inf	1.4053,0.356468	7.83908e-05	0.000232784
2	chr3:196849600:C:T	196849600	NA,T	NA,C	NA,1	NA,-inf	NA,inf	NA,0.590588	7.83852e-05	0.000259285
2	chr3:197236698:G:C	197236698	C,NA	G,NA	1,NA	-inf,NA	inf,NA	0.638726,NA	7.83197e-05	0.000266549
2	chr3:196565913:C:G	196565913	NA,G	NA,C	NA,1	NA,-inf	NA,inf	NA,0.609448	7.82553e-05	0.000261175
2	chr3:196057807:AAAAC:A	196057807	NA,A	NA,AAAAC	NA,1	NA,-inf	NA,inf	NA,0.600888	7.82433e-05	0.000259539
2	chr3:196076338:T:C	196076338	NA,C	NA,T	NA,1	NA,-inf	NA,inf	NA,0.632618	7.82244e-05	0.000260183
2	chr3:196620440:TC:T	196620440	T,T	TC,TC	1,1	inf,inf	inf,inf	1.35584,0.241235	7.80495e-05	0.000253024
2	chr3:196387592:G:GA	196387592	NA,GA	NA,G	NA,1	NA,-inf	NA,inf	NA,0.603758	7.80457e-05	0.000257127
2	chr3:196055313:C:T	196055313	T,T	C,C	1,1	inf,-inf	inf,inf	1.03444,0.517655	7.80205e-05	0.0002288
2	chr3:196564047:A:G	196564047	NA,G	NA,A	NA,1	NA,inf	NA,inf	NA,0.578961	7.80201e-05	0.000254863
2	chr3:196602367:T:C	196602367	NA,C	NA,T	NA,1	NA,-inf	NA,inf	NA,0.607573	7.79046e-05	0.000261839
2	chr3:196708663:T:C	196708663	C,C	T,T	1,1	inf,inf	inf,inf	1.52112,0.00752521	7.78996e-05	0.000170012
2	chr3:196159702:C:T	196159702	NA,T	NA,C	NA,1	NA,-inf	NA,inf	NA,0.606466	7.78858e-05	0.000258072
2	chr3:196969473:C:A	196969473	NA,A	NA,C	NA,1	NA,inf	NA,inf	NA,0.555045	7.77691e-05	0.000249225
2	chr3:196127345:G:A	196127345	NA,A	NA,G	NA,1	NA,inf	NA,inf	NA,0.584385	7.77049e-05	0.00025477
2	chr3:196746533:C:T	196746533	NA,T	NA,C	NA,1	NA,inf	NA,inf	NA,0.571216	7.76512e-05	0.000248115
2	chr3:196550223:G:T	196550223	NA,T	NA,G	NA,1	NA,-inf	NA,inf	NA,0.609212	7.76278e-05	0.000258422
2	chr3:196665745:G:A	196665745	NA,A	NA,G	NA,1	NA,inf	NA,inf	NA,0.566742	7.75542e-05	0.00025167
2	chr3:196752656:A:G	196752656	NA,G	NA,A	NA,1	NA,-inf	NA,inf	NA,0.588545	7.7533e-05	0.000248113
2	chr3:196228601:G:A	196228601	A,A	G,G	1,1	inf,inf	inf,inf	1.14401,0.72678	7.74834e-05	0.000270273
2	chr3:196136726:C:T	196136726	T,T	C,C	1,1	inf,inf	inf,inf	0.2402,1.39495	7.74393e-05	0.000256654
2	chr3:196458985:T:C	196458985	NA,C	NA,T	NA,1	NA,-inf	NA,inf	NA,0.564499	7.73941e-05	0.000251952
2	chr3:195911984:C:T	195911984	T,NA	C,NA	1,NA	-inf,NA	inf,NA	0.570939,NA	7.73284e-05	0.000242896
2	chr3:196484314:G:A	196484314	NA,A	NA,G	NA,1	NA,-inf	NA,inf	NA,0.593754	7.72597e-05	0.000254358
2	chr3:196584984:C:T	196584984	T,NA	C,NA	1,NA	-inf,NA	inf,NA	0.507023,NA	7.71705e-05	0.000227443
2	chr3:196448004:TG:T	196448004	NA,T	NA,TG	NA,1	NA,-inf	NA,inf	NA,0.560745	7.71312e-05	0.000251341
2	chr3:195910228:G:A	195910228	A,A	G,G	1,1	-inf,inf	inf,inf	1.57281,0.125933	7.70321e-05	0.000268869
2	chr3:195939346:T:C	195939346	NA,C	NA,T	NA,1	NA,-inf	NA,inf	NA,0.596425	7.69975e-05	0.000256829
2	chr3:196831629:C:G	196831629	NA,G	NA,C	NA,1	NA,-inf	NA,inf	NA,0.585554	7.69188e-05	0.000257296
2	chr3:195837354:G:C	195837354	NA,C	NA,G	NA,1	NA,-inf	NA,inf	NA,0.642938	7.68986e-05	0.000260462
2	chr3:196201840:G:A	196201840	A,A	G,G	1,1	inf,inf	inf,inf	1.41582,0.0754715	7.67978e-05	0.00025178
2	chr3:196538747:C:T	196538747	NA,T	NA,C	NA,1	NA,-inf	NA,inf	NA,0.576244	7.67903e-05	0.000250941
2	chr3:196229956:T:C	196229956	C,C	T,T	1,1	inf,inf	inf,inf	1.27187,0.573278	7.67552e-05	0.000258424
3	chr3:195873356:T:C	195873356	C,C	T,T	1,1	inf,inf	inf,inf	5.2265,0.504142	0.312136	0.313945
3	chr3:195856090:C:G	195856090	G,G	C,C	1,1	inf,inf	inf,inf	3.53252,0.213689	0.0065455	0.0078079
3	chr3:195852938:G:A	195852938	A,A	G,G	1,1	inf,inf	inf,inf	3.50361,0.10072	0.00578378	0.00692204
3	chr3:196786365:G:C	196786365	C,C	G,G	1,1	inf,inf	inf,inf	2.77596,2.17662	0.00464354	0.0275488
3	chr3:196825450:T:C	196825450	NA,C	NA,T	NA,1	NA,inf	NA,inf	NA,2.70738	0.00456241	0.0118495
3	chr3:195828134:A:G	195828134	NA,G	NA,A	NA,1	NA,-inf	NA,inf	NA,2.75103	0.00421276	0.0107339
3	chr3:195828180:A:G	195828180	NA,G	NA,A	NA,1	NA,-inf	NA,inf	NA,2.74942	0.00419965	0.0107007
3	chr3:196792818:C:T	196792818	T,T	C,C	1,1	inf,inf	inf,inf	3.90502,1.11246	0.0038593	0.0292738
3	chr3:195827351:C:T	195827351	NA,T	NA,C	NA,1	NA,-inf	NA,inf	NA,2.65798	0.00353535	0.00900775
3	chr3:196725104:T:C	196725104	NA,C	NA,T	NA,1	NA,inf	NA,inf	NA,2.64208	0.00342656	0.00919368
3	chr3:196991858:A:G	196991858	G,G	A,A	1,1	inf,inf	inf,inf	3.18693,0.187322	0.00336651	0.00926407
3	chr3:196420176:G:T	196420176	NA,T	NA,G	NA,1	NA,inf	NA,inf	NA,2.53603	0.00334649	0.00876854
3	chr3:196991819:A:G	196991819	G,G	A,A	1,1	inf,inf	inf,inf	3.18687,0.154624	0.00325653	0.00894069
3	chr3:196792660:C:T	196792660	T,T	C,C	1,1	inf,inf	inf,inf	2.57714,2.09097	0.0032006	0.01701
3	chr3:196760573:A:G	196760573	NA,G	NA,A	NA,1	NA,inf	NA,inf	NA,2.54969	0.00291174	0.00771362
3	chr3:197005657:A:C	197005657	NA,C	NA,A	NA,1	NA,-inf	NA,inf	NA,2.43689	0.00285185	0.00724926
3	chr3:196211306:A:G	196211306	G,G	A,A	1,1	inf,inf	inf,inf	0.426025,3.14586	0.00283638	0.00729913
3	chr3:196632439:G:A	196632439	A,A	G,G	1,1	inf,inf	inf,inf	2.61781,0.939371	0.00276262	0.00724353
3	chr3:196792338:T:C	196792338	C,C	T,T	1,1	inf,inf	inf,inf	2.74541,1.8582	0.00257383	0.0145507
3	chr3:196097784:G:A	196097784	NA,A	NA,G	NA,1	NA,-inf	NA,inf	NA,2.42075	0.00240254	0.00610092
3	chr3:195846331:A:G	195846331	G,G	A,A	1,1	inf,inf	inf,inf	3.08077,0.057005	0.00238789	0.00295172
3	chr3:195893167:G:A	195893167	A,A	G,G	1,1	inf,-inf	inf,inf	3.02265,0.0375471	0.00216827	0.00259775
3	chr3:196593272:A:T	196593272	NA,T	NA,A	NA,1	NA,inf	NA,inf	NA,2.32138	0.00214715	0.00565815
3	chr3:196970708:G:A	196970708	A,A	G,G	1,1	inf,inf	inf,inf	2.7349,0.481894	0.00212888	0.00557454
3	chr3:196104115:T:G	196104115	G,G	T,T	1,1	-inf,-inf	inf,inf	2.1463,1.38083	0.00209511	0.006139
3	chr3:196593070:TTTTG:T	196593070	NA,T	NA,TTTTG	NA,1	NA,inf	NA,inf	NA,2.21188	0.00173711	0.00457869
3	chr3:196100839:C:T	196100839	NA,T	NA,C	NA,1	NA,inf	NA,inf	NA,2.16241	0.00160977	0.00414935
3	chr3:195983294:T:C	195983294	C,NA	T,NA	1,NA	inf,NA	inf,NA	2.22496,NA	0.00157904	0.00300866
3	chr3:197000522:C:G	197000522	NA,G	NA,C	NA,1	NA,-inf	NA,inf	NA,2.19397	0.00157881	0.0041848
3	chr3:196617039:G:A	196617039	NA,A	NA,G	NA,1	NA,-inf	NA,inf	NA,2.16021	0.00150281	0.00400658
3	chr3:196037789:G:A	196037789	NA,A	NA,G	NA,1	NA,inf	NA,inf	NA,2.13578	0.00149108	0.00398098
3	chr3:195964766:G:A	195964766	A,A	G,G	1,1	inf,-inf	inf,inf	1.40449,1.92173	0.00146892	0.00303823
3	chr3:196109413:G:A	196109413	NA,A	NA,G	NA,1	NA,-inf	NA,inf	NA,2.15338	0.00143836	0.0036723
3	chr3:196178698:A:G	196178698	G,G	A,A	1,1	inf,inf	inf,inf	2.76882,0.254646	0.00142316	0.00313827
3	chr3:196302361:G:A	196302361	NA,A	NA,G	NA,1	NA,inf	NA,inf	NA,2.09151	0.00141799	0.00368173
3	chr3:196770820:A:G	196770820	G,NA	A,NA	1,NA	inf,NA	inf,NA	2.4294,NA	0.00141175	0.00471964
3	chr3:196005471:G:A	196005471	NA,A	NA,G	NA,1	NA,-inf	NA,inf	NA,2.13921	0.0014052	0.00369751
3	chr3:196986872:C:A	196986872	A,A	C,C	1,1	inf,inf	inf,inf	2.67052,0.3303	0.00138533	0.00367995
3	chr3:196779282:A:G	196779282	G,G	A,A	1,1	inf,inf	inf,inf	3.97396,1.0163	0.00135182	0.0238001
3	chr3:196022351:C:T	196022351	NA,T	NA,C	NA,1	NA,inf	NA,inf	NA,2.08345	0.00134748	0.00360462
3	chr3:196064369:C:T	196064369	NA,T	NA,C	NA,1	NA,inf	NA,inf	NA,2.08189	0.00132339	0.00352601
3	chr3:196077748:G:A	196077748	NA,A	NA,G	NA,1	NA,inf	NA,inf	NA,2.07196	0.00129792	0.00345848
3	chr3:196635708:G:A	196635708	NA,A	NA,G	NA,1	NA,-inf	NA,inf	NA,2.03407	0.00126053	0.00331784
3	chr3:196570804:C:T	196570804	T,NA	C,NA	1,NA	-inf,NA	inf,NA	2.014,NA	0.00123596	0.00315264
3	chr3:196995450:A:G	196995450	G,NA	A,NA	1,NA	inf,NA	inf,NA	1.99508,NA	0.00119116	0.00316168
3	chr3:196814951:G:A	196814951	NA,A	NA,G	NA,1	NA,inf	NA,inf	NA,2.05883	0.00114647	0.00305318
3	chr3:196180531:C:T	196180531	T,T	C,C	1,1	inf,inf	inf,inf	2.32151,0.797521	0.00110076	0.00230784
3	chr3:196117659:T:G	196117659	G,G	T,T	1,1	-inf,-inf	inf,inf	1.0209,2.0763	0.00110026	0.00398877
3	chr3:196019942:C:T	196019942	T,T	C,C	1,1	-inf,-inf	inf,inf	0.937533,2.20454	0.00109073	0.00188621
3	chr3:196118854:T:C	196118854	NA,C	NA,T	NA,1	NA,-inf	NA,inf	NA,1.97633	0.00107425	0.00287239
3	chr3:196176059:T:C	196176059	C,C	T,T	1,1	-inf,-inf	inf,inf	2.57401,0.23807	0.00104043	0.00201454
3	chr3:196116089:T:G	196116089	NA,G	NA,T	NA,1	NA,inf	NA,inf	NA,1.93899	0.00103488	0.00275023
3	chr3:196162087:T:C	196162087	C,C	T,T	1,1	inf,inf	inf,inf	1.99417,1.14188	0.00103278	0.00220742
3	chr3:196757732:G:A	196757732	A,NA	G,NA	1,NA	inf,NA	inf,NA	2.24341,NA	0.00100324	0.00332056
3	chr3:196867860:G:A	196867860	NA,A	NA,G	NA,1	NA,inf	NA,inf	NA,1.90864	0.000988885	0.00256542
3	chr3:196156054:T:C	196156054	C,C	T,T	1,1	inf,inf	inf,inf	1.98529,1.12447	0.000985999	0.00210928
3	chr3:196952499:A:G	196952499	NA,G	NA,A	NA,1	NA,-inf	NA,inf	NA,1.9034	0.000976311	0.00255977
3	chr3:196158719:G:A	196158719	A,A	G,G	1,1	inf,inf	inf,inf	1.94964,1.14448	0.000950958	0.00203961
3	chr3:195892249:T:C	195892249	C,NA	T,NA	1,NA	inf,NA	inf,NA	1.94477,NA	0.000931062	0.00180972
3	chr3:196685899:G:A	196685899	A,A	G,G	1,1	inf,inf	inf,inf	1.10694,2.55911	0.000930763	0.00383284
3	chr3:196659104:G:A	196659104	NA,A	NA,G	NA,1	NA,-inf	NA,inf	NA,1.88545	0.000928063	0.00247348
3	chr3:196707974:C:G	196707974	NA,G	NA,C	NA,1	NA,inf	NA,inf	NA,1.94648	0.000922852	0.00247054
3	chr3:196096917:C:T	196096917	NA,T	NA,C	NA,1	NA,inf	NA,inf	NA,1.86292	0.000906405	0.00234444
3	chr3:196015788:C:T	196015788	NA,T	NA,C	NA,1	NA,inf	NA,inf	NA,1.86397	0.000904165	0.0022261
3	chr3:196811883:G:A	196811883	NA,A	NA,G	NA,1	NA,inf	NA,inf	NA,1.89171	0.000901802	0.00238814
3	chr3:196987152:G:A	196987152	A,A	G,G	1,1	inf,inf	inf,inf	2.32386,0.524246	0.00090023	0.00238856
3	chr3:196098368:T:C	196098368	NA,C	NA,T	NA,1	NA,inf	NA,inf	NA,1.85832	0.000898992	0.00232522
3	chr3:196098545:C:T	196098545	T,T	C,C	1,1	inf,inf	inf,inf	1.041,2.02961	0.000892375	0.00247867
3	chr3:196807787:C:T	196807787	NA,T	NA,C	NA,1	NA,inf	NA,inf	NA,1.88984	0.000888305	0.00235752
3	chr3:196140467:C:T	196140467	NA,T	NA,C	NA,1	NA,-inf	NA,inf	NA,1.90779	0.000888174	0.00232893
3	chr3:196278573:G:A	196278573	A,A	G,G	1,1	inf,inf	inf,inf	1.80921,1.15842	0.0008867	0.00243728
3	chr3:196428769:G:A	196428769	NA,A	NA,G	NA,1	NA,inf	NA,inf	NA,1.85448	0.000882137	0.00230919
3	chr3:196801266:A:G	196801266	NA,G	NA,A	NA,1	NA,inf	NA,inf	NA,1.87847	0.00087083	0.00231064
3	chr3:195827677:A:G	195827677	G,G	A,A	1,1	-inf,inf	inf,inf	2.46448,0.301851	0.000867462	0.00128292
3	chr3:196841727:G:A	196841727	NA,A	NA,G	NA,1	NA,-inf	NA,inf	NA,1.85631	0.00085398	0.00225428
3	chr3:195966365:C:T	195966365	T,T	C,C	1,1	inf,-inf	inf,inf	1.43818,1.59123	0.000845194	0.00175386
3	chr3:196950778:TC:T	196950778	NA,T	NA,TC	NA,1	NA,-inf	NA,inf	NA,1.80909	0.000843235	0.00218909
3	chr3:196823331:C:T	196823331	NA,T	NA,C	NA,1	NA,inf	NA,inf	NA,1.8814	0.000825123	0.00219433
3	chr3:195826126:A:G	195826126	G,G	A,A	1,1	-inf,inf	inf,inf	2.53265,0.0757383	0.000816358	0.00121256
3	chr3:195949690:C:T	195949690	T,NA	C,NA	1,NA	inf,NA	inf,NA	1.8813,NA	0.000811989	0.0015979
3	chr3:196364320:G:A	196364320	NA,A	NA,G	NA,1	NA,inf	NA,inf	NA,1.79918	0.000799515	0.00208998
3	chr3:196791752:G:A	196791752	A,A	G,G	1,1	inf,inf	inf,inf	4.91838,0.0913102	0.00079816	0.0771766
3	chr3:196902615:C:T	196902615	NA,T	NA,C	NA,1	NA,-inf	NA,inf	NA,1.81418	0.000791903	0.00210391
3	chr3:196979486:G:A	196979486	A,A	G,G	1,1	inf,inf	inf,inf	2.31928,0.444733	0.000791181	0.0020944
3	chr3:196985882:C:T	196985882	T,T	C,C	1,1	inf,inf	inf,inf	2.30344,0.458494	0.00078291	0.00208181
3	chr3:197032029:C:A	197032029	NA,A	NA,C	NA,1	NA,-inf	NA,inf	NA,1.70895	0.0007698	0.00194557
3	chr3:197213352:A:G	197213352	NA,G	NA,A	NA,1	NA,-inf	NA,inf	NA,1.84225	0.000768317	0.00204693
3	chr3:196993167:G:A	196993167	A,A	G,G	1,1	-inf,inf	inf,inf	2.63845,0.00963132	0.000765519	0.00213064
3	chr3:196927711:C:G	196927711	NA,G	NA,C	NA,1	NA,-inf	NA,inf	NA,1.79284	0.000760831	0.00202131
3	chr3:196228891:G:A	196228891	A,A	G,G	1,1	inf,inf	inf,inf	1.20308,1.79456	0.000754649	0.00206348
3	chr3:196118378:G:A	196118378	NA,A	NA,G	NA,1	NA,inf	NA,inf	NA,1.74636	0.000748866	0.00189444
3	chr3:196778031:G:C	196778031	C,C	G,G	1,1	inf,inf	inf,inf	4.77745,0.174908	0.000747149	0.043788
3	chr3:196025899:C:T	196025899	NA,T	NA,C	NA,1	NA,inf	NA,inf	NA,1.75968	0.000743777	0.00183513
3	chr3:196083960:G:A	196083960	NA,A	NA,G	NA,1	NA,inf	NA,inf	NA,1.76304	0.000733384	0.0019536
3	chr3:196110699:T:C	196110699	NA,C	NA,T	NA,1	NA,inf	NA,inf	NA,1.74966	0.000731768	0.00197873
3	chr3:196952087:G:T	196952087	NA,T	NA,G	NA,1	NA,-inf	NA,inf	NA,1.72726	0.000720655	0.00187428
3	chr3:196179876:A:G	196179876	G,G	A,A	1,1	inf,inf	inf,inf	2.4088,0.295832	0.000718356	0.00158801
3	chr3:197091573:A:C	197091573	NA,C	NA,A	NA,1	NA,-inf	NA,inf	NA,1.79389	0.000702532	0.00187132
3	chr3:196070955:T:C	196070955	NA,C	NA,T	NA,1	NA,inf	NA,inf	NA,1.73921	0.000701217	0.00186711
3	chr3:195987957:TCTAC:T	195987957	T,T	TCTAC,TCTAC	1,1	inf,-inf	inf,inf	1.42405,1.49442	0.000695521	0.00146923
3	chr3:197137392:T:G	197137392	NA,G	NA,T	NA,1	NA,-inf	NA,inf	NA,1.78609	0.000692641	0.00184482
3	chr3:195875916:C:T	195875916	T,T	C,C	1,1	-inf,-inf	inf,inf	1.97997,0.88704	0.000691164	0.000898503
3	chr3:195964516:T:C	195964516	C,C	T,T	1,1	inf,-inf	inf,inf	1.35646,1.55096	0.000676603	0.00141816
3	chr3:196087545:G:C	196087545	C,C	G,G	1,1	inf,inf	inf,inf	0.864324,2.05693	0.000672527	0.00176082
3	chr3:197028865:C:G	197028865	NA,G	NA,C	NA,1	NA,-inf	NA,inf	NA,1.65066	0.000671317	0.00169871
3	chr3:196745436:A:G	196745436	NA,G	NA,A	NA,1	NA,-inf	NA,inf	NA,1.87568	0.000669017	0.00193507
3	chr3:196104491:T:C	196104491	C,NA	T,NA	1,NA	inf,NA	inf,NA	1.78658,NA	0.000666547	0.00139607
3	chr3:196177266:T:C	196177266	NA,C	NA,T	NA,1	NA,-inf	NA,inf	NA,1.74217	0.000665502	0.00173893
3	chr3:196116126:C:T	196116126	T,T	C,C	1,1	inf,inf	inf,inf	1.3854,1.54394	0.000661441	0.00156785
3	chr3:196841730:A:G	196841730	NA,G	NA,A	NA,1	NA,-inf	NA,inf	NA,1.71589	0.000656542	0.00173335
3	chr3:196173750:G:A	196173750	NA,A	NA,G	NA,1	NA,-inf	NA,inf	NA,1.73527	0.000654463	0.00171567
3	chr3:197239635:G:A	197239635	NA,A	NA,G	NA,1	NA,-inf	NA,inf	NA,1.73856	0.000635426	0.0016912
3	chr3:196901287:C:T	196901287	NA,T	NA,C	NA,1	NA,inf	NA,inf	NA,1.67505	0.000627653	0.00163705
3	chr3:196331992:C:T	196331992	NA,T	NA,C	NA,1	NA,inf	NA,inf	NA,1.62886	0.000620983	0.00159943
3	chr3:196999539:G:A	196999539	A,A	G,G	1,1	inf,inf	inf,inf	0.841537,2.06116	0.000620829	0.00177145
3	chr3:196175159:G:C	196175159	NA,C	NA,G	NA,1	NA,-inf	NA,inf	NA,1.70294	0.000617369	0.00161057
3	chr3:197172151:GA:G	197172151	NA,G	NA,GA	NA,1	NA,-inf	NA,inf	NA,1.71874	0.000612855	0.00163116
3	chr3:196008619:G:A	196008619	NA,A	NA,G	NA,1	NA,inf	NA,inf	NA,1.66952	0.000607985	0.00167925
3	chr3:196774542:A:G	196774542	G,G	A,A	1,1	inf,inf	inf,inf	4.69877,0.149	0.000607147	0.050481
3	chr3:196159930:C:T	196159930	T,NA	C,NA	1,NA	-inf,NA	inf,NA	1.69671,NA	0.000601954	0.00145551
3	chr3:196134546:C:T	196134546	NA,T	NA,C	NA,1	NA,-inf	NA,inf	NA,1.67197	0.000601228	0.00157076
3	chr3:196179075:A:G	196179075	G,G	A,A	1,1	inf,inf	inf,inf	2.18695,0.553062	0.000596	0.00125476
3	chr3:196778019:G:C	196778019	C,C	G,G	1,1	inf,inf	inf,inf	3.21535,1.08377	0.000594323	0.00697153
3	chr3:196149418:G:A	196149418	A,A	G,G	1,1	inf,inf	inf,inf	2.09136,0.671895	0.000593335	0.00126171
3	chr3:195966320:A:G	195966320	G,G	A,A	1,1	inf,-inf	inf,inf	1.31317,1.50088	0.000575231	0.00121022
3	chr3:197275911:C:T	197275911	NA,T	NA,C	NA,1	NA,-inf	NA,inf	NA,1.67874	0.000564106	0.00150605
3	chr3:195832113:G:A	195832113	NA,A	NA,G	NA,1	NA,-inf	NA,inf	NA,1.66714	0.000560132	0.00144389
3	chr3:197002141:T:C	197002141	NA,C	NA,T	NA,1	NA,inf	NA,inf	NA,1.57699	0.000557363	0.00145742
3	chr3:197274675:A:G	197274675	NA,G	NA,A	NA,1	NA,-inf	NA,inf	NA,1.66283	0.000551311	0.00146905
3	chr3:196781680:T:A	196781680	A,A	T,T	1,1	inf,inf	inf,inf	3.29301,0.964403	0.000542356	0.00656356
3	chr3:196981313:G:A	196981313	A,A	G,G	1,1	inf,inf	inf,inf	2.16994,0.375092	0.000540429	0.00143773
3	chr3:195865507:G:A	195865507	A,NA	G,NA	1,NA	-inf,NA	inf,NA	1.64655,NA	0.000538933	0.00116767
3	chr3:195979419:T:G	195979419	G,NA	T,NA	1,NA	inf,NA	inf,NA	1.66372,NA	0.00053689	0.00108059
3	chr3:196202397:A:G	196202397	G,G	A,A	1,1	-inf,-inf	inf,inf	1.78151,0.911054	0.000535684	0.00143885
3	chr3:196769534:A:G	196769534	G,G	A,A	1,1	inf,inf	inf,inf	4.27452,0.264953	0.000531218	0.02613
3	chr3:196810735:C:T	196810735	NA,T	NA,C	NA,1	NA,inf	NA,inf	NA,1.6079	0.00053036	0.00140592
3	chr3:196670991:G:T	196670991	T,T	G,G	1,1	-inf,-inf	inf,inf	1.29913,1.4991	0.000526614	0.0014996
3	chr3:196226090:A:G	196226090	G,G	A,A	1,1	inf,inf	inf,inf	1.28767,1.50679	0.000524629	0.00124727
3	chr3:196841824:C:T	196841824	NA,T	NA,C	NA,1	NA,inf	NA,inf	NA,1.58509	0.000523033	0.00136665
3	chr3:196122040:G:A	196122040	A,NA	G,NA	1,NA	-inf,NA	inf,NA	1.61711,NA	0.000521255	0.0017445
3	chr3:195995423:G:A	195995423	A,NA	G,NA	1,NA	inf,NA	inf,NA	1.64622,NA	0.000517248	0.0010376
3	chr3:196148921:G:T	196148921	T,T	G,G	1,1	inf,inf	inf,inf	2.07134,0.604048	0.000516374	0.0010985
3	chr3:196006622:G:A	196006622	A,A	G,G	1,1	-inf,-inf	inf,inf	1.73765,0.947381	0.000507481	0.00100709
3	chr3:196806507:G:A	196806507	NA,A	NA,G	NA,1	NA,inf	NA,inf	NA,1.60924	0.000501325	0.0013317
3	chr3:196187226:C:T	196187226	T,T	C,C	1,1	inf,inf	inf,inf	2.21368,0.39143	0.000499582	0.0010707
3	chr3:196992532:T:C	196992532	C,NA	T,NA	1,NA	inf,NA	inf,NA	1.61598,NA	0.000499242	0.00136287
3	chr3:196006606:ACG:A	196006606	A,A	ACG,ACG	1,1	-inf,-inf	inf,inf	1.71021,0.962869	0.000491377	0.000981232
3	chr3:195900188:G:A	195900188	NA,A	NA,G	NA,1	NA,-inf	NA,inf	NA,1.55641	0.000488049	0.0012622
3	chr3:195854357:G:A	195854357	A,A	G,G	1,1	inf,-inf	inf,inf	2.06014,0.484904	0.000487321	0.000646387
3	chr3:196538118:TC:T	196538118	T,NA	TC,NA	1,NA	-inf,NA	inf,NA	1.57514,NA	0.000484199	0.00129156
3	chr3:195993401:G:A	195993401	NA,A	NA,G	NA,1	NA,-inf	NA,inf	NA,1.56145	0.000481016	0.00126253
3	chr3:196176931:T:C	196176931	NA,C	NA,T	NA,1	NA,-inf	NA,inf	NA,1.56367	0.000477133	0.00124997
3	chr3:197156388:A:T	197156388	NA,T	NA,A	NA,1	NA,-inf	NA,inf	NA,1.57798	0.000474043	0.00126196
3	chr3:196169683:C:T	196169683	NA,T	NA,C	NA,1	NA,-inf	NA,inf	NA,1.50927	0.000473668	0.00124356
3	chr3:196639048:T:G	196639048	G,G	T,T	1,1	inf,inf	inf,inf	2.03572,0.497331	0.000472335	0.00131424
3	chr3:196393007:GTTTCTCATA:G	196393007	G,NA	GTTTCTCATA,NA	1,NA	inf,NA	inf,NA	1.60836,NA	0.0004721	0.0011509
3	chr3:197271061:A:G	197271061	NA,G	NA,A	NA,1	NA,-inf	NA,inf	NA,1.57669	0.000471181	0.00125534
3	chr3:197018343:G:T	197018343	NA,T	NA,G	NA,1	NA,inf	NA,inf	NA,1.47965	0.000471116	0.00122429
3	chr3:196015758:C:T	196015758	T,T	C,C	1,1	-inf,-inf	inf,inf	1.65792,1.00116	0.000470398	0.00107548
3	chr3:196175383:C:T	196175383	NA,T	NA,C	NA,1	NA,-inf	NA,inf	NA,1.55411	0.000469258	0.00122871
3	chr3:197024609:T:C	197024609	NA,C	NA,T	NA,1	NA,inf	NA,inf	NA,1.47319	0.000468881	0.00121747
3	chr3:197131738:C:T	197131738	NA,T	NA,C	NA,1	NA,inf	NA,inf	NA,1.47081	0.000468224	0.00121342
3	chr3:196123414:T:C	196123414	NA,C	NA,T	NA,1	NA,-inf	NA,inf	NA,1.53653	0.000465571	0.00123503
3	chr3:196176907:G:A	196176907	NA,A	NA,G	NA,1	NA,-inf	NA,inf	NA,1.54994	0.000465318	0.00121913
3	chr3:196225061:G:A	196225061	A,A	G,G	1,1	inf,inf	inf,inf	2.02228,0.632318	0.00046148	0.00109726
3	chr3:196588340:G:A	196588340	A,NA	G,NA	1,NA	inf,NA	inf,NA	1.56831,NA	0.000461444	0.00100253
3	chr3:196153796:G:A	196153796	NA,A	NA,G	NA,1	NA,inf	NA,inf	NA,1.48199	0.000461404	0.0012106
3	chr3:196723122:G:A	196723122	NA,A	NA,G	NA,1	NA,-inf	NA,inf	NA,1.59435	0.000460941	0.00125993
3	chr3:196151080:GA:G	196151080	G,G	GA,GA	1,1	inf,inf	inf,inf	2.00229,0.615545	0.000459871	0.000983277
3	chr3:197023976:C:T	197023976	T,T	C,C	1,1	-inf,inf	inf,inf	1.02642,2.28306	0.000458245	0.00211318
3	chr3:197271030:C:T	197271030	NA,T	NA,C	NA,1	NA,-inf	NA,inf	NA,1.55964	0.000454969	0.00121084
3	chr3:196182337:C:T	196182337	NA,T	NA,C	NA,1	NA,-inf	NA,inf	NA,1.53444	0.000453144	0.0011869
3	chr3:195892141:CTCTCCAAT:C	195892141	NA,C	NA,CTCTCCAAT	NA,1	NA,inf	NA,inf	NA,1.46305	0.000451958	0.00121622
3	chr3:196657994:T:C	196657994	C,C	T,T	1,1	inf,-inf	inf,inf	0.726787,1.78957	0.000450273	0.00110185
3	chr3:197152075:C:CT	197152075	CT,NA	C,NA	1,NA	-inf,NA	inf,NA	1.56866,NA	0.000450054	0.00121533
3	chr3:196176750:T:C	196176750	NA,C	NA,T	NA,1	NA,-inf	NA,inf	NA,1.53049	0.000449456	0.00117751
3	chr3:195859470:A:G	195859470	G,G	A,A	1,1	-inf,-inf	inf,inf	1.76261,0.853304	0.000449255	0.00124269
3	chr3:197003324:G:A	197003324	NA,A	NA,G	NA,1	NA,-inf	NA,inf	NA,1.46672	0.000448973	0.00115201
3	chr3:196097793:A:G	196097793	NA,G	NA,A	NA,1	NA,inf	NA,inf	NA,1.49353	0.000448579	0.0011911
3	chr3:196105055:C:T	196105055	NA,T	NA,C	NA,1	NA,inf	NA,inf	NA,1.49144	0.000447093	0.00118683
3	chr3:197121062:T:C	197121062	NA,C	NA,T	NA,1	NA,-inf	NA,inf	NA,1.55469	0.000446411	0.00119081
3	chr3:196517743:C:T	196517743	T,T	C,C	1,1	-inf,inf	inf,inf	1.58334,0.953312	0.000446123	0.001068
3	chr3:195889906:C:A	195889906	A,NA	C,NA	1,NA	inf,NA	inf,NA	1.55857,NA	0.000446067	0.000905543
3	chr3:197099128:C:T	197099128	NA,T	NA,C	NA,1	NA,-inf	NA,inf	NA,1.54462	0.00044574	0.00118695
3	chr3:196617331:T:C	196617331	NA,C	NA,T	NA,1	NA,inf	NA,inf	NA,1.47726	0.000443072	0.00117128
3	chr3:196612786:G:A	196612786	A,NA	G,NA	1,NA	-inf,NA	inf,NA	1.442,NA	0.00044247	0.00109524
3	chr3:196832956:T:C	196832956	NA,C	NA,T	NA,1	NA,inf	NA,inf	NA,1.49077	0.000441885	0.00115311
3	chr3:196993147:C:T	196993147	NA,T	NA,C	NA,1	NA,-inf	NA,inf	NA,1.48528	0.000440076	0.00117531
3	chr3:197179869:T:C	197179869	C,NA	T,NA	1,NA	-inf,NA	inf,NA	1.55649,NA	0.000440057	0.0011879
3	chr3:195832378:G:A	195832378	NA,A	NA,G	NA,1	NA,-inf	NA,inf	NA,1.52722	0.000436174	0.00112658
3	chr3:196842336:G:A	196842336	NA,A	NA,G	NA,1	NA,inf	NA,inf	NA,1.48938	0.00043603	0.00113857
3	chr3:197257977:C:T	197257977	NA,T	NA,C	NA,1	NA,-inf	NA,inf	NA,1.55539	0.000435423	0.00117156
3	chr3:196633959:A:T	196633959	T,T	A,A	1,1	inf,inf	inf,inf	2.05823,0.36371	0.000434113	0.00120238
3	chr3:196023820:C:T	196023820	T,T	C,C	1,1	-inf,-inf	inf,inf	1.0283,1.61916	0.000433006	0.00074761
3	chr3:195871735:G:A	195871735	NA,A	NA,G	NA,1	NA,-inf	NA,inf	NA,1.47202	0.000432092	0.00110689
3	chr3:196152847:T:TC	196152847	NA,TC	NA,T	NA,1	NA,inf	NA,inf	NA,1.44544	0.000431234	0.00113159
3	chr3:197011149:G:A	197011149	NA,A	NA,G	NA,1	NA,-inf	NA,inf	NA,1.47393	0.000431148	0.00112698
3	chr3:195949706:C:A	195949706	A,NA	C,NA	1,NA	inf,NA	inf,NA	1.54295,NA	0.000426177	0.000863115
3	chr3:196428874:T:A	196428874	NA,A	NA,T	NA,1	NA,inf	NA,inf	NA,1.46559	0.000425754	0.0011187
3	chr3:196633290:C:T	196633290	T,T	C,C	1,1	inf,inf	inf,inf	1.45681,1.09534	0.000425311	0.00112445
3	chr3:196792806:T:A	196792806	A,A	T,T	1,1	inf,-inf	inf,inf	3.27907,0.341226	0.000424233	0.00301646
3	chr3:196150320:C:T	196150320	T,NA	C,NA	1,NA	-inf,NA	inf,NA	1.50392,NA	0.000423972	0.000982112
3	chr3:196175900:G:T	196175900	NA,T	NA,G	NA,1	NA,-inf	NA,inf	NA,1.49494	0.000421375	0.0011041
3	chr3:196175698:A:G	196175698	NA,G	NA,A	NA,1	NA,-inf	NA,inf	NA,1.49348	0.000420271	0.0011012
3	chr3:196175679:A:T	196175679	NA,T	NA,A	NA,1	NA,-inf	NA,inf	NA,1.49279	0.000419744	0.00109983
3	chr3:196176834:G:A	196176834	NA,A	NA,G	NA,1	NA,-inf	NA,inf	NA,1.49096	0.000418343	0.00109617
3	chr3:196176016:T:C	196176016	NA,C	NA,T	NA,1	NA,-inf	NA,inf	NA,1.49094	0.000418342	0.00109616
3	chr3:196174783:T:G	196174783	NA,G	NA,T	NA,1	NA,-inf	NA,inf	NA,1.49003	0.000417665	0.00109439
3	chr3:196175130:A:G	196175130	NA,G	NA,A	NA,1	NA,-inf	NA,inf	NA,1.4894	0.000417184	0.00109314
3	chr3:196908101:C:T	196908101	NA,T	NA,C	NA,1	NA,-inf	NA,inf	NA,1.46622	0.000417087	0.00110722
3	chr3:196174495:AG:A	196174495	NA,A	NA,AG	NA,1	NA,-inf	NA,inf	NA,1.48878	0.000416672	0.00109182
3	chr3:196174643:A:C	196174643	C,C	A,A	1,1	inf,inf	inf,inf	1.87032,0.733819	0.000415473	0.000895929
3	chr3:196175626:T:G	196175626	NA,G	NA,T	NA,1	NA,-inf	NA,inf	NA,1.48615	0.000415009	0.00108736
3	chr3:196849261:C:T	196849261	NA,T	NA,C	NA,1	NA,inf	NA,inf	NA,1.45416	0.000413517	0.0010816
3	chr3:196173829:C:T	196173829	NA,T	NA,C	NA,1	NA,-inf	NA,inf	NA,1.48139	0.00041281	0.00108128
3	chr3:196455986:C:A	196455986	A,NA	C,NA	1,NA	inf,NA	inf,NA	1.53551,NA	0.000412375	0.00100926
3	chr3:196598441:T:C	196598441	C,C	T,T	1,1	inf,inf	inf,inf	1.67581,0.78193	0.000412323	0.00102379
3	chr3:196434954:C:G	196434954	G,NA	C,NA	1,NA	inf,NA	inf,NA	1.53432,NA	0.000411329	0.00100488
3	chr3:196004959:G:A	196004959	NA,A	NA,G	NA,1	NA,inf	NA,inf	NA,1.42044	0.000410349	0.00109168
3	chr3:196343601:G:A	196343601	NA,A	NA,G	NA,1	NA,inf	NA,inf	NA,1.42283	0.000409929	0.00107526
3	chr3:196845148:A:G	196845148	NA,G	NA,A	NA,1	NA,inf	NA,inf	NA,1.44419	0.000408154	0.00106566
3	chr3:196728962:C:T	196728962	T,NA	C,NA	1,NA	-inf,NA	inf,NA	1.60045,NA	0.000407955	0.0010837
3	chr3:195908373:G:A	195908373	NA,A	NA,G	NA,1	NA,-inf	NA,inf	NA,1.4517	0.00040719	0.00102349
3	chr3:196013196:C:T	196013196	T,NA	C,NA	1,NA	inf,NA	inf,NA	1.51891,NA	0.000406202	0.000823544
3	chr3:196430183:C:T	196430183	NA,T	NA,C	NA,1	NA,inf	NA,inf	NA,1.43824	0.000405429	0.00106465
3	chr3:197027008:T:C	197027008	C,NA	T,NA	1,NA	inf,NA	inf,NA	1.62313,NA	0.000402512	0.00119961
3	chr3:196239828:G:A	196239828	NA,A	NA,G	NA,1	NA,inf	NA,inf	NA,1.42263	0.000400862	0.00104688
3	chr3:195927028:C:T	195927028	NA,T	NA,C	NA,1	NA,inf	NA,inf	NA,1.41082	0.000399916	0.000997987
3	chr3:196582116:A:G	196582116	NA,G	NA,A	NA,1	NA,-inf	NA,inf	NA,1.44917	0.000399117	0.0010445
3	chr3:195935899:T:C	195935899	C,NA	T,NA	1,NA	inf,NA	inf,NA	1.50589,NA	0.00039885	0.00080637
3	chr3:196744145:G:T	196744145	NA,T	NA,G	NA,1	NA,-inf	NA,inf	NA,1.44525	0.000398186	0.00106081
3	chr3:196882141:C:T	196882141	NA,T	NA,C	NA,1	NA,inf	NA,inf	NA,1.46145	0.000398028	0.001055
3	chr3:197130979:C:A	197130979	NA,A	NA,C	NA,1	NA,inf	NA,inf	NA,1.3828	0.000397764	0.00103288
3	chr3:197223268:T:C	197223268	NA,C	NA,T	NA,1	NA,-inf	NA,inf	NA,1.48063	0.000397593	0.00105812
3	chr3:196174023:G:A	196174023	NA,A	NA,G	NA,1	NA,-inf	NA,inf	NA,1.4579	0.000395108	0.00103496
3	chr3:195844153:A:G	195844153	G,G	A,A	1,1	inf,-inf	inf,inf	2.05467,0.312154	0.00039509	0.000697104
3	chr3:195931790:T:C	195931790	C,NA	T,NA	1,NA	inf,NA	inf,NA	1.49777,NA	0.000392985	0.000795188
3	chr3:196177283:G:A	196177283	A,A	G,G	1,1	inf,inf	inf,inf	1.99128,0.52471	0.000392266	0.000833959
3	chr3:196003851:G:C	196003851	NA,C	NA,G	NA,1	NA,inf	NA,inf	NA,1.42198	0.000391996	0.000973828
3	chr3:196118259:G:GTTT	196118259	NA,GTTT	NA,G	NA,1	NA,inf	NA,inf	NA,1.40506	0.000391502	0.00105883
3	chr3:196982225:A:C	196982225	C,C	A,A	1,1	inf,inf	inf,inf	2.14586,0.0967023	0.000390999	0.00104776
3	chr3:196226904:C:T	196226904	T,T	C,C	1,1	inf,inf	inf,inf	1.27088,1.36021	0.000390173	0.000924531
3	chr3:196210758:G:A	196210758	A,A	G,G	1,1	-inf,-inf	inf,inf	1.0662,1.44919	0.00038968	0.000994881
3	chr3:195889773:C:T	195889773	NA,T	NA,C	NA,1	NA,-inf	NA,inf	NA,1.42909	0.000389499	0.000981554
3	chr3:196740467:C:T	196740467	T,T	C,C	1,1	inf,-inf	inf,inf	2.72882,1.5832	0.000388449	0.0108823
3	chr3:196210182:CTCTG:C	196210182	C,C	CTCTG,CTCTG	1,1	-inf,-inf	inf,inf	1.06484,1.44592	0.000387153	0.000987459
3	chr3:197140301:A:G	197140301	NA,G	NA,A	NA,1	NA,-inf	NA,inf	NA,1.46802	0.000387141	0.00102879
3	chr3:196847863:A:G	196847863	NA,G	NA,A	NA,1	NA,inf	NA,inf	NA,1.41816	0.000387014	0.00101263
3	chr3:196847869:T:C	196847869	NA,C	NA,T	NA,1	NA,inf	NA,inf	NA,1.41658	0.000386006	0.00100993
3	chr3:196752816:TCCTGG:T	196752816	NA,T	NA,TCCTGG	NA,1	NA,inf	NA,inf	NA,1.463	0.000385362	0.00102191
3	chr3:196181840:T:C	196181840	C,C	T,T	1,1	inf,inf	inf,inf	1.99207,0.528835	0.000384157	0.000834159
3	chr3:197059054:T:C	197059054	NA,C	NA,T	NA,1	NA,inf	NA,inf	NA,1.36346	0.000383979	0.000995696
3	chr3:196392328:C:A	196392328	A,NA	C,NA	1,NA	inf,NA	inf,NA	1.46927,NA	0.000382542	0.000833699
3	chr3:196529404:A:G	196529404	G,G	A,A	1,1	inf,-inf	inf,inf	1.52479,1.00985	0.000380651	0.00102039
3	chr3:195901765:C:A	195901765	A,A	C,C	1,1	-inf,inf	inf,inf	2.10202,0.213034	0.000378505	0.000567158
3	chr3:196118191:T:C	196118191	NA,C	NA,T	NA,1	NA,inf	NA,inf	NA,1.3863	0.000378292	0.00102304
3	chr3:196569578:A:G	196569578	NA,G	NA,A	NA,1	NA,-inf	NA,inf	NA,1.39832	0.000377379	0.000990867
3	chr3:196048253:C:T	196048253	NA,T	NA,C	NA,1	NA,-inf	NA,inf	NA,1.38336	0.00037722	0.00102624
3	chr3:196183757:A:G	196183757	G,G	A,A	1,1	inf,inf	inf,inf	2.02017,0.467239	0.000374854	0.000813094
3	chr3:195962946:C:T	195962946	T,T	C,C	1,1	inf,-inf	inf,inf	1.20508,1.37264	0.000373965	0.00079179
3	chr3:196653877:C:G	196653877	G,G	C,C	1,1	-inf,inf	inf,inf	0.120436,2.24163	0.0003737	0.00103015
3	chr3:196836603:A:T	196836603	NA,T	NA,A	NA,1	NA,inf	NA,inf	NA,1.40089	0.000373479	0.000976967
3	chr3:196118864:G:A	196118864	NA,A	NA,G	NA,1	NA,inf	NA,inf	NA,1.37658	0.000372927	0.00100962
3	chr3:196176097:T:C	196176097	NA,C	NA,T	NA,1	NA,-inf	NA,inf	NA,1.4246	0.000371351	0.000973278
3	chr3:195933826:C:T	195933826	T,NA	C,NA	1,NA	inf,NA	inf,NA	1.46646,NA	0.000370794	0.000753194
3	chr3:196723295:C:G	196723295	G,G	C,C	1,1	-inf,-inf	inf,inf	1.6437,0.943429	0.000370531	0.000968426
3	chr3:197126008:CACAA:C	197126008	NA,C	NA,CACAA	NA,1	NA,-inf	NA,inf	NA,1.44317	0.000370374	0.000984286
3	chr3:196424694:T:G	196424694	NA,G	NA,T	NA,1	NA,-inf	NA,inf	NA,1.40977	0.0003697	0.000988224
3	chr3:196189182:C:T	196189182	T,T	C,C	1,1	inf,inf	inf,inf	2.04792,0.409787	0.000369428	0.000798694
3	chr3:196192840:G:A	196192840	A,A	G,G	1,1	-inf,-inf	inf,inf	2.17225,0.0637037	0.000368388	0.00077903
3	chr3:196177028:G:A	196177028	A,A	G,G	1,1	inf,inf	inf,inf	1.92502,0.572835	0.000368181	0.000785086
3	chr3:196847309:A:G	196847309	NA,G	NA,A	NA,1	NA,inf	NA,inf	NA,1.3868	0.000367871	0.000960778
3	chr3:196849738:C:T	196849738	NA,T	NA,C	NA,1	NA,inf	NA,inf	NA,1.38343	0.000365583	0.000954863
3	chr3:196846559:G:A	196846559	NA,A	NA,G	NA,1	NA,inf	NA,inf	NA,1.38245	0.00036494	0.000953174
3	chr3:196963713:G:A	196963713	A,NA	G,NA	1,NA	-inf,NA	inf,NA	1.41086,NA	0.000364011	0.00094955
3	chr3:196118800:T:C	196118800	NA,C	NA,T	NA,1	NA,inf	NA,inf	NA,1.35547	0.000363784	0.00092201
3	chr3:196847928:C:T	196847928	NA,T	NA,C	NA,1	NA,inf	NA,inf	NA,1.38066	0.000363756	0.000950102
3	chr3:196848503:G:A	196848503	NA,A	NA,G	NA,1	NA,inf	NA,inf	NA,1.38037	0.000363496	0.000949541
3	chr3:196091088:GT:G	196091088	NA,G	NA,GT	NA,1	NA,inf	NA,inf	NA,1.40384	0.000363149	0.000939203
3	chr3:197009704:A:G	197009704	G,NA	A,NA	1,NA	inf,NA	inf,NA	1.47029,NA	0.000363075	0.000996377
3	chr3:197049662:G:C	197049662	NA,C	NA,G	NA,1	NA,inf	NA,inf	NA,1.32211	0.000362663	0.00093672
3	chr3:196846754:A:C	196846754	NA,C	NA,A	NA,1	NA,inf	NA,inf	NA,1.37799	0.000362014	0.000945557
3	chr3:196752210:A:G	196752210	NA,G	NA,A	NA,1	NA,inf	NA,inf	NA,1.44166	0.000359984	0.000990847
3	chr3:196836052:C:T	196836052	NA,T	NA,C	NA,1	NA,inf	NA,inf	NA,1.37575	0.000358959	0.000937349
3	chr3:195934444:A:G	195934444	G,NA	A,NA	1,NA	inf,NA	inf,NA	1.44764,NA	0.000358016	0.000728317
3	chr3:195932690:A:G	195932690	G,NA	A,NA	1,NA	inf,NA	inf,NA	1.43572,NA	0.000350232	0.000713564
3	chr3:196752481:C:A	196752481	NA,A	NA,C	NA,1	NA,inf	NA,inf	NA,1.40652	0.000348511	0.000924185
3	chr3:196578153:C:T	196578153	NA,T	NA,C	NA,1	NA,-inf	NA,inf	NA,1.37515	0.000347171	0.000908397
3	chr3:196216129:A:G	196216129	NA,G	NA,A	NA,1	NA,inf	NA,inf	NA,1.32119	0.00034691	0.000904557
3	chr3:196041590:G:A	196041590	A,A	G,G	1,1	-inf,-inf	inf,inf	0.522137,1.90051	0.000344355	0.000928557
3	chr3:196598427:G:A	196598427	NA,A	NA,G	NA,1	NA,inf	NA,inf	NA,1.32936	0.000343514	0.000896271
3	chr3:196749493:G:T	196749493	T,T	G,G	1,1	-inf,inf	inf,inf	0.357864,2.19578	0.000342623	0.000999245
3	chr3:197127303:A:G	197127303	G,NA	A,NA	1,NA	-inf,NA	inf,NA	1.30771,NA	0.000342327	0.000842496
3	chr3:196171883:C:T	196171883	NA,T	NA,C	NA,1	NA,-inf	NA,inf	NA,1.3136	0.000339003	0.000886732
3	chr3:196019900:G:A	196019900	A,A	G,G	1,1	-inf,-inf	inf,inf	1.05987,1.4412	0.000335532	0.000576831
3	chr3:197022716:C:G	197022716	NA,G	NA,C	NA,1	NA,-inf	NA,inf	NA,1.28798	0.00033477	0.000856946
3	chr3:195933685:G:A	195933685	A,NA	G,NA	1,NA	-inf,NA	inf,NA	1.37832,NA	0.000334609	0.00107965
3	chr3:196608595:A:G	196608595	NA,G	NA,A	NA,1	NA,inf	NA,inf	NA,1.33896	0.000333964	0.000898194
3	chr3:196178271:T:A	196178271	NA,A	NA,T	NA,1	NA,-inf	NA,inf	NA,1.36184	0.000331389	0.000870026
3	chr3:196194440:G:A	196194440	A,A	G,G	1,1	inf,inf	inf,inf	2.0486,0.319133	0.000331219	0.000713708
3	chr3:196717073:G:A	196717073	A,A	G,G	1,1	-inf,-inf	inf,inf	1.54262,0.98378	0.000331171	0.000864647
3	chr3:196751852:C:G	196751852	G,G	C,C	1,1	inf,-inf	inf,inf	2.76803,1.51256	0.000331093	0.0102828
3	chr3:195918493:C:T	195918493	NA,T	NA,C	NA,1	NA,inf	NA,inf	NA,1.29708	0.000330203	0.000829266
3	chr3:196836487:G:A	196836487	NA,A	NA,G	NA,1	NA,inf	NA,inf	NA,1.32771	0.000329242	0.000859928
3	chr3:196452587:G:T	196452587	T,NA	G,NA	1,NA	inf,NA	inf,NA	1.41368,NA	0.000329182	0.000809037
3	chr3:196633337:C:T	196633337	NA,T	NA,C	NA,1	NA,inf	NA,inf	NA,1.32175	0.000328254	0.00087152
3	chr3:196189545:G:A	196189545	A,A	G,G	1,1	-inf,-inf	inf,inf	1.95159,0.318056	0.000328136	0.000667776
3	chr3:196091826:G:A	196091826	NA,A	NA,G	NA,1	NA,inf	NA,inf	NA,1.31462	0.000326935	0.000846578
3	chr3:196853355:CAGTT:C	196853355	NA,C	NA,CAGTT	NA,1	NA,inf	NA,inf	NA,1.31897	0.000326021	0.000852122
3	chr3:195932865:G:A	195932865	A,NA	G,NA	1,NA	inf,NA	inf,NA	1.39638,NA	0.000326	0.000667247
3	chr3:195859800:G:A	195859800	NA,A	NA,G	NA,1	NA,-inf	NA,inf	NA,1.30015	0.000320858	0.000846229
3	chr3:195826260:C:T	195826260	T,NA	C,NA	1,NA	-inf,NA	inf,NA	1.33388,NA	0.00032038	0.000893124
3	chr3:196088088:T:C	196088088	C,C	T,T	1,1	inf,inf	inf,inf	0.767106,1.74301	0.000320095	0.00083911
3	chr3:196854635:G:C	196854635	NA,C	NA,G	NA,1	NA,inf	NA,inf	NA,1.30716	0.000319492	0.000834381
3	chr3:196999346:C:T	196999346	T,T	C,C	1,1	inf,inf	inf,inf	0.609239,1.91058	0.000317336	0.000853177
3	chr3:196191093:C:T	196191093	T,T	C,C	1,1	inf,inf	inf,inf	2.02962,0.302373	0.000316328	0.000685742
3	chr3:197032043:T:C	197032043	NA,C	NA,T	NA,1	NA,-inf	NA,inf	NA,1.25982	0.000316193	0.000814484
3	chr3:196900646:C:T	196900646	NA,T	NA,C	NA,1	NA,-inf	NA,inf	NA,1.29397	0.000313613	0.000827722
3	chr3:196093027:A:T	196093027	NA,T	NA,A	NA,1	NA,inf	NA,inf	NA,1.28907	0.000312144	0.00080849
3	chr3:196055316:G:A	196055316	NA,A	NA,G	NA,1	NA,-inf	NA,inf	NA,1.34793	0.000312102	0.000813614
3	chr3:195921409:A:ACAT	195921409	NA,ACAT	NA,A	NA,1	NA,inf	NA,inf	NA,1.27016	0.00031095	0.000776641
3	chr3:196189296:G:A	196189296	NA,A	NA,G	NA,1	NA,inf	NA,inf	NA,1.26635	0.000310625	0.000814849
3	chr3:196785852:G:A	196785852	A,A	G,G	1,1	inf,inf	inf,inf	3.07354,0.826283	0.000309826	0.00369023
3	chr3:196874405:A:T	196874405	NA,T	NA,A	NA,1	NA,-inf	NA,inf	NA,1.2915	0.000308733	0.000814976
3	chr3:196877326:G:T	196877326	NA,T	NA,G	NA,1	NA,-inf	NA,inf	NA,1.29792	0.000308556	0.000817665
3	chr3:196363593:G:T	196363593	NA,T	NA,G	NA,1	NA,inf	NA,inf	NA,1.25913	0.00030853	0.0008052
3	chr3:196097354:T:A	196097354	NA,A	NA,T	NA,1	NA,inf	NA,inf	NA,1.32275	0.000307547	0.000833971
3	chr3:196172160:C:T	196172160	NA,T	NA,C	NA,1	NA,inf	NA,inf	NA,1.25713	0.000307501	0.000808709
3	chr3:196631993:A:G	196631993	NA,G	NA,A	NA,1	NA,inf	NA,inf	NA,1.27682	0.000306687	0.000811673
3	chr3:196228401:G:A	196228401	A,A	G,G	1,1	inf,inf	inf,inf	1.61205,0.878439	0.000306118	0.000755369
3	chr3:196998283:C:G	196998283	G,G	C,C	1,1	inf,inf	inf,inf	0.566044,1.92757	0.00030551	0.000823951
3	chr3:196738302:C:G	196738302	NA,G	NA,C	NA,1	NA,inf	NA,inf	NA,1.31177	0.000304772	0.00081725
3	chr3:196172688:C:T	196172688	T,T	C,C	1,1	-inf,inf	inf,inf	1.37977,1.03994	0.000304553	0.000684998
3	chr3:196886320:A:G	196886320	NA,G	NA,A	NA,1	NA,-inf	NA,inf	NA,1.28982	0.000304139	0.000805947
3	chr3:197008937:G:A	197008937	A,NA	G,NA	1,NA	inf,NA	inf,NA	1.36676,NA	0.000301156	0.000823918
3	chr3:196715624:C:A	196715624	A,A	C,C	1,1	-inf,-inf	inf,inf	1.52384,0.947944	0.000300874	0.000785968
3	chr3:196755158:A:G	196755158	NA,G	NA,A	NA,1	NA,inf	NA,inf	NA,1.34781	0.000300526	0.000828679
3	chr3:196763399:C:G	196763399	NA,G	NA,C	NA,1	NA,inf	NA,inf	NA,1.34781	0.000300526	0.000828679
3	chr3:195947084:T:C	195947084	C,NA	T,NA	1,NA	inf,NA	inf,NA	1.35126,NA	0.000299503	0.000618585
3	chr3:196940307:G:A	196940307	NA,A	NA,G	NA,1	NA,inf	NA,inf	NA,1.2628	0.0002988	0.000778999
3	chr3:197036223:G:A	197036223	NA,A	NA,G	NA,1	NA,-inf	NA,inf	NA,1.2889	0.000297843	0.000797812
3	chr3:195948890:C:T	195948890	T,NA	C,NA	1,NA	-inf,NA	inf,NA	1.31179,NA	0.000297556	0.000479314
3	chr3:196769075:C:T	196769075	NA,T	NA,C	NA,1	NA,inf	NA,inf	NA,1.34061	0.000296271	0.00081708
3	chr3:195903046:G:A	195903046	NA,A	NA,G	NA,1	NA,-inf	NA,inf	NA,1.27693	0.000295275	0.000746994
3	chr3:196762723:A:T	196762723	NA,T	NA,A	NA,1	NA,inf	NA,inf	NA,1.33761	0.000294906	0.0008137
3	chr3:196598593:C:T	196598593	T,T	C,C	1,1	-inf,-inf	inf,inf	0.690755,1.66341	0.000294888	0.000807721
3	chr3:196784021:T:C	196784021	C,C	T,T	1,1	inf,inf	inf,inf	3.15275,0.706844	0.000292027	0.00331487
3	chr3:195870678:G:A	195870678	A,A	G,G	1,1	inf,-inf	inf,inf	1.75703,0.526261	0.000291367	0.000456325
3	chr3:196807367:G:T	196807367	NA,T	NA,G	NA,1	NA,-inf	NA,inf	NA,1.26741	0.000291287	0.000774111
3	chr3:197190747:C:A	197190747	NA,A	NA,C	NA,1	NA,inf	NA,inf	NA,1.24929	0.000290887	0.000761378
3	chr3:196108435:C:T	196108435	NA,T	NA,C	NA,1	NA,inf	NA,inf	NA,1.24945	0.000289846	0.00075499
3	chr3:196751862:T:C	196751862	C,C	T,T	1,1	inf,-inf	inf,inf	2.80951,1.39721	0.000289683	0.00901725
3	chr3:195838210:T:C	195838210	C,C	T,T	1,1	-inf,inf	inf,inf	2.00423,0.105498	0.000289505	0.000420412
3	chr3:196073323:G:A	196073323	NA,A	NA,G	NA,1	NA,-inf	NA,inf	NA,1.30523	0.00028938	0.000754686
3	chr3:196591412:G:A	196591412	NA,A	NA,G	NA,1	NA,inf	NA,inf	NA,1.22439	0.000289006	0.000766515
3	chr3:195933841:G:A	195933841	A,NA	G,NA	1,NA	inf,NA	inf,NA	1.32862,NA	0.000288095	0.000594542
3	chr3:196789962:G:A	196789962	NA,A	NA,G	NA,1	NA,inf	NA,inf	NA,1.29178	0.000286921	0.000759118
3	chr3:195999251:C:T	195999251	T,T	C,C	1,1	-inf,-inf	inf,inf	1.25461,1.06758	0.00028684	0.000488989
3	chr3:196651649:C:A	196651649	NA,A	NA,C	NA,1	NA,-inf	NA,inf	NA,1.22102	0.000286383	0.000747685
3	chr3:195945663:G:C	195945663	C,NA	G,NA	1,NA	inf,NA	inf,NA	1.32423,NA	0.000285281	0.000591144
3	chr3:195846666:G:C	195846666	NA,C	NA,G	NA,1	NA,inf	NA,inf	NA,1.21307	0.000285215	0.000764996
3	chr3:196465520:T:C	196465520	NA,C	NA,T	NA,1	NA,-inf	NA,inf	NA,1.25688	0.00028503	0.00075285
3	chr3:196584452:AGCTC:A	196584452	NA,A	NA,AGCTC	NA,1	NA,-inf	NA,inf	NA,1.24551	0.000284439	0.000743781
3	chr3:196770667:C:T	196770667	NA,T	NA,C	NA,1	NA,-inf	NA,inf	NA,1.21046	0.000283373	0.000738232
3	chr3:196646066:G:A	196646066	A,A	G,G	1,1	inf,-inf	inf,inf	1.87276,0.182538	0.000282978	0.000663192
3	chr3:196107432:T:C	196107432	C,C	T,T	1,1	-inf,-inf	inf,inf	1.62957,0.791848	0.000281392	0.00115227
3	chr3:196461334:A:T	196461334	NA,T	NA,A	NA,1	NA,inf	NA,inf	NA,1.20821	0.000281315	0.000739128
3	chr3:197218869:C:T	197218869	T,T	C,C	1,1	-inf,inf	inf,inf	1.37513,3.88645	0.000281251	0.0540277
3	chr3:196339023:T:G	196339023	NA,G	NA,T	NA,1	NA,inf	NA,inf	NA,1.20364	0.0002806	0.000741299
3	chr3:196995676:GAGA:G	196995676	G,G	GAGA,GAGA	1,1	inf,inf	inf,inf	0.682117,1.7538	0.000279674	0.000742265
3	chr3:195843378:C:T	195843378	T,NA	C,NA	1,NA	-inf,NA	inf,NA	1.27592,NA	0.000279	0.000587534
3	chr3:196792674:C:G	196792674	G,G	C,C	1,1	-inf,-inf	inf,inf	1.64203,1.09661	0.000278461	0.000845442
3	chr3:195945814:G:A	195945814	A,NA	G,NA	1,NA	inf,NA	inf,NA	1.31084,NA	0.000278415	0.000577932
3	chr3:196496414:T:C	196496414	C,NA	T,NA	1,NA	-inf,NA	inf,NA	1.25834,NA	0.000278136	0.000646302
3	chr3:196429340:AC:A	196429340	NA,A	NA,AC	NA,1	NA,-inf	NA,inf	NA,1.23664	0.000275935	0.000730689
3	chr3:196168754:A:T	196168754	NA,T	NA,A	NA,1	NA,-inf	NA,inf	NA,1.27813	0.000275814	0.00073047
3	chr3:195964502:C:T	195964502	T,T	C,C	1,1	inf,-inf	inf,inf	1.24405,1.16015	0.000274807	0.000582773
3	chr3:196839651:A:T	196839651	NA,T	NA,A	NA,1	NA,inf	NA,inf	NA,1.2254	0.000274689	0.000718671
3	chr3:196020376:T:C	196020376	C,NA	T,NA	1,NA	-inf,NA	inf,NA	1.2549,NA	0.000274125	0.000600855
3	chr3:196979929:T:C	196979929	C,C	T,T	1,1	-inf,-inf	inf,inf	2.2554,0.0389203	0.000273944	0.000828219
3	chr3:196392461:C:T	196392461	T,NA	C,NA	1,NA	inf,NA	inf,NA	1.28814,NA	0.000273322	0.000602168
3	chr3:196628489:T:C	196628489	C,C	T,T	1,1	inf,inf	inf,inf	1.99159,0.0151725	0.000272513	0.000733341
3	chr3:196892676:A:G	196892676	NA,G	NA,A	NA,1	NA,inf	NA,inf	NA,1.21271	0.000272505	0.000711303
3	chr3:196935682:C:CCAA	196935682	NA,CCAA	NA,C	NA,1	NA,inf	NA,inf	NA,1.21211	0.000272211	0.000710536
3	chr3:196577891:A:G	196577891	NA,G	NA,A	NA,1	NA,-inf	NA,inf	NA,1.23349	0.000271564	0.000710576
3	chr3:197255043:C:T	197255043	T,T	C,C	1,1	-inf,inf	inf,inf	1.31387,3.88829	0.000270533	0.0486355
3	chr3:196792829:A:G	196792829	NA,G	NA,A	NA,1	NA,-inf	NA,inf	NA,1.2241	0.000269118	0.000715176
3	chr3:196514983:G:A	196514983	NA,A	NA,G	NA,1	NA,-inf	NA,inf	NA,1.21818	0.000268943	0.000707157
3	chr3:196598309:T:C	196598309	NA,C	NA,T	NA,1	NA,inf	NA,inf	NA,1.23047	0.000268761	0.000728412
3	chr3:196749961:A:G	196749961	NA,G	NA,A	NA,1	NA,inf	NA,inf	NA,1.28104	0.000267594	0.000737619
3	chr3:196613853:A:C	196613853	NA,C	NA,A	NA,1	NA,-inf	NA,inf	NA,1.21768	0.000266839	0.000710254
3	chr3:196517721:G:A	196517721	A,A	G,G	1,1	inf,-inf	inf,inf	1.56719,0.756006	0.000266825	0.000666842
3	chr3:195877909:AGGGAGAGAAGCG:A	195877909	NA,A	NA,AGGGAGAGAAGCG	NA,1	NA,-inf	NA,inf	NA,1.21743	0.000266238	0.000673306
3	chr3:196572573:G:A	196572573	A,NA	G,NA	1,NA	inf,NA	inf,NA	1.24554,NA	0.000266226	0.000710373
3	chr3:196107185:G:A	196107185	NA,A	NA,G	NA,1	NA,inf	NA,inf	NA,1.17776	0.000265848	0.00069535
3	chr3:195822312:G:T	195822312	T,T	G,G	1,1	-inf,inf	inf,inf	1.94362,0.138585	0.00026579	0.000402686
3	chr3:196318096:C:T	196318096	NA,T	NA,C	NA,1	NA,inf	NA,inf	NA,1.19055	0.000265428	0.000697401
3	chr3:195904120:T:C	195904120	NA,C	NA,T	NA,1	NA,-inf	NA,inf	NA,1.21398	0.000264796	0.00067078
3	chr3:196168301:G:A	196168301	NA,A	NA,G	NA,1	NA,-inf	NA,inf	NA,1.25325	0.000263945	0.000699185
3	chr3:197136372:A:G	197136372	G,G	A,A	1,1	-inf,inf	inf,inf	1.31965,3.89074	0.000263061	0.0493072
3	chr3:196587160:T:C	196587160	NA,C	NA,T	NA,1	NA,-inf	NA,inf	NA,1.21534	0.000262899	0.000688
3	chr3:196940913:G:A	196940913	NA,A	NA,G	NA,1	NA,inf	NA,inf	NA,1.1877	0.000260933	0.000680993
3	chr3:196121471:C:T	196121471	NA,T	NA,C	NA,1	NA,inf	NA,inf	NA,1.1779	0.000260609	0.000703738
3	chr3:195877550:T:C	195877550	C,C	T,T	1,1	-inf,inf	inf,inf	1.7877,0.413168	0.00026045	0.000393308
3	chr3:196296789:C:G	196296789	NA,G	NA,C	NA,1	NA,-inf	NA,inf	NA,1.2064	0.000259897	0.000689899
3	chr3:196177210:A:C	196177210	NA,C	NA,A	NA,1	NA,inf	NA,inf	NA,1.16744	0.000259825	0.000687722
3	chr3:196676632:T:C	196676632	NA,C	NA,T	NA,1	NA,inf	NA,inf	NA,1.21367	0.000259375	0.000685916
3	chr3:197227423:C:T	197227423	NA,T	NA,C	NA,1	NA,inf	NA,inf	NA,1.18862	0.000259349	0.000679294
3	chr3:196160995:A:C	196160995	NA,C	NA,A	NA,1	NA,inf	NA,inf	NA,1.16384	0.000259018	0.000680196
3	chr3:195956151:A:G	195956151	G,NA	A,NA	1,NA	inf,NA	inf,NA	1.27093,NA	0.00025885	0.00054104
3	chr3:196002341:C:T	196002341	NA,T	NA,C	NA,1	NA,inf	NA,inf	NA,1.19367	0.000257932	0.000702147
3	chr3:196738802:AG:A	196738802	A,A	AG,AG	1,1	inf,inf	inf,inf	3.58335,0.441798	0.000257769	0.00731673
3	chr3:197189374:T:C	197189374	C,C	T,T	1,1	-inf,inf	inf,inf	1.30084,3.88963	0.000257699	0.0475692
3	chr3:197089517:A:C	197089517	NA,C	NA,A	NA,1	NA,-inf	NA,inf	NA,1.23487	0.000257673	0.000685583
3	chr3:196226663:A:T	196226663	T,T	A,A	1,1	inf,inf	inf,inf	1.38953,1.00494	0.000257632	0.000611425
3	chr3:196635694:G:C	196635694	NA,C	NA,G	NA,1	NA,inf	NA,inf	NA,1.18548	0.000257549	0.000683855
3	chr3:196521123:T:C	196521123	C,C	T,T	1,1	-inf,inf	inf,inf	0.56523,1.75511	0.000257327	0.000663232
3	chr3:196617493:T:C	196617493	NA,C	NA,T	NA,1	NA,inf	NA,inf	NA,1.16854	0.000256048	0.000676488
3	chr3:196579741:C:T	196579741	NA,T	NA,C	NA,1	NA,-inf	NA,inf	NA,1.20004	0.000256002	0.000670007
3	chr3:197112357:G:A	197112357	A,NA	G,NA	1,NA	inf,NA	inf,NA	1.36382,NA	0.00025583	0.000746418
3	chr3:196089058:T:G	196089058	G,G	T,T	1,1	inf,inf	inf,inf	0.758655,1.62837	0.0002556	0.000670676
3	chr3:195934548:CTG:C	195934548	NA,C	NA,CTG	NA,1	NA,-inf	NA,inf	NA,1.18296	0.000254514	0.000629937
3	chr3:196088245:G:C	196088245	NA,C	NA,G	NA,1	NA,inf	NA,inf	NA,1.19034	0.000254509	0.000686141
3	chr3:196866691:C:T	196866691	NA,T	NA,C	NA,1	NA,inf	NA,inf	NA,1.18096	0.000254409	0.000665916
3	chr3:196000637:C:T	196000637	T,T	C,C	1,1	-inf,-inf	inf,inf	1.25352,1.02224	0.000253621	0.000426431
3	chr3:196104454:A:C	196104454	NA,C	NA,A	NA,1	NA,-inf	NA,inf	NA,1.19179	0.000252436	0.000664367
3	chr3:196749454:A:G	196749454	NA,G	NA,A	NA,1	NA,inf	NA,inf	NA,1.24603	0.000252229	0.000694436
3	chr3:195963128:G:C	195963128	NA,C	NA,G	NA,1	NA,-inf	NA,inf	NA,1.20069	0.000251899	0.000676752
3	chr3:196196824:G:A	196196824	NA,A	NA,G	NA,1	NA,inf	NA,inf	NA,1.14777	0.00025175	0.000662158
3	chr3:196839569:G:A	196839569	NA,A	NA,G	NA,1	NA,inf	NA,inf	NA,1.17405	0.000251093	0.000657054
3	chr3:196321435:C:T	196321435	NA,T	NA,C	NA,1	NA,-inf	NA,inf	NA,1.15426	0.000251056	0.000662425
3	chr3:197031953:A:G	197031953	G,G	A,A	1,1	inf,inf	inf,inf	0.320559,1.90694	0.00025101	0.000670473
3	chr3:196024672:T:C	196024672	C,NA	T,NA	1,NA	inf,NA	inf,NA	1.25283,NA	0.000250794	0.000526285
3	chr3:196581621:C:T	196581621	NA,T	NA,C	NA,1	NA,-inf	NA,inf	NA,1.187	0.000250249	0.000654994
3	chr3:197044178:T:C	197044178	C,C	T,T	1,1	-inf,inf	inf,inf	1.40054,2.38182	0.000250101	0.00325361
3	chr3:196518584:G:GAGACAAAGGACCCTGGCACA	196518584	GAGACAAAGGACCCTGGCACA,NA	G,NA	1,NA	-inf,NA	inf,NA	1.25034,NA	0.000250033	0.000673825
3	chr3:196753517:A:G	196753517	NA,G	NA,A	NA,1	NA,-inf	NA,inf	NA,1.32968	0.000249517	0.000707692
3	chr3:195892383:A:G	195892383	G,G	A,A	1,1	-inf,-inf	inf,inf	1.9223,0.100349	0.000249295	0.000336144
3	chr3:197202913:ACT:A	197202913	A,A	ACT,ACT	1,1	-inf,inf	inf,inf	1.35185,3.81477	0.000249022	0.044927
3	chr3:196919413:G:A	196919413	NA,A	NA,G	NA,1	NA,-inf	NA,inf	NA,1.12409	0.000247978	0.000643483
3	chr3:196845130:A:C	196845130	NA,C	NA,A	NA,1	NA,-inf	NA,inf	NA,1.16831	0.000247916	0.000652276
3	chr3:196926291:G:A	196926291	NA,A	NA,G	NA,1	NA,-inf	NA,inf	NA,1.17266	0.000247409	0.000655571
3	chr3:196580088:G:T	196580088	NA,T	NA,G	NA,1	NA,-inf	NA,inf	NA,1.17955	0.000247008	0.000646534
3	chr3:196587065:G:C	196587065	NA,C	NA,G	NA,1	NA,-inf	NA,inf	NA,1.17929	0.000246898	0.000646268
3	chr3:196585787:A:G	196585787	NA,G	NA,A	NA,1	NA,-inf	NA,inf	NA,1.17882	0.000246766	0.000645869
3	chr3:195862899:A:G	195862899	G,G	A,A	1,1	inf,-inf	inf,inf	1.94757,0.0503056	0.000246657	0.000343352
3	chr3:196994628:T:G	196994628	G,G	T,T	1,1	-inf,inf	inf,inf	2.13623,0.0442233	0.000246567	0.000681041
3	chr3:196580021:T:C	196580021	NA,C	NA,T	NA,1	NA,-inf	NA,inf	NA,1.17784	0.000246273	0.000644619
3	chr3:195919954:T:C	195919954	NA,C	NA,T	NA,1	NA,inf	NA,inf	NA,1.13836	0.000246074	0.000663566
3	chr3:197082097:C:T	197082097	T,NA	C,NA	1,NA	-inf,NA	inf,NA	1.22824,NA	0.00024599	0.000662233
3	chr3:196692129:A:C	196692129	C,C	A,A	1,1	inf,inf	inf,inf	0.850025,2.01028	0.000245941	0.000927949
3	chr3:196106887:G:A	196106887	NA,A	NA,G	NA,1	NA,inf	NA,inf	NA,1.13548	0.000245914	0.000643747
3	chr3:196578747:T:C	196578747	NA,C	NA,T	NA,1	NA,-inf	NA,inf	NA,1.17675	0.000245817	0.000643427
3	chr3:196859127:G:A	196859127	NA,A	NA,G	NA,1	NA,inf	NA,inf	NA,1.15881	0.000245417	0.000645784
3	chr3:195933747:G:C	195933747	NA,C	NA,G	NA,1	NA,-inf	NA,inf	NA,1.16256	0.000245295	0.000607643
3	chr3:196581673:A:G	196581673	NA,G	NA,A	NA,1	NA,-inf	NA,inf	NA,1.1745	0.000244857	0.000640922
3	chr3:196582434:A:G	196582434	NA,G	NA,A	NA,1	NA,-inf	NA,inf	NA,1.17349	0.000244446	0.000639931
3	chr3:196396388:C:T	196396388	NA,T	NA,C	NA,1	NA,inf	NA,inf	NA,1.12437	0.000244314	0.000634103
3	chr3:196581664:A:C	196581664	NA,C	NA,A	NA,1	NA,-inf	NA,inf	NA,1.17315	0.000244285	0.000639429
3	chr3:196516630:A:G	196516630	G,NA	A,NA	1,NA	-inf,NA	inf,NA	1.24229,NA	0.000243699	0.00065424
3	chr3:196744528:A:T	196744528	NA,T	NA,A	NA,1	NA,inf	NA,inf	NA,1.22542	0.000243286	0.000669769
3	chr3:195890596:G:A	195890596	NA,A	NA,G	NA,1	NA,-inf	NA,inf	NA,1.16571	0.000242408	0.000627838
3	chr3:196989954:A:G	196989954	G,G	A,A	1,1	inf,inf	inf,inf	1.84647,0.221201	0.000242226	0.000645369
3	chr3:196576743:A:G	196576743	NA,G	NA,A	NA,1	NA,-inf	NA,inf	NA,1.16787	0.000242014	0.000633675
3	chr3:196223293:C:T	196223293	T,NA	C,NA	1,NA	-inf,NA	inf,NA	1.1828,NA	0.000241852	0.000621415
3	chr3:196204117:T:C	196204117	C,C	T,T	1,1	-inf,-inf	inf,inf	1.92361,0.0991334	0.000241798	0.000641301
3	chr3:196579412:A:G	196579412	NA,G	NA,A	NA,1	NA,-inf	NA,inf	NA,1.1663	0.000241462	0.000632002
3	chr3:196761687:G:C	196761687	NA,C	NA,G	NA,1	NA,-inf	NA,inf	NA,1.35194	0.000240939	0.000700239
3	chr3:196206766:C:T	196206766	NA,T	NA,C	NA,1	NA,-inf	NA,inf	NA,1.15324	0.000240401	0.000641359
3	chr3:196753464:G:A	196753464	A,A	G,G	1,1	inf,-inf	inf,inf	2.64311,1.40769	0.000239822	0.00661211
3	chr3:196177212:A:G	196177212	NA,G	NA,A	NA,1	NA,inf	NA,inf	NA,1.12277	0.000239778	0.000634974
3	chr3:196540825:G:A	196540825	NA,A	NA,G	NA,1	NA,-inf	NA,inf	NA,1.15367	0.000239712	0.000631387
3	chr3:196635826:G:T	196635826	NA,T	NA,G	NA,1	NA,-inf	NA,inf	NA,1.13106	0.000239645	0.000624971
3	chr3:197092204:A:T	197092204	NA,T	NA,A	NA,1	NA,inf	NA,inf	NA,1.11845	0.000238758	0.000628719
3	chr3:196699336:C:T	196699336	T,T	C,C	1,1	inf,inf	inf,inf	0.659849,2.05442	0.000238678	0.000819728
3	chr3:196839434:A:G	196839434	NA,G	NA,A	NA,1	NA,inf	NA,inf	NA,1.14334	0.000237874	0.000622643
3	chr3:196839399:T:C	196839399	NA,C	NA,T	NA,1	NA,inf	NA,inf	NA,1.14023	0.000236659	0.000619414
3	chr3:196574148:C:T	196574148	NA,T	NA,C	NA,1	NA,-inf	NA,inf	NA,1.15368	0.000236343	0.00061866
3	chr3:196340996:C:G	196340996	NA,G	NA,C	NA,1	NA,inf	NA,inf	NA,1.10787	0.000236325	0.00062441
3	chr3:196210258:AG:A	196210258	NA,A	NA,AG	NA,1	NA,inf	NA,inf	NA,1.11978	0.000236248	0.000620249
3	chr3:196188836:T:G	196188836	NA,G	NA,T	NA,1	NA,inf	NA,inf	NA,1.10339	0.000236142	0.000622571
3	chr3:196600137:C:T	196600137	T,T	C,C	1,1	inf,-inf	inf,inf	1.63369,0.55882	0.000236019	0.000615299
3	chr3:197212781:CT:C	197212781	NA,C	NA,CT	NA,1	NA,inf	NA,inf	NA,1.11174	0.000235944	0.000621272
3	chr3:196864885:T:C	196864885	NA,C	NA,T	NA,1	NA,-inf	NA,inf	NA,1.17899	0.000235237	0.000631163
3	chr3:196631608:G:A	196631608	NA,A	NA,G	NA,1	NA,inf	NA,inf	NA,1.10686	0.000235055	0.000613584
3	chr3:196734708:C:T	196734708	NA,T	NA,C	NA,1	NA,-inf	NA,inf	NA,1.14455	0.000235011	0.000623483
3	chr3:196268067:T:C	196268067	NA,C	NA,T	NA,1	NA,inf	NA,inf	NA,1.12883	0.000234547	0.0006107
3	chr3:196360129:T:C	196360129	NA,C	NA,T	NA,1	NA,inf	NA,inf	NA,1.10572	0.0002339	0.00061137
3	chr3:196581007:A:G	196581007	NA,G	NA,A	NA,1	NA,-inf	NA,inf	NA,1.14522	0.000232761	0.000609295
3	chr3:197226535:T:C	197226535	NA,C	NA,T	NA,1	NA,inf	NA,inf	NA,1.10332	0.000232558	0.000612368
3	chr3:196642324:C:A	196642324	A,NA	C,NA	1,NA	inf,NA	inf,NA	1.12036,NA	0.000232463	0.000554037
3	chr3:196296090:G:T	196296090	T,T	G,G	1,1	-inf,-inf	inf,inf	0.575618,1.61334	0.000231973	0.000606891
3	chr3:196521063:A:G	196521063	G,G	A,A	1,1	-inf,inf	inf,inf	0.571122,1.69212	0.000231884	0.000596806
3	chr3:196203012:C:A	196203012	A,A	C,C	1,1	-inf,-inf	inf,inf	1.90062,0.100592	0.00023116	0.000613187
3	chr3:196990594:G:A	196990594	A,A	G,G	1,1	inf,inf	inf,inf	1.79356,0.276815	0.000230919	0.000613873
3	chr3:197127160:C:T	197127160	T,T	C,C	1,1	-inf,inf	inf,inf	1.32387,3.77964	0.000230558	0.0397062
3	chr3:196375886:G:A	196375886	NA,A	NA,G	NA,1	NA,inf	NA,inf	NA,1.09033	0.000229558	0.000596674
3	chr3:196171169:C:T	196171169	NA,T	NA,C	NA,1	NA,-inf	NA,inf	NA,1.12323	0.000229361	0.000614085
3	chr3:196044902:G:A	196044902	A,A	G,G	1,1	-inf,-inf	inf,inf	0.610395,1.61325	0.000227681	0.000622572
3	chr3:196752771:T:G	196752771	NA,G	NA,T	NA,1	NA,inf	NA,inf	NA,1.1282	0.000227125	0.000610511
3	chr3:196619448:C:T	196619448	NA,T	NA,C	NA,1	NA,inf	NA,inf	NA,1.10763	0.000226786	0.000599176
3	chr3:195934944:AAC:A	195934944	NA,A	NA,AAC	NA,1	NA,-inf	NA,inf	NA,1.11492	0.000226081	0.000575756
3	chr3:196540993:A:C	196540993	NA,C	NA,A	NA,1	NA,inf	NA,inf	NA,1.0861	0.000225805	0.000593262
3	chr3:196962546:C:T	196962546	T,NA	C,NA	1,NA	inf,NA	inf,NA	1.11756,NA	0.000225312	0.000589303
3	chr3:196962547:T:A	196962547	A,NA	T,NA	1,NA	inf,NA	inf,NA	1.11651,NA	0.000224875	0.000588162
3	chr3:196853126:CA:C	196853126	NA,C	NA,CA	NA,1	NA,-inf	NA,inf	NA,1.13334	0.000223595	0.000599157
3	chr3:196176645:C:T	196176645	T,T	C,C	1,1	inf,inf	inf,inf	1.88899,0.178258	0.000223323	0.000478375
3	chr3:197020702:C:A	197020702	A,A	C,C	1,1	-inf,-inf	inf,inf	1.22389,0.940644	0.000222671	0.000594644
3	chr3:196754900:T:C	196754900	C,C	T,T	1,1	inf,-inf	inf,inf	2.66944,1.33789	0.000222241	0.00614087
3	chr3:196189463:G:A	196189463	NA,A	NA,G	NA,1	NA,-inf	NA,inf	NA,1.08498	0.000222022	0.00057844
3	chr3:196586599:A:T	196586599	NA,T	NA,A	NA,1	NA,-inf	NA,inf	NA,1.11791	0.000222013	0.000581311
3	chr3:197080755:C:A	197080755	NA,A	NA,C	NA,1	NA,-inf	NA,inf	NA,1.14551	0.000221326	0.000588401
3	chr3:196603355:G:A	196603355	A,A	G,G	1,1	inf,-inf	inf,inf	1.85506,0.121179	0.000220792	0.000578971
3	chr3:196756409:G:A	196756409	A,A	G,G	1,1	inf,-inf	inf,inf	2.66836,1.33452	0.000220614	0.00608804
3	chr3:197064058:T:C	197064058	NA,C	NA,T	NA,1	NA,inf	NA,inf	NA,1.05413	0.000220385	0.000575497
3	chr3:196532273:C:T	196532273	T,T	C,C	1,1	-inf,inf	inf,inf	0.640885,1.58154	0.000220059	0.00055709
3	chr3:197120777:T:C	197120777	C,C	T,T	1,1	-inf,inf	inf,inf	1.36926,3.69152	0.00021988	0.0361666
3	chr3:196689673:C:G	196689673	NA,G	NA,C	NA,1	NA,-inf	NA,inf	NA,1.10767	0.000219671	0.000580712
3	chr3:196840969:G:A	196840969	NA,A	NA,G	NA,1	NA,-inf	NA,inf	NA,1.09571	0.000219504	0.000577796
3	chr3:197006482:G:A	197006482	NA,A	NA,G	NA,1	NA,-inf	NA,inf	NA,1.12712	0.000219459	0.00058364
3	chr3:196754153:T:C	196754153	C,C	T,T	1,1	inf,-inf	inf,inf	2.62944,1.36009	0.000219067	0.00590324
3	chr3:196492412:T:C	196492412	C,NA	T,NA	1,NA	-inf,NA	inf,NA	1.11838,NA	0.000218887	0.000565296
3	chr3:196398939:C:T	196398939	T,NA	C,NA	1,NA	-inf,NA	inf,NA	1.13017,NA	0.000218584	0.000513738
3	chr3:196544621:C:T	196544621	T,NA	C,NA	1,NA	inf,NA	inf,NA	1.14154,NA	0.000218544	0.000586136
3	chr3:196616918:G:A	196616918	NA,A	NA,G	NA,1	NA,-inf	NA,inf	NA,1.10461	0.000218376	0.000577784
3	chr3:196596796:A:G	196596796	NA,G	NA,A	NA,1	NA,-inf	NA,inf	NA,1.12662	0.000218317	0.000584724
3	chr3:197022607:C:T	197022607	NA,T	NA,C	NA,1	NA,-inf	NA,inf	NA,1.11549	0.000218196	0.00057934
3	chr3:196226496:T:C	196226496	C,C	T,T	1,1	inf,inf	inf,inf	1.60212,0.648245	0.000217431	0.000519591
3	chr3:196203342:G:C	196203342	C,C	G,G	1,1	-inf,-inf	inf,inf	1.87285,0.0839239	0.000216779	0.000575251
3	chr3:196189449:C:T	196189449	NA,T	NA,C	NA,1	NA,-inf	NA,inf	NA,1.07034	0.00021645	0.000563988
3	chr3:196620901:C:T	196620901	NA,T	NA,C	NA,1	NA,-inf	NA,inf	NA,1.08951	0.000216088	0.000570321
3	chr3:196189454:T:C	196189454	NA,C	NA,T	NA,1	NA,-inf	NA,inf	NA,1.06792	0.000215561	0.00056166
3	chr3:196325997:C:T	196325997	NA,T	NA,C	NA,1	NA,inf	NA,inf	NA,1.04595	0.000214478	0.000556646
3	chr3:196009188:C:T	196009188	T,NA	C,NA	1,NA	inf,NA	inf,NA	1.16551,NA	0.00021429	0.000454159
3	chr3:196758719:T:C	196758719	C,C	T,T	1,1	inf,-inf	inf,inf	2.56317,1.39693	0.000214237	0.00552896
3	chr3:195895624:G:A	195895624	A,A	G,G	1,1	-inf,-inf	inf,inf	1.88242,0.0491758	0.000213747	0.000394752
3	chr3:196699397:G:A	196699397	NA,A	NA,G	NA,1	NA,-inf	NA,inf	NA,1.10374	0.000213436	0.000575551
3	chr3:196650246:C:T	196650246	NA,T	NA,C	NA,1	NA,-inf	NA,inf	NA,1.04991	0.000213029	0.000557466
3	chr3:196243941:C:T	196243941	NA,T	NA,C	NA,1	NA,inf	NA,inf	NA,1.07028	0.000212725	0.000553503
3	chr3:196621450:G:A	196621450	NA,A	NA,G	NA,1	NA,inf	NA,inf	NA,1.07074	0.000212709	0.000562094
3	chr3:196774227:A:G	196774227	NA,G	NA,A	NA,1	NA,-inf	NA,inf	NA,1.2267	0.000212464	0.000598142
3	chr3:196756923:G:A	196756923	A,A	G,G	1,1	inf,-inf	inf,inf	2.66873,1.30836	0.000212235	0.00580939
3	chr3:196758203:G:A	196758203	A,A	G,G	1,1	inf,-inf	inf,inf	2.57522,1.38067	0.000211871	0.00550237
3	chr3:196760848:C:T	196760848	T,T	C,C	1,1	inf,-inf	inf,inf	2.62036,1.34498	0.000211726	0.00564412
3	chr3:197087446:T:C	197087446	NA,C	NA,T	NA,1	NA,-inf	NA,inf	NA,1.11764	0.000211291	0.000561682
3	chr3:196142985:C:T	196142985	T,NA	C,NA	1,NA	inf,NA	inf,NA	1.11772,NA	0.000210512	0.000545401
3	chr3:196116645:C:G	196116645	NA,G	NA,C	NA,1	NA,-inf	NA,inf	NA,1.08146	0.000210295	0.000562983
3	chr3:196303931:G:A	196303931	NA,A	NA,G	NA,1	NA,-inf	NA,inf	NA,1.08402	0.000210274	0.000557866
3	chr3:196144171:G:GC	196144171	NA,GC	NA,G	NA,1	NA,-inf	NA,inf	NA,1.07998	0.00020982	0.000565887
3	chr3:196731186:T:G	196731186	NA,G	NA,T	NA,1	NA,-inf	NA,inf	NA,1.0293	0.000209808	0.000543859
3	chr3:196728447:T:A	196728447	NA,A	NA,T	NA,1	NA,-inf	NA,inf	NA,1.02858	0.000209135	0.000542315
3	chr3:196649292:T:C	196649292	NA,C	NA,T	NA,1	NA,-inf	NA,inf	NA,1.03833	0.000209128	0.000547153
3	chr3:197100377:T:C	197100377	C,C	T,T	1,1	inf,-inf	inf,inf	0.851136,1.58218	0.000208461	0.000589634
3	chr3:196895771:C:G	196895771	G,NA	C,NA	1,NA	inf,NA	inf,NA	1.09558,NA	0.000208461	0.000558764
3	chr3:195999968:C:G	195999968	G,NA	C,NA	1,NA	inf,NA	inf,NA	1.1493,NA	0.000208001	0.000441358
3	chr3:196794698:A:G	196794698	NA,G	NA,A	NA,1	NA,inf	NA,inf	NA,0.99919	0.00020784	0.00053566
3	chr3:196751909:A:T	196751909	T,T	A,A	1,1	inf,-inf	inf,inf	2.64332,1.31297	0.000207259	0.00557515
3	chr3:196120311:G:A	196120311	NA,A	NA,G	NA,1	NA,-inf	NA,inf	NA,1.05694	0.000206843	0.000555575
3	chr3:196801461:T:A	196801461	NA,A	NA,T	NA,1	NA,-inf	NA,inf	NA,1.17096	0.000206405	0.0005681
3	chr3:196058511:C:G	196058511	NA,G	NA,C	NA,1	NA,-inf	NA,inf	NA,1.10973	0.000206399	0.000540082
3	chr3:196004108:G:A	196004108	A,NA	G,NA	1,NA	inf,NA	inf,NA	1.14392,NA	0.000205926	0.000435777
3	chr3:196794772:G:A	196794772	A,NA	G,NA	1,NA	-inf,NA	inf,NA	1.17583,NA	0.000205536	0.000552392
3	chr3:196446921:G:T	196446921	NA,T	NA,G	NA,1	NA,-inf	NA,inf	NA,1.06187	0.00020544	0.000540077
3	chr3:196018613:G:A	196018613	A,NA	G,NA	1,NA	inf,NA	inf,NA	1.14141,NA	0.000205391	0.000436816
3	chr3:196919622:C:T	196919622	T,NA	C,NA	1,NA	inf,NA	inf,NA	1.08642,NA	0.000205095	0.000549645
3	chr3:196832686:C:T	196832686	NA,T	NA,C	NA,1	NA,inf	NA,inf	NA,1.05472	0.000204842	0.000538134
3	chr3:196934413:T:C	196934413	C,NA	T,NA	1,NA	-inf,NA	inf,NA	0.997854,NA	0.000204282	0.000503146
3	chr3:196081058:G:C	196081058	NA,C	NA,G	NA,1	NA,inf	NA,inf	NA,1.02914	0.000204022	0.000537861
3	chr3:196801789:C:T	196801789	NA,T	NA,C	NA,1	NA,-inf	NA,inf	NA,1.16274	0.000203646	0.000560377
3	chr3:196161795:C:T	196161795	NA,T	NA,C	NA,1	NA,-inf	NA,inf	NA,1.05281	0.000203642	0.000536
3	chr3:196140007:A:T	196140007	NA,T	NA,A	NA,1	NA,-inf	NA,inf	NA,1.05136	0.00020359	0.000535391
3	chr3:196270747:G:C	196270747	NA,C	NA,G	NA,1	NA,inf	NA,inf	NA,1.02159	0.000203381	0.000528776
3	chr3:196499433:T:C	196499433	NA,C	NA,T	NA,1	NA,-inf	NA,inf	NA,1.05323	0.000202847	0.000532236
3	chr3:196029603:C:T	196029603	T,NA	C,NA	1,NA	inf,NA	inf,NA	1.13336,NA	0.000202742	0.000431988
3	chr3:196427980:C:T	196427980	NA,T	NA,C	NA,1	NA,-inf	NA,inf	NA,1.06014	0.000201493	0.000535487
3	chr3:196829972:G:A	196829972	A,A	G,G	1,1	-inf,-inf	inf,inf	1.41907,0.495602	0.000201356	0.000519926
3	chr3:196235373:G:T	196235373	T,T	G,G	1,1	inf,inf	inf,inf	1.22699,0.983947	0.000201291	0.000510244
3	chr3:196367004:G:A	196367004	NA,A	NA,G	NA,1	NA,-inf	NA,inf	NA,1.0536	0.000201176	0.000532659
3	chr3:195948607:C:T	195948607	T,NA	C,NA	1,NA	inf,NA	inf,NA	1.12786,NA	0.00020105	0.000425363
3	chr3:197186800:A:C	197186800	C,NA	A,NA	1,NA	inf,NA	inf,NA	1.22183,NA	0.000200734	0.000581429
3	chr3:196148489:C:T	196148489	NA,T	NA,C	NA,1	NA,-inf	NA,inf	NA,1.0835	0.000200724	0.00052696
3	chr3:196826154:A:G	196826154	NA,G	NA,A	NA,1	NA,-inf	NA,inf	NA,1.04134	0.000200625	0.000536132
3	chr3:196044027:C:T	196044027	NA,T	NA,C	NA,1	NA,inf	NA,inf	NA,1.03582	0.000200612	0.000508913
3	chr3:196233053:T:C	196233053	C,C	T,T	1,1	inf,inf	inf,inf	1.47779,0.727771	0.000200515	0.000490461
3	chr3:196405285:C:T	196405285	NA,T	NA,C	NA,1	NA,inf	NA,inf	NA,1.00869	0.00019964	0.000518947
3	chr3:195905259:G:A	195905259	A,A	G,G	1,1	-inf,inf	inf,inf	1.84366,0.0907998	0.000199321	0.000429186
3	chr3:195906677:G:A	195906677	A,A	G,G	1,1	-inf,inf	inf,inf	1.82685,0.136868	0.000199068	0.000430127
3	chr3:196748403:T:G	196748403	G,G	T,T	1,1	inf,-inf	inf,inf	2.59387,1.32194	0.000198122	0.00513908
3	chr3:196423286:C:T	196423286	NA,T	NA,C	NA,1	NA,-inf	NA,inf	NA,1.04356	0.000197522	0.000523102
3	chr3:195902213:G:A	195902213	A,A	G,G	1,1	-inf,inf	inf,inf	1.82088,0.134115	0.000196936	0.00042405
3	chr3:196752432:C:T	196752432	T,T	C,C	1,1	inf,-inf	inf,inf	2.60676,1.30674	0.000196616	0.005143
3	chr3:196006617:G:A	196006617	NA,A	NA,G	NA,1	NA,inf	NA,inf	NA,1.01492	0.000195768	0.000497838
3	chr3:196006123:TG:T	196006123	T,NA	TG,NA	1,NA	inf,NA	inf,NA	1.1139,NA	0.000195498	0.000417176
3	chr3:197000600:C:T	197000600	NA,T	NA,C	NA,1	NA,-inf	NA,inf	NA,1.00811	0.000194899	0.00050988
3	chr3:196750025:C:T	196750025	T,T	C,C	1,1	inf,-inf	inf,inf	2.53898,1.35241	0.000194445	0.00487773
3	chr3:196630491:C:T	196630491	T,T	C,C	1,1	inf,inf	inf,inf	1.68227,0.349364	0.000194116	0.000512742
3	chr3:196217089:T:C	196217089	NA,C	NA,T	NA,1	NA,inf	NA,inf	NA,0.986116	0.000193844	0.000508747
3	chr3:195921460:GCAGAAAAGGTTGCCCTTCTCCAATAGGAACGCT:G	195921460	NA,G	NA,GCAGAAAAGGTTGCCCTTCTCCAATAGGAACGCT	NA,1	NA,inf	NA,inf	NA,0.996835	0.000193371	0.000489185
3	chr3:196007743:C:T	196007743	T,NA	C,NA	1,NA	inf,NA	inf,NA	1.10676,NA	0.000193222	0.000412452
3	chr3:195938244:C:T	195938244	NA,T	NA,C	NA,1	NA,inf	NA,inf	NA,0.996486	0.000193163	0.000488833
3	chr3:195896772:G:A	195896772	NA,A	NA,G	NA,1	NA,-inf	NA,inf	NA,1.01304	0.000191643	0.000495092
3	chr3:196122710:G:A	196122710	A,A	G,G	1,1	-inf,-inf	inf,inf	1.12569,1.01297	0.000191407	0.000675867
3	chr3:196626369:A:G	196626369	NA,G	NA,A	NA,1	NA,-inf	NA,inf	NA,1.04116	0.000191354	0.000509978
3	chr3:196995204:CATGCACACATGCACACACATGCACAT:C	196995204	NA,C	NA,CATGCACACATGCACACACATGCACAT	NA,1	NA,-inf	NA,inf	NA,1.04395	0.000190437	0.000507882
3	chr3:196762749:C:T	196762749	T,T	C,C	1,1	inf,-inf	inf,inf	2.68258,1.21571	0.000190421	0.00512518
3	chr3:195997743:T:C	195997743	C,NA	T,NA	1,NA	inf,NA	inf,NA	1.09833,NA	0.000190328	0.000406769
3	chr3:196270107:T:C	196270107	C,C	T,T	1,1	inf,inf	inf,inf	1.37698,0.792463	0.000190218	0.000493245
3	chr3:196119622:A:G	196119622	NA,G	NA,A	NA,1	NA,-inf	NA,inf	NA,1.00588	0.000189975	0.00051015
3	chr3:195916212:T:C	195916212	C,NA	T,NA	1,NA	inf,NA	inf,NA	1.07936,NA	0.000189925	0.000490349
3	chr3:196721756:TTTTTTC:T	196721756	NA,T	NA,TTTTTTC	NA,1	NA,-inf	NA,inf	NA,0.966375	0.00018983	0.000491965
3	chr3:197000145:T:C	197000145	NA,C	NA,T	NA,1	NA,-inf	NA,inf	NA,1.01965	0.000189807	0.000504891
3	chr3:196270062:A:G	196270062	G,G	A,A	1,1	inf,inf	inf,inf	1.37894,0.788441	0.000189673	0.000491822
3	chr3:196911386:T:C	196911386	C,NA	T,NA	1,NA	inf,NA	inf,NA	1.04277,NA	0.000189494	0.000507709
3	chr3:196849018:A:G	196849018	NA,G	NA,A	NA,1	NA,-inf	NA,inf	NA,1.00742	0.000189487	0.00050053
3	chr3:196856856:G:A	196856856	NA,A	NA,G	NA,1	NA,inf	NA,inf	NA,1.01032	0.000189427	0.000498595
3	chr3:197093307:C:T	197093307	T,T	C,C	1,1	inf,-inf	inf,inf	1.92515,0.38882	0.000189388	0.000552481
3	chr3:195879321:G:A	195879321	NA,A	NA,G	NA,1	NA,-inf	NA,inf	NA,1.00872	0.000188993	0.000488152
3	chr3:196270152:C:T	196270152	T,T	C,C	1,1	inf,inf	inf,inf	1.37051,0.795225	0.000188851	0.000489721
3	chr3:196747576:T:G	196747576	G,G	T,T	1,1	inf,-inf	inf,inf	2.57879,1.30193	0.000188616	0.00481343
3	chr3:196750009:A:G	196750009	G,G	A,A	1,1	inf,-inf	inf,inf	2.53001,1.33899	0.000188426	0.00467704
3	chr3:196748879:A:G	196748879	G,G	A,A	1,1	inf,-inf	inf,inf	2.55597,1.31838	0.000188379	0.00474478
3	chr3:196952638:A:G	196952638	NA,G	NA,A	NA,1	NA,-inf	NA,inf	NA,1.02437	0.000188356	0.000501786
3	chr3:196645872:G:A	196645872	NA,A	NA,G	NA,1	NA,-inf	NA,inf	NA,0.981978	0.000187784	0.000492992
3	chr3:196513818:G:A	196513818	NA,A	NA,G	NA,1	NA,-inf	NA,inf	NA,1.00393	0.000187735	0.000491996
3	chr3:196588003:T:C	196588003	C,C	T,T	1,1	-inf,-inf	inf,inf	1.72588,0.164479	0.000186889	0.000469955
3	chr3:197224850:GA:G	197224850	NA,G	NA,GA	NA,1	NA,-inf	NA,inf	NA,1.04342	0.000186037	0.000494686
3	chr3:196697712:C:T	196697712	T,T	C,C	1,1	inf,inf	inf,inf	0.659698,1.91871	0.000185891	0.000638025
3	chr3:196216846:C:T	196216846	T,T	C,C	1,1	-inf,-inf	inf,inf	1.79715,0.071997	0.000185877	0.000491136
3	chr3:196183150:T:C	196183150	NA,C	NA,T	NA,1	NA,inf	NA,inf	NA,0.962064	0.000185801	0.000488601
3	chr3:196837550:A:G	196837550	NA,G	NA,A	NA,1	NA,-inf	NA,inf	NA,0.977355	0.000185322	0.000489605
3	chr3:196151611:C:T	196151611	T,T	C,C	1,1	inf,inf	inf,inf	1.74934,0.223839	0.000185036	0.000402939
3	chr3:197086113:T:A	197086113	A,NA	T,NA	1,NA	inf,NA	inf,NA	1.09837,NA	0.000184799	0.000503463
3	chr3:196269536:G:A	196269536	A,A	G,G	1,1	inf,inf	inf,inf	1.36867,0.783629	0.000184742	0.000479109
3	chr3:196013974:C:T	196013974	NA,T	NA,C	NA,1	NA,-inf	NA,inf	NA,1.02002	0.000184463	0.000488278
3	chr3:197278041:T:C	197278041	C,NA	T,NA	1,NA	inf,NA	inf,NA	1.09616,NA	0.000184389	0.000504423
3	chr3:195866527:T:G	195866527	G,G	T,T	1,1	-inf,-inf	inf,inf	1.56737,0.502723	0.000184018	0.000257482
3	chr3:195821202:G:A	195821202	NA,A	NA,G	NA,1	NA,-inf	NA,inf	NA,0.976368	0.0001838	0.000481766
3	chr3:197008816:C:T	197008816	NA,T	NA,C	NA,1	NA,inf	NA,inf	NA,0.959921	0.0001837	0.000481545
3	chr3:196111289:T:C	196111289	NA,C	NA,T	NA,1	NA,inf	NA,inf	NA,0.971923	0.00018333	0.000483642
3	chr3:196410678:CA:C	196410678	C,NA	CA,NA	1,NA	inf,NA	inf,NA	1.06437,NA	0.000183229	0.000412003
3	chr3:195884917:G:A	195884917	NA,A	NA,G	NA,1	NA,-inf	NA,inf	NA,0.998812	0.00018319	0.000466146
3	chr3:196410682:C:G	196410682	G,NA	C,NA	1,NA	inf,NA	inf,NA	1.06394,NA	0.000183092	0.000411711
3	chr3:196642779:T:C	196642779	NA,C	NA,T	NA,1	NA,-inf	NA,inf	NA,0.961661	0.000182491	0.000477876
3	chr3:196751342:G:A	196751342	A,A	G,G	1,1	inf,-inf	inf,inf	2.58773,1.27083	0.000181937	0.00464583
3	chr3:196804989:G:A	196804989	NA,A	NA,G	NA,1	NA,-inf	NA,inf	NA,1.09838	0.000181927	0.000502862
3	chr3:196791564:T:G	196791564	NA,G	NA,T	NA,1	NA,inf	NA,inf	NA,1.04272	0.000181655	0.000495583
3	chr3:196310664:G:A	196310664	NA,A	NA,G	NA,1	NA,inf	NA,inf	NA,0.965983	0.000181565	0.000481966
3	chr3:196164290:G:C	196164290	NA,C	NA,G	NA,1	NA,-inf	NA,inf	NA,1.02442	0.000181466	0.000478423
3	chr3:196750789:A:G	196750789	G,G	A,A	1,1	inf,-inf	inf,inf	2.55761,1.29205	0.000181296	0.00454827
3	chr3:196702270:C:T	196702270	T,T	C,C	1,1	inf,inf	inf,inf	0.674671,1.85965	0.000181104	0.000625665
3	chr3:196313476:G:A	196313476	NA,A	NA,G	NA,1	NA,inf	NA,inf	NA,0.96439	0.000181069	0.000480653
3	chr3:196029230:G:A	196029230	NA,A	NA,G	NA,1	NA,-inf	NA,inf	NA,1.00869	0.000180988	0.000479142
3	chr3:196283563:C:T	196283563	T,T	C,C	1,1	inf,inf	inf,inf	1.38235,0.755273	0.000180894	0.000469494
3	chr3:195903315:C:T	195903315	T,T	C,C	1,1	-inf,inf	inf,inf	1.78924,0.102568	0.000180829	0.000389757
3	chr3:196192085:A:C	196192085	C,C	A,A	1,1	inf,inf	inf,inf	1.73842,0.30126	0.000180543	0.000401177
3	chr3:196583774:G:A	196583774	NA,A	NA,G	NA,1	NA,-inf	NA,inf	NA,0.995483	0.000180273	0.000476992
3	chr3:196751982:T:A	196751982	A,A	T,T	1,1	inf,-inf	inf,inf	2.54731,1.29619	0.000180196	0.00448291
3	chr3:196652086:C:T	196652086	NA,T	NA,C	NA,1	NA,-inf	NA,inf	NA,0.979708	0.000180099	0.000476055
3	chr3:196979243:C:G	196979243	G,G	C,C	1,1	inf,inf	inf,inf	1.74318,0.0863957	0.000180054	0.000472062
3	chr3:196259352:C:CA	196259352	CA,CA	C,C	1,1	inf,inf	inf,inf	1.33776,0.801202	0.000179839	0.000466787
3	chr3:196841909:G:C	196841909	NA,C	NA,G	NA,1	NA,-inf	NA,inf	NA,0.970428	0.000179762	0.000471888
3	chr3:196505275:C:T	196505275	NA,T	NA,C	NA,1	NA,-inf	NA,inf	NA,0.982322	0.00017974	0.000472289
3	chr3:196262546:T:G	196262546	G,G	T,T	1,1	inf,inf	inf,inf	1.33365,0.805173	0.000179695	0.000466372
3	chr3:196262414:G:C	196262414	NA,C	NA,G	NA,1	NA,inf	NA,inf	NA,0.959542	0.000179531	0.000476921
3	chr3:196036627:C:G	196036627	NA,G	NA,C	NA,1	NA,-inf	NA,inf	NA,1.00325	0.000179492	0.000468799
3	chr3:196750498:G:A	196750498	A,A	G,G	1,1	inf,-inf	inf,inf	2.52713,1.30814	0.00017919	0.004407
3	chr3:196279630:G:A	196279630	A,A	G,G	1,1	inf,inf	inf,inf	1.3291,0.7963	0.000178934	0.00046312
3	chr3:196631434:T:C	196631434	NA,C	NA,T	NA,1	NA,inf	NA,inf	NA,0.961023	0.000178542	0.000471058
3	chr3:196748248:T:C	196748248	C,C	T,T	1,1	inf,-inf	inf,inf	2.49206,1.32886	0.000177957	0.00428103
3	chr3:196152980:G:A	196152980	NA,A	NA,G	NA,1	NA,-inf	NA,inf	NA,1.00684	0.000177814	0.000466313
3	chr3:197241824:C:T	197241824	T,T	C,C	1,1	-inf,inf	inf,inf	1.26917,3.58849	0.000177487	0.0247508
3	chr3:196448522:C:T	196448522	NA,T	NA,C	NA,1	NA,inf	NA,inf	NA,0.934658	0.000177348	0.000463587
3	chr3:196924429:C:T	196924429	NA,T	NA,C	NA,1	NA,-inf	NA,inf	NA,0.957228	0.000177095	0.000467943
3	chr3:196658566:G:A	196658566	NA,A	NA,G	NA,1	NA,-inf	NA,inf	NA,0.950848	0.000177064	0.000465126
3	chr3:197011090:G:A	197011090	NA,A	NA,G	NA,1	NA,inf	NA,inf	NA,0.928293	0.000177035	0.000462811
3	chr3:196246697:A:T	196246697	NA,T	NA,A	NA,1	NA,inf	NA,inf	NA,0.954328	0.000176921	0.000470315
3	chr3:196747418:C:T	196747418	T,T	C,C	1,1	inf,-inf	inf,inf	2.53541,1.29202	0.000176731	0.00435876
3	chr3:196749768:C:T	196749768	T,T	C,C	1,1	inf,-inf	inf,inf	2.58906,1.24963	0.000176615	0.00448524
3	chr3:196746556:T:A	196746556	A,A	T,T	1,1	inf,-inf	inf,inf	2.54747,1.28262	0.000176604	0.00438116
3	chr3:196001446:G:A	196001446	A,NA	G,NA	1,NA	inf,NA	inf,NA	1.05543,NA	0.000176498	0.00037895
3	chr3:197147446:A:G	197147446	NA,G	NA,A	NA,1	NA,-inf	NA,inf	NA,0.993933	0.000176391	0.000467648
3	chr3:196603545:T:C	196603545	NA,C	NA,T	NA,1	NA,-inf	NA,inf	NA,0.972688	0.00017633	0.00046719
3	chr3:196315639:G:A	196315639	NA,A	NA,G	NA,1	NA,inf	NA,inf	NA,0.961683	0.00017601	0.000459004
3	chr3:195895436:G:A	195895436	A,NA	G,NA	1,NA	inf,NA	inf,NA	0.989245,NA	0.000175922	0.000397389
3	chr3:196121882:A:T	196121882	NA,T	NA,A	NA,1	NA,inf	NA,inf	NA,0.960477	0.000175833	0.000455294
3	chr3:196830805:A:T	196830805	NA,T	NA,A	NA,1	NA,inf	NA,inf	NA,0.964633	0.000175797	0.000461841
3	chr3:196830807:T:A	196830807	NA,A	NA,T	NA,1	NA,inf	NA,inf	NA,0.964633	0.000175797	0.000461841
3	chr3:197247750:G:T	197247750	NA,T	NA,G	NA,1	NA,-inf	NA,inf	NA,1.00822	0.00017552	0.000466589
3	chr3:196830453:T:C	196830453	NA,C	NA,T	NA,1	NA,inf	NA,inf	NA,0.962449	0.000175203	0.000460251
3	chr3:197236225:A:T	197236225	NA,T	NA,A	NA,1	NA,-inf	NA,inf	NA,1.00769	0.000174914	0.000465503
3	chr3:197224024:A:G	197224024	NA,G	NA,A	NA,1	NA,-inf	NA,inf	NA,1.00582	0.000174829	0.000464699
3	chr3:196980729:G:T	196980729	NA,T	NA,G	NA,1	NA,-inf	NA,inf	NA,0.922488	0.000174601	0.00045012
3	chr3:196750072:C:T	196750072	T,T	C,C	1,1	inf,-inf	inf,inf	2.5679,1.23334	0.000174102	0.00418334
3	chr3:196263461:G:A	196263461	A,A	G,G	1,1	inf,inf	inf,inf	1.31849,0.802662	0.000174075	0.000451924
3	chr3:196737455:G:A	196737455	A,NA	G,NA	1,NA	inf,NA	inf,NA	0.950608,NA	0.000174074	0.000389669
3	chr3:196404539:GGCGTGAGCCACCGC:G	196404539	G,G	GGCGTGAGCCACCGC,GGCGTGAGCCACCGC	1,1	-inf,inf	inf,inf	0.0279547,1.81774	0.00017399	0.000462386
3	chr3:196632169:G:A	196632169	NA,A	NA,G	NA,1	NA,inf	NA,inf	NA,0.952445	0.000173781	0.000460269
3	chr3:196849160:G:A	196849160	NA,A	NA,G	NA,1	NA,-inf	NA,inf	NA,0.923567	0.00017363	0.000454079
3	chr3:196294908:G:T	196294908	NA,T	NA,G	NA,1	NA,-inf	NA,inf	NA,0.966975	0.000173613	0.000459747
3	chr3:196622944:C:T	196622944	T,NA	C,NA	1,NA	-inf,NA	inf,NA	1.09411,NA	0.000173392	0.000464799
3	chr3:196747416:G:A	196747416	A,A	G,G	1,1	inf,-inf	inf,inf	2.53735,1.27708	0.000173041	0.00425837
3	chr3:195846208:T:C	195846208	NA,C	NA,T	NA,1	NA,inf	NA,inf	NA,0.92052	0.0001728	0.000464882
3	chr3:195905950:G:A	195905950	A,A	G,G	1,1	-inf,inf	inf,inf	1.75868,0.120399	0.000172704	0.000374979
3	chr3:197067896:C:CCCT	197067896	NA,CCCT	NA,C	NA,1	NA,-inf	NA,inf	NA,0.965153	0.000172638	0.000458063
3	chr3:196514664:T:C	196514664	NA,C	NA,T	NA,1	NA,-inf	NA,inf	NA,0.953128	0.000172176	0.000451402
3	chr3:196797349:G:C	196797349	C,NA	G,NA	1,NA	-inf,NA	inf,NA	1.07271,NA	0.000172097	0.000461789
3	chr3:196863152:A:C	196863152	NA,C	NA,A	NA,1	NA,-inf	NA,inf	NA,0.950959	0.000171947	0.00045179
3	chr3:196275452:C:T	196275452	T,T	C,C	1,1	inf,inf	inf,inf	1.33063,0.780985	0.000171703	0.000445753
3	chr3:196605491:T:C	196605491	NA,C	NA,T	NA,1	NA,-inf	NA,inf	NA,0.978716	0.000171456	0.000457788
3	chr3:196987426:C:A	196987426	NA,A	NA,C	NA,1	NA,-inf	NA,inf	NA,0.992973	0.000171412	0.000464302
3	chr3:196748271:G:C	196748271	C,C	G,G	1,1	inf,-inf	inf,inf	2.45107,1.33616	0.000171339	0.00399806
3	chr3:196245819:C:T	196245819	NA,T	NA,C	NA,1	NA,inf	NA,inf	NA,0.935312	0.000171292	0.000455287
3	chr3:196850702:G:A	196850702	NA,A	NA,G	NA,1	NA,-inf	NA,inf	NA,0.947603	0.00017123	0.000452368
3	chr3:196598177:A:G	196598177	NA,G	NA,A	NA,1	NA,-inf	NA,inf	NA,0.942369	0.000170759	0.00045019
3	chr3:196325475:C:T	196325475	T,T	C,C	1,1	inf,inf	inf,inf	0.102847,1.82796	0.000170297	0.000469696
3	chr3:197261807:CAG:C	197261807	C,C	CAG,CAG	1,1	-inf,inf	inf,inf	1.221,3.59475	0.000170139	0.0229621
3	chr3:196627532:C:T	196627532	NA,T	NA,C	NA,1	NA,-inf	NA,inf	NA,0.969711	0.00016974	0.000452466
3	chr3:196278239:G:A	196278239	NA,A	NA,G	NA,1	NA,inf	NA,inf	NA,0.928519	0.00016962	0.000450884
3	chr3:196204594:G:A	196204594	NA,A	NA,G	NA,1	NA,inf	NA,inf	NA,0.920099	0.000169598	0.000446295
3	chr3:196850467:T:C	196850467	NA,C	NA,T	NA,1	NA,-inf	NA,inf	NA,0.919488	0.00016927	0.000446619
3	chr3:196278594:G:C	196278594	NA,C	NA,G	NA,1	NA,inf	NA,inf	NA,0.924934	0.000169269	0.000449611
3	chr3:195907373:T:C	195907373	C,C	T,T	1,1	-inf,inf	inf,inf	1.7615,0.0792337	0.000169126	0.000367147
3	chr3:196477209:CAT:C	196477209	C,NA	CAT,NA	1,NA	inf,NA	inf,NA	1.03614,NA	0.000169012	0.000479095
3	chr3:196792362:C:T	196792362	T,T	C,C	1,1	-inf,-inf	inf,inf	1.5088,0.922935	0.000168911	0.000506016
3	chr3:196280965:T:A	196280965	NA,A	NA,T	NA,1	NA,inf	NA,inf	NA,0.92321	0.000168794	0.00044833
3	chr3:196281722:A:C	196281722	NA,C	NA,A	NA,1	NA,inf	NA,inf	NA,0.923012	0.000168739	0.000448185
3	chr3:196855121:C:T	196855121	NA,T	NA,C	NA,1	NA,-inf	NA,inf	NA,0.935311	0.000168694	0.000443085
3	chr3:196129687:G:T	196129687	T,T	G,G	1,1	-inf,-inf	inf,inf	0.0350427,1.76763	0.000168577	0.00044309
3	chr3:196192490:GA:G	196192490	G,G	GA,GA	1,1	inf,inf	inf,inf	1.24447,0.878773	0.000168553	0.000385527
3	chr3:196475751:C:T	196475751	NA,T	NA,C	NA,1	NA,-inf	NA,inf	NA,0.955871	0.000168468	0.000447132
3	chr3:195844365:T:C	195844365	NA,C	NA,T	NA,1	NA,-inf	NA,inf	NA,0.905335	0.000167991	0.00043948
3	chr3:196276194:T:A	196276194	NA,A	NA,T	NA,1	NA,inf	NA,inf	NA,0.919053	0.000167616	0.000445187
3	chr3:196107785:C:T	196107785	NA,T	NA,C	NA,1	NA,inf	NA,inf	NA,0.921053	0.000167475	0.000442056
3	chr3:196404797:C:T	196404797	NA,T	NA,C	NA,1	NA,-inf	NA,inf	NA,0.944775	0.00016744	0.000443266
3	chr3:196068526:G:A	196068526	NA,A	NA,G	NA,1	NA,-inf	NA,inf	NA,0.969749	0.000167343	0.000451543
3	chr3:195946792:C:T	195946792	NA,T	NA,C	NA,1	NA,inf	NA,inf	NA,0.911509	0.000167291	0.000424075
3	chr3:196507592:A:G	196507592	NA,G	NA,A	NA,1	NA,-inf	NA,inf	NA,0.926848	0.000167172	0.000440831
3	chr3:196747985:T:C	196747985	C,C	T,T	1,1	inf,-inf	inf,inf	2.49949,1.28307	0.000167063	0.0039959
3	chr3:196121455:A:G	196121455	G,G	A,A	1,1	-inf,-inf	inf,inf	1.3066,0.793025	0.000166793	0.000582977
3	chr3:196811837:T:C	196811837	NA,C	NA,T	NA,1	NA,-inf	NA,inf	NA,1.03883	0.000166737	0.000459496
3	chr3:196237694:C:T	196237694	NA,T	NA,C	NA,1	NA,-inf	NA,inf	NA,0.942859	0.000166411	0.000442487
3	chr3:196669025:T:G	196669025	G,NA	T,NA	1,NA	-inf,NA	inf,NA	1.08284,NA	0.000166324	0.000437833
3	chr3:196160944:C:T	196160944	NA,T	NA,C	NA,1	NA,-inf	NA,inf	NA,0.97092	0.000166175	0.00043816
3	chr3:196162831:A:G	196162831	NA,G	NA,A	NA,1	NA,-inf	NA,inf	NA,0.967122	0.00016549	0.000436774
3	chr3:196254336:T:TA	196254336	NA,TA	NA,T	NA,1	NA,inf	NA,inf	NA,0.910561	0.000165334	0.000438959
3	chr3:196049956:C:A	196049956	NA,A	NA,C	NA,1	NA,-inf	NA,inf	NA,0.969737	0.000165203	0.000432048
3	chr3:196714693:C:T	196714693	NA,T	NA,C	NA,1	NA,inf	NA,inf	NA,0.924649	0.000165169	0.000441207
3	chr3:195998845:C:T	195998845	NA,T	NA,C	NA,1	NA,inf	NA,inf	NA,0.911159	0.000164552	0.000424785
3	chr3:196723030:A:T	196723030	NA,T	NA,A	NA,1	NA,-inf	NA,inf	NA,1.03515	0.000164352	0.000459137
3	chr3:196308430:G:A	196308430	NA,A	NA,G	NA,1	NA,inf	NA,inf	NA,0.903742	0.000164316	0.000435732
3	chr3:196465996:T:G	196465996	NA,G	NA,T	NA,1	NA,-inf	NA,inf	NA,0.931317	0.000164133	0.000432846
3	chr3:196279955:C:T	196279955	NA,T	NA,C	NA,1	NA,inf	NA,inf	NA,0.90627	0.000164106	0.000435934
3	chr3:196850764:C:T	196850764	NA,T	NA,C	NA,1	NA,-inf	NA,inf	NA,0.919721	0.00016386	0.00043249
3	chr3:196744636:AAGT:A	196744636	A,A	AAGT,AAGT	1,1	inf,-inf	inf,inf	2.4997,1.26951	0.000163794	0.00390544
3	chr3:195998849:G:A	195998849	NA,A	NA,G	NA,1	NA,inf	NA,inf	NA,0.908146	0.000163715	0.000422654
3	chr3:196941375:C:G	196941375	NA,G	NA,C	NA,1	NA,-inf	NA,inf	NA,0.910647	0.00016368	0.000432485
3	chr3:196309218:C:T	196309218	NA,T	NA,C	NA,1	NA,inf	NA,inf	NA,0.901289	0.000163646	0.000433948
3	chr3:196049120:G:A	196049120	A,A	G,G	1,1	inf,-inf	inf,inf	0.895357,1.2248	0.000163643	0.000439662
3	chr3:195959269:C:T	195959269	T,T	C,C	1,1	inf,-inf	inf,inf	1.20663,0.887152	0.000163426	0.000345786
3	chr3:196749965:A:G	196749965	G,G	A,A	1,1	inf,-inf	inf,inf	2.50133,1.26689	0.00016342	0.00389811
3	chr3:196940141:G:A	196940141	NA,A	NA,G	NA,1	NA,inf	NA,inf	NA,0.908061	0.000163341	0.000426561
3	chr3:196851354:G:A	196851354	NA,A	NA,G	NA,1	NA,-inf	NA,inf	NA,0.9167	0.000163005	0.000428888
3	chr3:196003503:C:T	196003503	NA,T	NA,C	NA,1	NA,inf	NA,inf	NA,0.918452	0.000162636	0.000443509
3	chr3:196794159:A:G	196794159	G,NA	A,NA	1,NA	-inf,NA	inf,NA	1.06102,NA	0.000162477	0.000435115
3	chr3:197275614:G:A	197275614	A,A	G,G	1,1	-inf,inf	inf,inf	1.17218,3.59475	0.000162321	0.0211025
3	chr3:196169932:A:G	196169932	NA,G	NA,A	NA,1	NA,-inf	NA,inf	NA,0.956646	0.000162295	0.000429316
3	chr3:195895682:C:T	195895682	T,T	C,C	1,1	-inf,-inf	inf,inf	1.7361,0.0696162	0.000162265	0.000304245
3	chr3:195868663:G:A	195868663	NA,A	NA,G	NA,1	NA,inf	NA,inf	NA,0.891081	0.000162249	0.000403801
3	chr3:196246373:G:A	196246373	A,A	G,G	1,1	inf,inf	inf,inf	1.3865,0.717951	0.000162224	0.000418113
3	chr3:195904184:G:T	195904184	T,T	G,G	1,1	-inf,inf	inf,inf	1.73348,0.0907556	0.000161809	0.000349793
3	chr3:196757199:G:A	196757199	NA,A	NA,G	NA,1	NA,inf	NA,inf	NA,0.912248	0.000161575	0.000429795
3	chr3:196970971:G:A	196970971	A,A	G,G	1,1	inf,inf	inf,inf	0.275384,1.82757	0.000161551	0.000449858
3	chr3:196737459:G:A	196737459	A,NA	G,NA	1,NA	inf,NA	inf,NA	0.908823,NA	0.000161486	0.000363097
3	chr3:196939198:ACT:A	196939198	NA,A	NA,ACT	NA,1	NA,-inf	NA,inf	NA,0.902709	0.000161352	0.000426333
3	chr3:196737458:T:C	196737458	C,NA	T,NA	1,NA	inf,NA	inf,NA	0.907646,NA	0.000161141	0.000362365
3	chr3:196161803:T:C	196161803	NA,C	NA,T	NA,1	NA,-inf	NA,inf	NA,0.94842	0.000160696	0.000423929
3	chr3:197206369:G:A	197206369	NA,A	NA,G	NA,1	NA,-inf	NA,inf	NA,0.936993	0.000160289	0.000428369
3	chr3:197022902:T:C	197022902	NA,C	NA,T	NA,1	NA,-inf	NA,inf	NA,0.943913	0.000160182	0.000429388
3	chr3:196740032:C:T	196740032	T,NA	C,NA	1,NA	-inf,NA	inf,NA	1.11141,NA	0.000160083	0.000461336
3	chr3:195947152:G:C	195947152	C,NA	G,NA	1,NA	inf,NA	inf,NA	0.995511,NA	0.00015993	0.000343971
3	chr3:196258085:G:A	196258085	A,A	G,G	1,1	inf,inf	inf,inf	1.29778,0.773068	0.000159885	0.000415182
3	chr3:196153371:C:T	196153371	NA,T	NA,C	NA,1	NA,-inf	NA,inf	NA,0.887488	0.000159839	0.00041884
3	chr3:196623465:C:T	196623465	NA,T	NA,C	NA,1	NA,inf	NA,inf	NA,0.884493	0.000159804	0.000417897
3	chr3:196506266:A:G	196506266	NA,G	NA,A	NA,1	NA,-inf	NA,inf	NA,0.911936	0.000159603	0.000425136
3	chr3:195998820:T:C	195998820	NA,C	NA,T	NA,1	NA,inf	NA,inf	NA,0.906346	0.000159301	0.000434315
3	chr3:196285892:CT:C	196285892	NA,C	NA,CT	NA,1	NA,inf	NA,inf	NA,0.886304	0.00015923	0.000422406
3	chr3:196739928:T:C	196739928	NA,C	NA,T	NA,1	NA,-inf	NA,inf	NA,0.862352	0.000159197	0.000411653
3	chr3:196606240:G:A	196606240	NA,A	NA,G	NA,1	NA,-inf	NA,inf	NA,0.91512	0.00015875	0.000422419
3	chr3:195850327:C:T	195850327	T,T	C,C	1,1	-inf,inf	inf,inf	1.67636,0.131071	0.000158552	0.000306431
3	chr3:197018579:T:A	197018579	NA,A	NA,T	NA,1	NA,-inf	NA,inf	NA,0.920496	0.000158514	0.000419984
3	chr3:195850105:T:G	195850105	G,G	T,T	1,1	-inf,inf	inf,inf	1.46757,0.470154	0.000158453	0.000313696
3	chr3:196729531:A:G	196729531	NA,G	NA,A	NA,1	NA,-inf	NA,inf	NA,0.867278	0.00015842	0.000411608
3	chr3:196175084:C:T	196175084	T,NA	C,NA	1,NA	-inf,NA	inf,NA	0.99754,NA	0.00015833	0.000431217
3	chr3:195905949:A:C	195905949	C,C	A,A	1,1	-inf,inf	inf,inf	1.72359,0.0886472	0.000158128	0.000343958
3	chr3:196322378:G:A	196322378	NA,A	NA,G	NA,1	NA,-inf	NA,inf	NA,0.890498	0.000157798	0.000414148
3	chr3:196593759:A:T	196593759	NA,T	NA,A	NA,1	NA,-inf	NA,inf	NA,0.908441	0.000157237	0.000417406
3	chr3:196351210:C:T	196351210	NA,T	NA,C	NA,1	NA,-inf	NA,inf	NA,0.90559	0.000156801	0.000415401
3	chr3:196794358:C:T	196794358	T,NA	C,NA	1,NA	-inf,NA	inf,NA	1.03934,NA	0.000156715	0.000419639
3	chr3:196502013:T:A	196502013	NA,A	NA,T	NA,1	NA,inf	NA,inf	NA,0.831259	0.000156616	0.000409822
3	chr3:195894633:C:T	195894633	T,T	C,C	1,1	-inf,-inf	inf,inf	1.71447,0.114497	0.000156597	0.000333475
3	chr3:196626645:C:T	196626645	NA,T	NA,C	NA,1	NA,inf	NA,inf	NA,0.882304	0.000156394	0.000412751
3	chr3:195868642:C:T	195868642	T,NA	C,NA	1,NA	-inf,NA	inf,NA	0.970075,NA	0.000156254	0.000361133
3	chr3:195915272:G:T	195915272	NA,T	NA,G	NA,1	NA,inf	NA,inf	NA,0.869553	0.000155577	0.000383293
3	chr3:196700611:G:A	196700611	NA,A	NA,G	NA,1	NA,-inf	NA,inf	NA,0.904538	0.000155462	0.000411349
3	chr3:196181456:C:T	196181456	T,T	C,C	1,1	inf,-inf	inf,inf	1.55108,0.421653	0.000155384	0.000353882
3	chr3:195965478:T:A	195965478	A,NA	T,NA	1,NA	inf,NA	inf,NA	0.979915,NA	0.000155258	0.000339615
3	chr3:196075520:G:C	196075520	NA,C	NA,G	NA,1	NA,-inf	NA,inf	NA,0.921882	0.000155204	0.000418678
3	chr3:196499199:G:C	196499199	NA,C	NA,G	NA,1	NA,-inf	NA,inf	NA,0.89319	0.00015478	0.000407622
3	chr3:195902911:G:A	195902911	A,A	G,G	1,1	-inf,-inf	inf,inf	1.72989,0.0210789	0.000154779	0.000336784
3	chr3:196745809:A:G	196745809	NA,G	NA,A	NA,1	NA,-inf	NA,inf	NA,1.09768	0.000154761	0.000449164
3	chr3:196149536:A:G	196149536	NA,G	NA,A	NA,1	NA,-inf	NA,inf	NA,0.85889	0.000154714	0.000404176
3	chr3:196266437:C:T	196266437	NA,T	NA,C	NA,1	NA,inf	NA,inf	NA,0.871048	0.000154677	0.00041077
3	chr3:196753452:C:T	196753452	NA,T	NA,C	NA,1	NA,-inf	NA,inf	NA,1.06899	0.000154613	0.000442144
3	chr3:197039959:G:A	197039959	NA,A	NA,G	NA,1	NA,inf	NA,inf	NA,0.852009	0.000154438	0.000403272
3	chr3:196453757:C:T	196453757	T,NA	C,NA	1,NA	-inf,NA	inf,NA	0.963808,NA	0.000154306	0.000408035
3	chr3:195849874:G:C	195849874	NA,C	NA,G	NA,1	NA,inf	NA,inf	NA,0.850134	0.000153967	0.000411701
3	chr3:196121352:A:T	196121352	NA,T	NA,A	NA,1	NA,-inf	NA,inf	NA,0.902588	0.000153922	0.000402199
3	chr3:196118067:A:G	196118067	G,NA	A,NA	1,NA	-inf,NA	inf,NA	0.976567,NA	0.00015388	0.000528317
3	chr3:196190936:G:A	196190936	NA,A	NA,G	NA,1	NA,inf	NA,inf	NA,0.86357	0.000153855	0.000406169
3	chr3:196418125:T:C	196418125	NA,C	NA,T	NA,1	NA,-inf	NA,inf	NA,0.894296	0.000153747	0.000407333
3	chr3:196387466:C:T	196387466	T,NA	C,NA	1,NA	inf,NA	inf,NA	0.937771,NA	0.000153686	0.000439712
3	chr3:196761672:C:T	196761672	NA,T	NA,C	NA,1	NA,-inf	NA,inf	NA,1.06628	0.000153619	0.000439471
3	chr3:196148546:C:T	196148546	T,NA	C,NA	1,NA	-inf,NA	inf,NA	0.930601,NA	0.000153607	0.000358179
3	chr3:196378782:G:C	196378782	NA,C	NA,G	NA,1	NA,inf	NA,inf	NA,0.863217	0.000152837	0.000401983
3	chr3:195903662:T:A	195903662	A,A	T,T	1,1	-inf,inf	inf,inf	1.69166,0.124244	0.000152569	0.000332442
3	chr3:196047172:G:A	196047172	NA,A	NA,G	NA,1	NA,inf	NA,inf	NA,0.864935	0.000152285	0.00040892
3	chr3:196769978:G:A	196769978	A,NA	G,NA	1,NA	inf,NA	inf,NA	1.2371,NA	0.000152281	0.000499516
3	chr3:196706736:TC:T	196706736	NA,T	NA,TC	NA,1	NA,-inf	NA,inf	NA,0.982717	0.000152242	0.000419782
3	chr3:196279406:GCA:G	196279406	NA,G	NA,GCA	NA,1	NA,inf	NA,inf	NA,0.860162	0.000151867	0.000403254
3	chr3:195830999:C:T	195830999	T,T	C,C	1,1	-inf,inf	inf,inf	1.59005,0.293256	0.000151813	0.000257882
3	chr3:196043386:C:T	196043386	NA,T	NA,C	NA,1	NA,inf	NA,inf	NA,0.858809	0.000151709	0.000391709
3	chr3:196648505:G:A	196648505	A,A	G,G	1,1	-inf,-inf	inf,inf	0.738179,1.31953	0.000151436	0.000410384
3	chr3:196139418:G:A	196139418	A,A	G,G	1,1	-inf,inf	inf,inf	0.695859,1.32564	0.00015125	0.000392188
3	chr3:196353486:TC:T	196353486	NA,T	NA,TC	NA,1	NA,-inf	NA,inf	NA,0.882059	0.000151202	0.000401265
3	chr3:196717840:A:C	196717840	NA,C	NA,A	NA,1	NA,-inf	NA,inf	NA,0.981445	0.000151114	0.000421246
3	chr3:196269317:C:T	196269317	T,T	C,C	1,1	inf,inf	inf,inf	1.44427,0.600401	0.000151103	0.000390198
3	chr3:195876458:C:T	195876458	NA,T	NA,C	NA,1	NA,inf	NA,inf	NA,0.845031	0.000150804	0.000402318
3	chr3:196599743:T:C	196599743	NA,C	NA,T	NA,1	NA,-inf	NA,inf	NA,0.865312	0.000150383	0.000399004
3	chr3:197231574:G:A	197231574	NA,A	NA,G	NA,1	NA,inf	NA,inf	NA,0.850175	0.000150366	0.000397588
3	chr3:196062820:C:T	196062820	NA,T	NA,C	NA,1	NA,-inf	NA,inf	NA,0.902238	0.000150317	0.000405305
3	chr3:196760311:C:T	196760311	NA,T	NA,C	NA,1	NA,-inf	NA,inf	NA,1.04999	0.000150239	0.000429178
3	chr3:196588389:T:C	196588389	C,C	T,T	1,1	-inf,-inf	inf,inf	1.64347,0.0501334	0.000149952	0.000377494
3	chr3:196747494:T:C	196747494	NA,C	NA,T	NA,1	NA,-inf	NA,inf	NA,1.04841	0.000149926	0.000428198
3	chr3:195906567:G:A	195906567	A,A	G,G	1,1	-inf,inf	inf,inf	1.68609,0.112296	0.000149787	0.000325365
3	chr3:195836884:G:C	195836884	NA,C	NA,G	NA,1	NA,inf	NA,inf	NA,0.846229	0.000149632	0.000399579
3	chr3:196841537:G:A	196841537	NA,A	NA,G	NA,1	NA,-inf	NA,inf	NA,0.866294	0.000149488	0.000393363
3	chr3:196855293:G:A	196855293	NA,A	NA,G	NA,1	NA,-inf	NA,inf	NA,0.863184	0.000149459	0.000393283
3	chr3:196708709:G:T	196708709	NA,T	NA,G	NA,1	NA,-inf	NA,inf	NA,0.968874	0.000149328	0.000411273
3	chr3:196433083:G:GAA	196433083	NA,GAA	NA,G	NA,1	NA,inf	NA,inf	NA,0.832373	0.000149261	0.000390408
3	chr3:196295451:G:A	196295451	NA,A	NA,G	NA,1	NA,inf	NA,inf	NA,0.847694	0.00014921	0.000395729
3	chr3:196243200:C:T	196243200	NA,T	NA,C	NA,1	NA,inf	NA,inf	NA,0.837883	0.000148838	0.00038767
3	chr3:196191582:TA:T	196191582	NA,T	NA,TA	NA,1	NA,-inf	NA,inf	NA,0.872241	0.000148743	0.000389612
3	chr3:196182875:G:C	196182875	C,NA	G,NA	1,NA	-inf,NA	inf,NA	0.913062,NA	0.000148542	0.000387871
3	chr3:196935292:C:T	196935292	NA,T	NA,C	NA,1	NA,inf	NA,inf	NA,0.809028	0.000148362	0.000386818
3	chr3:196171653:G:C	196171653	NA,C	NA,G	NA,1	NA,-inf	NA,inf	NA,0.886599	0.000148315	0.000393888
3	chr3:195855375:A:G	195855375	G,G	A,A	1,1	-inf,inf	inf,inf	1.6087,0.201106	0.000148285	0.000288371
3	chr3:196164662:TGTG:T	196164662	NA,T	NA,TGTG	NA,1	NA,-inf	NA,inf	NA,0.843994	0.000148261	0.000388638
3	chr3:196917869:A:G	196917869	G,NA	A,NA	1,NA	inf,NA	inf,NA	1.01702,NA	0.000147624	0.000416044
3	chr3:196507393:G:A	196507393	NA,A	NA,G	NA,1	NA,-inf	NA,inf	NA,0.866618	0.000147583	0.000392161
3	chr3:196670843:C:T	196670843	NA,T	NA,C	NA,1	NA,inf	NA,inf	NA,0.81727	0.000147479	0.000384375
3	chr3:196596506:G:GA	196596506	NA,GA	NA,G	NA,1	NA,-inf	NA,inf	NA,0.841905	0.000146968	0.00038892
3	chr3:196304950:C:T	196304950	T,NA	C,NA	1,NA	inf,NA	inf,NA	0.934082,NA	0.000146954	0.000337048
3	chr3:195853135:T:C	195853135	NA,C	NA,T	NA,1	NA,inf	NA,inf	NA,0.824074	0.000146926	0.000393216
3	chr3:196742875:G:A	196742875	NA,A	NA,G	NA,1	NA,-inf	NA,inf	NA,1.03453	0.000146913	0.000419172
3	chr3:196348723:G:A	196348723	NA,A	NA,G	NA,1	NA,inf	NA,inf	NA,0.849132	0.000146823	0.000382961
3	chr3:197131735:AG:A	197131735	NA,A	NA,AG	NA,1	NA,-inf	NA,inf	NA,0.898236	0.000146745	0.000389889
3	chr3:196498136:A:G	196498136	NA,G	NA,A	NA,1	NA,-inf	NA,inf	NA,0.858697	0.000146428	0.000385612
3	chr3:196120351:T:C	196120351	NA,C	NA,T	NA,1	NA,inf	NA,inf	NA,0.832355	0.000146412	0.000388903
3	chr3:196855305:G:A	196855305	NA,A	NA,G	NA,1	NA,-inf	NA,inf	NA,0.846811	0.000146368	0.000384242
3	chr3:196031562:G:C	196031562	NA,C	NA,G	NA,1	NA,inf	NA,inf	NA,0.846994	0.000146327	0.000381345
3	chr3:196162643:C:T	196162643	NA,T	NA,C	NA,1	NA,-inf	NA,inf	NA,0.835665	0.000146311	0.000383406
3	chr3:197198942:G:A	197198942	NA,A	NA,G	NA,1	NA,inf	NA,inf	NA,0.817631	0.000146268	0.000382012
3	chr3:196087115:G:A	196087115	NA,A	NA,G	NA,1	NA,inf	NA,inf	NA,0.836161	0.000145873	0.000384847
3	chr3:196476631:G:A	196476631	NA,A	NA,G	NA,1	NA,inf	NA,inf	NA,0.824121	0.000145127	0.000381309
3	chr3:196497422:C:T	196497422	NA,T	NA,C	NA,1	NA,-inf	NA,inf	NA,0.851961	0.000144915	0.000381525
3	chr3:195901268:C:T	195901268	NA,T	NA,C	NA,1	NA,inf	NA,inf	NA,0.807952	0.000144909	0.000348912
3	chr3:196655085:A:ATCAG	196655085	NA,ATCAG	NA,A	NA,1	NA,-inf	NA,inf	NA,0.863121	0.000144887	0.000386994
3	chr3:197227825:T:C	197227825	C,NA	T,NA	1,NA	-inf,NA	inf,NA	0.883409,NA	0.000144526	0.000364589
3	chr3:195943123:C:T	195943123	NA,T	NA,C	NA,1	NA,inf	NA,inf	NA,0.834256	0.000144436	0.000369419
3	chr3:196300809:G:A	196300809	NA,A	NA,G	NA,1	NA,-inf	NA,inf	NA,0.87422	0.00014432	0.000383435
3	chr3:196171652:A:C	196171652	NA,C	NA,A	NA,1	NA,-inf	NA,inf	NA,0.869203	0.000144223	0.000383006
3	chr3:196090062:C:T	196090062	NA,T	NA,C	NA,1	NA,inf	NA,inf	NA,0.830271	0.000144211	0.000380606
3	chr3:195904591:A:T	195904591	T,T	A,A	1,1	-inf,inf	inf,inf	1.65818,0.129287	0.000144087	0.000313658
3	chr3:196834132:A:G	196834132	NA,G	NA,A	NA,1	NA,inf	NA,inf	NA,0.842158	0.000143859	0.000377876
3	chr3:197089778:A:G	197089778	G,NA	A,NA	1,NA	inf,NA	inf,NA	0.84136,NA	0.000143802	0.000353396
3	chr3:196762879:T:C	196762879	NA,C	NA,T	NA,1	NA,-inf	NA,inf	NA,0.801456	0.00014379	0.000372011
3	chr3:197122502:G:A	197122502	NA,A	NA,G	NA,1	NA,-inf	NA,inf	NA,0.885426	0.000143777	0.000382
3	chr3:196422064:G:A	196422064	A,NA	G,NA	1,NA	inf,NA	inf,NA	0.89905,NA	0.000143741	0.000410307
3	chr3:196197272:A:G	196197272	G,NA	A,NA	1,NA	-inf,NA	inf,NA	0.891664,NA	0.000143705	0.00037454
3	chr3:195999200:A:G	195999200	NA,G	NA,A	NA,1	NA,inf	NA,inf	NA,0.842281	0.000143359	0.000390584
3	chr3:196491089:C:T	196491089	T,NA	C,NA	1,NA	inf,NA	inf,NA	0.938775,NA	0.000143044	0.000405577
3	chr3:196869933:C:T	196869933	NA,T	NA,C	NA,1	NA,-inf	NA,inf	NA,0.870397	0.00014292	0.000383218
3	chr3:196307522:C:T	196307522	NA,T	NA,C	NA,1	NA,inf	NA,inf	NA,0.818812	0.000142666	0.000378209
3	chr3:197081057:A:C	197081057	C,NA	A,NA	1,NA	-inf,NA	inf,NA	0.884192,NA	0.000142655	0.000359003
3	chr3:196981188:T:C	196981188	C,C	T,T	1,1	-inf,-inf	inf,inf	0.965692,1.1307	0.000142492	0.000379594
3	chr3:196035272:C:CTATTGTGT	196035272	NA,CTATTGTGT	NA,C	NA,1	NA,-inf	NA,inf	NA,0.861954	0.000142211	0.000376444
3	chr3:196753036:A:G	196753036	NA,G	NA,A	NA,1	NA,-inf	NA,inf	NA,0.794769	0.000142198	0.000367923
3	chr3:195841023:AAAAAAAAAAAAAAAAG:A	195841023	NA,A	NA,AAAAAAAAAAAAAAAAG	NA,1	NA,-inf	NA,inf	NA,0.849822	0.000142175	0.000372718
3	chr3:196035274:C:A	196035274	NA,A	NA,C	NA,1	NA,-inf	NA,inf	NA,0.860623	0.000141907	0.000375639
3	chr3:196647849:G:A	196647849	A,A	G,G	1,1	-inf,-inf	inf,inf	0.762199,1.26241	0.000141841	0.000384482
3	chr3:196026614:G:A	196026614	NA,A	NA,G	NA,1	NA,inf	NA,inf	NA,0.817764	0.000141465	0.000374919
3	chr3:196163884:G:A	196163884	A,NA	G,NA	1,NA	inf,NA	inf,NA	0.917425,NA	0.000141074	0.000353007
3	chr3:196465542:C:T	196465542	NA,T	NA,C	NA,1	NA,inf	NA,inf	NA,0.79143	0.000140609	0.000368574
3	chr3:195852610:C:G	195852610	NA,G	NA,C	NA,1	NA,inf	NA,inf	NA,0.796543	0.000140358	0.000375545
3	chr3:195851426:C:G	195851426	NA,G	NA,C	NA,1	NA,inf	NA,inf	NA,0.796462	0.00014034	0.000375498
3	chr3:196212921:G:A	196212921	A,NA	G,NA	1,NA	inf,NA	inf,NA	0.921832,NA	0.000140257	0.000359412
3	chr3:196816120:T:C	196816120	NA,C	NA,T	NA,1	NA,inf	NA,inf	NA,0.813218	0.00014018	0.000371327
3	chr3:196115633:C:T	196115633	T,NA	C,NA	1,NA	-inf,NA	inf,NA	0.921115,NA	0.00014012	0.000476027
3	chr3:196173071:TATAGTTATGTATACTCTATTTCCTCCTGTATTTGGAACACACACAGGTGTGTACCTCTCTCCAGCCATCTATAATTTAGATCAGTTCAAC:T	196173071	NA,T	NA,TATAGTTATGTATACTCTATTTCCTCCTGTATTTGGAACACACACAGGTGTGTACCTCTCTCCAGCCATCTATAATTTAGATCAGTTCAAC	NA,1	NA,-inf	NA,inf	NA,0.811207	0.00013994	0.000365513
3	chr3:196753931:A:G	196753931	NA,G	NA,A	NA,1	NA,-inf	NA,inf	NA,0.784505	0.000139789	0.000361772
3	chr3:196860875:G:T	196860875	NA,T	NA,G	NA,1	NA,-inf	NA,inf	NA,0.818283	0.000139618	0.000366677
3	chr3:196918784:G:A	196918784	NA,A	NA,G	NA,1	NA,-inf	NA,inf	NA,0.861395	0.000139607	0.000372824
3	chr3:196771581:A:G	196771581	NA,G	NA,A	NA,1	NA,inf	NA,inf	NA,0.809821	0.000139604	0.000368743
3	chr3:196326619:CAT:C	196326619	NA,C	NA,CAT	NA,1	NA,-inf	NA,inf	NA,0.854911	0.000139596	0.000371265
3	chr3:196474163:T:A	196474163	A,NA	T,NA	1,NA	-inf,NA	inf,NA	0.871851,NA	0.000139556	0.000357984
3	chr3:196147648:TCAGGA:T	196147648	NA,T	NA,TCAGGA	NA,1	NA,inf	NA,inf	NA,0.798342	0.000139211	0.000365637
3	chr3:196309401:G:A	196309401	NA,A	NA,G	NA,1	NA,-inf	NA,inf	NA,0.853622	0.000139116	0.000369972
3	chr3:196701299:T:C	196701299	NA,C	NA,T	NA,1	NA,-inf	NA,inf	NA,0.83267	0.000138997	0.000367347
3	chr3:196567100:G:T	196567100	NA,T	NA,G	NA,1	NA,-inf	NA,inf	NA,0.821441	0.000138876	0.000363936
3	chr3:196905193:G:A	196905193	NA,A	NA,G	NA,1	NA,-inf	NA,inf	NA,0.828196	0.00013855	0.000366786
3	chr3:197200543:A:G	197200543	NA,G	NA,A	NA,1	NA,inf	NA,inf	NA,0.783391	0.000138183	0.000361001
3	chr3:196593103:T:G	196593103	NA,G	NA,T	NA,1	NA,-inf	NA,inf	NA,0.843256	0.000137947	0.000369172
3	chr3:196923853:C:T	196923853	NA,T	NA,C	NA,1	NA,inf	NA,inf	NA,0.776248	0.0001379	0.000357984
3	chr3:196287920:T:C	196287920	NA,C	NA,T	NA,1	NA,-inf	NA,inf	NA,0.844446	0.000137608	0.000365547
3	chr3:196151165:G:A	196151165	A,A	G,G	1,1	inf,-inf	inf,inf	1.66595,0.0041275	0.000137425	0.000302869
3	chr3:196864783:T:C	196864783	NA,C	NA,T	NA,1	NA,-inf	NA,inf	NA,0.808276	0.000137416	0.000360896
3	chr3:196437582:A:C	196437582	C,NA	A,NA	1,NA	-inf,NA	inf,NA	0.849329,NA	0.00013733	0.000351947
3	chr3:196472563:C:T	196472563	NA,T	NA,C	NA,1	NA,inf	NA,inf	NA,0.790343	0.000137231	0.000360643
3	chr3:196932158:G:A	196932158	NA,A	NA,G	NA,1	NA,-inf	NA,inf	NA,0.804635	0.000137226	0.000362602
3	chr3:196266825:C:T	196266825	T,T	C,C	1,1	inf,inf	inf,inf	1.28781,0.687585	0.000137097	0.000356158
3	chr3:195837954:AGC:A	195837954	A,NA	AGC,NA	1,NA	inf,NA	inf,NA	0.90606,NA	0.00013696	0.000287485
3	chr3:196701158:C:G	196701158	NA,G	NA,C	NA,1	NA,-inf	NA,inf	NA,0.824354	0.000136953	0.000361893
3	chr3:196472963:G:A	196472963	NA,A	NA,G	NA,1	NA,inf	NA,inf	NA,0.788253	0.000136761	0.000359411
3	chr3:196675915:G:C	196675915	NA,C	NA,G	NA,1	NA,-inf	NA,inf	NA,0.855223	0.000136443	0.000365558
3	chr3:196305066:T:G	196305066	NA,G	NA,T	NA,1	NA,inf	NA,inf	NA,0.790139	0.00013639	0.000357191
3	chr3:196141875:T:C	196141875	NA,C	NA,T	NA,1	NA,inf	NA,inf	NA,0.772944	0.000136265	0.000360118
3	chr3:196166205:A:C	196166205	NA,C	NA,A	NA,1	NA,-inf	NA,inf	NA,0.843911	0.00013588	0.000358529
3	chr3:197102274:A:G	197102274	NA,G	NA,A	NA,1	NA,-inf	NA,inf	NA,0.849346	0.000135765	0.000360694
3	chr3:196120129:TTG:T	196120129	NA,T	NA,TTG	NA,1	NA,inf	NA,inf	NA,0.783854	0.000135723	0.0003573
3	chr3:196494344:C:T	196494344	NA,T	NA,C	NA,1	NA,inf	NA,inf	NA,0.782933	0.000135624	0.000356454
3	chr3:196840188:T:G	196840188	NA,G	NA,T	NA,1	NA,-inf	NA,inf	NA,0.804006	0.000135355	0.000355281
3	chr3:195937872:TCA:T	195937872	NA,T	NA,TCA	NA,1	NA,-inf	NA,inf	NA,0.808569	0.000135139	0.000347041
3	chr3:196218964:G:A	196218964	A,NA	G,NA	1,NA	inf,NA	inf,NA	0.886957,NA	0.000135038	0.000306454
3	chr3:196117366:C:T	196117366	T,NA	C,NA	1,NA	-inf,NA	inf,NA	0.899378,NA	0.000135032	0.000456732
3	chr3:196758654:T:G	196758654	G,G	T,T	1,1	-inf,inf	inf,inf	0.524826,1.57775	0.000134898	0.000394499
3	chr3:195915531:G:T	195915531	NA,T	NA,G	NA,1	NA,inf	NA,inf	NA,0.777595	0.000134881	0.000357073
3	chr3:196858432:T:A	196858432	NA,A	NA,T	NA,1	NA,-inf	NA,inf	NA,0.796281	0.000134797	0.000354062
3	chr3:197053949:A:G	197053949	G,NA	A,NA	1,NA	inf,NA	inf,NA	0.805214,NA	0.000134756	0.000332118
3	chr3:196624274:AT:A	196624274	NA,A	NA,AT	NA,1	NA,-inf	NA,inf	NA,0.810588	0.000134487	0.000356682
3	chr3:195967416:G:A	195967416	NA,A	NA,G	NA,1	NA,inf	NA,inf	NA,0.78668	0.000134431	0.000360824
3	chr3:196842533:C:A	196842533	NA,A	NA,C	NA,1	NA,-inf	NA,inf	NA,0.800526	0.000134091	0.000353327
3	chr3:197045702:C:T	197045702	NA,T	NA,C	NA,1	NA,-inf	NA,inf	NA,0.828624	0.000133951	0.00035792
3	chr3:196493839:TTC:T	196493839	NA,T	NA,TTC	NA,1	NA,-inf	NA,inf	NA,0.80339	0.000133798	0.000352401
3	chr3:196648121:C:T	196648121	T,T	C,C	1,1	-inf,-inf	inf,inf	0.783513,1.21022	0.000133711	0.000362614
3	chr3:196022466:G:A	196022466	NA,A	NA,G	NA,1	NA,-inf	NA,inf	NA,0.788071	0.000133637	0.000349994
3	chr3:195849848:G:A	195849848	A,A	G,G	1,1	-inf,inf	inf,inf	1.54095,0.246636	0.000133544	0.000208259
3	chr3:196821099:C:A	196821099	NA,A	NA,C	NA,1	NA,-inf	NA,inf	NA,0.82105	0.00013354	0.000356145
3	chr3:196112842:G:A	196112842	NA,A	NA,G	NA,1	NA,-inf	NA,inf	NA,0.800805	0.000133512	0.000357801
3	chr3:196653759:A:G	196653759	NA,G	NA,A	NA,1	NA,-inf	NA,inf	NA,0.811494	0.000133297	0.000355905
3	chr3:196873363:G:A	196873363	A,A	G,G	1,1	inf,inf	inf,inf	0.178226,1.61588	0.000133183	0.000355389
3	chr3:196918657:C:T	196918657	NA,T	NA,C	NA,1	NA,-inf	NA,inf	NA,0.805118	0.000133134	0.000352692
3	chr3:196238664:G:A	196238664	NA,A	NA,G	NA,1	NA,inf	NA,inf	NA,0.781422	0.00013291	0.000348569
3	chr3:196815212:T:G	196815212	G,G	T,T	1,1	-inf,-inf	inf,inf	1.63152,0.622531	0.000132859	0.000396468
3	chr3:196208595:T:G	196208595	G,G	T,T	1,1	inf,-inf	inf,inf	0.0434179,1.63173	0.000132782	0.000349449
3	chr3:196497758:A:G	196497758	NA,G	NA,A	NA,1	NA,-inf	NA,inf	NA,0.783872	0.000132494	0.000349268
3	chr3:196589375:T:C	196589375	NA,C	NA,T	NA,1	NA,-inf	NA,inf	NA,0.809602	0.00013237	0.000351252
3	chr3:195898670:G:A	195898670	NA,A	NA,G	NA,1	NA,inf	NA,inf	NA,0.751546	0.00013216	0.000319585
3	chr3:196185097:C:T	196185097	T,NA	C,NA	1,NA	-inf,NA	inf,NA	0.844416,NA	0.000132121	0.000312574
3	chr3:197018191:A:G	197018191	NA,G	NA,A	NA,1	NA,-inf	NA,inf	NA,0.807428	0.000132092	0.000349504
3	chr3:196493193:C:T	196493193	NA,T	NA,C	NA,1	NA,inf	NA,inf	NA,0.766461	0.000132018	0.000346999
3	chr3:196223689:A:G	196223689	NA,G	NA,A	NA,1	NA,inf	NA,inf	NA,0.757914	0.000132012	0.000347999
3	chr3:196309578:T:C	196309578	NA,C	NA,T	NA,1	NA,inf	NA,inf	NA,0.769707	0.000131969	0.000345611
3	chr3:195906925:T:C	195906925	NA,C	NA,T	NA,1	NA,inf	NA,inf	NA,0.750717	0.000131899	0.000318982
3	chr3:196742667:C:A	196742667	A,NA	C,NA	1,NA	-inf,NA	inf,NA	1.00905,NA	0.000131852	0.000365927
3	chr3:196007090:G:A	196007090	NA,A	NA,G	NA,1	NA,inf	NA,inf	NA,0.77785	0.000131823	0.000341572
3	chr3:196859866:A:G	196859866	NA,G	NA,A	NA,1	NA,-inf	NA,inf	NA,0.787968	0.000131454	0.000345675
3	chr3:197064227:CTT:C	197064227	NA,C	NA,CTT	NA,1	NA,inf	NA,inf	NA,0.746699	0.000131409	0.000342273
3	chr3:197031704:G:A	197031704	NA,A	NA,G	NA,1	NA,inf	NA,inf	NA,0.750677	0.000131274	0.000342526
3	chr3:196714435:G:A	196714435	NA,A	NA,G	NA,1	NA,-inf	NA,inf	NA,0.886724	0.000130841	0.000363097
3	chr3:196851119:C:T	196851119	NA,T	NA,C	NA,1	NA,-inf	NA,inf	NA,0.775192	0.000130751	0.000343995
3	chr3:196634017:G:A	196634017	NA,A	NA,G	NA,1	NA,-inf	NA,inf	NA,0.797538	0.000130739	0.000346872
3	chr3:197051383:T:C	197051383	NA,C	NA,T	NA,1	NA,-inf	NA,inf	NA,0.812959	0.000130616	0.00034905
3	chr3:196274508:TG:T	196274508	T,T	TG,TG	1,1	inf,inf	inf,inf	1.28237,0.662053	0.000130395	0.000337568
3	chr3:196475643:C:T	196475643	NA,T	NA,C	NA,1	NA,-inf	NA,inf	NA,0.794215	0.00013034	0.000345115
3	chr3:196742711:A:G	196742711	G,G	A,A	1,1	-inf,inf	inf,inf	1.00491,1.16169	0.000130136	0.000383755
3	chr3:196007744:G:A	196007744	A,A	G,G	1,1	-inf,-inf	inf,inf	1.48539,0.280582	0.000130116	0.000250975
3	chr3:196843567:G:A	196843567	NA,A	NA,G	NA,1	NA,-inf	NA,inf	NA,0.806425	0.000130024	0.000346648
3	chr3:196874833:C:T	196874833	NA,T	NA,C	NA,1	NA,inf	NA,inf	NA,0.768777	0.000130022	0.000345797
3	chr3:196630966:T:C	196630966	NA,C	NA,T	NA,1	NA,inf	NA,inf	NA,0.754752	0.00012953	0.000340089
3	chr3:197071087:T:C	197071087	NA,C	NA,T	NA,1	NA,-inf	NA,inf	NA,0.806356	0.000129242	0.000345326
3	chr3:196837545:G:A	196837545	NA,A	NA,G	NA,1	NA,-inf	NA,inf	NA,0.777039	0.000129024	0.00033927
3	chr3:196542847:T:C	196542847	C,NA	T,NA	1,NA	-inf,NA	inf,NA	0.80485,NA	0.000129018	0.000330122
3	chr3:195859660:C:T	195859660	T,NA	C,NA	1,NA	inf,NA	inf,NA	0.846653,NA	0.000129016	0.000417723
3	chr3:196859913:C:T	196859913	T,NA	C,NA	1,NA	inf,NA	inf,NA	0.824254,NA	0.000128998	0.000341803
3	chr3:195997628:G:A	195997628	NA,A	NA,G	NA,1	NA,inf	NA,inf	NA,0.776274	0.000128992	0.000350115
3	chr3:196715735:A:AGTGCAGTG	196715735	NA,AGTGCAGTG	NA,A	NA,1	NA,-inf	NA,inf	NA,0.742498	0.000128961	0.000335856
3	chr3:196604215:G:A	196604215	NA,A	NA,G	NA,1	NA,-inf	NA,inf	NA,0.790419	0.000128846	0.000343026
3	chr3:196583246:G:A	196583246	A,A	G,G	1,1	-inf,inf	inf,inf	1.25831,0.575986	0.000128836	0.000329549
3	chr3:196964281:C:T	196964281	T,NA	C,NA	1,NA	-inf,NA	inf,NA	0.840661,NA	0.000128753	0.000326818
3	chr3:196829253:G:A	196829253	NA,A	NA,G	NA,1	NA,-inf	NA,inf	NA,0.766934	0.000128643	0.000339549
3	chr3:196225137:C:A	196225137	NA,A	NA,C	NA,1	NA,-inf	NA,inf	NA,0.782278	0.000128596	0.000341256
3	chr3:195915373:G:A	195915373	A,NA	G,NA	1,NA	inf,NA	inf,NA	0.843389,NA	0.000128481	0.000307506
3	chr3:195907720:G:A	195907720	NA,A	NA,G	NA,1	NA,inf	NA,inf	NA,0.732032	0.000127816	0.000309753
3	chr3:196150687:T:C	196150687	C,C	T,T	1,1	inf,inf	inf,inf	1.62726,0.0040122	0.000127741	0.000282171
3	chr3:196696083:T:G	196696083	NA,G	NA,T	NA,1	NA,-inf	NA,inf	NA,0.782819	0.000127717	0.000337857
3	chr3:196594331:G:C	196594331	NA,C	NA,G	NA,1	NA,inf	NA,inf	NA,0.725969	0.000127677	0.000335419
3	chr3:196629233:C:T	196629233	NA,T	NA,C	NA,1	NA,inf	NA,inf	NA,0.757751	0.00012758	0.000337062
3	chr3:196667523:C:A	196667523	A,A	C,C	1,1	-inf,-inf	inf,inf	1.38491,0.567106	0.000127562	0.000345888
3	chr3:196632265:GA:G	196632265	G,G	GA,GA	1,1	inf,inf	inf,inf	1.37914,0.48827	0.000127491	0.000349254
3	chr3:196904448:A:G	196904448	NA,G	NA,A	NA,1	NA,-inf	NA,inf	NA,0.803759	0.000127489	0.000340273
3	chr3:196857246:C:G	196857246	NA,G	NA,C	NA,1	NA,-inf	NA,inf	NA,0.759308	0.00012704	0.000333727
3	chr3:196849723:C:T	196849723	NA,T	NA,C	NA,1	NA,-inf	NA,inf	NA,0.76324	0.000127028	0.000334381
3	chr3:195940348:C:T	195940348	NA,T	NA,C	NA,1	NA,inf	NA,inf	NA,0.742008	0.00012692	0.000336809
3	chr3:196097340:T:C	196097340	C,C	T,T	1,1	inf,inf	inf,inf	0.709779,1.25097	0.000126852	0.000338606
3	chr3:196043761:A:G	196043761	NA,G	NA,A	NA,1	NA,inf	NA,inf	NA,0.74858	0.000126846	0.000335952
3	chr3:197101509:G:A	197101509	NA,A	NA,G	NA,1	NA,inf	NA,inf	NA,0.741613	0.000126795	0.000333221
3	chr3:196115264:A:G	196115264	NA,G	NA,A	NA,1	NA,-inf	NA,inf	NA,0.782088	0.000126583	0.00033339
3	chr3:196599353:G:A	196599353	NA,A	NA,G	NA,1	NA,-inf	NA,inf	NA,0.7947	0.000126571	0.000337299
3	chr3:197029300:C:T	197029300	T,T	C,C	1,1	inf,inf	inf,inf	1.1227,0.841543	0.00012637	0.000350965
3	chr3:196386139:G:A	196386139	A,NA	G,NA	1,NA	-inf,NA	inf,NA	0.853858,NA	0.00012634	0.000335868
3	chr3:197062073:ACTTACTTACTCACATACAGAT:A	197062073	NA,A	NA,ACTTACTTACTCACATACAGAT	NA,1	NA,-inf	NA,inf	NA,0.791377	0.000126242	0.000337256
3	chr3:196556286:G:A	196556286	NA,A	NA,G	NA,1	NA,-inf	NA,inf	NA,0.764081	0.000125899	0.000330834
3	chr3:196266611:C:T	196266611	T,T	C,C	1,1	-inf,-inf	inf,inf	1.10355,0.859601	0.000125705	0.000342527
3	chr3:197207390:C:T	197207390	NA,T	NA,C	NA,1	NA,inf	NA,inf	NA,0.724822	0.000125476	0.000327879
3	chr3:196597594:T:G	196597594	G,G	T,T	1,1	-inf,inf	inf,inf	1.37935,0.413844	0.000125466	0.000307476
3	chr3:196995034:C:T	196995034	NA,T	NA,C	NA,1	NA,-inf	NA,inf	NA,0.785935	0.000125324	0.000333612
3	chr3:197248404:G:A	197248404	NA,A	NA,G	NA,1	NA,-inf	NA,inf	NA,0.805655	0.000125175	0.000337365
3	chr3:195950299:G:A	195950299	NA,A	NA,G	NA,1	NA,-inf	NA,inf	NA,0.771444	0.000125167	0.000328723
3	chr3:196173510:G:A	196173510	A,A	G,G	1,1	inf,inf	inf,inf	0.226195,1.55871	0.00012514	0.000336278
3	chr3:196945802:A:G	196945802	NA,G	NA,A	NA,1	NA,inf	NA,inf	NA,0.704266	0.000125099	0.000326518
3	chr3:196168076:T:C	196168076	NA,C	NA,T	NA,1	NA,-inf	NA,inf	NA,0.790596	0.00012508	0.000330295
3	chr3:196517375:GA:G	196517375	NA,G	NA,GA	NA,1	NA,-inf	NA,inf	NA,0.73719	0.000125039	0.000329083
3	chr3:196474247:C:T	196474247	NA,T	NA,C	NA,1	NA,inf	NA,inf	NA,0.719572	0.000125001	0.000327659
3	chr3:196665937:A:C	196665937	NA,C	NA,A	NA,1	NA,-inf	NA,inf	NA,0.731478	0.000124995	0.000326713
3	chr3:197135498:T:G	197135498	G,NA	T,NA	1,NA	inf,NA	inf,NA	0.763242,NA	0.000124934	0.000309062
3	chr3:196540747:A:G	196540747	NA,G	NA,A	NA,1	NA,-inf	NA,inf	NA,0.763497	0.000124757	0.000328887
3	chr3:197272501:T:C	197272501	NA,C	NA,T	NA,1	NA,inf	NA,inf	NA,0.719109	0.00012474	0.000325718
3	chr3:197267185:C:G	197267185	NA,G	NA,C	NA,1	NA,inf	NA,inf	NA,0.716416	0.000124201	0.000324318
3	chr3:197040775:G:A	197040775	NA,A	NA,G	NA,1	NA,inf	NA,inf	NA,0.721227	0.000124064	0.000325787
3	chr3:196207382:C:T	196207382	T,NA	C,NA	1,NA	inf,NA	inf,NA	0.863235,NA	0.000123956	0.000320735
3	chr3:196646540:T:C	196646540	NA,C	NA,T	NA,1	NA,inf	NA,inf	NA,0.707503	0.000123919	0.000323997
3	chr3:196153718:GGT:G	196153718	G,G	GGT,GGT	1,1	inf,-inf	inf,inf	1.61098,0.00997663	0.000123914	0.000274146
3	chr3:196781902:G:A	196781902	NA,A	NA,G	NA,1	NA,inf	NA,inf	NA,0.74772	0.000123909	0.000329153
3	chr3:196808291:G:A	196808291	NA,A	NA,G	NA,1	NA,inf	NA,inf	NA,0.705159	0.000123896	0.000322117
3	chr3:195951718:A:G	195951718	NA,G	NA,A	NA,1	NA,inf	NA,inf	NA,0.72656	0.00012385	0.000328501
3	chr3:196806101:C:T	196806101	NA,T	NA,C	NA,1	NA,inf	NA,inf	NA,0.76411	0.00012378	0.00033166
3	chr3:196150680:G:A	196150680	A,A	G,G	1,1	inf,-inf	inf,inf	1.61011,0.00550567	0.00012368	0.000273619
3	chr3:196300733:A:AT	196300733	NA,AT	NA,A	NA,1	NA,inf	NA,inf	NA,0.72241	0.000123631	0.000322355
3	chr3:196548309:C:T	196548309	NA,T	NA,C	NA,1	NA,-inf	NA,inf	NA,0.759765	0.000123566	0.000325595
3	chr3:196195325:A:G	196195325	NA,G	NA,A	NA,1	NA,-inf	NA,inf	NA,0.733046	0.000123424	0.000322597
3	chr3:196495789:T:C	196495789	C,NA	T,NA	1,NA	inf,NA	inf,NA	0.818586,NA	0.000123418	0.000326491
3	chr3:195914675:A:G	195914675	NA,G	NA,A	NA,1	NA,inf	NA,inf	NA,0.725306	0.00012338	0.000328318
3	chr3:197207432:C:T	197207432	NA,T	NA,C	NA,1	NA,inf	NA,inf	NA,0.713661	0.000123244	0.000322085
3	chr3:196383020:G:A	196383020	A,NA	G,NA	1,NA	-inf,NA	inf,NA	0.838265,NA	0.000123179	0.000327255
3	chr3:196605601:A:G	196605601	NA,G	NA,A	NA,1	NA,-inf	NA,inf	NA,0.764712	0.000122907	0.000328182
3	chr3:197073847:T:C	197073847	NA,C	NA,T	NA,1	NA,-inf	NA,inf	NA,0.774214	0.0001229	0.000328254
3	chr3:196047636:C:T	196047636	NA,T	NA,C	NA,1	NA,-inf	NA,inf	NA,0.71184	0.000122817	0.000318738
3	chr3:196835457:G:C	196835457	NA,C	NA,G	NA,1	NA,-inf	NA,inf	NA,0.736817	0.000122688	0.00032182
3	chr3:197027948:C:G	197027948	G,G	C,C	1,1	inf,inf	inf,inf	1.65204,0.324101	0.000122505	0.000349774
3	chr3:196979221:C:T	196979221	T,T	C,C	1,1	-inf,-inf	inf,inf	1.54157,0.393573	0.000122434	0.00034114
3	chr3:196619116:G:A	196619116	A,A	G,G	1,1	inf,inf	inf,inf	1.53894,0.112792	0.000122238	0.000323204
3	chr3:196884614:CAT:C	196884614	NA,C	NA,CAT	NA,1	NA,-inf	NA,inf	NA,0.728308	0.000122163	0.0003224
3	chr3:195929842:G:C	195929842	NA,C	NA,G	NA,1	NA,inf	NA,inf	NA,0.727158	0.000122161	0.000312073
3	chr3:196835392:A:G	196835392	NA,G	NA,A	NA,1	NA,-inf	NA,inf	NA,0.74211	0.000122088	0.000321079
3	chr3:196598989:C:T	196598989	NA,T	NA,C	NA,1	NA,inf	NA,inf	NA,0.718449	0.000122079	0.000323439
3	chr3:196025344:C:T	196025344	T,T	C,C	1,1	-inf,-inf	inf,inf	0.929483,0.942496	0.000122052	0.000222185
3	chr3:195910228:G:A	195910228	A,A	G,G	1,1	-inf,inf	inf,inf	1.57281,0.125933	0.000122018	0.000268869
3	chr3:196671995:C:T	196671995	NA,T	NA,C	NA,1	NA,-inf	NA,inf	NA,0.715721	0.000121932	0.000318597
3	chr3:196167938:G:C	196167938	NA,C	NA,G	NA,1	NA,-inf	NA,inf	NA,0.774073	0.000121825	0.000321766
3	chr3:196624168:C:T	196624168	NA,T	NA,C	NA,1	NA,inf	NA,inf	NA,0.716223	0.000121785	0.000319833
3	chr3:196116730:T:C	196116730	NA,C	NA,T	NA,1	NA,-inf	NA,inf	NA,0.757284	0.000121732	0.000320655
3	chr3:196966800:C:G	196966800	NA,G	NA,C	NA,1	NA,-inf	NA,inf	NA,0.723157	0.000121613	0.000320796
3	chr3:196116385:T:C	196116385	NA,C	NA,T	NA,1	NA,-inf	NA,inf	NA,0.759982	0.000121312	0.000311863
3	chr3:196910177:G:A	196910177	NA,A	NA,G	NA,1	NA,inf	NA,inf	NA,0.743734	0.000121244	0.000319949
3	chr3:197052573:G:C	197052573	NA,C	NA,G	NA,1	NA,-inf	NA,inf	NA,0.764526	0.000121105	0.000323404
3	chr3:196958648:AAAAC:A	196958648	NA,A	NA,AAAAC	NA,1	NA,inf	NA,inf	NA,0.725534	0.000121053	0.000318049
3	chr3:196208202:G:A	196208202	A,A	G,G	1,1	inf,-inf	inf,inf	0.0303268,1.59146	0.000120847	0.000317119
3	chr3:197243913:T:G	197243913	NA,G	NA,T	NA,1	NA,-inf	NA,inf	NA,0.760328	0.000120686	0.000322013
3	chr3:196471338:G:A	196471338	NA,A	NA,G	NA,1	NA,inf	NA,inf	NA,0.717369	0.000120686	0.000318602
3	chr3:196624039:G:A	196624039	A,A	G,G	1,1	inf,inf	inf,inf	1.52241,0.14348	0.000120627	0.000319296
3	chr3:196077473:T:C	196077473	C,NA	T,NA	1,NA	-inf,NA	inf,NA	0.815986,NA	0.000120598	0.000315984
3	chr3:196962854:T:C	196962854	C,C	T,T	1,1	inf,inf	inf,inf	1.08061,0.697069	0.000120488	0.000316034
3	chr3:196466772:G:A	196466772	NA,A	NA,G	NA,1	NA,-inf	NA,inf	NA,0.732106	0.000120411	0.000321001
3	chr3:196307739:G:A	196307739	NA,A	NA,G	NA,1	NA,-inf	NA,inf	NA,0.752739	0.000120371	0.000319681
3	chr3:197151123:A:G	197151123	NA,G	NA,A	NA,1	NA,-inf	NA,inf	NA,0.759531	0.00012027	0.000321103
3	chr3:197162638:G:A	197162638	NA,A	NA,G	NA,1	NA,-inf	NA,inf	NA,0.759498	0.000120264	0.000321089
3	chr3:196680083:A:G	196680083	NA,G	NA,A	NA,1	NA,inf	NA,inf	NA,0.729438	0.000120261	0.000320853
3	chr3:196650211:G:C	196650211	C,C	G,G	1,1	-inf,-inf	inf,inf	0.77399,1.15086	0.000120067	0.000325896
3	chr3:196764442:G:A	196764442	NA,A	NA,G	NA,1	NA,-inf	NA,inf	NA,0.759132	0.000120002	0.00032079
3	chr3:195924478:C:A	195924478	NA,A	NA,C	NA,1	NA,inf	NA,inf	NA,0.729137	0.000119924	0.000311941
3	chr3:197027985:C:A	197027985	A,A	C,C	1,1	inf,inf	inf,inf	1.3982,0.713987	0.000119895	0.000347422
3	chr3:196181209:A:G	196181209	G,G	A,A	1,1	inf,-inf	inf,inf	1.54809,0.111379	0.000119884	0.000275486
3	chr3:197073690:AAATG:GAATG	197073690	GAATG,GAATG	AAATG,AAATG	1,1	-inf,inf	inf,inf	1.38759,3.03146	0.000119856	0.0100249
3	chr3:196835165:G:A	196835165	NA,A	NA,G	NA,1	NA,-inf	NA,inf	NA,0.730919	0.000119785	0.000315553
3	chr3:196662231:G:A	196662231	NA,A	NA,G	NA,1	NA,-inf	NA,inf	NA,0.704649	0.000119768	0.000313126
3	chr3:196839950:T:C	196839950	NA,C	NA,T	NA,1	NA,-inf	NA,inf	NA,0.727161	0.000119445	0.000314361
3	chr3:196738765:G:C	196738765	NA,C	NA,G	NA,1	NA,inf	NA,inf	NA,0.729816	0.000119444	0.000319348
3	chr3:195997733:C:T	195997733	NA,T	NA,C	NA,1	NA,inf	NA,inf	NA,0.700156	0.000119391	0.00030332
3	chr3:197246124:C:T	197246124	NA,T	NA,C	NA,1	NA,-inf	NA,inf	NA,0.772922	0.000119364	0.00032128
3	chr3:196774682:A:G	196774682	NA,G	NA,A	NA,1	NA,inf	NA,inf	NA,0.711393	0.000119335	0.000315009
3	chr3:197138319:C:T	197138319	NA,T	NA,C	NA,1	NA,-inf	NA,inf	NA,0.752359	0.000119208	0.000318043
3	chr3:197198227:C:T	197198227	NA,T	NA,C	NA,1	NA,-inf	NA,inf	NA,0.751773	0.000119185	0.000317883
3	chr3:196167956:A:T	196167956	NA,T	NA,A	NA,1	NA,-inf	NA,inf	NA,0.759343	0.000119119	0.00031465
3	chr3:196419847:C:T	196419847	T,NA	C,NA	1,NA	inf,NA	inf,NA	0.808355,NA	0.000119028	0.000296805
3	chr3:196305532:G:A	196305532	A,A	G,G	1,1	inf,inf	inf,inf	0.0861454,1.61342	0.000119014	0.000322013
3	chr3:196746761:G:C	196746761	C,C	G,G	1,1	inf,-inf	inf,inf	2.3688,1.15541	0.000118904	0.00248501
3	chr3:197166676:G:A	197166676	NA,A	NA,G	NA,1	NA,-inf	NA,inf	NA,0.749652	0.000118711	0.00031671
3	chr3:196358142:C:T	196358142	NA,T	NA,C	NA,1	NA,-inf	NA,inf	NA,0.733334	0.000118667	0.000314946
3	chr3:196127919:T:C	196127919	NA,C	NA,T	NA,1	NA,inf	NA,inf	NA,0.712354	0.000118662	0.000314993
3	chr3:196232011:C:T	196232011	T,T	C,C	1,1	inf,inf	inf,inf	1.17494,0.739647	0.000118575	0.000301983
3	chr3:196199877:G:A	196199877	NA,A	NA,G	NA,1	NA,-inf	NA,inf	NA,0.704134	0.000118415	0.000312324
3	chr3:197266919:C:T	197266919	NA,T	NA,C	NA,1	NA,-inf	NA,inf	NA,0.749269	0.000118248	0.000315907
3	chr3:197214524:G:C	197214524	NA,C	NA,G	NA,1	NA,-inf	NA,inf	NA,0.746456	0.000118171	0.0003152
3	chr3:197256324:G:A	197256324	NA,A	NA,G	NA,1	NA,-inf	NA,inf	NA,0.745759	0.000118005	0.00031482
3	chr3:196550530:A:G	196550530	NA,G	NA,A	NA,1	NA,inf	NA,inf	NA,0.705928	0.000117894	0.000309584
3	chr3:197027104:G:A	197027104	NA,A	NA,G	NA,1	NA,-inf	NA,inf	NA,0.75193	0.000117706	0.000312557
3	chr3:197231853:C:T	197231853	NA,T	NA,C	NA,1	NA,-inf	NA,inf	NA,0.743932	0.000117673	0.000313931
3	chr3:195841953:G:A	195841953	NA,A	NA,G	NA,1	NA,inf	NA,inf	NA,0.694966	0.00011767	0.0003084
3	chr3:195896332:C:A	195896332	NA,A	NA,C	NA,1	NA,inf	NA,inf	NA,0.679622	0.000117631	0.000286176
3	chr3:197251562:G:A	197251562	NA,A	NA,G	NA,1	NA,-inf	NA,inf	NA,0.742648	0.000117442	0.000313307
3	chr3:196302789:G:A	196302789	A,NA	G,NA	1,NA	inf,NA	inf,NA	0.777844,NA	0.00011732	0.000340517
3	chr3:196542626:A:G	196542626	G,NA	A,NA	1,NA	-inf,NA	inf,NA	0.772808,NA	0.000117128	0.000299622
3	chr3:196512320:T:C	196512320	NA,C	NA,T	NA,1	NA,-inf	NA,inf	NA,0.722071	0.000116898	0.000309337
3	chr3:196944205:ACCCC:A	196944205	NA,A	NA,ACCCC	NA,1	NA,inf	NA,inf	NA,0.66062	0.000116759	0.000304623
3	chr3:196167584:C:A	196167584	NA,A	NA,C	NA,1	NA,-inf	NA,inf	NA,0.746585	0.000116698	0.000308281
3	chr3:196648269:T:G	196648269	G,G	T,T	1,1	-inf,-inf	inf,inf	0.232944,1.49177	0.000116693	0.000301261
3	chr3:196844992:A:C	196844992	NA,C	NA,A	NA,1	NA,-inf	NA,inf	NA,0.716064	0.000116641	0.00030804
3	chr3:195998084:G:A	195998084	NA,A	NA,G	NA,1	NA,inf	NA,inf	NA,0.711738	0.000116384	0.000315715
3	chr3:196533727:C:T	196533727	NA,T	NA,C	NA,1	NA,-inf	NA,inf	NA,0.733415	0.000116129	0.000309134
3	chr3:196096137:G:T	196096137	T,T	G,G	1,1	inf,inf	inf,inf	1.42803,0.395166	0.000116056	0.000476012
3	chr3:196168057:C:T	196168057	NA,T	NA,C	NA,1	NA,-inf	NA,inf	NA,0.741924	0.000116008	0.000306369
3	chr3:197177019:T:C	197177019	NA,C	NA,T	NA,1	NA,-inf	NA,inf	NA,0.734437	0.000115965	0.000309335
3	chr3:196674788:C:G	196674788	NA,G	NA,C	NA,1	NA,inf	NA,inf	NA,0.661461	0.000115789	0.000300625
3	chr3:197240020:T:C	197240020	NA,C	NA,T	NA,1	NA,-inf	NA,inf	NA,0.73327	0.000115752	0.000308764
3	chr3:197173689:G:A	197173689	NA,A	NA,G	NA,1	NA,-inf	NA,inf	NA,0.734158	0.000115689	0.00030879
3	chr3:197181970:C:T	197181970	NA,T	NA,C	NA,1	NA,-inf	NA,inf	NA,0.734158	0.000115689	0.00030879
3	chr3:196167628:T:C	196167628	NA,C	NA,T	NA,1	NA,-inf	NA,inf	NA,0.740494	0.000115575	0.000305339
3	chr3:196167532:A:G	196167532	NA,G	NA,A	NA,1	NA,-inf	NA,inf	NA,0.740076	0.000115511	0.000305177
3	chr3:196840734:G:A	196840734	NA,A	NA,G	NA,1	NA,-inf	NA,inf	NA,0.705002	0.000115478	0.00030349
3	chr3:197166391:G:A	197166391	NA,A	NA,G	NA,1	NA,-inf	NA,inf	NA,0.730773	0.000115318	0.000307626
3	chr3:196838568:G:T	196838568	NA,T	NA,G	NA,1	NA,-inf	NA,inf	NA,0.70339	0.000115184	0.000302729
3	chr3:197278547:C:T	197278547	NA,T	NA,C	NA,1	NA,inf	NA,inf	NA,0.669782	0.000114892	0.0003004
3	chr3:196111521:T:C	196111521	C,C	T,T	1,1	-inf,inf	inf,inf	1.21932,0.659865	0.000114774	0.000304374
3	chr3:196705261:G:A	196705261	NA,A	NA,G	NA,1	NA,-inf	NA,inf	NA,0.752705	0.000114633	0.00030919
3	chr3:196414272:C:T	196414272	NA,T	NA,C	NA,1	NA,-inf	NA,inf	NA,0.686401	0.000114601	0.000302148
3	chr3:196944538:C:T	196944538	NA,T	NA,C	NA,1	NA,inf	NA,inf	NA,0.669274	0.000114504	0.000299028
3	chr3:196011576:T:C	196011576	NA,C	NA,T	NA,1	NA,inf	NA,inf	NA,0.695173	0.000114436	0.000297652
3	chr3:197064382:G:A	197064382	A,A	G,G	1,1	-inf,inf	inf,inf	1.19399,3.15338	0.000114387	0.0091336
3	chr3:196844950:G:A	196844950	NA,A	NA,G	NA,1	NA,-inf	NA,inf	NA,0.703208	0.000114365	0.000302002
3	chr3:196445875:C:T	196445875	NA,T	NA,C	NA,1	NA,inf	NA,inf	NA,0.67219	0.000114303	0.000301285
3	chr3:196767827:AC:A	196767827	A,A	AC,AC	1,1	-inf,inf	inf,inf	0.2996,1.6442	0.000114256	0.000333103
3	chr3:196615778:C:T	196615778	T,NA	C,NA	1,NA	inf,NA	inf,NA	0.746807,NA	0.000114214	0.000281867
3	chr3:196846421:C:T	196846421	T,T	C,C	1,1	-inf,inf	inf,inf	0.448729,1.42204	0.000114177	0.000310621
3	chr3:196265950:A:G	196265950	G,G	A,A	1,1	inf,inf	inf,inf	1.52349,0.267327	0.000114146	0.000295268
3	chr3:196851487:G:A	196851487	A,NA	G,NA	1,NA	inf,NA	inf,NA	0.718446,NA	0.000114028	0.000299109
3	chr3:196219106:A:G	196219106	G,G	A,A	1,1	inf,inf	inf,inf	1.55002,0.0694363	0.000113969	0.00026977
3	chr3:197192354:A:G	197192354	NA,G	NA,A	NA,1	NA,-inf	NA,inf	NA,0.721797	0.000113765	0.000303434
3	chr3:196199137:C:T	196199137	NA,T	NA,C	NA,1	NA,inf	NA,inf	NA,0.658907	0.000113649	0.00029897
3	chr3:196433096:T:C	196433096	NA,C	NA,T	NA,1	NA,inf	NA,inf	NA,0.683103	0.000113525	0.000298588
3	chr3:196533641:C:G	196533641	G,G	C,C	1,1	inf,-inf	inf,inf	0.604786,1.27163	0.000113511	0.000309266
3	chr3:196585253:G:A	196585253	A,A	G,G	1,1	-inf,inf	inf,inf	1.22942,0.523707	0.000113142	0.000289433
3	chr3:196234354:C:T	196234354	T,NA	C,NA	1,NA	-inf,NA	inf,NA	0.74431,NA	0.00011312	0.000294097
3	chr3:196047045:C:T	196047045	NA,T	NA,C	NA,1	NA,inf	NA,inf	NA,0.700898	0.000113113	0.000292624
3	chr3:196127916:C:T	196127916	T,T	C,C	1,1	-inf,-inf	inf,inf	0.363566,1.36205	0.000113056	0.000327688
3	chr3:196611049:A:G	196611049	G,NA	A,NA	1,NA	inf,NA	inf,NA	0.73828,NA	0.000113025	0.000276841
3	chr3:196396545:G:A	196396545	NA,A	NA,G	NA,1	NA,-inf	NA,inf	NA,0.703782	0.000112964	0.000298664
3	chr3:196278358:T:C	196278358	C,C	T,T	1,1	inf,inf	inf,inf	1.27942,0.559968	0.000112809	0.000291889
3	chr3:196805675:T:G	196805675	NA,G	NA,T	NA,1	NA,inf	NA,inf	NA,0.646828	0.000112774	0.000293498
3	chr3:196294288:G:A	196294288	NA,A	NA,G	NA,1	NA,-inf	NA,inf	NA,0.718504	0.00011277	0.000299814
3	chr3:196945340:TG:T	196945340	NA,T	NA,TG	NA,1	NA,inf	NA,inf	NA,0.661328	0.000112769	0.000295154
3	chr3:196463897:G:C	196463897	NA,C	NA,G	NA,1	NA,-inf	NA,inf	NA,0.69968	0.000112679	0.000299116
3	chr3:196639483:G:A	196639483	NA,A	NA,G	NA,1	NA,inf	NA,inf	NA,0.669987	0.000112644	0.000297117
3	chr3:195831292:G:A	195831292	NA,A	NA,G	NA,1	NA,-inf	NA,inf	NA,0.708382	0.00011238	0.00028615
3	chr3:196281357:G:A	196281357	A,A	G,G	1,1	inf,inf	inf,inf	1.25774,0.58862	0.000112358	0.000290654
3	chr3:196663972:G:A	196663972	NA,A	NA,G	NA,1	NA,-inf	NA,inf	NA,0.663852	0.000112287	0.000293683
3	chr3:196539312:G:A	196539312	NA,A	NA,G	NA,1	NA,-inf	NA,inf	NA,0.711518	0.000112134	0.000298892
3	chr3:195964256:A:G	195964256	NA,G	NA,A	NA,1	NA,-inf	NA,inf	NA,0.693784	0.000112127	0.000291824
3	chr3:196279330:GT:G	196279330	G,G	GT,GT	1,1	inf,inf	inf,inf	1.23333,0.614746	0.000112081	0.000289703
3	chr3:196860911:C:T	196860911	NA,T	NA,C	NA,1	NA,-inf	NA,inf	NA,0.686285	0.00011197	0.000294541
3	chr3:196504201:T:G	196504201	G,G	T,T	1,1	-inf,inf	inf,inf	0.374381,1.36666	0.000111686	0.000290071
3	chr3:196840276:A:G	196840276	NA,G	NA,A	NA,1	NA,-inf	NA,inf	NA,0.684941	0.000111683	0.00029375
3	chr3:197123930:C:T	197123930	NA,T	NA,C	NA,1	NA,inf	NA,inf	NA,0.661389	0.000111575	0.000293204
3	chr3:196495161:T:C	196495161	NA,C	NA,T	NA,1	NA,inf	NA,inf	NA,0.64868	0.000111568	0.000292637
3	chr3:197060953:G:A	197060953	NA,A	NA,G	NA,1	NA,inf	NA,inf	NA,0.637342	0.000111424	0.000290323
3	chr3:197261395:T:C	197261395	NA,C	NA,T	NA,1	NA,-inf	NA,inf	NA,0.70775	0.000111347	0.000296952
3	chr3:196067321:T:G	196067321	NA,G	NA,T	NA,1	NA,-inf	NA,inf	NA,0.680134	0.000111347	0.000292532
3	chr3:196064691:T:C	196064691	NA,C	NA,T	NA,1	NA,-inf	NA,inf	NA,0.680134	0.000111347	0.000292532
3	chr3:196007038:C:A	196007038	A,A	C,C	1,1	-inf,-inf	inf,inf	1.25394,0.495634	0.000111334	0.000220391
3	chr3:196382830:G:A	196382830	NA,A	NA,G	NA,1	NA,inf	NA,inf	NA,0.64835	0.000110983	0.000290318
3	chr3:195848427:AGTTTATTTTTTTGTTT:A	195848427	NA,A	NA,AGTTTATTTTTTTGTTT	NA,1	NA,-inf	NA,inf	NA,0.696407	0.000110961	0.000288963
3	chr3:196222884:T:C	196222884	C,NA	T,NA	1,NA	-inf,NA	inf,NA	0.754753,NA	0.000110952	0.000284951
3	chr3:197039763:G:A	197039763	NA,A	NA,G	NA,1	NA,-inf	NA,inf	NA,0.706588	0.00011092	0.000295973
3	chr3:196482145:T:C	196482145	NA,C	NA,T	NA,1	NA,inf	NA,inf	NA,0.661748	0.000110875	0.000292093
3	chr3:196528619:T:TCGAGTCCTCCGC	196528619	NA,TCGAGTCCTCCGC	NA,T	NA,1	NA,-inf	NA,inf	NA,0.657266	0.000110869	0.000291635
3	chr3:196833046:A:G	196833046	NA,G	NA,A	NA,1	NA,-inf	NA,inf	NA,0.675302	0.000110842	0.000293421
3	chr3:196460054:C:T	196460054	T,NA	C,NA	1,NA	-inf,NA	inf,NA	0.762586,NA	0.000110829	0.00029453
3	chr3:196068122:A:G	196068122	NA,G	NA,A	NA,1	NA,-inf	NA,inf	NA,0.698103	0.000110806	0.000292164
3	chr3:196195556:A:G	196195556	G,G	A,A	1,1	-inf,-inf	inf,inf	1.36322,0.46032	0.000110685	0.000248099
3	chr3:196805920:T:A	196805920	NA,A	NA,T	NA,1	NA,inf	NA,inf	NA,0.691959	0.000110684	0.000296303
3	chr3:196543687:C:G	196543687	NA,G	NA,C	NA,1	NA,-inf	NA,inf	NA,0.687456	0.00011065	0.000291325
3	chr3:196001447:TCAGCTCCTCCCAGAGTCTTCAGCTGCATGACCCTCAATCTTTAACATCAGCTCCTCTCCAGGTCTGCAGCTCCATGACCCTAAAAATACATGAG:T	196001447	NA,T	NA,TCAGCTCCTCCCAGAGTCTTCAGCTGCATGACCCTCAATCTTTAACATCAGCTCCTCTCCAGGTCTGCAGCTCCATGACCCTAAAAATACATGAG	NA,1	NA,inf	NA,inf	NA,0.679316	0.000110617	0.000299789
3	chr3:196580360:C:T	196580360	NA,T	NA,C	NA,1	NA,-inf	NA,inf	NA,0.669002	0.000110601	0.000292758
3	chr3:196687790:T:G	196687790	NA,G	NA,T	NA,1	NA,-inf	NA,inf	NA,0.757554	0.000110572	0.000301462
3	chr3:195964686:G:A	195964686	NA,A	NA,G	NA,1	NA,-inf	NA,inf	NA,0.688262	0.000110535	0.000280489
3	chr3:195922124:T:C	195922124	NA,C	NA,T	NA,1	NA,inf	NA,inf	NA,0.648063	0.000110489	0.000282475
3	chr3:196803565:A:G	196803565	NA,G	NA,A	NA,1	NA,inf	NA,inf	NA,0.690634	0.000110459	0.000295697
3	chr3:196808175:G:T	196808175	NA,T	NA,G	NA,1	NA,inf	NA,inf	NA,0.69031	0.000110404	0.000295549
3	chr3:197054254:C:T	197054254	T,T	C,C	1,1	inf,-inf	inf,inf	1.29515,0.262249	0.00011037	0.000259129
3	chr3:196804966:A:C	196804966	NA,C	NA,A	NA,1	NA,inf	NA,inf	NA,0.689879	0.000110333	0.000295357
3	chr3:196833357:G:A	196833357	NA,A	NA,G	NA,1	NA,inf	NA,inf	NA,0.674022	0.000110286	0.0002913
3	chr3:196471796:C:T	196471796	NA,T	NA,C	NA,1	NA,-inf	NA,inf	NA,0.688568	0.000110248	0.000292216
3	chr3:195904747:T:A	195904747	NA,A	NA,T	NA,1	NA,inf	NA,inf	NA,0.658022	0.000110219	0.000295203
3	chr3:196100949:A:C	196100949	C,NA	A,NA	1,NA	-inf,NA	inf,NA	0.777703,NA	0.000110006	0.000350003
3	chr3:196464253:C:T	196464253	NA,T	NA,C	NA,1	NA,-inf	NA,inf	NA,0.683284	0.000109867	0.000291579
3	chr3:196082221:T:G	196082221	NA,G	NA,T	NA,1	NA,inf	NA,inf	NA,0.657389	0.000109619	0.00028921
3	chr3:196691935:G:A	196691935	NA,A	NA,G	NA,1	NA,-inf	NA,inf	NA,0.713641	0.000109596	0.000294116
3	chr3:196347510:A:G	196347510	NA,G	NA,A	NA,1	NA,-inf	NA,inf	NA,0.680746	0.000109544	0.000290098
3	chr3:196839984:A:G	196839984	NA,G	NA,A	NA,1	NA,-inf	NA,inf	NA,0.668248	0.000109504	0.000287434
3	chr3:195873840:C:T	195873840	T,T	C,C	1,1	-inf,-inf	inf,inf	1.48572,0.13157	0.000109393	0.000203206
3	chr3:196770346:A:G	196770346	G,G	A,A	1,1	inf,inf	inf,inf	1.20398,1.25066	0.000109381	0.000413094
3	chr3:196832052:G:A	196832052	NA,A	NA,G	NA,1	NA,inf	NA,inf	NA,0.666863	0.000109276	0.000288438
3	chr3:196837846:C:T	196837846	NA,T	NA,C	NA,1	NA,-inf	NA,inf	NA,0.670265	0.000109262	0.000287688
3	chr3:196787765:A:G	196787765	G,G	A,A	1,1	-inf,-inf	inf,inf	1.37582,0.771677	0.000109235	0.00032148
3	chr3:196918036:A:G	196918036	NA,G	NA,A	NA,1	NA,-inf	NA,inf	NA,0.654568	0.000109204	0.000287785
3	chr3:196537148:A:C	196537148	NA,C	NA,A	NA,1	NA,-inf	NA,inf	NA,0.694222	0.00010905	0.000290019
3	chr3:196195699:C:G	196195699	G,G	C,C	1,1	inf,inf	inf,inf	1.5381,0.141259	0.000109039	0.000245936
3	chr3:196047751:C:T	196047751	NA,T	NA,C	NA,1	NA,-inf	NA,inf	NA,0.689566	0.000109028	0.000287562
3	chr3:196857653:C:A	196857653	NA,A	NA,C	NA,1	NA,-inf	NA,inf	NA,0.656785	0.000109023	0.000285821
3	chr3:196109472:A:T	196109472	T,NA	A,NA	1,NA	-inf,NA	inf,NA	0.772805,NA	0.000108986	0.000343283
3	chr3:196931764:C:A	196931764	NA,A	NA,C	NA,1	NA,inf	NA,inf	NA,0.675516	0.000108883	0.000291324
3	chr3:196687747:A:C	196687747	NA,C	NA,A	NA,1	NA,-inf	NA,inf	NA,0.7468	0.000108867	0.000296711
3	chr3:196452498:T:C	196452498	NA,C	NA,T	NA,1	NA,-inf	NA,inf	NA,0.683566	0.000108847	0.000288184
3	chr3:197016969:C:T	197016969	NA,T	NA,C	NA,1	NA,-inf	NA,inf	NA,0.671976	0.000108745	0.000288463
3	chr3:197112269:T:G	197112269	NA,G	NA,T	NA,1	NA,inf	NA,inf	NA,0.635505	0.000108698	0.000284022
3	chr3:197015042:G:A	197015042	NA,A	NA,G	NA,1	NA,-inf	NA,inf	NA,0.655309	0.00010863	0.000285868
3	chr3:196503379:G:A	196503379	A,NA	G,NA	1,NA	-inf,NA	inf,NA	0.762919,NA	0.000108572	0.000290258
3	chr3:196449001:T:C	196449001	NA,C	NA,T	NA,1	NA,inf	NA,inf	NA,0.659698	0.000108506	0.000289943
3	chr3:196835847:C:T	196835847	NA,T	NA,C	NA,1	NA,-inf	NA,inf	NA,0.666248	0.000108447	0.000285647
3	chr3:196831309:T:C	196831309	NA,C	NA,T	NA,1	NA,inf	NA,inf	NA,0.660935	0.000108292	0.000285803
3	chr3:196146948:G:A	196146948	NA,A	NA,G	NA,1	NA,inf	NA,inf	NA,0.638962	0.000108276	0.000283551
3	chr3:196228601:G:A	196228601	A,A	G,G	1,1	inf,inf	inf,inf	1.14401,0.72678	0.000108224	0.000270273
3	chr3:197267336:T:C	197267336	NA,C	NA,T	NA,1	NA,-inf	NA,inf	NA,0.688842	0.000108213	0.000288559
3	chr3:196836555:G:A	196836555	NA,A	NA,G	NA,1	NA,-inf	NA,inf	NA,0.664349	0.00010813	0.000284832
3	chr3:196263951:G:A	196263951	A,A	G,G	1,1	inf,inf	inf,inf	1.38,0.43842	0.000108018	0.000278938
3	chr3:196994891:A:ACG	196994891	NA,ACG	NA,A	NA,1	NA,-inf	NA,inf	NA,0.639302	0.000108002	0.000282549
3	chr3:196844901:T:C	196844901	NA,C	NA,T	NA,1	NA,-inf	NA,inf	NA,0.66542	0.000107935	0.000284997
3	chr3:196621160:AG:A	196621160	NA,A	NA,AG	NA,1	NA,inf	NA,inf	NA,0.63787	0.000107843	0.000283486
3	chr3:197012048:C:T	197012048	NA,T	NA,C	NA,1	NA,inf	NA,inf	NA,0.629268	0.000107766	0.000282471
3	chr3:196739192:T:G	196739192	NA,G	NA,T	NA,1	NA,-inf	NA,inf	NA,0.682579	0.000107711	0.000288326
3	chr3:196739186:C:T	196739186	NA,T	NA,C	NA,1	NA,-inf	NA,inf	NA,0.682422	0.000107688	0.000288263
3	chr3:196612762:C:T	196612762	NA,T	NA,C	NA,1	NA,-inf	NA,inf	NA,0.655386	0.000107686	0.000284999
3	chr3:196173351:A:G	196173351	NA,G	NA,A	NA,1	NA,-inf	NA,inf	NA,0.67448	0.000107629	0.00028446
3	chr3:197266469:C:T	197266469	NA,T	NA,C	NA,1	NA,-inf	NA,inf	NA,0.685223	0.000107626	0.00028698
3	chr3:196026484:C:T	196026484	NA,T	NA,C	NA,1	NA,inf	NA,inf	NA,0.649411	0.000107501	0.000277317
3	chr3:196833755:G:A	196833755	NA,A	NA,G	NA,1	NA,inf	NA,inf	NA,0.656048	0.000107466	0.000283734
3	chr3:195917761:A:G	195917761	NA,G	NA,A	NA,1	NA,inf	NA,inf	NA,0.634517	0.000107443	0.000282088
3	chr3:197266908:T:C	197266908	NA,C	NA,T	NA,1	NA,inf	NA,inf	NA,0.627943	0.000107333	0.0002809
3	chr3:197041167:T:C	197041167	C,NA	T,NA	1,NA	inf,NA	inf,NA	0.446414,NA	0.000107191	0.00025125
3	chr3:196840782:A:G	196840782	NA,G	NA,A	NA,1	NA,-inf	NA,inf	NA,0.656801	0.000107181	0.000282106
3	chr3:196836595:G:A	196836595	NA,A	NA,G	NA,1	NA,-inf	NA,inf	NA,0.658138	0.000107153	0.000281922
3	chr3:196591387:T:C	196591387	NA,C	NA,T	NA,1	NA,inf	NA,inf	NA,0.630495	0.000107116	0.000281536
3	chr3:196470281:G:A	196470281	NA,A	NA,G	NA,1	NA,-inf	NA,inf	NA,0.668847	0.000107034	0.000283644
3	chr3:196833954:G:C	196833954	NA,C	NA,G	NA,1	NA,inf	NA,inf	NA,0.652769	0.000106975	0.000282359
3	chr3:197209975:C:T	197209975	NA,T	NA,C	NA,1	NA,-inf	NA,inf	NA,0.680136	0.000106753	0.000284836
3	chr3:196770702:A:C	196770702	C,NA	A,NA	1,NA	inf,NA	inf,NA	1.07203,NA	0.000106629	0.000358923
3	chr3:197019088:C:A	197019088	A,A	C,C	1,1	-inf,-inf	inf,inf	1.33211,0.339552	0.000106589	0.000287302
3	chr3:196014318:C:T	196014318	NA,T	NA,C	NA,1	NA,inf	NA,inf	NA,0.644035	0.000106588	0.000274867
3	chr3:197270628:GA:G	197270628	NA,G	NA,GA	NA,1	NA,-inf	NA,inf	NA,0.678727	0.000106585	0.000284185
3	chr3:196544830:G:A	196544830	NA,A	NA,G	NA,1	NA,-inf	NA,inf	NA,0.66433	0.000106584	0.000280889
3	chr3:196452842:C:T	196452842	NA,T	NA,C	NA,1	NA,inf	NA,inf	NA,0.608148	0.00010654	0.000278493
3	chr3:196535590:T:C	196535590	C,NA	T,NA	1,NA	-inf,NA	inf,NA	0.70823,NA	0.000106511	0.000255685
3	chr3:196223209:G:A	196223209	NA,A	NA,G	NA,1	NA,inf	NA,inf	NA,0.62836	0.000106508	0.000278603
3	chr3:196110552:A:G	196110552	G,G	A,A	1,1	-inf,-inf	inf,inf	1.03904,0.789334	0.000106462	0.000345195
3	chr3:196143290:C:T	196143290	T,T	C,C	1,1	-inf,inf	inf,inf	1.48202,0.0805831	0.000106423	0.000264638
3	chr3:196771189:G:A	196771189	A,NA	G,NA	1,NA	-inf,NA	inf,NA	0.990702,NA	0.000106244	0.000327731
3	chr3:197178835:CT:C	197178835	C,NA	CT,NA	1,NA	-inf,NA	inf,NA	0.717671,NA	0.00010619	0.000272524
3	chr3:196231055:A:C	196231055	C,C	A,A	1,1	inf,inf	inf,inf	1.10606,0.749978	0.000106188	0.000272098
3	chr3:196162209:G:A	196162209	NA,A	NA,G	NA,1	NA,inf	NA,inf	NA,0.615599	0.000106148	0.000278462
3	chr3:195901379:C:T	195901379	T,NA	C,NA	1,NA	-inf,NA	inf,NA	0.709029,NA	0.000106144	0.000245595
3	chr3:196665025:A:G	196665025	NA,G	NA,A	NA,1	NA,-inf	NA,inf	NA,0.627663	0.000106122	0.000277667
3	chr3:196127594:T:C	196127594	C,NA	T,NA	1,NA	inf,NA	inf,NA	0.700953,NA	0.000106101	0.000238272
3	chr3:196194643:TAGGGGCCAGCTGGGGA:T	196194643	NA,T	NA,TAGGGGCCAGCTGGGGA	NA,1	NA,-inf	NA,inf	NA,0.65744	0.000106093	0.000281452
3	chr3:196689451:C:T	196689451	NA,T	NA,C	NA,1	NA,inf	NA,inf	NA,0.604055	0.000106032	0.000276978
3	chr3:196111742:C:T	196111742	T,T	C,C	1,1	-inf,-inf	inf,inf	1.34278,0.399381	0.000106032	0.000299013
3	chr3:196840245:C:T	196840245	NA,T	NA,C	NA,1	NA,-inf	NA,inf	NA,0.650378	0.00010602	0.000279179
3	chr3:196842653:A:G	196842653	NA,G	NA,A	NA,1	NA,-inf	NA,inf	NA,0.650016	0.000105954	0.000279317
3	chr3:196972469:C:T	196972469	NA,T	NA,C	NA,1	NA,-inf	NA,inf	NA,0.610637	0.000105883	0.000274835
3	chr3:195862439:AAGT:A	195862439	A,A	AAGT,AAGT	1,1	-inf,-inf	inf,inf	1.18886,0.574681	0.000105851	0.000169846
3	chr3:196821358:A:T	196821358	NA,T	NA,A	NA,1	NA,-inf	NA,inf	NA,0.62968	0.000105774	0.000278384
3	chr3:196617405:A:G	196617405	NA,G	NA,A	NA,1	NA,inf	NA,inf	NA,0.624362	0.000105772	0.000277449
3	chr3:196638673:A:C	196638673	C,C	A,A	1,1	inf,inf	inf,inf	1.35702,0.437317	0.000105726	0.00025331
3	chr3:196390775:T:G	196390775	G,NA	T,NA	1,NA	-inf,NA	inf,NA	0.716446,NA	0.000105699	0.000276724
3	chr3:196809824:C:G	196809824	G,G	C,C	1,1	inf,inf	inf,inf	1.53703,0.610243	0.000105691	0.000313435
3	chr3:196079692:T:C	196079692	NA,C	NA,T	NA,1	NA,-inf	NA,inf	NA,0.666088	0.000105548	0.000278326
3	chr3:196996264:C:T	196996264	NA,T	NA,C	NA,1	NA,-inf	NA,inf	NA,0.677701	0.000105542	0.00028349
3	chr3:196061447:A:T	196061447	NA,T	NA,A	NA,1	NA,inf	NA,inf	NA,0.632375	0.00010547	0.000278314
3	chr3:196830593:T:C	196830593	NA,C	NA,T	NA,1	NA,inf	NA,inf	NA,0.642953	0.000105407	0.000278212
3	chr3:196583230:G:A	196583230	NA,A	NA,G	NA,1	NA,inf	NA,inf	NA,0.611108	0.000105395	0.000274784
3	chr3:196578351:A:G	196578351	NA,G	NA,A	NA,1	NA,inf	NA,inf	NA,0.614982	0.00010533	0.00027528
3	chr3:196831002:T:C	196831002	NA,C	NA,T	NA,1	NA,inf	NA,inf	NA,0.642664	0.000105321	0.000277986
3	chr3:196615339:A:G	196615339	NA,G	NA,A	NA,1	NA,inf	NA,inf	NA,0.621763	0.000105222	0.000276655
3	chr3:196777587:G:C	196777587	NA,C	NA,G	NA,1	NA,inf	NA,inf	NA,0.629341	0.000105216	0.000277577
3	chr3:196642456:G:A	196642456	A,A	G,G	1,1	-inf,-inf	inf,inf	1.00592,0.749444	0.000105177	0.000257422
3	chr3:196938955:T:C	196938955	NA,C	NA,T	NA,1	NA,-inf	NA,inf	NA,0.636558	0.000105171	0.000276325
3	chr3:196333647:G:A	196333647	NA,A	NA,G	NA,1	NA,-inf	NA,inf	NA,0.664947	0.000105085	0.000279181
3	chr3:196621549:TA:T	196621549	T,T	TA,TA	1,1	inf,inf	inf,inf	1.13112,0.647589	0.000105006	0.000274471
3	chr3:196182118:C:T	196182118	T,T	C,C	1,1	inf,inf	inf,inf	1.46629,0.137915	0.000105006	0.000250468
3	chr3:196151164:G:A	196151164	A,A	G,G	1,1	inf,inf	inf,inf	1.51262,0.065921	0.000104997	0.000242634
3	chr3:195971051:T:C	195971051	NA,C	NA,T	NA,1	NA,-inf	NA,inf	NA,0.646289	0.00010499	0.000273146
3	chr3:196171206:A:G	196171206	NA,G	NA,A	NA,1	NA,inf	NA,inf	NA,0.614754	0.000104987	0.000275335
3	chr3:196022077:T:G	196022077	NA,G	NA,T	NA,1	NA,inf	NA,inf	NA,0.634305	0.000104982	0.000271025
3	chr3:196672477:A:G	196672477	NA,G	NA,A	NA,1	NA,-inf	NA,inf	NA,0.641545	0.000104959	0.000278019
3	chr3:196455701:TTA:T	196455701	NA,T	NA,TTA	NA,1	NA,-inf	NA,inf	NA,0.649496	0.000104945	0.000278353
3	chr3:197042926:A:G	197042926	G,G	A,A	1,1	inf,-inf	inf,inf	0.79184,1.35625	0.000104931	0.000342186
3	chr3:196446328:T:C	196446328	NA,C	NA,T	NA,1	NA,-inf	NA,inf	NA,0.649921	0.000104912	0.000278359
3	chr3:196279203:A:G	196279203	G,G	A,A	1,1	inf,inf	inf,inf	1.29761,0.493196	0.000104907	0.000271666
3	chr3:196699735:T:G	196699735	G,G	T,T	1,1	inf,inf	inf,inf	0.711823,1.51042	0.00010484	0.000352486
3	chr3:196897628:A:G	196897628	G,NA	A,NA	1,NA	-inf,NA	inf,NA	0.668399,NA	0.000104768	0.000265672
3	chr3:196592352:C:T	196592352	NA,T	NA,C	NA,1	NA,-inf	NA,inf	NA,0.649272	0.000104762	0.000277767
3	chr3:196810040:T:C	196810040	NA,C	NA,T	NA,1	NA,-inf	NA,inf	NA,0.613153	0.000104655	0.000273026
3	chr3:196554878:G:T	196554878	NA,T	NA,G	NA,1	NA,-inf	NA,inf	NA,0.649515	0.00010465	0.000275383
3	chr3:196582295:G:A	196582295	A,NA	G,NA	1,NA	-inf,NA	inf,NA	0.709154,NA	0.000104639	0.000262921
3	chr3:196108076:T:C	196108076	C,C	T,T	1,1	inf,-inf	inf,inf	1.02182,0.767848	0.0001046	0.000284736
3	chr3:197251688:T:C	197251688	NA,C	NA,T	NA,1	NA,inf	NA,inf	NA,0.622671	0.000104555	0.00027636
3	chr3:197139701:C:T	197139701	T,NA	C,NA	1,NA	-inf,NA	inf,NA	0.647583,NA	0.000104527	0.000270203
3	chr3:196819215:G:A	196819215	NA,A	NA,G	NA,1	NA,-inf	NA,inf	NA,0.63529	0.000104518	0.000276891
3	chr3:196740204:T:A	196740204	A,NA	T,NA	1,NA	-inf,NA	inf,NA	0.978773,NA	0.000104515	0.00032197
3	chr3:196805935:A:G	196805935	G,G	A,A	1,1	inf,inf	inf,inf	1.39927,0.67428	0.000104418	0.000298264
3	chr3:196457504:C:T	196457504	NA,T	NA,C	NA,1	NA,-inf	NA,inf	NA,0.644099	0.000104217	0.00027612
3	chr3:196830403:C:T	196830403	NA,T	NA,C	NA,1	NA,inf	NA,inf	NA,0.63571	0.00010421	0.000275039
3	chr3:196836430:C:T	196836430	NA,T	NA,C	NA,1	NA,-inf	NA,inf	NA,0.6395	0.000104163	0.000274372
3	chr3:196870323:T:C	196870323	NA,C	NA,T	NA,1	NA,-inf	NA,inf	NA,0.655827	0.000104158	0.000277666
3	chr3:196596733:G:A	196596733	A,NA	G,NA	1,NA	-inf,NA	inf,NA	0.782185,NA	0.000104146	0.000280555
3	chr3:196432871:C:T	196432871	NA,T	NA,C	NA,1	NA,-inf	NA,inf	NA,0.63435	0.000104123	0.000275673
3	chr3:197274685:A:C	197274685	NA,C	NA,A	NA,1	NA,-inf	NA,inf	NA,0.663058	0.000104114	0.000277578
3	chr3:196657648:A:G	196657648	G,G	A,A	1,1	inf,inf	inf,inf	0.0174261,1.54562	0.000104079	0.000279801
3	chr3:195878419:GC:G	195878419	NA,G	NA,GC	NA,1	NA,-inf	NA,inf	NA,0.625406	0.000104074	0.000269492
3	chr3:196586553:CAGT:C	196586553	NA,C	NA,CAGT	NA,1	NA,inf	NA,inf	NA,0.613635	0.000104031	0.000273414
3	chr3:196995132:CACACACAG:C	196995132	C,NA	CACACACAG,NA	1,NA	inf,NA	inf,NA	0.657007,NA	0.000103891	0.000259828
3	chr3:196768490:A:ATG	196768490	NA,ATG	NA,A	NA,1	NA,-inf	NA,inf	NA,0.626251	0.000103868	0.00027213
3	chr3:196582010:A:C	196582010	C,C	A,A	1,1	-inf,inf	inf,inf	1.01991,0.677765	0.000103774	0.000300008
3	chr3:196229956:T:C	196229956	C,C	T,T	1,1	inf,inf	inf,inf	1.27187,0.573278	0.000103754	0.000258424
3	chr3:196670817:C:G	196670817	G,G	C,C	1,1	-inf,-inf	inf,inf	1.29197,0.525373	0.000103719	0.000292014
3	chr3:196555184:A:G	196555184	NA,G	NA,A	NA,1	NA,-inf	NA,inf	NA,0.645283	0.000103716	0.000273059
3	chr3:197268788:G:A	197268788	A,NA	G,NA	1,NA	inf,NA	inf,NA	0.743184,NA	0.000103675	0.000283761
3	chr3:196149173:T:C	196149173	NA,C	NA,T	NA,1	NA,inf	NA,inf	NA,0.610219	0.000103597	0.000271682
3	chr3:195860955:G:T	195860955	NA,T	NA,G	NA,1	NA,inf	NA,inf	NA,0.601259	0.000103559	0.000279719
3	chr3:196197239:C:T	196197239	T,NA	C,NA	1,NA	inf,NA	inf,NA	0.742402,NA	0.000103496	0.0002945
3	chr3:196876542:A:T	196876542	NA,T	NA,A	NA,1	NA,inf	NA,inf	NA,0.588441	0.000103455	0.000267764
3	chr3:196836914:A:C	196836914	NA,C	NA,A	NA,1	NA,-inf	NA,inf	NA,0.634579	0.000103372	0.000272318
3	chr3:196939898:G:A	196939898	NA,A	NA,G	NA,1	NA,inf	NA,inf	NA,0.633328	0.000103275	0.000274944
3	chr3:197236698:G:C	197236698	C,NA	G,NA	1,NA	-inf,NA	inf,NA	0.638726,NA	0.000103221	0.000266549
3	chr3:196621507:T:C	196621507	C,C	T,T	1,1	inf,inf	inf,inf	1.47163,0.0199889	0.000103193	0.000274302
3	chr3:197051550:A:C	197051550	NA,C	NA,A	NA,1	NA,inf	NA,inf	NA,0.605591	0.00010318	0.000271264
3	chr3:196912518:T:C	196912518	NA,C	NA,T	NA,1	NA,inf	NA,inf	NA,0.58636	0.000103136	0.000266939
3	chr3:196977394:A:G	196977394	NA,G	NA,A	NA,1	NA,-inf	NA,inf	NA,0.594006	0.000102971	0.000267327
3	chr3:196582001:G:A	196582001	A,A	G,G	1,1	-inf,inf	inf,inf	1.29031,0.373788	0.000102709	0.000263067
3	chr3:195927395:G:T	195927395	NA,T	NA,G	NA,1	NA,-inf	NA,inf	NA,0.619007	0.000102629	0.000265498
3	chr3:196170353:A:C	196170353	NA,C	NA,A	NA,1	NA,inf	NA,inf	NA,0.599172	0.000102591	0.000268203
3	chr3:196938993:T:C	196938993	C,C	T,T	1,1	inf,inf	inf,inf	0.0574611,1.44747	0.000102587	0.000263566
3	chr3:196238090:C:T	196238090	NA,T	NA,C	NA,1	NA,-inf	NA,inf	NA,0.629011	0.000102466	0.000270217
3	chr3:196576173:G:A	196576173	A,A	G,G	1,1	inf,inf	inf,inf	0.483901,1.32374	0.000102442	0.00029226
3	chr3:196841751:G:A	196841751	NA,A	NA,G	NA,1	NA,-inf	NA,inf	NA,0.643581	0.000102399	0.000271978
3	chr3:196278451:T:C	196278451	NA,C	NA,T	NA,1	NA,-inf	NA,inf	NA,0.611037	0.000102398	0.000269094
3	chr3:196757086:G:A	196757086	NA,A	NA,G	NA,1	NA,-inf	NA,inf	NA,0.659272	0.00010232	0.000275122
3	chr3:196138516:G:A	196138516	A,A	G,G	1,1	inf,inf	inf,inf	1.49238,0.0942842	0.000102211	0.000229888
3	chr3:195837354:G:C	195837354	NA,C	NA,G	NA,1	NA,-inf	NA,inf	NA,0.642938	0.000102201	0.000260462
3	chr3:195871828:G:A	195871828	NA,A	NA,G	NA,1	NA,inf	NA,inf	NA,0.60009	0.00010218	0.000259903
3	chr3:196523207:C:T	196523207	NA,T	NA,C	NA,1	NA,-inf	NA,inf	NA,0.62988	0.000102128	0.000270439
3	chr3:196035379:A:G	196035379	NA,G	NA,A	NA,1	NA,inf	NA,inf	NA,0.615604	0.000102065	0.000263548
3	chr3:197157251:A:G	197157251	NA,G	NA,A	NA,1	NA,-inf	NA,inf	NA,0.632982	0.000101946	0.000271075
3	chr3:196685499:G:C	196685499	NA,C	NA,G	NA,1	NA,inf	NA,inf	NA,0.627368	0.000101902	0.000272393
3	chr3:196836855:C:T	196836855	NA,T	NA,C	NA,1	NA,-inf	NA,inf	NA,0.6238	0.00010173	0.000267973
3	chr3:196844627:C:T	196844627	NA,T	NA,C	NA,1	NA,-inf	NA,inf	NA,0.624939	0.000101678	0.000268386
3	chr3:196062416:C:T	196062416	NA,T	NA,C	NA,1	NA,-inf	NA,inf	NA,0.641018	0.000101584	0.000262618
3	chr3:196046915:C:T	196046915	NA,T	NA,C	NA,1	NA,inf	NA,inf	NA,0.601746	0.000101554	0.000261848
3	chr3:196273976:A:G	196273976	NA,G	NA,A	NA,1	NA,inf	NA,inf	NA,0.595228	0.000101471	0.000265414
3	chr3:196620634:C:T	196620634	T,NA	C,NA	1,NA	-inf,NA	inf,NA	0.662205,NA	0.000101264	0.000257721
3	chr3:196232966:G:A	196232966	A,A	G,G	1,1	inf,inf	inf,inf	1.01453,0.811791	0.000101234	0.00025476
3	chr3:197000327:T:A	197000327	A,A	T,T	1,1	-inf,inf	inf,inf	1.41479,0.295557	0.000101166	0.000273582
3	chr3:195958253:T:A	195958253	NA,A	NA,T	NA,1	NA,inf	NA,inf	NA,0.60366	0.000101048	0.000273423
3	chr3:195999020:C:T	195999020	T,T	C,C	1,1	-inf,-inf	inf,inf	1.2608,0.414656	0.000100899	0.000199781
3	chr3:196756751:G:A	196756751	A,A	G,G	1,1	inf,-inf	inf,inf	2.73822,0.623862	0.000100898	0.00227972
3	chr3:196972988:C:T	196972988	NA,T	NA,C	NA,1	NA,-inf	NA,inf	NA,0.57891	0.00010083	0.000261877
3	chr3:196572401:G:A	196572401	NA,A	NA,G	NA,1	NA,inf	NA,inf	NA,0.592367	0.000100829	0.000264859
3	chr3:196697863:C:A	196697863	NA,A	NA,C	NA,1	NA,inf	NA,inf	NA,0.613082	0.00010078	0.000268765
3	chr3:196076338:T:C	196076338	NA,C	NA,T	NA,1	NA,-inf	NA,inf	NA,0.632618	0.000100677	0.000260183
3	chr3:196108616:C:T	196108616	NA,T	NA,C	NA,1	NA,inf	NA,inf	NA,0.602382	0.000100464	0.000265407
3	chr3:196646504:TGGC:T	196646504	T,NA	TGGC,NA	1,NA	-inf,NA	inf,NA	0.770962,NA	0.000100284	0.000278846
3	chr3:197044486:AAAAG:A	197044486	NA,A	NA,AAAAG	NA,1	NA,inf	NA,inf	NA,0.587124	0.000100233	0.000262943
3	chr3:196747294:A:G	196747294	G,NA	A,NA	1,NA	inf,NA	inf,NA	0.589405,NA	0.000100164	0.000255929
3	chr3:196279488:G:A	196279488	A,A	G,G	1,1	inf,inf	inf,inf	1.22847,0.546095	0.000100149	0.000259167
3	chr3:196199516:G:A	196199516	A,A	G,G	1,1	-inf,-inf	inf,inf	1.36271,0.335099	0.000100066	0.000259043
3	chr3:196575884:C:T	196575884	NA,T	NA,C	NA,1	NA,inf	NA,inf	NA,0.58721	0.000100065	0.000262835
3	chr3:196466475:G:A	196466475	NA,A	NA,G	NA,1	NA,inf	NA,inf	NA,0.600319	0.00010003	0.000264799
3	chr3:196664899:G:A	196664899	NA,A	NA,G	NA,1	NA,-inf	NA,inf	NA,0.588918	0.000100024	0.00026182
3	chr3:196630255:A:T	196630255	T,NA	A,NA	1,NA	inf,NA	inf,NA	0.663439,NA	9.99765e-05	0.000247736
3	chr3:196056924:C:T	196056924	NA,T	NA,C	NA,1	NA,inf	NA,inf	NA,0.600295	9.99195e-05	0.000265014
3	chr3:196649342:T:C	196649342	NA,C	NA,T	NA,1	NA,inf	NA,inf	NA,0.586139	9.99067e-05	0.000263284
3	chr3:196766701:A:C	196766701	C,NA	A,NA	1,NA	inf,NA	inf,NA	0.926771,NA	9.98804e-05	0.00030508
3	chr3:196482576:A:G	196482576	NA,G	NA,A	NA,1	NA,-inf	NA,inf	NA,0.621162	9.98534e-05	0.000264305
3	chr3:196453854:C:T	196453854	NA,T	NA,C	NA,1	NA,inf	NA,inf	NA,0.605405	9.98203e-05	0.000264579
3	chr3:196089324:C:T	196089324	T,T	C,C	1,1	inf,inf	inf,inf	0.989647,0.840317	9.98146e-05	0.000356837
3	chr3:196543673:C:T	196543673	NA,T	NA,C	NA,1	NA,-inf	NA,inf	NA,0.622246	9.97512e-05	0.000263603
3	chr3:196281468:T:C	196281468	NA,C	NA,T	NA,1	NA,-inf	NA,inf	NA,0.61845	9.96905e-05	0.000264798
3	chr3:197179641:CACTT:C	197179641	NA,C	NA,CACTT	NA,1	NA,-inf	NA,inf	NA,0.622217	9.96879e-05	0.000264818
3	chr3:196913006:G:A	196913006	NA,A	NA,G	NA,1	NA,inf	NA,inf	NA,0.571529	9.95184e-05	0.000259271
3	chr3:196197339:G:C	196197339	NA,C	NA,G	NA,1	NA,inf	NA,inf	NA,0.592867	9.93279e-05	0.000261711
3	chr3:197082785:G:T	197082785	T,T	G,G	1,1	inf,-inf	inf,inf	1.33479,0.96408	9.93147e-05	0.000372473
3	chr3:195939346:T:C	195939346	NA,C	NA,T	NA,1	NA,-inf	NA,inf	NA,0.596425	9.92741e-05	0.000256829
3	chr3:195822918:T:C	195822918	NA,C	NA,T	NA,1	NA,-inf	NA,inf	NA,0.591604	9.92126e-05	0.00026432
3	chr3:197001247:G:A	197001247	NA,A	NA,G	NA,1	NA,inf	NA,inf	NA,0.560908	9.90681e-05	0.000258342
3	chr3:196626489:G:A	196626489	NA,A	NA,G	NA,1	NA,-inf	NA,inf	NA,0.582932	9.8984e-05	0.000259094
3	chr3:196004407:A:G	196004407	NA,G	NA,A	NA,1	NA,-inf	NA,inf	NA,0.601863	9.89369e-05	0.000267401
3	chr3:196602367:T:C	196602367	NA,C	NA,T	NA,1	NA,-inf	NA,inf	NA,0.607573	9.89277e-05	0.000261839
3	chr3:196565913:C:G	196565913	NA,G	NA,C	NA,1	NA,-inf	NA,inf	NA,0.609448	9.88758e-05	0.000261175
3	chr3:196592132:C:A	196592132	NA,A	NA,C	NA,1	NA,inf	NA,inf	NA,0.579624	9.88683e-05	0.000260484
3	chr3:196199837:C:T	196199837	NA,T	NA,C	NA,1	NA,-inf	NA,inf	NA,0.596397	9.88054e-05	0.000260209
3	chr3:197012667:C:T	197012667	T,T	C,C	1,1	inf,inf	inf,inf	1.56874,0.291111	9.88046e-05	0.000283949
3	chr3:196617151:C:T	196617151	NA,T	NA,C	NA,1	NA,-inf	NA,inf	NA,0.61347	9.87775e-05	0.00026197
3	chr3:196209958:G:A	196209958	NA,A	NA,G	NA,1	NA,inf	NA,inf	NA,0.568304	9.8762e-05	0.000260852
3	chr3:196057807:AAAAC:A	196057807	NA,A	NA,AAAAC	NA,1	NA,-inf	NA,inf	NA,0.600888	9.87117e-05	0.000259539
3	chr3:196849600:C:T	196849600	NA,T	NA,C	NA,1	NA,-inf	NA,inf	NA,0.590588	9.86559e-05	0.000259285
3	chr3:196719254:T:C	196719254	NA,C	NA,T	NA,1	NA,inf	NA,inf	NA,0.528095	9.86526e-05	0.000256739
3	chr3:196232988:C:T	196232988	T,T	C,C	1,1	inf,inf	inf,inf	0.962184,0.862717	9.85329e-05	0.000247143
3	chr3:196193705:A:G	196193705	NA,G	NA,A	NA,1	NA,-inf	NA,inf	NA,0.615614	9.84484e-05	0.000262115
3	chr3:196202761:C:T	196202761	T,T	C,C	1,1	inf,-inf	inf,inf	0.0657507,1.46433	9.84103e-05	0.000261784
3	chr3:196585014:G:A	196585014	NA,A	NA,G	NA,1	NA,inf	NA,inf	NA,0.575619	9.83047e-05	0.000258276
3	chr3:197016238:C:T	197016238	NA,T	NA,C	NA,1	NA,-inf	NA,inf	NA,0.620011	9.82741e-05	0.000262313
3	chr3:196831629:C:G	196831629	NA,G	NA,C	NA,1	NA,-inf	NA,inf	NA,0.585554	9.82153e-05	0.000257296
3	chr3:196296852:A:C	196296852	C,C	A,A	1,1	inf,inf	inf,inf	1.03282,0.704875	9.81824e-05	0.000263298
3	chr3:196199331:C:T	196199331	T,T	C,C	1,1	-inf,-inf	inf,inf	1.41164,0.247587	9.8176e-05	0.000257243
3	chr3:196420454:C:T	196420454	NA,T	NA,C	NA,1	NA,inf	NA,inf	NA,0.570315	9.81582e-05	0.000259397
3	chr3:196218670:G:A	196218670	NA,A	NA,G	NA,1	NA,inf	NA,inf	NA,0.570047	9.80606e-05	0.000258722
3	chr3:196866190:C:T	196866190	NA,T	NA,C	NA,1	NA,inf	NA,inf	NA,0.582094	9.78785e-05	0.000257641
3	chr3:196997705:G:T	196997705	T,T	G,G	1,1	inf,inf	inf,inf	1.12914,0.543845	9.78753e-05	0.000254705
3	chr3:196550223:G:T	196550223	NA,T	NA,G	NA,1	NA,-inf	NA,inf	NA,0.609212	9.78573e-05	0.000258422
3	chr3:196843394:A:C	196843394	NA,C	NA,A	NA,1	NA,-inf	NA,inf	NA,0.598761	9.78509e-05	0.000258279
3	chr3:196618344:A:T	196618344	T,T	A,A	1,1	inf,inf	inf,inf	1.06631,0.66905	9.78303e-05	0.000258821
3	chr3:196956847:T:C	196956847	C,NA	T,NA	1,NA	-inf,NA	inf,NA	0.717117,NA	9.77413e-05	0.000264862
3	chr3:196136726:C:T	196136726	T,T	C,C	1,1	inf,inf	inf,inf	0.2402,1.39495	9.76624e-05	0.000256654
3	chr3:196284535:C:T	196284535	T,T	C,C	1,1	inf,inf	inf,inf	0.608103,1.22694	9.76115e-05	0.000252136
3	chr3:196867279:C:T	196867279	NA,T	NA,C	NA,1	NA,inf	NA,inf	NA,0.574514	9.75426e-05	0.000257078
3	chr3:196159702:C:T	196159702	NA,T	NA,C	NA,1	NA,-inf	NA,inf	NA,0.606466	9.7536e-05	0.000258072
3	chr3:196991375:T:C	196991375	C,NA	T,NA	1,NA	-inf,NA	inf,NA	0.724942,NA	9.73519e-05	0.000262583
3	chr3:196947976:C:T	196947976	NA,T	NA,C	NA,1	NA,inf	NA,inf	NA,0.586351	9.73438e-05	0.000256213
3	chr3:196977337:G:A	196977337	NA,A	NA,G	NA,1	NA,-inf	NA,inf	NA,0.555403	9.73211e-05	0.000252824
3	chr3:196387592:G:GA	196387592	NA,GA	NA,G	NA,1	NA,-inf	NA,inf	NA,0.603758	9.72081e-05	0.000257127
3	chr3:196127345:G:A	196127345	NA,A	NA,G	NA,1	NA,inf	NA,inf	NA,0.584385	9.71934e-05	0.00025477
3	chr3:196034198:G:A	196034198	NA,A	NA,G	NA,1	NA,inf	NA,inf	NA,0.576343	9.7171e-05	0.000249547
3	chr3:196059042:G:A	196059042	NA,A	NA,G	NA,1	NA,-inf	NA,inf	NA,0.590374	9.71042e-05	0.000260414
3	chr3:196564047:A:G	196564047	NA,G	NA,A	NA,1	NA,inf	NA,inf	NA,0.578961	9.69282e-05	0.000254863
3	chr3:196658902:A:G	196658902	G,G	A,A	1,1	inf,inf	inf,inf	0.419279,1.26008	9.67398e-05	0.00025655
3	chr3:196013335:A:G	196013335	G,NA	A,NA	1,NA	inf,NA	inf,NA	0.679146,NA	9.65929e-05	0.000266284
3	chr3:195902369:G:A	195902369	NA,A	NA,G	NA,1	NA,inf	NA,inf	NA,0.572583	9.65686e-05	0.000258226
3	chr3:196529872:A:G	196529872	NA,G	NA,A	NA,1	NA,-inf	NA,inf	NA,0.595246	9.64818e-05	0.000253748
3	chr3:196550224:T:A	196550224	NA,A	NA,T	NA,1	NA,-inf	NA,inf	NA,0.598798	9.63841e-05	0.000254533
3	chr3:196907187:C:T	196907187	NA,T	NA,C	NA,1	NA,-inf	NA,inf	NA,0.612433	9.62079e-05	0.000256984
3	chr3:196484314:G:A	196484314	NA,A	NA,G	NA,1	NA,-inf	NA,inf	NA,0.593754	9.61697e-05	0.000254358
3	chr3:196843035:C:T	196843035	NA,T	NA,C	NA,1	NA,-inf	NA,inf	NA,0.558821	9.6121e-05	0.000252166
3	chr3:196361517:G:GAAGC	196361517	NA,GAAGC	NA,G	NA,1	NA,inf	NA,inf	NA,0.556471	9.61155e-05	0.000254056
3	chr3:196552747:C:T	196552747	NA,T	NA,C	NA,1	NA,-inf	NA,inf	NA,0.597533	9.60843e-05	0.000253772
3	chr3:197228603:T:C	197228603	NA,C	NA,T	NA,1	NA,inf	NA,inf	NA,0.551289	9.59983e-05	0.000251337
3	chr3:197278812:G:C	197278812	NA,C	NA,G	NA,1	NA,-inf	NA,inf	NA,0.585745	9.59189e-05	0.000253005
3	chr3:196608219:C:A	196608219	A,A	C,C	1,1	-inf,inf	inf,inf	1.09008,0.595202	9.59013e-05	0.000234547
3	chr3:195892511:G:A	195892511	NA,A	NA,G	NA,1	NA,-inf	NA,inf	NA,0.586689	9.5824e-05	0.00024702
3	chr3:196217893:C:T	196217893	NA,T	NA,C	NA,1	NA,-inf	NA,inf	NA,0.586486	9.57877e-05	0.00025491
3	chr3:196215965:T:C	196215965	NA,C	NA,T	NA,1	NA,-inf	NA,inf	NA,0.591619	9.57708e-05	0.000254933
3	chr3:196628648:C:T	196628648	T,NA	C,NA	1,NA	inf,NA	inf,NA	0.635034,NA	9.56759e-05	0.00023744
3	chr3:195844292:A:G	195844292	NA,G	NA,A	NA,1	NA,inf	NA,inf	NA,0.562596	9.56078e-05	0.000253598
3	chr3:196840269:C:T	196840269	NA,T	NA,C	NA,1	NA,-inf	NA,inf	NA,0.56448	9.55816e-05	0.000251843
3	chr3:196620440:TC:T	196620440	T,T	TC,TC	1,1	inf,inf	inf,inf	1.35584,0.241235	9.55094e-05	0.000253024
3	chr3:196996318:A:G	196996318	G,G	A,A	1,1	inf,inf	inf,inf	1.3221,0.26784	9.54274e-05	0.000248802
3	chr3:196064635:A:G	196064635	G,NA	A,NA	1,NA	-inf,NA	inf,NA	0.688354,NA	9.54037e-05	0.000298658
3	chr3:196902189:T:G	196902189	NA,G	NA,T	NA,1	NA,inf	NA,inf	NA,0.581176	9.53741e-05	0.000249751
3	chr3:196531714:T:C	196531714	NA,C	NA,T	NA,1	NA,-inf	NA,inf	NA,0.600716	9.5303e-05	0.000253288
3	chr3:196685175:G:A	196685175	NA,A	NA,G	NA,1	NA,inf	NA,inf	NA,0.576181	9.52065e-05	0.000253664
3	chr3:196486137:C:G	196486137	NA,G	NA,C	NA,1	NA,-inf	NA,inf	NA,0.588633	9.51979e-05	0.000251974
3	chr3:195909929:C:G	195909929	G,G	C,C	1,1	-inf,-inf	inf,inf	1.34008,0.272159	9.51361e-05	0.00015152
3	chr3:196665745:G:A	196665745	NA,A	NA,G	NA,1	NA,inf	NA,inf	NA,0.566742	9.51049e-05	0.00025167
3	chr3:196743980:G:A	196743980	A,NA	G,NA	1,NA	inf,NA	inf,NA	0.955253,NA	9.50759e-05	0.000279303
3	chr3:196229169:G:A	196229169	A,A	G,G	1,1	inf,inf	inf,inf	1.00793,0.80349	9.50386e-05	0.000237499
3	chr3:196232185:T:A	196232185	A,A	T,T	1,1	inf,inf	inf,inf	0.980647,0.815021	9.50198e-05	0.000239143
3	chr3:196303839:T:C	196303839	NA,C	NA,T	NA,1	NA,-inf	NA,inf	NA,0.585714	9.49399e-05	0.000252138
3	chr3:196448004:TG:T	196448004	NA,T	NA,TG	NA,1	NA,-inf	NA,inf	NA,0.560745	9.48966e-05	0.000251341
3	chr3:196458985:T:C	196458985	NA,C	NA,T	NA,1	NA,-inf	NA,inf	NA,0.564499	9.48858e-05	0.000251952
3	chr3:196748362:G:A	196748362	NA,A	NA,G	NA,1	NA,-inf	NA,inf	NA,0.607127	9.48802e-05	0.000254824
3	chr3:196538747:C:T	196538747	NA,T	NA,C	NA,1	NA,-inf	NA,inf	NA,0.576244	9.48575e-05	0.000250941
3	chr3:196698621:T:G	196698621	NA,G	NA,T	NA,1	NA,inf	NA,inf	NA,0.571299	9.47472e-05	0.000252532
3	chr3:196526208:C:CAAAGTATA	196526208	NA,CAAAGTATA	NA,C	NA,1	NA,-inf	NA,inf	NA,0.593696	9.46992e-05	0.000250894
3	chr3:196762657:G:A	196762657	NA,A	NA,G	NA,1	NA,-inf	NA,inf	NA,0.606626	9.46939e-05	0.00025442
3	chr3:197020754:T:C	197020754	C,C	T,T	1,1	-inf,-inf	inf,inf	1.13549,0.504101	9.46196e-05	0.000259444
3	chr3:196515652:T:A	196515652	NA,A	NA,T	NA,1	NA,-inf	NA,inf	NA,0.581018	9.46092e-05	0.000251183
3	chr3:196753724:C:T	196753724	T,T	C,C	1,1	inf,-inf	inf,inf	2.67459,0.632188	9.45495e-05	0.00204531
3	chr3:196546901:C:T	196546901	NA,T	NA,C	NA,1	NA,-inf	NA,inf	NA,0.58557	9.45478e-05	0.000249694
3	chr3:196833951:C:T	196833951	NA,T	NA,C	NA,1	NA,-inf	NA,inf	NA,0.560804	9.44913e-05	0.000247805
3	chr3:196919218:C:T	196919218	NA,T	NA,C	NA,1	NA,inf	NA,inf	NA,0.529469	9.44818e-05	0.000244948
3	chr3:195917461:C:T	195917461	T,T	C,C	1,1	-inf,-inf	inf,inf	1.03057,0.715691	9.4478e-05	0.000251032
3	chr3:196453382:T:C	196453382	NA,C	NA,T	NA,1	NA,-inf	NA,inf	NA,0.569192	9.44462e-05	0.000248906
3	chr3:197097650:G:A	197097650	A,A	G,G	1,1	inf,-inf	inf,inf	0.575592,1.34273	9.44162e-05	0.000264941
3	chr3:196545652:C:A	196545652	NA,A	NA,C	NA,1	NA,-inf	NA,inf	NA,0.571791	9.44021e-05	0.000249511
3	chr3:195832059:TC:T	195832059	NA,T	NA,TC	NA,1	NA,-inf	NA,inf	NA,0.556155	9.43645e-05	0.00024744
3	chr3:196932912:A:C	196932912	NA,C	NA,A	NA,1	NA,inf	NA,inf	NA,0.537829	9.43197e-05	0.000245971
3	chr3:196843587:T:C	196843587	NA,C	NA,T	NA,1	NA,-inf	NA,inf	NA,0.573025	9.42372e-05	0.000248761
3	chr3:196454602:G:C	196454602	NA,C	NA,G	NA,1	NA,-inf	NA,inf	NA,0.567457	9.41705e-05	0.000248272
3	chr3:196969473:C:A	196969473	NA,A	NA,C	NA,1	NA,inf	NA,inf	NA,0.555045	9.40456e-05	0.000249225
3	chr3:195883862:G:A	195883862	NA,A	NA,G	NA,1	NA,inf	NA,inf	NA,0.53451	9.40194e-05	0.000230968
3	chr3:197249298:T:C	197249298	NA,C	NA,T	NA,1	NA,-inf	NA,inf	NA,0.585333	9.39721e-05	0.000250341
3	chr3:196545197:C:T	196545197	NA,T	NA,C	NA,1	NA,-inf	NA,inf	NA,0.580935	9.3905e-05	0.00024801
3	chr3:196844568:G:C	196844568	NA,C	NA,G	NA,1	NA,-inf	NA,inf	NA,0.569442	9.38986e-05	0.0002477
3	chr3:196201840:G:A	196201840	A,A	G,G	1,1	inf,inf	inf,inf	1.41582,0.0754715	9.38813e-05	0.00025178
3	chr3:196380661:A:G	196380661	NA,G	NA,A	NA,1	NA,-inf	NA,inf	NA,0.579717	9.38678e-05	0.000248274
3	chr3:196555055:T:C	196555055	NA,C	NA,T	NA,1	NA,-inf	NA,inf	NA,0.571927	9.37765e-05	0.000246762
3	chr3:196177647:C:T	196177647	NA,T	NA,C	NA,1	NA,-inf	NA,inf	NA,0.578684	9.37549e-05	0.000247726
3	chr3:195903503:G:A	195903503	A,NA	G,NA	1,NA	-inf,NA	inf,NA	0.642131,NA	9.36951e-05	0.000214986
3	chr3:196375939:G:C	196375939	NA,C	NA,G	NA,1	NA,-inf	NA,inf	NA,0.574169	9.36808e-05	0.000247681
3	chr3:196755702:C:T	196755702	NA,T	NA,C	NA,1	NA,-inf	NA,inf	NA,0.711303	9.36153e-05	0.000261117
3	chr3:196162423:G:A	196162423	NA,A	NA,G	NA,1	NA,inf	NA,inf	NA,0.537935	9.36118e-05	0.000244946
3	chr3:196243211:C:T	196243211	NA,T	NA,C	NA,1	NA,-inf	NA,inf	NA,0.550639	9.36039e-05	0.000249177
3	chr3:196070380:C:G	196070380	NA,G	NA,C	NA,1	NA,inf	NA,inf	NA,0.552492	9.35964e-05	0.000247044
3	chr3:196173355:C:T	196173355	NA,T	NA,C	NA,1	NA,-inf	NA,inf	NA,0.575206	9.35884e-05	0.000247249
3	chr3:196616280:T:C	196616280	NA,C	NA,T	NA,1	NA,-inf	NA,inf	NA,0.580318	9.35569e-05	0.000248499
3	chr3:196540665:A:G	196540665	G,G	A,A	1,1	-inf,inf	inf,inf	1.3696,0.166199	9.35235e-05	0.000234329
3	chr3:196758096:A:G	196758096	G,G	A,A	1,1	inf,-inf	inf,inf	2.64875,0.648792	9.34856e-05	0.00198836
3	chr3:196272710:C:G	196272710	NA,G	NA,C	NA,1	NA,inf	NA,inf	NA,0.545538	9.34351e-05	0.000244945
3	chr3:196621886:G:A	196621886	NA,A	NA,G	NA,1	NA,-inf	NA,inf	NA,0.559078	9.34317e-05	0.000246332
3	chr3:197251517:C:T	197251517	NA,T	NA,C	NA,1	NA,-inf	NA,inf	NA,0.573147	9.33869e-05	0.000248167
3	chr3:196060435:T:C	196060435	C,NA	T,NA	1,NA	-inf,NA	inf,NA	0.672457,NA	9.30852e-05	0.000290532
3	chr3:196877062:A:G	196877062	NA,G	NA,A	NA,1	NA,inf	NA,inf	NA,0.519157	9.30498e-05	0.000241237
3	chr3:196746533:C:T	196746533	NA,T	NA,C	NA,1	NA,inf	NA,inf	NA,0.571216	9.304e-05	0.000248115
3	chr3:196219548:G:A	196219548	NA,A	NA,G	NA,1	NA,inf	NA,inf	NA,0.545863	9.30182e-05	0.000246427
3	chr3:197111402:C:T	197111402	NA,T	NA,C	NA,1	NA,-inf	NA,inf	NA,0.579285	9.29537e-05	0.000247675
3	chr3:197046560:G:T	197046560	NA,T	NA,G	NA,1	NA,-inf	NA,inf	NA,0.586007	9.29484e-05	0.000247575
3	chr3:196547910:A:G	196547910	NA,G	NA,A	NA,1	NA,-inf	NA,inf	NA,0.573084	9.28594e-05	0.000245232
3	chr3:196164242:C:T	196164242	NA,T	NA,C	NA,1	NA,-inf	NA,inf	NA,0.572088	9.28431e-05	0.00024565
3	chr3:196758735:C:A	196758735	NA,A	NA,C	NA,1	NA,-inf	NA,inf	NA,0.704987	9.28342e-05	0.000258846
3	chr3:196844253:A:G	196844253	NA,G	NA,A	NA,1	NA,-inf	NA,inf	NA,0.561416	9.28121e-05	0.000244836
3	chr3:196252532:T:C	196252532	NA,C	NA,T	NA,1	NA,-inf	NA,inf	NA,0.543557	9.27968e-05	0.000246873
3	chr3:196162853:G:A	196162853	NA,A	NA,G	NA,1	NA,inf	NA,inf	NA,0.539303	9.27947e-05	0.000243864
3	chr3:196289004:A:C	196289004	NA,C	NA,A	NA,1	NA,-inf	NA,inf	NA,0.570889	9.27726e-05	0.000246447
3	chr3:196472403:A:G	196472403	NA,G	NA,A	NA,1	NA,-inf	NA,inf	NA,0.56738	9.27316e-05	0.000244346
3	chr3:196075839:G:A	196075839	NA,A	NA,G	NA,1	NA,inf	NA,inf	NA,0.546681	9.27279e-05	0.000241302
3	chr3:196570844:T:C	196570844	C,C	T,T	1,1	-inf,inf	inf,inf	1.24578,0.359089	9.26437e-05	0.000237593
3	chr3:196735630:T:C	196735630	C,NA	T,NA	1,NA	-inf,NA	inf,NA	0.860861,NA	9.26426e-05	0.000276795
3	chr3:197098527:A:G	197098527	G,G	A,A	1,1	inf,-inf	inf,inf	0.581504,1.32703	9.26255e-05	0.000259832
3	chr3:196265318:G:A	196265318	NA,A	NA,G	NA,1	NA,-inf	NA,inf	NA,0.569052	9.26174e-05	0.000245753
3	chr3:196308863:C:T	196308863	NA,T	NA,C	NA,1	NA,-inf	NA,inf	NA,0.562623	9.26007e-05	0.000244853
3	chr3:196297184:A:G	196297184	NA,G	NA,A	NA,1	NA,-inf	NA,inf	NA,0.567745	9.25176e-05	0.000245663
3	chr3:196258506:T:C	196258506	NA,C	NA,T	NA,1	NA,inf	NA,inf	NA,0.53846	9.24866e-05	0.000242459
3	chr3:196752656:A:G	196752656	NA,G	NA,A	NA,1	NA,-inf	NA,inf	NA,0.588545	9.24287e-05	0.000248113
3	chr3:196526626:C:T	196526626	NA,T	NA,C	NA,1	NA,inf	NA,inf	NA,0.540917	9.23594e-05	0.000243507
3	chr3:196278444:T:C	196278444	NA,C	NA,T	NA,1	NA,-inf	NA,inf	NA,0.563128	9.21604e-05	0.000244266
3	chr3:195984472:C:CT	195984472	NA,CT	NA,C	NA,1	NA,-inf	NA,inf	NA,0.576217	9.21591e-05	0.000240008
3	chr3:196988278:T:C	196988278	NA,C	NA,T	NA,1	NA,inf	NA,inf	NA,0.543393	9.20913e-05	0.000246003
3	chr3:196769539:T:C	196769539	C,NA	T,NA	1,NA	inf,NA	inf,NA	0.860128,NA	9.20126e-05	0.000276289
3	chr3:196170505:A:G	196170505	NA,G	NA,A	NA,1	NA,inf	NA,inf	NA,0.531895	9.20123e-05	0.000242343
3	chr3:197211668:G:C	197211668	NA,C	NA,G	NA,1	NA,-inf	NA,inf	NA,0.57304	9.19467e-05	0.00024527
3	chr3:196747205:AGTTAAT:A	196747205	NA,A	NA,AGTTAAT	NA,1	NA,-inf	NA,inf	NA,0.620048	9.19456e-05	0.000250168
3	chr3:196646124:A:T	196646124	T,NA	A,NA	1,NA	inf,NA	inf,NA	0.622738,NA	9.19114e-05	0.000237999
3	chr3:196662643:C:G	196662643	NA,G	NA,C	NA,1	NA,inf	NA,inf	NA,0.547282	9.18901e-05	0.000241463
3	chr3:196785054:G:A	196785054	NA,A	NA,G	NA,1	NA,-inf	NA,inf	NA,0.527366	9.18713e-05	0.000240031
3	chr3:196984410:A:C	196984410	NA,C	NA,A	NA,1	NA,-inf	NA,inf	NA,0.520299	9.18007e-05	0.000239346
3	chr3:196117902:T:A	196117902	NA,A	NA,T	NA,1	NA,-inf	NA,inf	NA,0.551008	9.17126e-05	0.000242417
3	chr3:196989867:G:A	196989867	A,A	G,G	1,1	inf,inf	inf,inf	1.33698,0.21592	9.17116e-05	0.00025111
3	chr3:196213162:A:G	196213162	NA,G	NA,A	NA,1	NA,inf	NA,inf	NA,0.523922	9.1709e-05	0.000242436
3	chr3:195864185:C:T	195864185	T,T	C,C	1,1	-inf,-inf	inf,inf	1.2797,0.320741	9.15789e-05	0.000178689
3	chr3:196517204:A:G	196517204	NA,G	NA,A	NA,1	NA,-inf	NA,inf	NA,0.59015	9.15438e-05	0.000244746
3	chr3:196135579:C:T	196135579	NA,T	NA,C	NA,1	NA,-inf	NA,inf	NA,0.540423	9.14916e-05	0.000241788
3	chr3:196621183:C:A	196621183	NA,A	NA,C	NA,1	NA,-inf	NA,inf	NA,0.564264	9.1421e-05	0.000242562
3	chr3:195828662:A:G	195828662	G,G	A,A	1,1	inf,-inf	inf,inf	1.45822,0.00135321	9.14021e-05	0.000200625
3	chr3:196308988:ACAT:A	196308988	NA,A	NA,ACAT	NA,1	NA,-inf	NA,inf	NA,0.553367	9.13814e-05	0.000241612
3	chr3:196297959:C:T	196297959	NA,T	NA,C	NA,1	NA,-inf	NA,inf	NA,0.553091	9.13466e-05	0.00024152
3	chr3:196902966:G:A	196902966	NA,A	NA,G	NA,1	NA,inf	NA,inf	NA,0.506571	9.13361e-05	0.000236876
3	chr3:196073380:C:G	196073380	NA,G	NA,C	NA,1	NA,inf	NA,inf	NA,0.537324	9.13349e-05	0.000241948
3	chr3:196923116:G:A	196923116	NA,A	NA,G	NA,1	NA,inf	NA,inf	NA,0.506032	9.12613e-05	0.000236697
3	chr3:196057318:G:A	196057318	NA,A	NA,G	NA,1	NA,inf	NA,inf	NA,0.536595	9.1239e-05	0.000241691
3	chr3:196079214:C:T	196079214	NA,T	NA,C	NA,1	NA,inf	NA,inf	NA,0.536595	9.1239e-05	0.000241691
3	chr3:196081236:G:C	196081236	NA,C	NA,G	NA,1	NA,inf	NA,inf	NA,0.536595	9.1239e-05	0.000241691
3	chr3:196579995:G:A	196579995	NA,A	NA,G	NA,1	NA,inf	NA,inf	NA,0.541276	9.11056e-05	0.000240974
3	chr3:197109428:G:A	197109428	NA,A	NA,G	NA,1	NA,-inf	NA,inf	NA,0.570817	9.10893e-05	0.000242577
3	chr3:196218530:T:C	196218530	NA,C	NA,T	NA,1	NA,inf	NA,inf	NA,0.521707	9.10684e-05	0.000240041
3	chr3:196927009:GGA:G	196927009	NA,G	NA,GGA	NA,1	NA,inf	NA,inf	NA,0.504475	9.10547e-05	0.00023617
3	chr3:196925686:G:A	196925686	NA,A	NA,G	NA,1	NA,inf	NA,inf	NA,0.504175	9.10122e-05	0.000236062
3	chr3:196928460:G:A	196928460	NA,A	NA,G	NA,1	NA,inf	NA,inf	NA,0.503441	9.09144e-05	0.000235814
3	chr3:196928417:T:TC	196928417	NA,TC	NA,T	NA,1	NA,inf	NA,inf	NA,0.503441	9.09144e-05	0.000235814
3	chr3:196935000:AT:A	196935000	NA,A	NA,AT	NA,1	NA,inf	NA,inf	NA,0.503441	9.09144e-05	0.000235814
3	chr3:196911878:A:T	196911878	NA,T	NA,A	NA,1	NA,inf	NA,inf	NA,0.503441	9.09144e-05	0.000235814
3	chr3:197056117:T:C	197056117	NA,C	NA,T	NA,1	NA,-inf	NA,inf	NA,0.563519	9.08902e-05	0.00024138
3	chr3:196930805:T:C	196930805	NA,C	NA,T	NA,1	NA,inf	NA,inf	NA,0.502463	9.07841e-05	0.00023548
3	chr3:196187127:CAG:C	196187127	NA,C	NA,CAG	NA,1	NA,-inf	NA,inf	NA,0.551213	9.07583e-05	0.000242972
3	chr3:196155792:A:G	196155792	NA,G	NA,A	NA,1	NA,inf	NA,inf	NA,0.524025	9.07385e-05	0.000238482
3	chr3:196962616:T:C	196962616	C,C	T,T	1,1	inf,inf	inf,inf	0.168146,1.48273	9.07131e-05	0.000244815
3	chr3:196879710:G:C	196879710	NA,C	NA,G	NA,1	NA,inf	NA,inf	NA,0.501888	9.07057e-05	0.000235282
3	chr3:196163943:G:A	196163943	NA,A	NA,G	NA,1	NA,-inf	NA,inf	NA,0.543303	9.05939e-05	0.000238589
3	chr3:196067062:A:G	196067062	G,NA	A,NA	1,NA	-inf,NA	inf,NA	0.654264,NA	9.05257e-05	0.000281693
3	chr3:195912286:G:T	195912286	T,NA	G,NA	1,NA	inf,NA	inf,NA	0.646765,NA	9.05202e-05	0.00021637
3	chr3:196466782:G:A	196466782	NA,A	NA,G	NA,1	NA,-inf	NA,inf	NA,0.52732	9.04881e-05	0.000237448
3	chr3:196926965:G:A	196926965	NA,A	NA,G	NA,1	NA,inf	NA,inf	NA,0.49985	9.0438e-05	0.000234591
3	chr3:196739353:C:T	196739353	NA,T	NA,C	NA,1	NA,-inf	NA,inf	NA,0.562557	9.04209e-05	0.000241467
3	chr3:196082209:G:C	196082209	C,C	G,G	1,1	inf,-inf	inf,inf	1.12912,0.578851	9.03006e-05	0.000300073
3	chr3:197012069:C:T	197012069	T,NA	C,NA	1,NA	-inf,NA	inf,NA	0.842896,NA	9.02288e-05	0.000260313
3	chr3:196931503:AACTG:A	196931503	NA,A	NA,AACTG	NA,1	NA,inf	NA,inf	NA,0.497939	9.01797e-05	0.000233924
3	chr3:196606796:T:C	196606796	NA,C	NA,T	NA,1	NA,inf	NA,inf	NA,0.531783	9.01021e-05	0.000238625
3	chr3:196402512:C:T	196402512	T,NA	C,NA	1,NA	inf,NA	inf,NA	0.639461,NA	9.00562e-05	0.00023269
3	chr3:196660892:G:A	196660892	NA,A	NA,G	NA,1	NA,-inf	NA,inf	NA,0.521341	8.99854e-05	0.000236565
3	chr3:196640897:T:G	196640897	NA,G	NA,T	NA,1	NA,-inf	NA,inf	NA,0.538095	8.99686e-05	0.00023774
3	chr3:196378243:T:A	196378243	NA,A	NA,T	NA,1	NA,inf	NA,inf	NA,0.513927	8.99156e-05	0.000235284
3	chr3:196467170:T:C	196467170	NA,C	NA,T	NA,1	NA,-inf	NA,inf	NA,0.545494	8.99153e-05	0.000237607
3	chr3:197252347:G:A	197252347	NA,A	NA,G	NA,1	NA,inf	NA,inf	NA,0.522705	8.98051e-05	0.000237613
3	chr3:196656556:G:A	196656556	A,A	G,G	1,1	inf,-inf	inf,inf	1.28417,0.295767	8.97694e-05	0.000233979
3	chr3:196273875:C:T	196273875	NA,T	NA,C	NA,1	NA,-inf	NA,inf	NA,0.546154	8.97588e-05	0.000238293
3	chr3:196730144:C:T	196730144	NA,T	NA,C	NA,1	NA,inf	NA,inf	NA,0.465846	8.97093e-05	0.000233715
3	chr3:196022772:C:T	196022772	NA,T	NA,C	NA,1	NA,-inf	NA,inf	NA,0.566343	8.96942e-05	0.000232566
3	chr3:196343656:T:C	196343656	NA,C	NA,T	NA,1	NA,-inf	NA,inf	NA,0.538167	8.96768e-05	0.000237762
3	chr3:196486465:G:A	196486465	NA,A	NA,G	NA,1	NA,inf	NA,inf	NA,0.495332	8.96417e-05	0.000234473
3	chr3:196132318:C:T	196132318	T,NA	C,NA	1,NA	inf,NA	inf,NA	0.634829,NA	8.9562e-05	0.00025941
3	chr3:196538004:G:C	196538004	NA,C	NA,G	NA,1	NA,-inf	NA,inf	NA,0.56008	8.95528e-05	0.000238024
3	chr3:196210376:G:A	196210376	NA,A	NA,G	NA,1	NA,-inf	NA,inf	NA,0.536641	8.95438e-05	0.000235414
3	chr3:196488713:T:C	196488713	NA,C	NA,T	NA,1	NA,inf	NA,inf	NA,0.495657	8.94943e-05	0.000234244
3	chr3:196156022:G:A	196156022	NA,A	NA,G	NA,1	NA,inf	NA,inf	NA,0.513801	8.9404e-05	0.000234993
3	chr3:196169766:AT:A	196169766	NA,A	NA,AT	NA,1	NA,-inf	NA,inf	NA,0.554909	8.93953e-05	0.000235149
3	chr3:196909739:T:G	196909739	NA,G	NA,T	NA,1	NA,inf	NA,inf	NA,0.486914	8.93286e-05	0.000233599
3	chr3:196484425:C:T	196484425	NA,T	NA,C	NA,1	NA,-inf	NA,inf	NA,0.540461	8.92839e-05	0.000235278
3	chr3:195926233:T:C	195926233	NA,C	NA,T	NA,1	NA,inf	NA,inf	NA,0.500813	8.92686e-05	0.000233227
3	chr3:196254988:A:C	196254988	C,C	A,A	1,1	inf,inf	inf,inf	0.607177,1.17531	8.92445e-05	0.000230538
3	chr3:196198669:AC:A	196198669	NA,A	NA,AC	NA,1	NA,inf	NA,inf	NA,0.52015	8.92339e-05	0.000235176
3	chr3:195982808:G:A	195982808	NA,A	NA,G	NA,1	NA,-inf	NA,inf	NA,0.536385	8.91944e-05	0.000233008
3	chr3:196253628:T:C	196253628	C,C	T,T	1,1	inf,inf	inf,inf	0.637131,1.14883	8.9191e-05	0.000230212
3	chr3:196183490:C:CAAAGGTGAAA	196183490	NA,CAAAGGTGAAA	NA,C	NA,1	NA,-inf	NA,inf	NA,0.54969	8.90921e-05	0.000238191
3	chr3:197247762:T:C	197247762	C,NA	T,NA	1,NA	-inf,NA	inf,NA	0.590956,NA	8.90877e-05	0.000228405
3	chr3:195835518:G:A	195835518	NA,A	NA,G	NA,1	NA,-inf	NA,inf	NA,0.527613	8.90775e-05	0.000238491
3	chr3:196535871:A:C	196535871	NA,C	NA,A	NA,1	NA,-inf	NA,inf	NA,0.556219	8.90761e-05	0.000236711
3	chr3:196602633:T:C	196602633	NA,C	NA,T	NA,1	NA,inf	NA,inf	NA,0.511185	8.90034e-05	0.000235564
3	chr3:196181384:C:T	196181384	NA,T	NA,C	NA,1	NA,-inf	NA,inf	NA,0.514744	8.8995e-05	0.00023523
3	chr3:195826328:G:A	195826328	A,A	G,G	1,1	-inf,-inf	inf,inf	1.41988,0.130937	8.89899e-05	0.000200685
3	chr3:196160932:A:G	196160932	NA,G	NA,A	NA,1	NA,inf	NA,inf	NA,0.505579	8.89195e-05	0.000232957
3	chr3:196233883:A:G	196233883	G,G	A,A	1,1	inf,inf	inf,inf	1.03538,0.727123	8.89e-05	0.000221964
3	chr3:196764984:A:T	196764984	NA,T	NA,A	NA,1	NA,inf	NA,inf	NA,0.558967	8.88985e-05	0.000238492
3	chr3:196731028:T:C	196731028	NA,C	NA,T	NA,1	NA,inf	NA,inf	NA,0.546164	8.88253e-05	0.00023755
3	chr3:196700016:C:T	196700016	NA,T	NA,C	NA,1	NA,inf	NA,inf	NA,0.527364	8.87622e-05	0.000236628
3	chr3:196543019:T:C	196543019	C,C	T,T	1,1	-inf,inf	inf,inf	0.709829,0.994329	8.87587e-05	0.000222737
3	chr3:196169493:C:T	196169493	NA,T	NA,C	NA,1	NA,-inf	NA,inf	NA,0.531534	8.87393e-05	0.000233999
3	chr3:196719077:A:G	196719077	NA,G	NA,A	NA,1	NA,inf	NA,inf	NA,0.545428	8.87335e-05	0.0002373
3	chr3:196517622:CT:C	196517622	NA,C	NA,CT	NA,1	NA,-inf	NA,inf	NA,0.535583	8.87157e-05	0.000235048
3	chr3:197049912:T:C	197049912	NA,C	NA,T	NA,1	NA,-inf	NA,inf	NA,0.535229	8.87135e-05	0.000235777
3	chr3:196761940:C:T	196761940	NA,T	NA,C	NA,1	NA,-inf	NA,inf	NA,0.497442	8.86707e-05	0.000231419
3	chr3:196240643:A:T	196240643	NA,T	NA,A	NA,1	NA,-inf	NA,inf	NA,0.534006	8.86191e-05	0.000234194
3	chr3:196541681:T:C	196541681	NA,C	NA,T	NA,1	NA,-inf	NA,inf	NA,0.540104	8.86044e-05	0.000233993
3	chr3:195922030:AG:A	195922030	NA,A	NA,AG	NA,1	NA,-inf	NA,inf	NA,0.526847	8.84339e-05	0.000239896
3	chr3:196221468:G:A	196221468	NA,A	NA,G	NA,1	NA,inf	NA,inf	NA,0.510521	8.84228e-05	0.000232943
3	chr3:196086438:C:T	196086438	T,NA	C,NA	1,NA	-inf,NA	inf,NA	0.637125,NA	8.83731e-05	0.000273948
3	chr3:196057576:G:A	196057576	A,NA	G,NA	1,NA	-inf,NA	inf,NA	0.638095,NA	8.8363e-05	0.000274093
3	chr3:196947178:C:T	196947178	NA,T	NA,C	NA,1	NA,-inf	NA,inf	NA,0.52893	8.82783e-05	0.000233393
3	chr3:196534708:G:A	196534708	NA,A	NA,G	NA,1	NA,-inf	NA,inf	NA,0.525744	8.82203e-05	0.000233354
3	chr3:196844406:A:G	196844406	NA,G	NA,A	NA,1	NA,-inf	NA,inf	NA,0.526864	8.8205e-05	0.000232822
3	chr3:196231423:C:G	196231423	G,G	C,C	1,1	inf,inf	inf,inf	0.931191,0.825441	8.81625e-05	0.000222091
3	chr3:196132238:C:T	196132238	NA,T	NA,C	NA,1	NA,-inf	NA,inf	NA,0.530648	8.81517e-05	0.00023358
3	chr3:195982791:G:A	195982791	NA,A	NA,G	NA,1	NA,-inf	NA,inf	NA,0.523305	8.8131e-05	0.000224935
3	chr3:196933516:T:C	196933516	NA,C	NA,T	NA,1	NA,-inf	NA,inf	NA,0.522969	8.80995e-05	0.000232447
3	chr3:196690667:G:A	196690667	NA,A	NA,G	NA,1	NA,inf	NA,inf	NA,0.519397	8.80298e-05	0.000234313
3	chr3:196794483:G:A	196794483	NA,A	NA,G	NA,1	NA,-inf	NA,inf	NA,0.496988	8.80246e-05	0.000229995
3	chr3:196319533:G:A	196319533	A,A	G,G	1,1	inf,inf	inf,inf	0.727579,0.988642	8.79655e-05	0.000219474
3	chr3:196161862:C:T	196161862	NA,T	NA,C	NA,1	NA,inf	NA,inf	NA,0.502037	8.79144e-05	0.000231118
3	chr3:196303510:A:G	196303510	NA,G	NA,A	NA,1	NA,-inf	NA,inf	NA,0.526459	8.79081e-05	0.000231936
3	chr3:196147625:T:C	196147625	NA,C	NA,T	NA,1	NA,inf	NA,inf	NA,0.496344	8.79065e-05	0.000232118
3	chr3:196574510:A:G	196574510	NA,G	NA,A	NA,1	NA,-inf	NA,inf	NA,0.521905	8.78098e-05	0.000231925
3	chr3:196100680:G:C	196100680	C,NA	G,NA	1,NA	-inf,NA	inf,NA	0.632946,NA	8.77765e-05	0.000271677
3	chr3:196961172:A:C	196961172	C,C	A,A	1,1	-inf,-inf	inf,inf	0.614848,0.996674	8.77591e-05	0.000217111
3	chr3:196061640:C:T	196061640	T,NA	C,NA	1,NA	-inf,NA	inf,NA	0.633711,NA	8.77405e-05	0.000272014
3	chr3:196291984:C:T	196291984	NA,T	NA,C	NA,1	NA,-inf	NA,inf	NA,0.52511	8.76751e-05	0.000231842
3	chr3:196181841:C:T	196181841	NA,T	NA,C	NA,1	NA,-inf	NA,inf	NA,0.53867	8.76738e-05	0.000234432
3	chr3:196547430:C:T	196547430	NA,T	NA,C	NA,1	NA,-inf	NA,inf	NA,0.531537	8.75706e-05	0.000231261
3	chr3:196221964:C:T	196221964	T,T	C,C	1,1	inf,-inf	inf,inf	1.4044,0.0833358	8.75442e-05	0.000216607
3	chr3:196491504:G:A	196491504	NA,A	NA,G	NA,1	NA,-inf	NA,inf	NA,0.526147	8.75006e-05	0.000230593
3	chr3:196492703:G:A	196492703	NA,A	NA,G	NA,1	NA,-inf	NA,inf	NA,0.526089	8.74938e-05	0.000230575
3	chr3:196628080:G:A	196628080	NA,A	NA,G	NA,1	NA,-inf	NA,inf	NA,0.504313	8.74753e-05	0.000230231
3	chr3:195963373:C:G	195963373	NA,G	NA,C	NA,1	NA,-inf	NA,inf	NA,0.522937	8.74699e-05	0.000228261
3	chr3:196877009:T:TA	196877009	NA,TA	NA,T	NA,1	NA,-inf	NA,inf	NA,0.505298	8.74524e-05	0.00023044
3	chr3:196531555:G:A	196531555	NA,A	NA,G	NA,1	NA,-inf	NA,inf	NA,0.518763	8.74103e-05	0.000229806
3	chr3:196631972:G:T	196631972	T,T	G,G	1,1	inf,inf	inf,inf	0.906382,0.796536	8.7407e-05	0.000252309
3	chr3:196822061:T:A	196822061	NA,A	NA,T	NA,1	NA,-inf	NA,inf	NA,0.502004	8.73854e-05	0.000230892
3	chr3:196946627:C:T	196946627	NA,T	NA,C	NA,1	NA,inf	NA,inf	NA,0.49696	8.73838e-05	0.000230056
3	chr3:196763955:C:T	196763955	NA,T	NA,C	NA,1	NA,inf	NA,inf	NA,0.575753	8.73697e-05	0.000239437
3	chr3:196296707:A:G	196296707	NA,G	NA,A	NA,1	NA,-inf	NA,inf	NA,0.522349	8.73373e-05	0.000230942
3	chr3:196254525:A:G	196254525	NA,G	NA,A	NA,1	NA,-inf	NA,inf	NA,0.523267	8.73146e-05	0.000230739
3	chr3:196182478:G:A	196182478	NA,A	NA,G	NA,1	NA,-inf	NA,inf	NA,0.53491	8.72844e-05	0.000233304
3	chr3:196629589:AAAAATGTTAAAC:A	196629589	NA,A	NA,AAAAATGTTAAAC	NA,1	NA,-inf	NA,inf	NA,0.502599	8.72702e-05	0.000229686
3	chr3:196061267:G:A	196061267	NA,A	NA,G	NA,1	NA,-inf	NA,inf	NA,0.516254	8.72632e-05	0.000233274
3	chr3:196571258:ACT:A	196571258	A,A	ACT,ACT	1,1	-inf,inf	inf,inf	1.2025,0.374345	8.72554e-05	0.000223748
3	chr3:196253613:C:T	196253613	NA,T	NA,C	NA,1	NA,-inf	NA,inf	NA,0.522291	8.71951e-05	0.000230423
3	chr3:196525296:A:G	196525296	G,G	A,A	1,1	-inf,inf	inf,inf	0.777789,0.913545	8.71866e-05	0.000214904
3	chr3:196690886:T:C	196690886	NA,C	NA,T	NA,1	NA,inf	NA,inf	NA,0.512427	8.71582e-05	0.000231996
3	chr3:196067168:C:T	196067168	T,NA	C,NA	1,NA	-inf,NA	inf,NA	0.628797,NA	8.70882e-05	0.000269718
3	chr3:196178239:C:T	196178239	NA,T	NA,C	NA,1	NA,-inf	NA,inf	NA,0.526931	8.69965e-05	0.000232258
3	chr3:196653141:G:A	196653141	NA,A	NA,G	NA,1	NA,-inf	NA,inf	NA,0.507553	8.69831e-05	0.000229219
3	chr3:196385988:G:A	196385988	NA,A	NA,G	NA,1	NA,-inf	NA,inf	NA,0.521393	8.68657e-05	0.000230266
3	chr3:196728535:AT:A	196728535	NA,A	NA,AT	NA,1	NA,-inf	NA,inf	NA,0.484519	8.67432e-05	0.000226674
3	chr3:197274961:G:A	197274961	NA,A	NA,G	NA,1	NA,inf	NA,inf	NA,0.481466	8.67255e-05	0.000227228
3	chr3:197247237:G:A	197247237	NA,A	NA,G	NA,1	NA,-inf	NA,inf	NA,0.526378	8.67216e-05	0.000230842
3	chr3:196765087:A:G	196765087	G,NA	A,NA	1,NA	inf,NA	inf,NA	0.790547,NA	8.6626e-05	0.000242804
3	chr3:196102815:C:T	196102815	NA,T	NA,C	NA,1	NA,-inf	NA,inf	NA,0.503188	8.6555e-05	0.00023079
3	chr3:196602346:T:G	196602346	NA,G	NA,T	NA,1	NA,inf	NA,inf	NA,0.485488	8.65548e-05	0.000228157
3	chr3:196655823:T:C	196655823	C,C	T,T	1,1	-inf,-inf	inf,inf	0.996501,0.524091	8.65305e-05	0.000218471
3	chr3:196758960:G:A	196758960	A,NA	G,NA	1,NA	inf,NA	inf,NA	0.76103,NA	8.64767e-05	0.000255819
3	chr3:196150732:T:C	196150732	C,C	T,T	1,1	inf,-inf	inf,inf	1.08359,0.621895	8.64664e-05	0.000203655
3	chr3:196705844:G:C	196705844	NA,C	NA,G	NA,1	NA,-inf	NA,inf	NA,0.534736	8.63817e-05	0.000229862
3	chr3:196586977:G:T	196586977	NA,T	NA,G	NA,1	NA,-inf	NA,inf	NA,0.52094	8.63186e-05	0.000228904
3	chr3:195924378:T:C	195924378	NA,C	NA,T	NA,1	NA,-inf	NA,inf	NA,0.516492	8.62951e-05	0.00022533
3	chr3:197263412:A:C	197263412	NA,C	NA,A	NA,1	NA,-inf	NA,inf	NA,0.5117	8.62139e-05	0.000227457
3	chr3:196115435:A:G	196115435	NA,G	NA,A	NA,1	NA,inf	NA,inf	NA,0.491876	8.61855e-05	0.000228587
3	chr3:196156213:A:C	196156213	NA,C	NA,A	NA,1	NA,-inf	NA,inf	NA,0.50741	8.61443e-05	0.00022684
3	chr3:196990793:A:G	196990793	NA,G	NA,A	NA,1	NA,-inf	NA,inf	NA,0.510713	8.6089e-05	0.000228723
3	chr3:196435390:G:GA	196435390	NA,GA	NA,G	NA,1	NA,inf	NA,inf	NA,0.483135	8.60818e-05	0.000226883
3	chr3:196390270:G:A	196390270	A,NA	G,NA	1,NA	-inf,NA	inf,NA	0.573978,NA	8.60764e-05	0.000225549
3	chr3:196602690:A:G	196602690	NA,G	NA,A	NA,1	NA,-inf	NA,inf	NA,0.544458	8.60531e-05	0.000229416
3	chr3:197080492:C:T	197080492	NA,T	NA,C	NA,1	NA,-inf	NA,inf	NA,0.533022	8.59647e-05	0.00022904
3	chr3:196753192:C:T	196753192	T,T	C,C	1,1	-inf,inf	inf,inf	0.490594,1.33791	8.596e-05	0.000247787
3	chr3:196483200:G:A	196483200	NA,A	NA,G	NA,1	NA,-inf	NA,inf	NA,0.513452	8.59224e-05	0.000227374
3	chr3:196307212:C:G	196307212	NA,G	NA,C	NA,1	NA,-inf	NA,inf	NA,0.524368	8.59162e-05	0.000228061
3	chr3:196032399:A:G	196032399	NA,G	NA,A	NA,1	NA,-inf	NA,inf	NA,0.49909	8.58846e-05	0.000231139
3	chr3:196778120:C:G	196778120	G,NA	C,NA	1,NA	inf,NA	inf,NA	0.777688,NA	8.58642e-05	0.000255188
3	chr3:197171709:T:C	197171709	NA,C	NA,T	NA,1	NA,-inf	NA,inf	NA,0.498815	8.58243e-05	0.000226984
3	chr3:196600420:A:G	196600420	NA,G	NA,A	NA,1	NA,-inf	NA,inf	NA,0.496245	8.58142e-05	0.000226583
3	chr3:196590748:A:G	196590748	G,NA	A,NA	1,NA	-inf,NA	inf,NA	0.59306,NA	8.57904e-05	0.00021881
3	chr3:197242639:G:A	197242639	NA,A	NA,G	NA,1	NA,-inf	NA,inf	NA,0.498131	8.57414e-05	0.000226764
3	chr3:196049583:G:A	196049583	A,NA	G,NA	1,NA	-inf,NA	inf,NA	0.585306,NA	8.55968e-05	0.000232929
3	chr3:196464547:C:T	196464547	NA,T	NA,C	NA,1	NA,-inf	NA,inf	NA,0.502021	8.55708e-05	0.000227492
3	chr3:196726596:A:C	196726596	C,C	A,A	1,1	inf,inf	inf,inf	1.90252,0.158659	8.5562e-05	0.000380782
3	chr3:196169497:C:T	196169497	T,T	C,C	1,1	inf,inf	inf,inf	1.03,0.721368	8.55543e-05	0.000203502
3	chr3:196718575:G:A	196718575	A,NA	G,NA	1,NA	-inf,NA	inf,NA	0.801638,NA	8.545e-05	0.000253494
3	chr3:196621485:T:C	196621485	C,C	T,T	1,1	inf,inf	inf,inf	1.12527,0.51135	8.5368e-05	0.000223438
3	chr3:196733603:T:G	196733603	NA,G	NA,T	NA,1	NA,-inf	NA,inf	NA,0.593474	8.52812e-05	0.000234137
3	chr3:197151868:C:A	197151868	NA,A	NA,C	NA,1	NA,-inf	NA,inf	NA,0.50751	8.52703e-05	0.000225591
3	chr3:196575512:T:C	196575512	NA,C	NA,T	NA,1	NA,-inf	NA,inf	NA,0.494974	8.52659e-05	0.000224466
3	chr3:196916810:A:G	196916810	NA,G	NA,A	NA,1	NA,-inf	NA,inf	NA,0.486239	8.52555e-05	0.000224643
3	chr3:196611370:C:A	196611370	NA,A	NA,C	NA,1	NA,-inf	NA,inf	NA,0.495226	8.52489e-05	0.000225472
3	chr3:196143767:C:CT	196143767	NA,CT	NA,C	NA,1	NA,-inf	NA,inf	NA,0.50915	8.52359e-05	0.000228561
3	chr3:196732838:T:C	196732838	C,C	T,T	1,1	inf,inf	inf,inf	1.83438,0.141713	8.51884e-05	0.000311291
3	chr3:196226051:T:C	196226051	NA,C	NA,T	NA,1	NA,inf	NA,inf	NA,0.482999	8.51807e-05	0.000223825
3	chr3:196006177:T:G	196006177	NA,G	NA,T	NA,1	NA,inf	NA,inf	NA,0.487183	8.51341e-05	0.000220395
3	chr3:196642291:AG:A	196642291	NA,A	NA,AG	NA,1	NA,inf	NA,inf	NA,0.474227	8.51257e-05	0.000224119
3	chr3:196120505:C:T	196120505	NA,T	NA,C	NA,1	NA,inf	NA,inf	NA,0.474409	8.51054e-05	0.00021972
3	chr3:197131832:A:T	197131832	T,T	A,A	1,1	inf,inf	inf,inf	0.68256,0.982789	8.5085e-05	0.00022871
3	chr3:196172670:C:T	196172670	NA,T	NA,C	NA,1	NA,-inf	NA,inf	NA,0.506822	8.50804e-05	0.000224394
3	chr3:196664016:GA:G	196664016	NA,G	NA,GA	NA,1	NA,inf	NA,inf	NA,0.493094	8.50794e-05	0.000223609
3	chr3:196181822:T:C	196181822	NA,C	NA,T	NA,1	NA,-inf	NA,inf	NA,0.515962	8.50469e-05	0.000227228
3	chr3:196090319:A:C	196090319	NA,C	NA,A	NA,1	NA,inf	NA,inf	NA,0.482252	8.50426e-05	0.000226281
3	chr3:196088241:C:G	196088241	NA,G	NA,C	NA,1	NA,inf	NA,inf	NA,0.487022	8.50395e-05	0.000225356
3	chr3:196576733:A:G	196576733	NA,G	NA,A	NA,1	NA,-inf	NA,inf	NA,0.514155	8.50333e-05	0.000224979
3	chr3:196115980:T:C	196115980	NA,C	NA,T	NA,1	NA,-inf	NA,inf	NA,0.516966	8.50056e-05	0.000219555
3	chr3:196479960:A:G	196479960	NA,G	NA,A	NA,1	NA,-inf	NA,inf	NA,0.504741	8.50049e-05	0.000224989
3	chr3:196457951:C:G	196457951	NA,G	NA,C	NA,1	NA,-inf	NA,inf	NA,0.493594	8.4993e-05	0.000223511
3	chr3:196341755:A:G	196341755	NA,G	NA,A	NA,1	NA,inf	NA,inf	NA,0.477412	8.49744e-05	0.000223131
3	chr3:196664967:A:G	196664967	NA,G	NA,A	NA,1	NA,inf	NA,inf	NA,0.492157	8.49638e-05	0.000223299
3	chr3:196919809:A:C	196919809	NA,C	NA,A	NA,1	NA,-inf	NA,inf	NA,0.483716	8.49456e-05	0.000223831
3	chr3:196938369:A:G	196938369	NA,G	NA,A	NA,1	NA,-inf	NA,inf	NA,0.496926	8.49421e-05	0.000224122
3	chr3:196737492:T:G	196737492	NA,G	NA,T	NA,1	NA,inf	NA,inf	NA,0.519314	8.49022e-05	0.000226962
3	chr3:195963919:G:A	195963919	NA,A	NA,G	NA,1	NA,-inf	NA,inf	NA,0.498153	8.48795e-05	0.000229324
3	chr3:196183901:C:G	196183901	G,G	C,C	1,1	inf,-inf	inf,inf	1.32182,0.23161	8.48719e-05	0.000199846
3	chr3:196436847:A:T	196436847	NA,T	NA,A	NA,1	NA,inf	NA,inf	NA,0.467673	8.48457e-05	0.000222365
3	chr3:196276551:C:T	196276551	T,T	C,C	1,1	inf,inf	inf,inf	0.554071,1.19106	8.48455e-05	0.000219524
3	chr3:197206754:A:C	197206754	NA,C	NA,A	NA,1	NA,inf	NA,inf	NA,0.48084	8.48374e-05	0.000224361
3	chr3:196150373:G:A	196150373	A,A	G,G	1,1	inf,-inf	inf,inf	1.07144,0.622309	8.47587e-05	0.000199811
3	chr3:197198588:A:G	197198588	NA,G	NA,A	NA,1	NA,-inf	NA,inf	NA,0.515266	8.47545e-05	0.00022577
3	chr3:196182554:A:T	196182554	NA,T	NA,A	NA,1	NA,-inf	NA,inf	NA,0.512434	8.46784e-05	0.000226203
3	chr3:196130393:A:G	196130393	G,NA	A,NA	1,NA	-inf,NA	inf,NA	0.588184,NA	8.46337e-05	0.000243384
3	chr3:195982441:G:C	195982441	NA,C	NA,G	NA,1	NA,-inf	NA,inf	NA,0.508778	8.46254e-05	0.000220201
3	chr3:197080244:T:C	197080244	NA,C	NA,T	NA,1	NA,-inf	NA,inf	NA,0.520895	8.46215e-05	0.000225391
3	chr3:196045637:T:C	196045637	NA,C	NA,T	NA,1	NA,inf	NA,inf	NA,0.478956	8.46122e-05	0.000218996
3	chr3:195846224:A:T	195846224	T,NA	A,NA	1,NA	-inf,NA	inf,NA	0.577607,NA	8.45643e-05	0.000251607
3	chr3:196640988:G:A	196640988	A,NA	G,NA	1,NA	-inf,NA	inf,NA	0.626797,NA	8.4539e-05	0.000227719
3	chr3:196786255:C:T	196786255	NA,T	NA,C	NA,1	NA,-inf	NA,inf	NA,0.468189	8.45343e-05	0.000220928
3	chr3:196261872:C:G	196261872	G,G	C,C	1,1	inf,inf	inf,inf	0.554875,1.18759	8.44743e-05	0.000218604
3	chr3:197015438:C:T	197015438	NA,T	NA,C	NA,1	NA,inf	NA,inf	NA,0.466892	8.44585e-05	0.000221452
3	chr3:195911984:C:T	195911984	T,NA	C,NA	1,NA	-inf,NA	inf,NA	0.570939,NA	8.43272e-05	0.000242896
3	chr3:196150374:C:T	196150374	NA,T	NA,C	NA,1	NA,inf	NA,inf	NA,0.4658	8.42716e-05	0.000221815
3	chr3:196691926:G:C	196691926	NA,C	NA,G	NA,1	NA,-inf	NA,inf	NA,0.500094	8.42585e-05	0.000223342
3	chr3:195867934:A:G	195867934	G,G	A,A	1,1	-inf,-inf	inf,inf	1.19692,0.392629	8.42572e-05	0.000136068
3	chr3:197056221:A:G	197056221	G,NA	A,NA	1,NA	-inf,NA	inf,NA	1.29248,NA	8.42424e-05	0.000357635
3	chr3:195946582:G:A	195946582	NA,A	NA,G	NA,1	NA,-inf	NA,inf	NA,0.496828	8.42366e-05	0.000220003
3	chr3:195911178:C:T	195911178	NA,T	NA,C	NA,1	NA,-inf	NA,inf	NA,0.500429	8.4236e-05	0.000220584
3	chr3:196018959:T:C	196018959	NA,C	NA,T	NA,1	NA,inf	NA,inf	NA,0.476988	8.42313e-05	0.000217614
3	chr3:196638894:A:G	196638894	G,G	A,A	1,1	inf,inf	inf,inf	1.30206,0.087021	8.42283e-05	0.00021962
3	chr3:197134834:C:A	197134834	NA,A	NA,C	NA,1	NA,inf	NA,inf	NA,0.452745	8.42128e-05	0.000219637
3	chr3:196070585:A:G	196070585	NA,G	NA,A	NA,1	NA,inf	NA,inf	NA,0.481166	8.41893e-05	0.000223281
3	chr3:196570130:CTTGAG:C	196570130	NA,C	NA,CTTGAG	NA,1	NA,-inf	NA,inf	NA,0.506922	8.41273e-05	0.000222047
3	chr3:196283457:A:G	196283457	NA,G	NA,A	NA,1	NA,-inf	NA,inf	NA,0.477226	8.41073e-05	0.000221358
3	chr3:196295593:G:A	196295593	NA,A	NA,G	NA,1	NA,-inf	NA,inf	NA,0.495063	8.40915e-05	0.000222349
3	chr3:196521719:G:A	196521719	NA,A	NA,G	NA,1	NA,inf	NA,inf	NA,0.466342	8.40698e-05	0.000221208
3	chr3:196571383:A:G	196571383	NA,G	NA,A	NA,1	NA,-inf	NA,inf	NA,0.505705	8.40471e-05	0.000222326
3	chr3:196587463:C:T	196587463	T,NA	C,NA	1,NA	-inf,NA	inf,NA	0.573226,NA	8.40388e-05	0.000253766
3	chr3:196677092:GA:G	196677092	NA,G	NA,GA	NA,1	NA,-inf	NA,inf	NA,0.500233	8.40236e-05	0.000224231
3	chr3:196679805:A:G	196679805	NA,G	NA,A	NA,1	NA,-inf	NA,inf	NA,0.525702	8.3982e-05	0.000224078
3	chr3:196821669:C:T	196821669	NA,T	NA,C	NA,1	NA,inf	NA,inf	NA,0.486393	8.3952e-05	0.000222772
3	chr3:196981081:C:G	196981081	G,G	C,C	1,1	-inf,-inf	inf,inf	1.4053,0.356468	8.39388e-05	0.000232784
3	chr3:196438890:G:A	196438890	NA,A	NA,G	NA,1	NA,inf	NA,inf	NA,0.459258	8.39163e-05	0.000220038
3	chr3:196961156:G:T	196961156	T,T	G,G	1,1	inf,inf	inf,inf	0.433507,1.16855	8.38848e-05	0.000209614
3	chr3:197219861:C:T	197219861	NA,T	NA,C	NA,1	NA,-inf	NA,inf	NA,0.481464	8.37525e-05	0.000221501
3	chr3:196731667:T:G	196731667	G,G	T,T	1,1	inf,inf	inf,inf	1.82313,0.140727	8.36532e-05	0.000305141
3	chr3:195862170:C:G	195862170	G,G	C,C	1,1	-inf,-inf	inf,inf	0.725431,0.984167	8.35737e-05	0.000184806
3	chr3:196887746:A:G	196887746	NA,G	NA,A	NA,1	NA,-inf	NA,inf	NA,0.472262	8.35505e-05	0.00022017
3	chr3:196536549:G:A	196536549	NA,A	NA,G	NA,1	NA,-inf	NA,inf	NA,0.506845	8.35497e-05	0.000221997
3	chr3:196060099:G:A	196060099	NA,A	NA,G	NA,1	NA,-inf	NA,inf	NA,0.490503	8.33444e-05	0.00022413
3	chr3:197091681:C:T	197091681	T,NA	C,NA	1,NA	-inf,NA	inf,NA	1.28402,NA	8.33293e-05	0.000352739
3	chr3:195862891:G:A	195862891	A,A	G,G	1,1	-inf,-inf	inf,inf	1.0591,0.572647	8.33102e-05	0.000139052
3	chr3:197024316:G:A	197024316	NA,A	NA,G	NA,1	NA,inf	NA,inf	NA,0.46815	8.3306e-05	0.000220687
3	chr3:196712468:C:T	196712468	NA,T	NA,C	NA,1	NA,-inf	NA,inf	NA,0.453445	8.32999e-05	0.000217356
3	chr3:196656330:C:T	196656330	T,T	C,C	1,1	-inf,-inf	inf,inf	0.814477,0.709424	8.32715e-05	0.000210648
3	chr3:197014166:T:C	197014166	C,NA	T,NA	1,NA	inf,NA	inf,NA	0.650079,NA	8.32336e-05	0.00023278
3	chr3:197015524:G:A	197015524	A,A	G,G	1,1	-inf,-inf	inf,inf	0.736681,0.923181	8.32001e-05	0.000209706
3	chr3:196273572:G:C	196273572	C,C	G,G	1,1	inf,inf	inf,inf	0.591265,1.14668	8.31873e-05	0.000214952
3	chr3:195908935:C:T	195908935	NA,T	NA,C	NA,1	NA,-inf	NA,inf	NA,0.480885	8.30786e-05	0.000230337
3	chr3:197221206:G:A	197221206	NA,A	NA,G	NA,1	NA,-inf	NA,inf	NA,0.499891	8.30665e-05	0.00022119
3	chr3:196459827:CTT:C	196459827	NA,C	NA,CTT	NA,1	NA,inf	NA,inf	NA,0.464233	8.30616e-05	0.000218487
3	chr3:196792820:C:T	196792820	T,NA	C,NA	1,NA	-inf,NA	inf,NA	0.394945,NA	8.30461e-05	0.000200957
3	chr3:196720469:C:T	196720469	T,T	C,C	1,1	inf,inf	inf,inf	1.79515,0.181529	8.30319e-05	0.000300913
3	chr3:195831285:T:C	195831285	NA,C	NA,T	NA,1	NA,-inf	NA,inf	NA,0.498346	8.29473e-05	0.00021286
3	chr3:195856675:G:A	195856675	NA,A	NA,G	NA,1	NA,inf	NA,inf	NA,0.459422	8.29331e-05	0.000221356
3	chr3:196102688:C:T	196102688	T,NA	C,NA	1,NA	inf,NA	inf,NA	0.582642,NA	8.29277e-05	0.000243027
3	chr3:196888697:A:G	196888697	NA,G	NA,A	NA,1	NA,-inf	NA,inf	NA,0.466561	8.28871e-05	0.00021843
3	chr3:197122173:G:A	197122173	NA,A	NA,G	NA,1	NA,-inf	NA,inf	NA,0.504058	8.28352e-05	0.000221086
3	chr3:196539081:G:A	196539081	NA,A	NA,G	NA,1	NA,-inf	NA,inf	NA,0.479958	8.28184e-05	0.000217766
3	chr3:196619896:C:T	196619896	NA,T	NA,C	NA,1	NA,inf	NA,inf	NA,0.457081	8.2814e-05	0.000217635
3	chr3:197194489:T:C	197194489	C,NA	T,NA	1,NA	-inf,NA	inf,NA	0.542426,NA	8.28103e-05	0.000212489
3	chr3:196180839:C:G	196180839	NA,G	NA,C	NA,1	NA,inf	NA,inf	NA,0.467141	8.27881e-05	0.000218349
3	chr3:196103819:C:T	196103819	T,T	C,C	1,1	inf,-inf	inf,inf	0.448391,1.24365	8.27223e-05	0.000215652
3	chr3:196909339:A:T	196909339	NA,T	NA,A	NA,1	NA,-inf	NA,inf	NA,0.465042	8.27157e-05	0.000217978
3	chr3:196819040:A:G	196819040	NA,G	NA,A	NA,1	NA,inf	NA,inf	NA,0.474987	8.27057e-05	0.000219352
3	chr3:195879148:G:A	195879148	A,NA	G,NA	1,NA	inf,NA	inf,NA	0.560561,NA	8.26931e-05	0.000193282
3	chr3:196381095:C:T	196381095	NA,T	NA,C	NA,1	NA,inf	NA,inf	NA,0.454851	8.26904e-05	0.00021689
3	chr3:197140337:C:T	197140337	NA,T	NA,C	NA,1	NA,-inf	NA,inf	NA,0.481082	8.26552e-05	0.000220069
3	chr3:195828471:C:A	195828471	A,A	C,C	1,1	inf,inf	inf,inf	1.39452,0.0277823	8.2653e-05	0.000185996
3	chr3:196938047:A:G	196938047	NA,G	NA,A	NA,1	NA,inf	NA,inf	NA,0.485796	8.26443e-05	0.00022134
3	chr3:196331655:C:T	196331655	NA,T	NA,C	NA,1	NA,-inf	NA,inf	NA,0.481772	8.25799e-05	0.000218338
3	chr3:196481868:G:A	196481868	NA,A	NA,G	NA,1	NA,-inf	NA,inf	NA,0.483824	8.25348e-05	0.000218525
3	chr3:196690335:C:A	196690335	NA,A	NA,C	NA,1	NA,-inf	NA,inf	NA,0.484543	8.25199e-05	0.000218673
3	chr3:195826313:A:T	195826313	T,T	A,A	1,1	-inf,-inf	inf,inf	1.37704,0.13675	8.24644e-05	0.000186569
3	chr3:196758707:T:C	196758707	NA,C	NA,T	NA,1	NA,inf	NA,inf	NA,0.484367	8.24166e-05	0.000219565
3	chr3:196182090:A:G	196182090	NA,G	NA,A	NA,1	NA,-inf	NA,inf	NA,0.492347	8.23715e-05	0.00021999
3	chr3:197031267:G:A	197031267	NA,A	NA,G	NA,1	NA,inf	NA,inf	NA,0.452773	8.2354e-05	0.000216204
3	chr3:197031268:G:A	197031268	NA,A	NA,G	NA,1	NA,inf	NA,inf	NA,0.452773	8.2354e-05	0.000216204
3	chr3:196604441:G:GT	196604441	NA,GT	NA,G	NA,1	NA,-inf	NA,inf	NA,0.503989	8.23255e-05	0.000219716
3	chr3:196048114:T:C	196048114	NA,C	NA,T	NA,1	NA,inf	NA,inf	NA,0.458223	8.23129e-05	0.00021782
3	chr3:196082393:C:A	196082393	NA,A	NA,C	NA,1	NA,-inf	NA,inf	NA,0.47131	8.22133e-05	0.000216272
3	chr3:196499305:C:G	196499305	NA,G	NA,C	NA,1	NA,-inf	NA,inf	NA,0.482851	8.2184e-05	0.000217321
3	chr3:196585689:A:G	196585689	NA,G	NA,A	NA,1	NA,-inf	NA,inf	NA,0.488616	8.21592e-05	0.000217319
3	chr3:195930037:AG:A	195930037	NA,A	NA,AG	NA,1	NA,-inf	NA,inf	NA,0.466302	8.21306e-05	0.000212868
3	chr3:196083440:C:T	196083440	NA,T	NA,C	NA,1	NA,-inf	NA,inf	NA,0.467414	8.21137e-05	0.000218182
3	chr3:196924873:T:C	196924873	NA,C	NA,T	NA,1	NA,-inf	NA,inf	NA,0.46076	8.209e-05	0.000216421
3	chr3:196729949:A:G	196729949	NA,G	NA,A	NA,1	NA,-inf	NA,inf	NA,0.563435	8.2065e-05	0.000225066
3	chr3:197178331:C:T	197178331	NA,T	NA,C	NA,1	NA,inf	NA,inf	NA,0.445234	8.20393e-05	0.000214873
3	chr3:197203114:T:G	197203114	NA,G	NA,T	NA,1	NA,-inf	NA,inf	NA,0.473247	8.20204e-05	0.000216204
3	chr3:196451339:C:T	196451339	NA,T	NA,C	NA,1	NA,-inf	NA,inf	NA,0.486201	8.19949e-05	0.000217034
3	chr3:196898558:A:G	196898558	NA,G	NA,A	NA,1	NA,-inf	NA,inf	NA,0.458317	8.19713e-05	0.000216006
3	chr3:196815429:T:C	196815429	NA,C	NA,T	NA,1	NA,inf	NA,inf	NA,0.420123	8.18667e-05	0.000213234
3	chr3:196173026:G:A	196173026	NA,A	NA,G	NA,1	NA,-inf	NA,inf	NA,0.481837	8.1821e-05	0.000216288
3	chr3:196041094:C:T	196041094	NA,T	NA,C	NA,1	NA,-inf	NA,inf	NA,0.465148	8.18193e-05	0.000220224
3	chr3:196197165:C:T	196197165	T,T	C,C	1,1	inf,inf	inf,inf	1.29145,0.344476	8.17952e-05	0.000189463
3	chr3:196105124:C:A	196105124	NA,A	NA,C	NA,1	NA,inf	NA,inf	NA,0.458458	8.17947e-05	0.000216714
3	chr3:196345298:A:C	196345298	NA,C	NA,A	NA,1	NA,-inf	NA,inf	NA,0.486518	8.17819e-05	0.000217587
3	chr3:196525654:C:T	196525654	T,T	C,C	1,1	inf,-inf	inf,inf	0.870916,0.783361	8.1748e-05	0.000206676
3	chr3:196026934:AAC:A	196026934	NA,A	NA,AAC	NA,1	NA,-inf	NA,inf	NA,0.499228	8.15946e-05	0.000211766
3	chr3:196838959:A:G	196838959	NA,G	NA,A	NA,1	NA,-inf	NA,inf	NA,0.467163	8.15108e-05	0.000214492
3	chr3:196200516:A:G	196200516	NA,G	NA,A	NA,1	NA,inf	NA,inf	NA,0.450447	8.1441e-05	0.000213827
3	chr3:197220502:G:T	197220502	T,NA	G,NA	1,NA	-inf,NA	inf,NA	1.26283,NA	8.14345e-05	0.000341878
3	chr3:195910763:T:C	195910763	C,C	T,T	1,1	-inf,inf	inf,inf	1.33574,0.123431	8.14264e-05	0.000129544
3	chr3:196290684:C:G	196290684	NA,G	NA,C	NA,1	NA,-inf	NA,inf	NA,0.472411	8.14176e-05	0.000215188
3	chr3:197002861:C:T	197002861	T,NA	C,NA	1,NA	-inf,NA	inf,NA	0.496331,NA	8.13823e-05	0.000208315
3	chr3:196689553:T:C	196689553	NA,C	NA,T	NA,1	NA,inf	NA,inf	NA,0.423984	8.1274e-05	0.000211853
3	chr3:196818381:T:G	196818381	NA,G	NA,T	NA,1	NA,inf	NA,inf	NA,0.452866	8.12558e-05	0.00021469
3	chr3:196479637:C:T	196479637	NA,T	NA,C	NA,1	NA,-inf	NA,inf	NA,0.471135	8.11901e-05	0.000214888
3	chr3:196183289:A:G	196183289	NA,G	NA,A	NA,1	NA,-inf	NA,inf	NA,0.480903	8.11852e-05	0.000216726
3	chr3:196452721:C:G	196452721	NA,G	NA,C	NA,1	NA,-inf	NA,inf	NA,0.453218	8.11804e-05	0.000213953
3	chr3:196171041:C:T	196171041	NA,T	NA,C	NA,1	NA,-inf	NA,inf	NA,0.470041	8.11748e-05	0.000214584
3	chr3:196024566:T:C	196024566	NA,C	NA,T	NA,1	NA,-inf	NA,inf	NA,0.49589	8.11465e-05	0.000210652
3	chr3:196775468:C:T	196775468	T,NA	C,NA	1,NA	-inf,NA	inf,NA	0.711683,NA	8.11307e-05	0.000225086
3	chr3:196559275:G:C	196559275	C,C	G,G	1,1	-inf,inf	inf,inf	0.854824,0.79286	8.11065e-05	0.000202955
3	chr3:196469307:A:G	196469307	NA,G	NA,A	NA,1	NA,-inf	NA,inf	NA,0.47113	8.10895e-05	0.00021463
3	chr3:196052284:C:T	196052284	T,T	C,C	1,1	inf,-inf	inf,inf	1.20686,0.40589	8.1082e-05	0.000274188
3	chr3:196999123:G:A	196999123	A,NA	G,NA	1,NA	inf,NA	inf,NA	0.539201,NA	8.10718e-05	0.000216781
3	chr3:196024604:ACTCTT:A	196024604	NA,A	NA,ACTCTT	NA,1	NA,-inf	NA,inf	NA,0.494453	8.09919e-05	0.000210257
3	chr3:197185954:A:C	197185954	NA,C	NA,A	NA,1	NA,-inf	NA,inf	NA,0.479649	8.09773e-05	0.000215446
3	chr3:196157822:G:A	196157822	NA,A	NA,G	NA,1	NA,-inf	NA,inf	NA,0.483417	8.09669e-05	0.000213181
3	chr3:197169094:C:T	197169094	T,NA	C,NA	1,NA	-inf,NA	inf,NA	0.52806,NA	8.09023e-05	0.00020792
3	chr3:196982234:G:A	196982234	NA,A	NA,G	NA,1	NA,-inf	NA,inf	NA,0.431511	8.08915e-05	0.000210291
3	chr3:196525184:A:G	196525184	NA,G	NA,A	NA,1	NA,inf	NA,inf	NA,0.438336	8.08748e-05	0.000212419
3	chr3:196995786:G:A	196995786	NA,A	NA,G	NA,1	NA,-inf	NA,inf	NA,0.499597	8.08631e-05	0.000216406
3	chr3:196612004:A:G	196612004	G,G	A,A	1,1	inf,inf	inf,inf	1.35881,0.0676721	8.07676e-05	0.000216041
3	chr3:196263546:C:G	196263546	NA,G	NA,C	NA,1	NA,-inf	NA,inf	NA,0.465298	8.07204e-05	0.000213509
3	chr3:196583858:G:A	196583858	NA,A	NA,G	NA,1	NA,-inf	NA,inf	NA,0.474702	8.06545e-05	0.000213333
3	chr3:196114165:G:C	196114165	NA,C	NA,G	NA,1	NA,inf	NA,inf	NA,0.444566	8.06392e-05	0.000214779
3	chr3:196224520:G:A	196224520	A,A	G,G	1,1	inf,inf	inf,inf	0.954241,0.708318	8.06182e-05	0.000198606
3	chr3:196074652:G:A	196074652	A,NA	G,NA	1,NA	-inf,NA	inf,NA	0.576327,NA	8.06005e-05	0.000247205
3	chr3:196429064:A:T	196429064	NA,T	NA,A	NA,1	NA,-inf	NA,inf	NA,0.460806	8.05723e-05	0.000212486
3	chr3:195956152:T:C	195956152	NA,C	NA,T	NA,1	NA,inf	NA,inf	NA,0.470949	8.05293e-05	0.00020923
3	chr3:196121250:G:A	196121250	NA,A	NA,G	NA,1	NA,-inf	NA,inf	NA,0.452666	8.05178e-05	0.000211311
3	chr3:195885177:T:A	195885177	NA,A	NA,T	NA,1	NA,inf	NA,inf	NA,0.442969	8.05122e-05	0.000215902
3	chr3:196533762:C:T	196533762	NA,T	NA,C	NA,1	NA,-inf	NA,inf	NA,0.472537	8.046e-05	0.000212782
3	chr3:197244387:T:C	197244387	NA,C	NA,T	NA,1	NA,inf	NA,inf	NA,0.432776	8.04538e-05	0.000211117
3	chr3:196747989:G:C	196747989	C,NA	G,NA	1,NA	-inf,NA	inf,NA	0.704283,NA	8.04173e-05	0.000222891
3	chr3:195943141:A:G	195943141	NA,G	NA,A	NA,1	NA,-inf	NA,inf	NA,0.464256	8.03664e-05	0.000210061
3	chr3:196450605:C:T	196450605	NA,T	NA,C	NA,1	NA,-inf	NA,inf	NA,0.446632	8.03236e-05	0.000213091
3	chr3:196085407:G:A	196085407	NA,A	NA,G	NA,1	NA,inf	NA,inf	NA,0.438316	8.02499e-05	0.000212172
3	chr3:196527609:GCCTCCCAAAGTGCTGGGATTACAGGAGTGAGTCACT:G	196527609	NA,G	NA,GCCTCCCAAAGTGCTGGGATTACAGGAGTGAGTCACT	NA,1	NA,-inf	NA,inf	NA,0.461863	8.02164e-05	0.000211358
3	chr3:196999168:G:A	196999168	A,A	G,G	1,1	inf,inf	inf,inf	0.79299,0.778625	8.0194e-05	0.000197116
3	chr3:196555277:G:A	196555277	A,NA	G,NA	1,NA	inf,NA	inf,NA	0.562141,NA	8.01787e-05	0.000208793
3	chr3:197164867:A:G	197164867	G,NA	A,NA	1,NA	-inf,NA	inf,NA	1.24775,NA	8.01441e-05	0.000334381
3	chr3:196309822:G:A	196309822	NA,A	NA,G	NA,1	NA,-inf	NA,inf	NA,0.46372	8.01408e-05	0.000212059
3	chr3:196634976:C:T	196634976	T,T	C,C	1,1	inf,inf	inf,inf	0.812146,0.874814	8.01298e-05	0.000208224
3	chr3:196935509:A:G	196935509	NA,G	NA,A	NA,1	NA,-inf	NA,inf	NA,0.443386	8.01136e-05	0.000211226
3	chr3:196022497:C:T	196022497	NA,T	NA,C	NA,1	NA,inf	NA,inf	NA,0.440943	8.01089e-05	0.000209387
3	chr3:196157354:G:A	196157354	NA,A	NA,G	NA,1	NA,-inf	NA,inf	NA,0.474756	8.00508e-05	0.000210799
3	chr3:196018117:G:A	196018117	A,A	G,G	1,1	-inf,-inf	inf,inf	1.25928,0.306755	7.99756e-05	0.000244967
3	chr3:196778520:G:T	196778520	T,NA	G,NA	1,NA	inf,NA	inf,NA	0.475155,NA	7.99177e-05	0.000189775
3	chr3:196630846:C:T	196630846	NA,T	NA,C	NA,1	NA,-inf	NA,inf	NA,0.462948	7.9869e-05	0.000212519
3	chr3:196826467:C:T	196826467	T,T	C,C	1,1	-inf,-inf	inf,inf	0.126755,1.52161	7.97913e-05	0.000229328
3	chr3:196672146:A:G	196672146	G,NA	A,NA	1,NA	-inf,NA	inf,NA	0.460404,NA	7.97858e-05	0.00020603
3	chr3:196783817:G:T	196783817	T,NA	G,NA	1,NA	-inf,NA	inf,NA	0.586534,NA	7.97726e-05	0.000207614
3	chr3:196886916:G:A	196886916	NA,A	NA,G	NA,1	NA,-inf	NA,inf	NA,0.429107	7.97361e-05	0.000209345
3	chr3:196461137:G:A	196461137	A,NA	G,NA	1,NA	-inf,NA	inf,NA	0.551826,NA	7.96797e-05	0.000211219
3	chr3:197061150:T:C	197061150	C,NA	T,NA	1,NA	-inf,NA	inf,NA	1.23983,NA	7.96696e-05	0.000330797
3	chr3:196472298:C:T	196472298	NA,T	NA,C	NA,1	NA,-inf	NA,inf	NA,0.447107	7.96546e-05	0.000210814
3	chr3:196416257:T:C	196416257	NA,C	NA,T	NA,1	NA,-inf	NA,inf	NA,0.445942	7.96302e-05	0.000209565
3	chr3:196526342:C:T	196526342	NA,T	NA,C	NA,1	NA,inf	NA,inf	NA,0.435473	7.96214e-05	0.000209953
3	chr3:196944480:CA:C	196944480	C,C	CA,CA	1,1	inf,inf	inf,inf	0.0815057,1.38827	7.95856e-05	0.000214122
3	chr3:196808928:G:T	196808928	T,T	G,G	1,1	inf,inf	inf,inf	1.40987,0.442952	7.95653e-05	0.000223355
3	chr3:196169767:T:A	196169767	A,NA	T,NA	1,NA	inf,NA	inf,NA	0.553475,NA	7.95603e-05	0.00019615
3	chr3:196724263:C:T	196724263	T,T	C,C	1,1	inf,inf	inf,inf	1.82913,0.041941	7.95043e-05	0.000291424
3	chr3:197060813:T:C	197060813	NA,C	NA,T	NA,1	NA,-inf	NA,inf	NA,0.463	7.94246e-05	0.000211271
3	chr3:196540752:A:G	196540752	NA,G	NA,A	NA,1	NA,-inf	NA,inf	NA,0.458772	7.94243e-05	0.000210203
3	chr3:196231067:T:C	196231067	NA,C	NA,T	NA,1	NA,-inf	NA,inf	NA,0.440659	7.93857e-05	0.00020895
3	chr3:197159837:T:G	197159837	NA,G	NA,T	NA,1	NA,-inf	NA,inf	NA,0.450441	7.93829e-05	0.000209358
3	chr3:196987584:G:A	196987584	NA,A	NA,G	NA,1	NA,-inf	NA,inf	NA,0.471777	7.93803e-05	0.000211527
3	chr3:197252662:G:A	197252662	NA,A	NA,G	NA,1	NA,inf	NA,inf	NA,0.421557	7.93788e-05	0.000208215
3	chr3:196780002:A:G	196780002	G,NA	A,NA	1,NA	-inf,NA	inf,NA	0.697304,NA	7.93383e-05	0.000221477
3	chr3:197149076:T:C	197149076	NA,C	NA,T	NA,1	NA,-inf	NA,inf	NA,0.449814	7.93172e-05	0.000209185
3	chr3:196534415:C:T	196534415	NA,T	NA,C	NA,1	NA,-inf	NA,inf	NA,0.459785	7.93133e-05	0.000209495
3	chr3:197193682:A:G	197193682	NA,G	NA,A	NA,1	NA,-inf	NA,inf	NA,0.449707	7.93123e-05	0.000209207
3	chr3:196721910:C:T	196721910	T,T	C,C	1,1	inf,inf	inf,inf	1.82656,0.0429543	7.92306e-05	0.000290194
3	chr3:196446812:G:A	196446812	NA,A	NA,G	NA,1	NA,inf	NA,inf	NA,0.432145	7.91718e-05	0.000209146
3	chr3:196764844:T:TC	196764844	NA,TC	NA,T	NA,1	NA,-inf	NA,inf	NA,0.40682	7.91302e-05	0.000205205
3	chr3:196039134:G:A	196039134	A,A	G,G	1,1	-inf,-inf	inf,inf	0.794938,0.87363	7.90507e-05	0.000169903
3	chr3:197078808:G:T	197078808	NA,T	NA,G	NA,1	NA,-inf	NA,inf	NA,0.468231	7.90381e-05	0.000210264
3	chr3:196701927:A:T	196701927	NA,T	NA,A	NA,1	NA,inf	NA,inf	NA,0.465577	7.90339e-05	0.000212741
3	chr3:197153053:T:C	197153053	NA,C	NA,T	NA,1	NA,-inf	NA,inf	NA,0.446829	7.90227e-05	0.000208418
3	chr3:196872490:A:AT	196872490	NA,AT	NA,A	NA,1	NA,-inf	NA,inf	NA,0.459188	7.8985e-05	0.000209629
3	chr3:197193413:A:C	197193413	C,NA	A,NA	1,NA	-inf,NA	inf,NA	1.23221,NA	7.89179e-05	0.000327208
3	chr3:196754391:C:T	196754391	T,NA	C,NA	1,NA	-inf,NA	inf,NA	0.690175,NA	7.89009e-05	0.000218479
3	chr3:196053703:G:A	196053703	NA,A	NA,G	NA,1	NA,-inf	NA,inf	NA,0.437131	7.88557e-05	0.000207296
3	chr3:196917300:A:G	196917300	NA,G	NA,A	NA,1	NA,inf	NA,inf	NA,0.448954	7.88388e-05	0.000210043
3	chr3:196092597:T:C	196092597	NA,C	NA,T	NA,1	NA,-inf	NA,inf	NA,0.436608	7.88186e-05	0.000209355
3	chr3:197090822:T:G	197090822	NA,G	NA,T	NA,1	NA,inf	NA,inf	NA,0.41521	7.88055e-05	0.000206519
3	chr3:196520522:C:T	196520522	NA,T	NA,C	NA,1	NA,-inf	NA,inf	NA,0.447825	7.88026e-05	0.000209009
3	chr3:196148796:C:G	196148796	G,G	C,C	1,1	inf,-inf	inf,inf	1.05995,0.584445	7.8798e-05	0.00018581
3	chr3:196523153:C:T	196523153	T,T	C,C	1,1	-inf,-inf	inf,inf	1.35158,0.129168	7.87942e-05	0.000211957
3	chr3:196721825:T:C	196721825	C,C	T,T	1,1	-inf,-inf	inf,inf	1.01789,0.7151	7.87767e-05	0.000209893
3	chr3:196047063:C:T	196047063	NA,T	NA,C	NA,1	NA,inf	NA,inf	NA,0.436768	7.87396e-05	0.000204027
3	chr3:195924935:C:A	195924935	NA,A	NA,C	NA,1	NA,-inf	NA,inf	NA,0.448324	7.87175e-05	0.000205736
3	chr3:197248181:C:T	197248181	NA,T	NA,C	NA,1	NA,inf	NA,inf	NA,0.417208	7.86688e-05	0.000206542
3	chr3:197245384:C:T	197245384	NA,T	NA,C	NA,1	NA,-inf	NA,inf	NA,0.443368	7.86628e-05	0.000207524
3	chr3:196520794:A:G	196520794	G,G	A,A	1,1	-inf,inf	inf,inf	1.32388,0.181725	7.86614e-05	0.000210274
3	chr3:196467878:A:G	196467878	NA,G	NA,A	NA,1	NA,inf	NA,inf	NA,0.42264	7.86538e-05	0.000207071
3	chr3:197137773:C:T	197137773	NA,T	NA,C	NA,1	NA,-inf	NA,inf	NA,0.443315	7.86525e-05	0.000207447
3	chr3:196197280:G:A	196197280	A,A	G,G	1,1	inf,inf	inf,inf	0.464421,1.13399	7.86386e-05	0.00021205
3	chr3:196149122:A:G	196149122	G,G	A,A	1,1	inf,-inf	inf,inf	1.07403,0.564763	7.86231e-05	0.000185153
3	chr3:196280947:A:T	196280947	NA,T	NA,A	NA,1	NA,-inf	NA,inf	NA,0.443098	7.86196e-05	0.000208432
3	chr3:196502064:A:G	196502064	NA,G	NA,A	NA,1	NA,inf	NA,inf	NA,0.42276	7.86008e-05	0.00020777
3	chr3:196821867:A:G	196821867	NA,G	NA,A	NA,1	NA,inf	NA,inf	NA,0.43759	7.8598e-05	0.000208472
3	chr3:196838831:C:T	196838831	NA,T	NA,C	NA,1	NA,inf	NA,inf	NA,0.440077	7.85937e-05	0.0002095
3	chr3:196878081:T:C	196878081	NA,C	NA,T	NA,1	NA,inf	NA,inf	NA,0.446193	7.85576e-05	0.00020928
3	chr3:196453759:C:T	196453759	T,NA	C,NA	1,NA	inf,NA	inf,NA	0.529071,NA	7.85512e-05	0.000221685
3	chr3:195886067:A:G	195886067	NA,G	NA,A	NA,1	NA,inf	NA,inf	NA,0.416459	7.85447e-05	0.000197787
3	chr3:196252911:GA:G	196252911	G,G	GA,GA	1,1	inf,inf	inf,inf	0.567974,1.13448	7.85313e-05	0.000203197
3	chr3:196176856:A:T	196176856	NA,T	NA,A	NA,1	NA,-inf	NA,inf	NA,0.450917	7.85155e-05	0.0002093
3	chr3:196922613:T:C	196922613	NA,C	NA,T	NA,1	NA,-inf	NA,inf	NA,0.427818	7.85078e-05	0.000206995
3	chr3:196319661:T:G	196319661	NA,G	NA,T	NA,1	NA,inf	NA,inf	NA,0.427278	7.85073e-05	0.000207721
3	chr3:196182414:T:A	196182414	NA,A	NA,T	NA,1	NA,-inf	NA,inf	NA,0.426399	7.84803e-05	0.000207645
3	chr3:197142654:C:A	197142654	NA,A	NA,C	NA,1	NA,inf	NA,inf	NA,0.415021	7.84531e-05	0.000205948
3	chr3:195927129:A:G	195927129	NA,G	NA,A	NA,1	NA,inf	NA,inf	NA,0.421466	7.84269e-05	0.000208155
3	chr3:196535450:C:T	196535450	NA,T	NA,C	NA,1	NA,-inf	NA,inf	NA,0.450766	7.83807e-05	0.000207031
3	chr3:196238889:A:G	196238889	G,NA	A,NA	1,NA	-inf,NA	inf,NA	0.527573,NA	7.83725e-05	0.000209851
3	chr3:197248634:T:C	197248634	NA,C	NA,T	NA,1	NA,-inf	NA,inf	NA,0.440672	7.83657e-05	0.000206731
3	chr3:196529492:G:T	196529492	NA,T	NA,G	NA,1	NA,inf	NA,inf	NA,0.423737	7.83602e-05	0.000206601
3	chr3:196898623:G:A	196898623	NA,A	NA,G	NA,1	NA,inf	NA,inf	NA,0.444318	7.83511e-05	0.000208737
3	chr3:196897220:A:G	196897220	NA,G	NA,A	NA,1	NA,inf	NA,inf	NA,0.444158	7.83485e-05	0.000208716
3	chr3:196180544:T:A	196180544	A,NA	T,NA	1,NA	-inf,NA	inf,NA	0.504533,NA	7.83062e-05	0.00019768
3	chr3:196888677:G:A	196888677	NA,A	NA,G	NA,1	NA,inf	NA,inf	NA,0.443193	7.82502e-05	0.000208452
3	chr3:196883164:C:A	196883164	NA,A	NA,C	NA,1	NA,inf	NA,inf	NA,0.442905	7.8228e-05	0.000208399
3	chr3:196152051:T:TCAAGTGATCCTCCTCC	196152051	NA,TCAAGTGATCCTCCTCC	NA,T	NA,1	NA,-inf	NA,inf	NA,0.435761	7.82247e-05	0.000206001
3	chr3:197240724:G:T	197240724	T,NA	G,NA	1,NA	-inf,NA	inf,NA	0.479446,NA	7.8155e-05	0.000220215
3	chr3:196465099:G:A	196465099	NA,A	NA,G	NA,1	NA,-inf	NA,inf	NA,0.422207	7.8153e-05	0.000205249
3	chr3:196728226:C:T	196728226	NA,T	NA,C	NA,1	NA,-inf	NA,inf	NA,0.411616	7.81444e-05	0.000204671
3	chr3:196728258:GTATT:G	196728258	NA,G	NA,GTATT	NA,1	NA,-inf	NA,inf	NA,0.411616	7.81444e-05	0.000204671
3	chr3:197267502:T:C	197267502	NA,C	NA,T	NA,1	NA,-inf	NA,inf	NA,0.438477	7.81436e-05	0.000206143
3	chr3:197067843:C:T	197067843	NA,T	NA,C	NA,1	NA,-inf	NA,inf	NA,0.437337	7.80981e-05	0.000207677
3	chr3:196182902:T:A	196182902	A,A	T,T	1,1	-inf,inf	inf,inf	0.229326,1.28732	7.80812e-05	0.000205041
3	chr3:196823731:G:A	196823731	NA,A	NA,G	NA,1	NA,-inf	NA,inf	NA,0.421194	7.80634e-05	0.000206281
3	chr3:195974573:AAAGG:A	195974573	A,A	AAAGG,AAAGG	1,1	-inf,-inf	inf,inf	0.688866,0.960003	7.80293e-05	0.000188908
3	chr3:196119269:C:T	196119269	NA,T	NA,C	NA,1	NA,inf	NA,inf	NA,0.410117	7.8008e-05	0.000201797
3	chr3:197175778:T:C	197175778	NA,C	NA,T	NA,1	NA,-inf	NA,inf	NA,0.444463	7.79822e-05	0.000207244
3	chr3:196305634:C:G	196305634	G,NA	C,NA	1,NA	inf,NA	inf,NA	0.541414,NA	7.78958e-05	0.000194459
3	chr3:196242391:C:T	196242391	NA,T	NA,C	NA,1	NA,inf	NA,inf	NA,0.422751	7.78749e-05	0.000206386
3	chr3:196231842:T:G	196231842	NA,G	NA,T	NA,1	NA,-inf	NA,inf	NA,0.435074	7.78288e-05	0.000206315
3	chr3:196683956:A:G	196683956	NA,G	NA,A	NA,1	NA,inf	NA,inf	NA,0.407941	7.78125e-05	0.000204838
3	chr3:197124285:T:A	197124285	A,NA	T,NA	1,NA	-inf,NA	inf,NA	0.502263,NA	7.78088e-05	0.000200104
3	chr3:196597527:G:A	196597527	NA,A	NA,G	NA,1	NA,-inf	NA,inf	NA,0.423855	7.77983e-05	0.000205192
3	chr3:196725871:C:G	196725871	NA,G	NA,C	NA,1	NA,-inf	NA,inf	NA,0.408206	7.77873e-05	0.000203746
3	chr3:196018111:T:C	196018111	NA,C	NA,T	NA,1	NA,-inf	NA,inf	NA,0.461212	7.77844e-05	0.00020216
3	chr3:196450292:G:A	196450292	NA,A	NA,G	NA,1	NA,-inf	NA,inf	NA,0.435997	7.77699e-05	0.000206257
3	chr3:196588749:GAGAA:G	196588749	NA,G	NA,GAGAA	NA,1	NA,inf	NA,inf	NA,0.410367	7.77484e-05	0.000204379
3	chr3:196306482:T:C	196306482	NA,C	NA,T	NA,1	NA,inf	NA,inf	NA,0.405708	7.77456e-05	0.00020534
3	chr3:196278318:C:T	196278318	T,T	C,C	1,1	inf,inf	inf,inf	0.620773,1.08047	7.77394e-05	0.000200506
3	chr3:196226271:A:G	196226271	NA,G	NA,A	NA,1	NA,-inf	NA,inf	NA,0.438776	7.77117e-05	0.000205902
3	chr3:195964456:G:A	195964456	NA,A	NA,G	NA,1	NA,inf	NA,inf	NA,0.40298	7.75742e-05	0.000203375
3	chr3:195820249:G:A	195820249	NA,A	NA,G	NA,1	NA,inf	NA,inf	NA,0.4079	7.75736e-05	0.000201917
3	chr3:195865947:C:G	195865947	G,G	C,C	1,1	-inf,inf	inf,inf	1.32718,0.0293837	7.75259e-05	0.00012513
3	chr3:196169096:G:A	196169096	NA,A	NA,G	NA,1	NA,-inf	NA,inf	NA,0.435169	7.75241e-05	0.000204896
3	chr3:196043652:G:A	196043652	A,NA	G,NA	1,NA	inf,NA	inf,NA	0.518997,NA	7.74824e-05	0.000181666
3	chr3:196635013:G:T	196635013	T,T	G,G	1,1	inf,inf	inf,inf	0.792667,0.873296	7.74787e-05	0.000201204
3	chr3:196664433:G:A	196664433	NA,A	NA,G	NA,1	NA,inf	NA,inf	NA,0.427659	7.74558e-05	0.000203828
3	chr3:197138430:A:G	197138430	G,NA	A,NA	1,NA	-inf,NA	inf,NA	1.21225,NA	7.74174e-05	0.000318244
3	chr3:196840361:A:G	196840361	NA,G	NA,A	NA,1	NA,-inf	NA,inf	NA,0.42987	7.74155e-05	0.000204801
3	chr3:196387225:G:C	196387225	NA,C	NA,G	NA,1	NA,-inf	NA,inf	NA,0.417356	7.74031e-05	0.000205672
3	chr3:197186199:A:G	197186199	NA,G	NA,A	NA,1	NA,-inf	NA,inf	NA,0.430898	7.73754e-05	0.000204059
3	chr3:196003401:A:G	196003401	NA,G	NA,A	NA,1	NA,inf	NA,inf	NA,0.407154	7.73317e-05	0.000198928
3	chr3:196662567:G:A	196662567	NA,A	NA,G	NA,1	NA,inf	NA,inf	NA,0.423256	7.72987e-05	0.000203356
3	chr3:197083946:G:A	197083946	A,NA	G,NA	1,NA	-inf,NA	inf,NA	1.21,NA	7.72811e-05	0.000317417
3	chr3:196124695:C:A	196124695	NA,A	NA,C	NA,1	NA,-inf	NA,inf	NA,0.443387	7.72162e-05	0.000203885
3	chr3:196936707:A:G	196936707	NA,G	NA,A	NA,1	NA,-inf	NA,inf	NA,0.425646	7.71874e-05	0.000204156
3	chr3:196534646:G:A	196534646	A,A	G,G	1,1	inf,inf	inf,inf	0.240119,1.35534	7.71813e-05	0.000217866
3	chr3:196387895:A:C	196387895	NA,C	NA,A	NA,1	NA,-inf	NA,inf	NA,0.414839	7.71462e-05	0.000204984
3	chr3:196393741:C:T	196393741	NA,T	NA,C	NA,1	NA,-inf	NA,inf	NA,0.414186	7.7081e-05	0.000204808
3	chr3:196400908:A:C	196400908	NA,C	NA,A	NA,1	NA,inf	NA,inf	NA,0.419417	7.7045e-05	0.00020405
3	chr3:196551305:A:C	196551305	C,C	A,A	1,1	-inf,inf	inf,inf	0.644396,0.980373	7.69773e-05	0.000194089
3	chr3:196682976:CAG:C	196682976	NA,C	NA,CAG	NA,1	NA,-inf	NA,inf	NA,0.399895	7.69656e-05	0.000202069
3	chr3:196520459:C:T	196520459	NA,T	NA,C	NA,1	NA,-inf	NA,inf	NA,0.443831	7.69598e-05	0.000203968
3	chr3:196918179:C:T	196918179	NA,T	NA,C	NA,1	NA,-inf	NA,inf	NA,0.415521	7.69391e-05	0.000202666
3	chr3:197250429:C:T	197250429	NA,T	NA,C	NA,1	NA,-inf	NA,inf	NA,0.439469	7.68796e-05	0.000204303
3	chr3:195928938:G:A	195928938	NA,A	NA,G	NA,1	NA,-inf	NA,inf	NA,0.424957	7.68671e-05	0.000208797
3	chr3:196260820:A:G	196260820	NA,G	NA,A	NA,1	NA,-inf	NA,inf	NA,0.428914	7.68302e-05	0.000203024
3	chr3:195973767:C:CTGAG	195973767	NA,CTGAG	NA,C	NA,1	NA,-inf	NA,inf	NA,0.425931	7.68201e-05	0.000208743
3	chr3:196159040:T:C	196159040	NA,C	NA,T	NA,1	NA,inf	NA,inf	NA,0.399306	7.6736e-05	0.000202294
3	chr3:196717765:A:G	196717765	G,G	A,A	1,1	inf,inf	inf,inf	1.79815,0.0691968	7.67211e-05	0.000279376
3	chr3:196048268:T:C	196048268	NA,C	NA,T	NA,1	NA,-inf	NA,inf	NA,0.437569	7.67135e-05	0.000201763
3	chr3:196067878:C:T	196067878	NA,T	NA,C	NA,1	NA,-inf	NA,inf	NA,0.412871	7.67121e-05	0.000204951
3	chr3:196300716:T:C	196300716	C,C	T,T	1,1	inf,inf	inf,inf	1.107,0.459263	7.67092e-05	0.000205881
3	chr3:196743349:C:G	196743349	NA,G	NA,C	NA,1	NA,inf	NA,inf	NA,0.420748	7.66993e-05	0.000203853
3	chr3:196699114:A:T	196699114	NA,T	NA,A	NA,1	NA,inf	NA,inf	NA,0.441964	7.66782e-05	0.000206225
3	chr3:195820356:A:G	195820356	G,G	A,A	1,1	-inf,-inf	inf,inf	1.34506,0.09955	7.66555e-05	0.000168808
3	chr3:196749316:C:G	196749316	NA,G	NA,C	NA,1	NA,inf	NA,inf	NA,0.420075	7.66323e-05	0.000203673
3	chr3:196518530:G:A	196518530	NA,A	NA,G	NA,1	NA,-inf	NA,inf	NA,0.427257	7.6629e-05	0.000203067
3	chr3:196999031:G:A	196999031	NA,A	NA,G	NA,1	NA,-inf	NA,inf	NA,0.407553	7.65945e-05	0.000201715
3	chr3:196657630:C:T	196657630	T,T	C,C	1,1	inf,-inf	inf,inf	0.211686,1.27792	7.65595e-05	0.000197797
3	chr3:197044683:T:C	197044683	C,NA	T,NA	1,NA	-inf,NA	inf,NA	1.19517,NA	7.6559e-05	0.000310682
3	chr3:195838871:G:A	195838871	NA,A	NA,G	NA,1	NA,-inf	NA,inf	NA,0.405315	7.64997e-05	0.000203162
3	chr3:196008199:C:T	196008199	T,T	C,C	1,1	-inf,inf	inf,inf	1.25899,0.219953	7.64767e-05	0.000135134
3	chr3:196807181:G:A	196807181	NA,A	NA,G	NA,1	NA,inf	NA,inf	NA,0.408019	7.64612e-05	0.000202457
3	chr3:196844315:C:A	196844315	NA,A	NA,C	NA,1	NA,-inf	NA,inf	NA,0.422208	7.64525e-05	0.000201825
3	chr3:196964889:C:G	196964889	G,G	C,C	1,1	-inf,-inf	inf,inf	1.25055,0.25082	7.64514e-05	0.000190742
3	chr3:196722040:C:T	196722040	T,T	C,C	1,1	inf,inf	inf,inf	1.79028,0.0842949	7.64513e-05	0.000277769
3	chr3:196652530:G:T	196652530	NA,T	NA,G	NA,1	NA,inf	NA,inf	NA,0.404451	7.64326e-05	0.000200715
3	chr3:196665953:C:A	196665953	NA,A	NA,C	NA,1	NA,inf	NA,inf	NA,0.41429	7.63954e-05	0.000200977
3	chr3:196158721:A:G	196158721	NA,G	NA,A	NA,1	NA,inf	NA,inf	NA,0.395942	7.63798e-05	0.000201369
3	chr3:195826663:G:A	195826663	NA,A	NA,G	NA,1	NA,-inf	NA,inf	NA,0.415304	7.63496e-05	0.000203556
3	chr3:197193830:T:C	197193830	C,NA	T,NA	1,NA	-inf,NA	inf,NA	1.1995,NA	7.63405e-05	0.000312291
3	chr3:196655809:T:C	196655809	C,NA	T,NA	1,NA	-inf,NA	inf,NA	0.57454,NA	7.631e-05	0.000208551
3	chr3:196613889:ACAGTGGCT:A	196613889	NA,A	NA,ACAGTGGCT	NA,1	NA,inf	NA,inf	NA,0.392241	7.62943e-05	0.000201155
3	chr3:196605880:A:G	196605880	NA,G	NA,A	NA,1	NA,inf	NA,inf	NA,0.395483	7.62852e-05	0.000200902
3	chr3:196084361:C:T	196084361	NA,T	NA,C	NA,1	NA,inf	NA,inf	NA,0.400086	7.62686e-05	0.000201673
```
