## Supplementary material for "Characterization of shared and ancestry-specific signals driving complex traits using multi-ancestry fine-mapping": susiex_nc3.cs80.snp

```
BP	SNP	PIP(CS1)	LogBF(CS1,Pop1)	LogBF(CS1,Pop2)	PIP(CS2)	LogBF(CS2,Pop1)	LogBF(CS2,Pop2)	PIP(CS3)	LogBF(CS3,Pop1)	LogBF(CS3,Pop2)
195820003	chr3:195820003:A:C	4.12737e-05	-0.105426	-1.35834	3.9918e-05	-0.0982051	-1.37034	6.68732e-05	0.199972	-1.36525
195820249	chr3:195820249:G:A	6.26913e-05	-1.03933e-10	-1.04577	6.16655e-05	-1.03933e-10	-1.03364	7.75736e-05	-1.03933e-10	-1.01685
195820324	chr3:195820324:A:G	1.33549e-05	-1.41987	-1.17223	1.25053e-05	-1.4177	-1.21152	1.44771e-05	-1.47173	-1.22378
195820356	chr3:195820356:A:G	4.68952e-05	0.0136684	-1.34974	4.52667e-05	0.0223745	-1.36517	7.66555e-05	0.329646	-1.3584
195820876	chr3:195820876:G:C	4.17035e-05	-1.4534	-3.67306e-10	4.03968e-05	-1.45662	-3.67306e-10	4.83717e-05	-1.48916	-3.67306e-10
195821202	chr3:195821202:G:A	0.000151492	-1.03933e-10	-0.163453	0.000146551	-1.03933e-10	-0.167995	0.0001838	-1.03933e-10	-0.15423
195821265	chr3:195821265:C:T	1.76867e-05	-0.936981	-1.3742	1.63763e-05	-0.984658	-1.37488	4.21042e-05	-0.252233	-1.3757
195821445	chr3:195821445:G:C	2.9671e-05	-0.443376	-1.35044	3.0008e-05	-0.425373	-1.32853	4.60994e-05	-0.197407	-1.33987
195821705	chr3:195821705:AG:A	5.14298e-05	-1.03933e-10	-1.24377	5.01199e-05	-1.03933e-10	-1.24095	6.15797e-05	-1.03933e-10	-1.24774
195821759	chr3:195821759:C:T	4.56664e-05	-1.03933e-10	-1.36263	4.41503e-05	-1.03933e-10	-1.36777	5.51519e-05	-1.03933e-10	-1.35799
195822038	chr3:195822038:G:A	1.19088e-05	-1.33098	-1.37574	1.19314e-05	-1.30169	-1.3745	1.55559e-05	-1.24787	-1.37577
195822312	chr3:195822312:G:T	7.24135e-05	0.396839	-1.29843	6.45237e-05	0.310991	-1.29933	0.00026579	1.53674	-1.32211
195822564	chr3:195822564:A:G	4.88114e-05	-1.03933e-10	-1.29602	4.70564e-05	-1.03933e-10	-1.30402	5.88785e-05	-1.03933e-10	-1.2926
195822918	chr3:195822918:T:C	8.40987e-05	-1.03933e-10	-0.751998	8.10322e-05	-1.03933e-10	-0.760523	9.92126e-05	-1.03933e-10	-0.770811
195822946	chr3:195822946:T:C	3.68271e-05	-0.208062	-1.36969	3.63396e-05	-0.187101	-1.37536	5.83284e-05	0.0713924	-1.37338
195823101	chr3:195823101:G:A	5.79459e-05	-1.12448	-3.67306e-10	5.60768e-05	-1.12865	-3.67306e-10	7.34542e-05	-1.07141	-3.67306e-10
195823102	chr3:195823102:A:G	1.81181e-05	-0.92487	-1.36221	1.7648e-05	-0.915401	-1.36935	2.13521e-05	-0.933602	-1.37332
195823184	chr3:195823184:A:G	3.28239e-05	-0.319866	-1.37297	3.24549e-05	-0.299769	-1.37575	5.14473e-05	-0.052317	-1.3752
195823449	chr3:195823449:C:A	3.63775e-05	-0.221226	-1.36881	3.58527e-05	-0.200839	-1.37511	5.7544e-05	0.0572909	-1.37282
195823495	chr3:195823495:C:T	2.12885e-05	-0.750816	-1.37501	2.0267e-05	-0.770983	-1.37539	3.791e-05	-0.35724	-1.37562
195823541	chr3:195823541:T:C	4.63703e-05	-0.202051	-1.14528	4.63219e-05	-0.196729	-1.12303	5.66638e-05	-0.244213	-1.08673
195824095	chr3:195824095:C:A	5.04983e-05	-1.03933e-10	-1.26205	4.83311e-05	-1.03933e-10	-1.27729	6.14338e-05	-1.03933e-10	-1.25012
195824961	chr3:195824961:G:A	3.04247e-05	-0.395295	-1.37344	2.90697e-05	-0.412241	-1.37343	5.56882e-05	0.0251459	-1.37345
195825324	chr3:195825324:A:C	1.92331e-05	-0.909189	-1.31817	1.85233e-05	-0.892996	-1.34334	2.6662e-05	-0.752474	-1.33236
195825506	chr3:195825506:C:G	4.67745e-05	-1.03933e-10	-1.33865	4.53851e-05	-1.03933e-10	-1.34019	5.62943e-05	-1.03933e-10	-1.33748
195825546	chr3:195825546:G:A	4.56084e-05	-1.03933e-10	-1.3639	4.44967e-05	-1.03933e-10	-1.35995	5.4684e-05	-1.03933e-10	-1.36651
195825972	chr3:195825972:A:G	4.87935e-05	-1.03933e-10	-1.29639	4.68283e-05	-1.03933e-10	-1.30888	5.93838e-05	-1.03933e-10	-1.28406
195826126	chr3:195826126:A:G	0.000214117	1.53171	-1.34917	0.000182447	1.41319	-1.3621	0.000816358	2.70077	-1.36399
195826260	chr3:195826260:C:T	0.000297704	0.512111	-3.67306e-10	0.000275305	0.462509	-3.67306e-10	0.00032038	0.401432	-3.67306e-10
195826313	chr3:195826313:A:T	5.28733e-05	0.110743	-1.32683	5.12429e-05	0.129853	-1.34865	8.24644e-05	0.382853	-1.33856
195826328	chr3:195826328:G:A	5.66799e-05	0.184102	-1.33067	5.50284e-05	0.203594	-1.35111	8.89899e-05	0.461946	-1.3415
195826344	chr3:195826344:G:A	4.65064e-05	-1.03933e-10	-1.3444	4.52864e-05	-1.03933e-10	-1.34236	5.56667e-05	-1.03933e-10	-1.34869
195826388	chr3:195826388:T:C	4.84493e-05	-0.0101294	-1.29334	4.65544e-05	0.00738909	-1.32214	7.43557e-05	0.249146	-1.30836
195826552	chr3:195826552:C:T	1.03614e-05	-1.47371	-1.37219	1.00445e-05	-1.4752	-1.37314	1.25075e-05	-1.46892	-1.37283
195826565	chr3:195826565:A:G	1.86e-05	-0.997582	-1.26324	1.7544e-05	-0.994619	-1.29604	2.68125e-05	-0.799678	-1.27953
195826663	chr3:195826663:G:A	6.49383e-05	-1.03933e-10	-1.01055	6.22817e-05	-1.03933e-10	-1.0237	7.63496e-05	-1.03933e-10	-1.03275
195826760	chr3:195826760:C:T	4.34255e-05	-0.538827	-0.874115	4.35867e-05	-0.53804	-0.842578	5.9509e-05	-0.495433	-0.786517
195827013	chr3:195827013:A:G	6.15963e-05	-1.03933e-10	-1.06339	5.94789e-05	-1.03933e-10	-1.06975	7.42391e-05	-1.03933e-10	-1.06079
195827267	chr3:195827267:A:G	3.01055e-05	-0.461059	-1.31822	2.71447e-05	-0.520191	-1.334	5.72904e-05	-0.000149975	-1.31979
195827351	chr3:195827351:C:T	0.00282864	-1.03933e-10	2.76356	0.00267073	-1.03933e-10	2.73474	0.00353535	-1.03933e-10	2.80249
195827677	chr3:195827677:A:G	0.000214218	1.3147	-1.1317	0.000201646	1.24746	-1.09632	0.000867462	2.54223	-1.14474
195827843	chr3:195827843:G:T	4.00481e-05	-0.519487	-0.974421	3.99665e-05	-0.521468	-0.945859	5.44122e-05	-0.477659	-0.893828
195827876	chr3:195827876:A:G	3.75796e-05	-0.244642	-1.31289	3.36572e-05	-0.309486	-1.32966	7.45086e-05	0.257425	-1.31459
195827926	chr3:195827926:A:G	2.03803e-05	-1.40549	-0.763936	1.96055e-05	-1.40927	-0.770289	2.41969e-05	-1.40042	-0.781437
195828134	chr3:195828134:A:G	0.0033785	-1.03933e-10	2.9412	0.00318093	-1.03933e-10	2.90956	0.00421276	-1.03933e-10	2.9778
195828180	chr3:195828180:A:G	0.00336806	-1.03933e-10	2.9381	0.00317109	-1.03933e-10	2.90646	0.00419965	-1.03933e-10	2.97468
195828223	chr3:195828223:G:A	3.39708e-05	-0.325466	-1.33302	3.0529e-05	-0.390408	-1.34628	6.64892e-05	0.162965	-1.334
195828471	chr3:195828471:C:A	5.20505e-05	0.14256	-1.37433	5.13034e-05	0.157761	-1.37537	8.2653e-05	0.422277	-1.3757
195828662	chr3:195828662:A:G	5.42996e-05	0.185895	-1.37537	5.49364e-05	0.219925	-1.36912	9.14021e-05	0.520478	-1.37329
195828829	chr3:195828829:G:A	5.25621e-05	-1.03933e-10	-1.22199	5.10556e-05	-1.03933e-10	-1.22245	6.44289e-05	-1.03933e-10	-1.20251
195829013	chr3:195829013:G:C	2.35452e-05	-0.722803	-1.30226	2.06875e-05	-0.800768	-1.32507	4.68682e-05	-0.21466	-1.30608
195829034	chr3:195829034:A:G	4.78537e-05	-1.03933e-10	-1.31584	4.62623e-05	-1.03933e-10	-1.32104	5.68103e-05	-1.03933e-10	-1.32836
195829412	chr3:195829412:T:A	5.16502e-05	-1.03933e-10	-1.23949	5.09389e-05	-1.03933e-10	-1.22474	6.35192e-05	-1.03933e-10	-1.21673
195829476	chr3:195829476:C:T	4.87668e-05	-1.03933e-10	-1.29694	4.69783e-05	-1.03933e-10	-1.30568	5.77121e-05	-1.03933e-10	-1.31261
195829498	chr3:195829498:G:A	5.10401e-05	-1.03933e-10	-1.25138	5.03017e-05	-1.03933e-10	-1.23733	6.27129e-05	-1.03933e-10	-1.22951
195829508	chr3:195829508:C:T	9.93232e-06	-1.52932	-1.35888	9.61132e-06	-1.53126	-1.36117	1.19264e-05	-1.53332	-1.35601
195829509	chr3:195829509:G:A	1.19545e-05	-1.37862	-1.32426	1.16766e-05	-1.35874	-1.33904	1.34521e-05	-1.43268	-1.33626
195829700	chr3:195829700:T:C	2.5567e-05	-0.689343	-1.25334	2.23096e-05	-0.765505	-1.28485	5.23295e-05	-0.151083	-1.25943
195829912	chr3:195829912:C:T	4.86417e-05	-1.03933e-10	-1.29951	4.77963e-05	-1.03933e-10	-1.28842	5.94933e-05	-1.03933e-10	-1.28221
195830050	chr3:195830050:T:G	1.81937e-05	-1.37802	-0.904888	1.7083e-05	-1.37243	-0.944852	2.27668e-05	-1.32543	-0.917347
195830337	chr3:195830337:T:A	6.24361e-05	-1.04985	-3.67306e-10	6.18388e-05	-1.03084	-3.67306e-10	6.54157e-05	-1.18731	-3.67306e-10
195830529	chr3:195830529:G:A	1.17233e-05	-1.38638	-1.33603	1.14697e-05	-1.36674	-1.34893	1.32362e-05	-1.4387	-1.34643
195830601	chr3:195830601:AC:A	1.16753e-05	-1.40372	-1.32279	1.14668e-05	-1.40312	-1.31279	1.50243e-05	-1.36376	-1.29465
195830999	chr3:195830999:C:T	5.45094e-05	-0.00244098	-1.18318	5.1579e-05	-0.0530044	-1.15925	0.000151813	0.81838	-1.16381
195831140	chr3:195831140:A:G	4.74695e-05	-1.03933e-10	-1.3239	4.56707e-05	-1.03933e-10	-1.33391	5.62204e-05	-1.03933e-10	-1.3388
195831181	chr3:195831181:A:G	5.26281e-05	-1.03933e-10	-1.22074	5.06438e-05	-1.03933e-10	-1.23055	6.22101e-05	-1.03933e-10	-1.23756
195831195	chr3:195831195:T:C	4.9778e-05	-1.03933e-10	-1.27642	4.80085e-05	-1.03933e-10	-1.28399	5.90364e-05	-1.03933e-10	-1.28992
195831285	chr3:195831285:T:C	6.70523e-05	-1.03933e-10	-0.978516	6.2875e-05	-1.03933e-10	-1.01422	8.29473e-05	-1.03933e-10	-0.949871
195831286	chr3:195831286:G:A	1.63318e-05	-1.01522	-1.37565	1.58985e-05	-1.01397	-1.37517	1.99909e-05	-0.998004	-1.37479
195831292	chr3:195831292:G:A	9.01834e-05	-1.03933e-10	-0.682144	8.36132e-05	-1.03933e-10	-0.729168	0.00011238	-1.03933e-10	-0.646188
195831577	chr3:195831577:G:A	4.85365e-05	-1.03933e-10	-1.30167	4.73508e-05	-1.03933e-10	-1.29779	5.79722e-05	-1.03933e-10	-1.30811
195831625	chr3:195831625:C:T	2.8721e-05	-1.48233	-0.344028	2.67643e-05	-1.47272	-0.395586	3.70269e-05	-1.46523	-0.291204
195831709	chr3:195831709:T:C	4.51333e-05	-1.03933e-10	-1.37437	4.38335e-05	-1.03933e-10	-1.37497	5.42934e-05	-1.03933e-10	-1.37367
195831868	chr3:195831868:G:A	5.40112e-05	-1.03933e-10	-1.1948	5.29463e-05	-1.03933e-10	-1.18609	6.48865e-05	-1.03933e-10	-1.19544
195831881	chr3:195831881:C:T	4.37051e-05	-0.824374	-0.58215	4.24278e-05	-0.76823	-0.639335	5.28484e-05	-0.791877	-0.608771
195831906	chr3:195831906:T:C	1.45566e-05	-1.17892	-1.32703	1.44082e-05	-1.14399	-1.34358	1.57773e-05	-1.26879	-1.34072
195831909	chr3:195831909:C:T	5.33174e-05	-1.03933e-10	-1.20773	5.21843e-05	-1.03933e-10	-1.20059	6.38865e-05	-1.03933e-10	-1.21097
195832052	chr3:195832052:G:A	4.30024e-05	-0.848724	-0.57401	4.02569e-05	-0.907222	-0.552865	7.14828e-05	-0.5404	-0.55822
195832059	chr3:195832059:TC:T	7.90081e-05	-1.03933e-10	-0.814439	7.40879e-05	-1.03933e-10	-0.850118	9.43645e-05	-1.03933e-10	-0.820911
195832113	chr3:195832113:G:A	0.000451431	-1.03933e-10	0.928433	0.000433016	-1.03933e-10	0.915404	0.000560132	-1.03933e-10	0.960097
195832139	chr3:195832139:C:A	2.11281e-05	-1.46461	-0.668776	1.97038e-05	-1.47737	-0.697188	2.64773e-05	-1.4158	-0.675988
195832144	chr3:195832144:T:C	5.02315e-05	-1.26735	-3.67306e-10	4.8623e-05	-1.27127	-3.67306e-10	6.51509e-05	-1.19137	-3.67306e-10
195832161	chr3:195832161:C:T	2.09183e-05	-1.43098	-0.712382	2.0409e-05	-1.41827	-0.721124	2.97755e-05	-1.31949	-0.654902
195832188	chr3:195832188:G:A	1.02053e-05	-1.48972	-1.37136	9.91433e-06	-1.49165	-1.36974	1.23203e-05	-1.48819	-1.36864
195832378	chr3:195832378:G:A	0.00035205	-1.03933e-10	0.679785	0.000338772	-1.03933e-10	0.669956	0.000436174	-1.03933e-10	0.709966
195832418	chr3:195832418:A:C	1.52063e-05	-1.53385	-0.928427	1.47961e-05	-1.53418	-0.926823	1.94276e-05	-1.52656	-0.874823
195832922	chr3:195832922:G:A	1.15923e-05	-1.42154	-1.31211	1.12938e-05	-1.42493	-1.30618	1.41139e-05	-1.41862	-1.3023
195833068	chr3:195833068:C:T	2.05795e-05	-1.42413	-0.735559	1.86889e-05	-1.44125	-0.786186	2.51195e-05	-1.36881	-0.775626
195833147	chr3:195833147:CA:C	5.75007e-05	-1.03933e-10	-1.13219	5.60618e-05	-1.03933e-10	-1.12891	6.98681e-05	-1.03933e-10	-1.12147
195833155	chr3:195833155:A:G	5.9337e-05	-1.03933e-10	-1.10076	5.77345e-05	-1.03933e-10	-1.09952	7.2024e-05	-1.03933e-10	-1.09108
195833307	chr3:195833307:A:G	5.92856e-05	-1.03933e-10	-1.10162	5.76844e-05	-1.03933e-10	-1.10038	7.19604e-05	-1.03933e-10	-1.09196
195833475	chr3:195833475:T:A	5.93119e-05	-1.03933e-10	-1.10118	5.77097e-05	-1.03933e-10	-1.09994	7.19929e-05	-1.03933e-10	-1.09151
195834157	chr3:195834157:T:TC	4.56202e-05	-1.03933e-10	-1.36364	4.42632e-05	-1.03933e-10	-1.36522	5.45979e-05	-1.03933e-10	-1.36808
195835518	chr3:195835518:G:A	7.63515e-05	-1.03933e-10	-0.848642	7.30806e-05	-1.03933e-10	-0.863807	8.90775e-05	-1.03933e-10	-0.87857
195835550	chr3:195835550:T:C	1.49544e-05	-1.53034	-0.948648	1.45702e-05	-1.53332	-0.943068	1.81778e-05	-1.47871	-0.989163
195835794	chr3:195835794:GTCCCGGGT:G	2.12099e-05	-0.909802	-1.21972	2.15405e-05	-0.897599	-1.18784	2.50477e-05	-0.962037	-1.18526
195836046	chr3:195836046:C:G	1.06271e-05	-1.48073	-1.33985	1.04143e-05	-1.47505	-1.33714	1.2597e-05	-1.49799	-1.33663
195836409	chr3:195836409:G:A	4.60627e-05	-1.03933e-10	-1.35398	4.46602e-05	-1.03933e-10	-1.35629	5.50281e-05	-1.03933e-10	-1.36023
195836788	chr3:195836788:A:G	4.43092e-05	-1.3928	-3.67306e-10	4.32723e-05	-1.38786	-3.67306e-10	5.25188e-05	-1.4069	-3.67306e-10
195836884	chr3:195836884:G:C	0.00012467	-1.03933e-10	-0.358322	0.000125331	-1.03933e-10	-0.32441	0.000149632	-1.03933e-10	-0.3599
195837063	chr3:195837063:G:A	4.8975e-05	-1.03933e-10	-1.29268	4.73638e-05	-1.03933e-10	-1.29751	5.8114e-05	-1.03933e-10	-1.30567
195837354	chr3:195837354:G:C	8.13856e-05	-1.03933e-10	-0.784791	7.68986e-05	-1.03933e-10	-0.812882	0.000102201	-1.03933e-10	-0.741138
195837454	chr3:195837454:A:T	1.3037e-05	-1.52955	-1.08665	1.31022e-05	-1.52197	-1.06061	1.83237e-05	-1.46148	-0.9984
195837615	chr3:195837615:G:T	1.63599e-05	-1.53242	-0.856734	1.60596e-05	-1.53203	-0.847034	1.98214e-05	-1.5293	-0.852012
195837954	chr3:195837954:AGC:A	7.5444e-05	-0.860598	-3.67306e-10	7.51076e-05	-0.836448	-3.67306e-10	0.00013696	-0.448389	-3.67306e-10
195838185	chr3:195838185:A:G	4.26935e-05	-0.11854	-1.3114	4.34202e-05	-0.093047	-1.2914	5.36704e-05	-0.0887789	-1.29644
195838210	chr3:195838210:T:C	7.03612e-05	0.393877	-1.32422	6.05885e-05	0.28983	-1.34109	0.000289505	1.64807	-1.34798
195838249	chr3:195838249:A:G	5.79769e-05	-1.03933e-10	-1.12394	5.48098e-05	-1.03933e-10	-1.1515	7.05104e-05	-1.03933e-10	-1.11232
195838579	chr3:195838579:A:G	3.65475e-05	-0.879387	-0.70599	3.45316e-05	-0.835212	-0.778281	4.61622e-05	-0.805233	-0.730683
195838795	chr3:195838795:A:G	1.74961e-05	-0.976953	-1.34506	1.73106e-05	-0.949774	-1.35428	2.29539e-05	-0.888824	-1.34576
195838871	chr3:195838871:G:A	6.42103e-05	-1.03933e-10	-1.02183	6.2466e-05	-1.03933e-10	-1.02075	7.64997e-05	-1.03933e-10	-1.03079
195839447	chr3:195839447:G:A	5.23546e-05	-1.03933e-10	-1.22595	5.04434e-05	-1.03933e-10	-1.23452	6.24936e-05	-1.03933e-10	-1.23301
195839917	chr3:195839917:C:A	4.88703e-05	-1.29482	-3.67306e-10	4.7852e-05	-1.28726	-3.67306e-10	5.77412e-05	-1.31211	-3.67306e-10
195840478	chr3:195840478:C:T	1.88546e-05	-0.874065	-1.37317	1.88416e-05	-0.844028	-1.37528	2.49903e-05	-0.77622	-1.37337
195840544	chr3:195840544:C:T	1.23517e-05	-1.45776	-1.21244	1.2318e-05	-1.43302	-1.21129	1.4585e-05	-1.53417	-1.15391
195841023	chr3:195841023:AAAAAAAAAAAAAAAAG:A	0.00011704	-1.03933e-10	-0.421475	0.000113549	-1.03933e-10	-0.423133	0.000142175	-1.03933e-10	-0.41102
195841536	chr3:195841536:C:T	4.72767e-05	-1.03933e-10	-1.32797	4.65441e-05	-1.03933e-10	-1.31497	5.7632e-05	-1.03933e-10	-1.314
195841567	chr3:195841567:T:G	4.94948e-05	-1.03933e-10	-1.28212	4.75671e-05	-1.03933e-10	-1.29323	6.066e-05	-1.03933e-10	-1.26279
195841569	chr3:195841569:A:T	1.35199e-05	-1.52831	-1.05152	1.32958e-05	-1.51997	-1.04796	1.8231e-05	-1.49277	-0.972187
195841953	chr3:195841953:G:A	9.54712e-05	-1.03933e-10	-0.625165	9.52901e-05	-1.03933e-10	-0.598443	0.00011767	-1.03933e-10	-0.600192
195841989	chr3:195841989:T:A	5.72543e-05	-1.03933e-10	-1.13649	5.39868e-05	-1.03933e-10	-1.16663	6.67652e-05	-1.03933e-10	-1.16689
195843365	chr3:195843365:C:T	1.12285e-05	-1.43737	-1.32816	1.14256e-05	-1.42776	-1.29176	1.3366e-05	-1.47767	-1.29769
195843378	chr3:195843378:C:T	0.000160314	-0.106856	-3.67306e-10	0.00014833	-0.155929	-3.67306e-10	0.000279	0.263136	-3.67306e-10
195843470	chr3:195843470:C:T	1.19587e-05	-1.52473	-1.17779	1.13963e-05	-1.52792	-1.19416	1.42255e-05	-1.52094	-1.1921
195843666	chr3:195843666:A:T	4.96701e-05	-1.27859	-3.67306e-10	4.71342e-05	-1.30237	-3.67306e-10	5.54316e-05	-1.35293	-3.67306e-10
195843814	chr3:195843814:G:A	4.98654e-05	-1.03933e-10	-1.27466	4.83715e-05	-1.03933e-10	-1.27646	5.97398e-05	-1.03933e-10	-1.27808
195843906	chr3:195843906:A:G	4.52913e-05	-1.03933e-10	-1.37087	4.39393e-05	-1.03933e-10	-1.37256	5.44197e-05	-1.03933e-10	-1.37135
195844153	chr3:195844153:A:G	0.000160369	1.06604	-1.17255	0.000141786	0.981666	-1.18271	0.00039509	1.7676	-1.15656
195844292	chr3:195844292:A:G	7.95415e-05	-1.03933e-10	-0.80771	7.84699e-05	-1.03933e-10	-0.792655	9.56078e-05	-1.03933e-10	-0.807823
195844365	chr3:195844365:T:C	0.000137461	-1.03933e-10	-0.260646	0.000134092	-1.03933e-10	-0.256844	0.000167991	-1.03933e-10	-0.244168
195844412	chr3:195844412:A:G	5.147e-05	-1.03933e-10	-1.24299	4.93806e-05	-1.03933e-10	-1.25581	6.0793e-05	-1.03933e-10	-1.2606
195844612	chr3:195844612:T:C	6.73091e-05	-0.816268	-0.158425	6.5826e-05	-0.80372	-0.164635	7.11956e-05	-0.874135	-0.22851
195844660	chr3:195844660:G:A	5.65834e-05	-1.03933e-10	-1.14827	5.4044e-05	-1.03933e-10	-1.16557	6.50324e-05	-1.03933e-10	-1.19319
195844979	chr3:195844979:G:A	1.40524e-05	-1.1655	-1.3757	1.44119e-05	-1.11208	-1.37524	1.57324e-05	-1.23813	-1.37422
195845719	chr3:195845719:C:T	3.44206e-05	-0.785947	-0.859385	3.50036e-05	-0.710734	-0.889185	3.15519e-05	-1.02111	-0.895329
195846208	chr3:195846208:T:C	0.000145599	-1.03933e-10	-0.203134	0.000146555	-1.03933e-10	-0.167967	0.0001728	-1.03933e-10	-0.215941
195846224	chr3:195846224:A:T	8.19586e-05	-0.777774	-3.67306e-10	8.51051e-05	-0.711483	-3.67306e-10	8.45643e-05	-0.930565	-3.67306e-10
195846331	chr3:195846331:A:G	0.000298046	1.88616	-1.37291	0.000267214	1.80809	-1.37541	0.00238789	3.77999	-1.36991
195846453	chr3:195846453:C:T	1.14359e-05	-1.53406	-1.21318	1.08203e-05	-1.53322	-1.24072	1.48229e-05	-1.4685	-1.20341
195846473	chr3:195846473:T:C	5.96854e-05	-1.03933e-10	-1.0949	5.74725e-05	-1.03933e-10	-1.10406	7.26455e-05	-1.03933e-10	-1.08249
195846666	chr3:195846666:G:C	0.000238599	-1.03933e-10	0.290797	0.000241376	-1.03933e-10	0.330987	0.000285215	-1.03933e-10	0.285168
195847365	chr3:195847365:G:A	1.41337e-05	-1.51876	-1.01667	1.31973e-05	-1.52259	-1.05277	1.751e-05	-1.52496	-0.980342
195847419	chr3:195847419:A:C	1.56063e-05	-1.47511	-0.961211	1.46777e-05	-1.48123	-0.987808	1.85227e-05	-1.53414	-0.914942
195847518	chr3:195847518:T:G	2.52619e-05	-0.767171	-1.18752	2.27634e-05	-0.825327	-1.20489	3.85578e-05	-0.527277	-1.18864
195847724	chr3:195847724:G:A	4.26605e-05	-1.43072	-3.67306e-10	4.09201e-05	-1.44375	-3.67306e-10	5.7548e-05	-1.31546	-3.67306e-10
195848078	chr3:195848078:C:T	4.38809e-05	-1.52846	0.125952	4.21076e-05	-1.52713	0.111992	6.16733e-05	-1.44816	0.20193
195848427	chr3:195848427:AGTTTATTTTTTTGTTT:A	9.17419e-05	-1.03933e-10	-0.66501	8.62877e-05	-1.03933e-10	-0.697683	0.000110961	-1.03933e-10	-0.658901
195848595	chr3:195848595:G:A	1.43408e-05	-1.51211	-1.00877	1.32993e-05	-1.50328	-1.06438	1.60358e-05	-1.53081	-1.06244
195849193	chr3:195849193:C:T	4.50715e-05	-1.03933e-10	-1.37574	4.38306e-05	-1.03933e-10	-1.37504	5.42013e-05	-1.03933e-10	-1.37537
195849419	chr3:195849419:C:T	4.51929e-05	-1.03933e-10	-1.37305	4.40152e-05	-1.03933e-10	-1.37084	5.42855e-05	-1.03933e-10	-1.37382
195849692	chr3:195849692:C:G	2.55709e-05	-0.851697	-1.09084	2.28253e-05	-0.905444	-1.12205	3.83323e-05	-0.63926	-1.08252
195849848	chr3:195849848:G:A	3.94737e-05	-0.294067	-1.21429	3.5252e-05	-0.364318	-1.22853	0.000133544	0.757664	-1.23131
195849874	chr3:195849874:G:C	0.000128137	-1.03933e-10	-0.330892	0.000129653	-1.03933e-10	-0.290505	0.000153967	-1.03933e-10	-0.331336
195850105	chr3:195850105:T:G	7.88412e-05	0.113533	-0.930086	7.64325e-05	0.0794277	-0.89839	0.000158453	0.612553	-0.915173
195850281	chr3:195850281:A:C	9.97371e-06	-1.50886	-1.37518	9.66641e-06	-1.51237	-1.37435	1.16901e-05	-1.5341	-1.37523
195850327	chr3:195850327:C:T	7.62556e-05	0.470542	-1.32044	7.1652e-05	0.427672	-1.31122	0.000158552	1.01173	-1.31372
195850344	chr3:195850344:C:G	4.55673e-05	-1.03933e-10	-1.3648	4.43154e-05	-1.03933e-10	-1.36404	5.52487e-05	-1.03933e-10	-1.35623
195850759	chr3:195850759:A:G	1.67119e-05	-1.05782	-1.31005	1.51557e-05	-1.11517	-1.32183	4.12592e-05	-0.328188	-1.32002
195851034	chr3:195851034:A:T	3.87597e-05	-1.52661	-3.67306e-10	3.82429e-05	-1.51141	-3.67306e-10	4.62754e-05	-1.53347	-3.67306e-10
195851225	chr3:195851225:C:T	1.80084e-05	-0.98144	-1.31171	1.62469e-05	-1.04427	-1.32319	4.6926e-05	-0.198001	-1.3215
195851426	chr3:195851426:C:G	0.000117221	-1.03933e-10	-0.419928	0.000117984	-1.03933e-10	-0.384822	0.00014034	-1.03933e-10	-0.424009
195851785	chr3:195851785:T:A	1.81315e-05	-0.990426	-1.29591	1.6177e-05	-1.0569	-1.31488	4.27157e-05	-0.327362	-1.28615
195852143	chr3:195852143:C:T	1.91324e-05	-1.11572	-1.11688	1.82663e-05	-1.12044	-1.12987	1.91853e-05	-1.27219	-1.14175
195852610	chr3:195852610:C:G	0.000117236	-1.03933e-10	-0.419803	0.000117999	-1.03933e-10	-0.384695	0.000140358	-1.03933e-10	-0.423883
195852938	chr3:195852938:G:A	0.00060733	2.58384	-1.35876	0.000537877	2.50079	-1.36853	0.00578378	4.6508	-1.35606
195853135	chr3:195853135:T:C	0.000122712	-1.03933e-10	-0.37415	0.000123629	-1.03933e-10	-0.338082	0.000146926	-1.03933e-10	-0.378149
195853169	chr3:195853169:G:A	4.511e-05	-1.03933e-10	-1.37488	4.38021e-05	-1.03933e-10	-1.37569	5.42204e-05	-1.03933e-10	-1.37502
195853284	chr3:195853284:A:G	1.35437e-05	-1.35434	-1.22373	1.26655e-05	-1.37613	-1.24036	1.74121e-05	-1.28839	-1.22252
195853952	chr3:195853952:C:G	1.32217e-05	-1.23719	-1.36494	1.25483e-05	-1.26634	-1.35945	2.58531e-05	-0.747226	-1.36842
195854008	chr3:195854008:C:G	1.0243e-05	-1.48881	-1.36858	9.93638e-06	-1.49317	-1.366	1.17499e-05	-1.52996	-1.37427
195854193	chr3:195854193:C:T	4.90341e-05	-1.03933e-10	-1.29147	4.73342e-05	-1.03933e-10	-1.29814	5.96083e-05	-1.03933e-10	-1.28028
195854357	chr3:195854357:G:A	8.66827e-05	0.207826	-0.92956	7.24679e-05	0.0774669	-0.949692	0.000487321	1.76888	-0.948033
195855375	chr3:195855375:A:G	7.21002e-05	0.355828	-1.26176	6.80112e-05	0.313872	-1.24957	0.000148285	0.884636	-1.25358
195855482	chr3:195855482:A:G	2.31025e-05	-0.802062	-1.24199	2.14342e-05	-0.852076	-1.2383	6.6785e-05	0.0577508	-1.22435
195855817	chr3:195855817:G:A	3.85796e-05	-1.53126	-3.67306e-10	3.75251e-05	-1.53036	-3.67306e-10	4.65358e-05	-1.52785	-3.67306e-10
195855859	chr3:195855859:G:C	1.00217e-05	-1.5109	-1.36833	9.73318e-06	-1.51432	-1.36551	1.17022e-05	-1.53419	-1.37411
195856090	chr3:195856090:C:G	0.000680446	2.62736	-1.2886	0.000590669	2.54232	-1.31643	0.0065455	4.70514	-1.28668
195856280	chr3:195856280:G:A	2.31706e-05	-1.5079	-0.533208	2.14979e-05	-1.5075	-0.579917	3.60617e-05	-1.31248	-0.470361
195856630	chr3:195856630:A:G	1.44054e-05	-1.29168	-1.2247	1.40739e-05	-1.31292	-1.19813	1.45516e-05	-1.42494	-1.26544
195856675	chr3:195856675:G:A	6.99166e-05	-1.03933e-10	-0.936686	6.85229e-05	-1.03933e-10	-0.928201	8.29331e-05	-1.03933e-10	-0.950042
195856895	chr3:195856895:G:C	4.51038e-05	-1.03933e-10	-1.37502	4.38605e-05	-1.03933e-10	-1.37435	5.4204e-05	-1.03933e-10	-1.37532
195857400	chr3:195857400:A:C	5.331e-05	-1.03933e-10	-1.20786	5.13124e-05	-1.03933e-10	-1.21744	6.45473e-05	-1.03933e-10	-1.20068
195857586	chr3:195857586:T:A	4.57043e-05	-1.03933e-10	-1.3618	4.43325e-05	-1.03933e-10	-1.36365	5.46264e-05	-1.03933e-10	-1.36756
195857669	chr3:195857669:A:G	3.82637e-05	-0.278703	-1.26078	3.99499e-05	-0.196381	-1.27136	3.34144e-05	-0.579372	-1.27972
195858260	chr3:195858260:G:A	4.68331e-05	-1.3374	-3.67306e-10	4.51567e-05	-1.34523	-3.67306e-10	6.2718e-05	-1.22943	-3.67306e-10
195858408	chr3:195858408:C:T	4.53225e-05	-1.03933e-10	-1.37019	4.3993e-05	-1.03933e-10	-1.37134	5.4292e-05	-1.03933e-10	-1.3737
195858515	chr3:195858515:T:A	2.27546e-05	-1.39512	-0.664103	2.12183e-05	-1.39371	-0.706799	4.02336e-05	-1.06558	-0.607798
195858895	chr3:195858895:A:G	5.98219e-05	-1.03933e-10	-1.09262	5.79865e-05	-1.03933e-10	-1.09516	7.2983e-05	-1.03933e-10	-1.07785
195859028	chr3:195859028:C:G	3.3535e-05	-0.305338	-1.36606	3.26115e-05	-0.298465	-1.37224	5.04053e-05	-0.0922882	-1.35569
195859220	chr3:195859220:C:T	4.69005e-05	-1.03933e-10	-1.33596	4.57499e-05	-1.03933e-10	-1.33218	5.79158e-05	-1.03933e-10	-1.30909
195859385	chr3:195859385:G:A	1.81837e-05	-1.4723	-0.811164	1.69136e-05	-1.4696	-0.857651	2.93858e-05	-1.22127	-0.766293
195859470	chr3:195859470:A:G	0.000398225	1.17685	-0.373823	0.000395722	1.24303	-0.417684	0.000449255	1.13415	-0.394637
195859660	chr3:195859660:C:T	0.000144052	-0.213815	-3.67306e-10	0.000144713	-0.180617	-3.67306e-10	0.000129016	-0.508139	-3.67306e-10
195859800	chr3:195859800:G:A	0.000268798	-1.03933e-10	0.409971	0.000256811	-1.03933e-10	0.392969	0.000320858	-1.03933e-10	0.402923
195859857	chr3:195859857:G:A	4.62573e-05	-1.03933e-10	-1.34977	4.50933e-05	-1.03933e-10	-1.34664	5.55251e-05	-1.03933e-10	-1.35124
195860228	chr3:195860228:C:T	1.13911e-05	-1.38927	-1.36189	1.12949e-05	-1.36331	-1.36771	1.48314e-05	-1.32085	-1.35047
195860753	chr3:195860753:CAT:C	1.44015e-05	-1.53328	-0.983372	1.4385e-05	-1.53415	-0.955036	1.90447e-05	-1.47294	-0.948353
195860955	chr3:195860955:G:T	8.71658e-05	-1.03933e-10	-0.716176	8.90194e-05	-1.03933e-10	-0.666515	0.000103559	-1.03933e-10	-0.727931
195861527	chr3:195861527:G:T	4.67207e-05	-1.03933e-10	-1.3398	4.52604e-05	-1.03933e-10	-1.34294	5.50644e-05	-1.03933e-10	-1.35957
195861619	chr3:195861619:C:T	1.58989e-05	-1.4597	-0.958041	1.52143e-05	-1.44039	-0.992751	1.78762e-05	-1.52041	-0.964195
195861762	chr3:195861762:C:T	9.75199e-06	-1.5315	-1.37502	9.47911e-06	-1.53279	-1.37349	1.18286e-05	-1.5228	-1.37476
195862170	chr3:195862170:C:G	5.39107e-05	-0.846833	-0.349827	4.73323e-05	-0.850045	-0.448131	8.35737e-05	-0.700578	-0.241769
195862322	chr3:195862322:C:CT	1.48659e-05	-1.12028	-1.36464	1.40052e-05	-1.15431	-1.36163	2.30059e-05	-0.85699	-1.37533
195862439	chr3:195862439:AAGT:A	3.33487e-05	-0.783197	-0.893773	3.06535e-05	-0.832877	-0.899744	0.000105851	0.100798	-0.806838
195862718	chr3:195862718:T:C	1.21044e-05	-1.45386	-1.23656	1.17665e-05	-1.43427	-1.25585	1.34828e-05	-1.5176	-1.24906
195862746	chr3:195862746:G:A	1.02866e-05	-1.53405	-1.31909	9.89622e-06	-1.53209	-1.33113	1.2594e-05	-1.50687	-1.32799
195862891	chr3:195862891:G:A	2.89075e-05	-0.924942	-0.894945	2.68399e-05	-0.966562	-0.898917	8.33102e-05	-0.138288	-0.807217
195862899	chr3:195862899:A:G	5.04182e-05	0.111989	-1.37563	4.6303e-05	0.0555649	-1.37573	0.000246657	1.50782	-1.3679
195864010	chr3:195864010:G:T	4.32499e-05	-1.41699	-3.67306e-10	4.33985e-05	-1.38494	-3.67306e-10	4.9005e-05	-1.47615	-3.67306e-10
195864185	chr3:195864185:C:T	4.44009e-05	-0.235322	-1.15541	4.27188e-05	-0.281336	-1.1194	9.15789e-05	0.256955	-1.10783
195865507	chr3:195865507:G:A	0.000321021	0.587519	-3.67306e-10	0.000308151	0.575222	-3.67306e-10	0.000538933	0.921514	-3.67306e-10
195865699	chr3:195865699:A:AC	3.64358e-05	-0.679191	-0.909245	3.39475e-05	-0.709335	-0.921219	6.5587e-05	-0.268706	-0.915994
195865947	chr3:195865947:C:G	2.47526e-05	-0.614198	-1.36086	2.28559e-05	-0.667927	-1.35823	7.75259e-05	0.354181	-1.37165
195866002	chr3:195866002:T:TC	3.5905e-05	-0.694095	-0.909017	3.43569e-05	-0.728908	-0.88966	6.83732e-05	-0.285694	-0.857402
195866419	chr3:195866419:T:G	1.03288e-05	-1.4733	-1.37575	9.98294e-06	-1.4794	-1.37509	1.18629e-05	-1.52214	-1.37252
195866527	chr3:195866527:T:G	3.89211e-05	-0.488847	-1.0336	3.45579e-05	-0.536811	-1.07592	0.000184018	0.796529	-0.949571
195866851	chr3:195866851:T:C	5.02171e-05	-1.03933e-10	-1.26763	4.84472e-05	-1.03933e-10	-1.27489	6.01491e-05	-1.03933e-10	-1.27125
195867280	chr3:195867280:CCT:C	1.14627e-05	-1.5234	-1.22149	1.08363e-05	-1.52244	-1.25003	1.70446e-05	-1.32711	-1.20513
195867934	chr3:195867934:A:G	2.69141e-05	-0.775884	-1.11545	2.49013e-05	-0.827256	-1.11319	8.42572e-05	0.114286	-1.04849
195868183	chr3:195868183:C:T	1.57878e-05	-1.28023	-1.14453	1.58457e-05	-1.25403	-1.13844	1.69395e-05	-1.44439	-1.09403
195868503	chr3:195868503:G:A	5.49354e-05	-1.03933e-10	-1.17783	5.38287e-05	-1.03933e-10	-1.16956	6.50988e-05	-1.03933e-10	-1.19217
195868642	chr3:195868642:C:T	0.00010387	-0.540848	-3.67306e-10	0.000101051	-0.539742	-3.67306e-10	0.000156254	-0.316594	-3.67306e-10
195868663	chr3:195868663:G:A	0.000120771	-1.03933e-10	-0.390094	0.000120834	-1.03933e-10	-0.360951	0.000162249	-1.03933e-10	-0.278942
195868761	chr3:195868761:A:G	1.1265e-05	-1.42847	-1.33381	1.05968e-05	-1.45252	-1.3423	1.52463e-05	-1.30666	-1.33708
195868946	chr3:195868946:T:C	5.17542e-05	-1.03933e-10	-1.23748	4.97342e-05	-1.03933e-10	-1.24868	6.19276e-05	-1.03933e-10	-1.24211
195869096	chr3:195869096:G:A	4.63969e-05	-1.03933e-10	-1.34676	4.46413e-05	-1.03933e-10	-1.35671	5.6011e-05	-1.03933e-10	-1.34253
195869204	chr3:195869204:G:A	4.00904e-05	-1.49285	-3.67306e-10	3.87882e-05	-1.49725	-3.67306e-10	5.06902e-05	-1.44234	-3.67306e-10
195869531	chr3:195869531:T:C	4.88965e-05	-1.03933e-10	-1.29428	4.81217e-05	-1.03933e-10	-1.28164	6.09734e-05	-1.03933e-10	-1.25764
195869765	chr3:195869765:C:T	1.86805e-05	-1.4324	-0.824104	1.78889e-05	-1.4413	-0.829895	1.93647e-05	-1.52814	-0.876481
195870036	chr3:195870036:T:C	2.14487e-05	-0.756051	-1.36227	1.94921e-05	-0.832041	-1.35332	2.43933e-05	-0.816183	-1.35758
195870417	chr3:195870417:T:C	2.43528e-05	-1.53215	-0.459187	2.34563e-05	-1.53367	-0.466557	3.20516e-05	-1.5252	-0.375526
195870678	chr3:195870678:G:A	8.49957e-05	0.0124537	-0.753842	8.00175e-05	-0.0347353	-0.738389	0.000291367	1.15852	-0.852017
195871434	chr3:195871434:T:C	5.9012e-05	-1.03933e-10	-1.10625	5.67983e-05	-1.03933e-10	-1.11586	6.61187e-05	-1.03933e-10	-1.17662
195871506	chr3:195871506:C:A	4.74283e-05	-1.03933e-10	-1.32477	4.61911e-05	-1.03933e-10	-1.32258	5.79242e-05	-1.03933e-10	-1.30894
195871562	chr3:195871562:T:G	4.85567e-05	-1.03933e-10	-1.30126	4.72489e-05	-1.03933e-10	-1.29994	5.98905e-05	-1.03933e-10	-1.27556
195871735	chr3:195871735:G:A	0.00034675	-1.03933e-10	0.664617	0.000328452	-1.03933e-10	0.63902	0.000432092	-1.03933e-10	0.700561
195871828	chr3:195871828:G:A	7.91764e-05	-1.03933e-10	-0.81231	7.85688e-05	-1.03933e-10	-0.791395	0.00010218	-1.03933e-10	-0.741338
195872941	chr3:195872941:A:G	5.56325e-05	-1.03933e-10	-1.16522	5.50112e-05	-1.03933e-10	-1.14783	6.667e-05	-1.03933e-10	-1.16832
195872956	chr3:195872956:G:A	5.64932e-05	-1.03933e-10	-1.14987	5.59259e-05	-1.03933e-10	-1.13134	6.77673e-05	-1.03933e-10	-1.152
195873154	chr3:195873154:C:T	1.4261e-05	-1.15073	-1.37573	1.3958e-05	-1.14368	-1.37563	2.24536e-05	-0.886192	-1.37043
195873356	chr3:195873356:T:C	0.00145435	3.23608	-1.13775	0.00117769	3.07475	-1.15881	0.312136	8.21673	-0.933614
195873840	chr3:195873840:C:T	4.84849e-05	0.0304743	-1.33321	4.53404e-05	-0.0130028	-1.32817	0.000109393	0.643078	-1.3162
195874200	chr3:195874200:T:C	5.67943e-05	-1.03933e-10	-1.14455	5.60144e-05	-1.03933e-10	-1.12976	7.37907e-05	-1.03933e-10	-1.06684
195874284	chr3:195874284:C:T	5.25379e-05	-1.03933e-10	-1.22245	5.16759e-05	-1.03933e-10	-1.21038	6.59224e-05	-1.03933e-10	-1.1796
195875540	chr3:195875540:G:A	6.12724e-05	-1.03933e-10	-1.06866	6.02283e-05	-1.03933e-10	-1.05723	7.24392e-05	-1.03933e-10	-1.08533
195875693	chr3:195875693:T:C	5.37505e-05	-1.03933e-10	-1.19964	5.32577e-05	-1.03933e-10	-1.18023	6.41943e-05	-1.03933e-10	-1.20616
195875916	chr3:195875916:C:T	0.000111673	0.151065	-0.619476	9.58201e-05	0.12166	-0.714558	0.000691164	1.57966	-0.409357
195876458	chr3:195876458:C:T	0.000125083	-1.03933e-10	-0.35501	0.000126485	-1.03933e-10	-0.315249	0.000150804	-1.03933e-10	-0.352098
195876493	chr3:195876493:T:C	5.73614e-05	-1.03933e-10	-1.13462	5.59503e-05	-1.03933e-10	-1.13091	6.76819e-05	-1.03933e-10	-1.15326
195876763	chr3:195876763:G:A	1.09786e-05	-1.4325	-1.35553	1.07092e-05	-1.43646	-1.34781	1.22314e-05	-1.51137	-1.3527
195877550	chr3:195877550:T:C	7.09425e-05	0.0336971	-0.955816	6.19539e-05	-0.0513454	-0.977634	0.00026045	1.23043	-1.03609
195877909	chr3:195877909:AGGGAGAGAAGCG:A	0.000210686	-1.03933e-10	0.166381	0.000196531	-1.03933e-10	0.125452	0.000266238	-1.03933e-10	0.216313
195878419	chr3:195878419:GC:G	8.42794e-05	-1.03933e-10	-0.749851	8.11626e-05	-1.03933e-10	-0.758915	0.000104074	-1.03933e-10	-0.722977
195879148	chr3:195879148:G:A	5.80963e-05	-1.12189	-3.67306e-10	5.25049e-05	-1.19446	-3.67306e-10	8.26931e-05	-0.952941	-3.67306e-10
195879321	chr3:195879321:G:A	0.000153379	-1.03933e-10	-0.151078	0.000145859	-1.03933e-10	-0.172729	0.000188993	-1.03933e-10	-0.126367
195879899	chr3:195879899:A:G	2.55086e-05	-0.607302	-1.33767	2.35232e-05	-0.643793	-1.35359	3.51935e-05	-0.495895	-1.31132
195883675	chr3:195883675:C:T	4.8294e-05	-1.03933e-10	-1.30668	4.73521e-05	-1.03933e-10	-1.29776	5.99235e-05	-1.03933e-10	-1.27501
195883862	chr3:195883862:G:A	6.83572e-05	-1.03933e-10	-0.959242	6.86089e-05	-1.03933e-10	-0.926947	9.40194e-05	-1.03933e-10	-0.824576
195883872	chr3:195883872:A:G	1.37372e-05	-1.18812	-1.37576	1.24229e-05	-1.26033	-1.3755	1.94566e-05	-1.02992	-1.36998
195884369	chr3:195884369:G:A	1.09097e-05	-1.41921	-1.37513	1.06474e-05	-1.41442	-1.37563	2.17348e-05	-0.914918	-1.37424
195884917	chr3:195884917:G:A	0.000146093	-1.03933e-10	-0.199747	0.000136935	-1.03933e-10	-0.235863	0.00018319	-1.03933e-10	-0.157554
195885163	chr3:195885163:T:C	1.60775e-05	-1.06433	-1.34224	1.53239e-05	-1.06477	-1.36118	2.00435e-05	-1.03395	-1.33622
195885177	chr3:195885177:T:A	6.85206e-05	-1.03933e-10	-0.956855	6.68849e-05	-1.03933e-10	-0.952396	8.05122e-05	-1.03933e-10	-0.979668
195885735	chr3:195885735:G:A	4.30344e-05	-1.42199	-3.67306e-10	4.17117e-05	-1.42459	-3.67306e-10	5.64737e-05	-1.3343	-3.67306e-10
195886067	chr3:195886067:A:G	5.9966e-05	-1.03933e-10	-1.09021	5.92895e-05	-1.03933e-10	-1.07294	7.85447e-05	-1.03933e-10	-1.00441
195886149	chr3:195886149:C:G	1.06563e-05	-1.50529	-1.31255	1.02985e-05	-1.50012	-1.32324	1.42563e-05	-1.42849	-1.28239
195887107	chr3:195887107:T:C	4.79942e-05	-1.03933e-10	-1.31291	4.62253e-05	-1.03933e-10	-1.32184	5.70137e-05	-1.03933e-10	-1.32478
195887582	chr3:195887582:A:G	5.58605e-05	-1.03933e-10	-1.16113	5.44721e-05	-1.03933e-10	-1.15768	6.56698e-05	-1.03933e-10	-1.18344
195887766	chr3:195887766:T:C	2.24048e-05	-0.756995	-1.31772	2.30125e-05	-0.682275	-1.33706	3.19122e-05	-0.590051	-1.31504
195888082	chr3:195888082:G:C	1.52363e-05	-1.27679	-1.18352	1.44944e-05	-1.2708	-1.21081	3.27561e-05	-0.72472	-1.15427
195888227	chr3:195888227:G:A	1.27069e-05	-1.41642	-1.22542	1.17428e-05	-1.45578	-1.23635	1.59954e-05	-1.32008	-1.2757
195888496	chr3:195888496:G:A	4.55631e-05	-1.03933e-10	-1.36489	4.42531e-05	-1.03933e-10	-1.36544	5.45407e-05	-1.03933e-10	-1.36913
195888505	chr3:195888505:A:G	1.00605e-05	-1.53418	-1.34119	1.0018e-05	-1.53338	-1.31761	1.42552e-05	-1.37514	-1.33582
195888768	chr3:195888768:G:A	4.86152e-05	-1.03933e-10	-1.30005	4.73334e-05	-1.03933e-10	-1.29815	5.99865e-05	-1.03933e-10	-1.27396
195888901	chr3:195888901:C:T	9.99625e-06	-1.53297	-1.3488	9.91057e-06	-1.53383	-1.32794	1.41756e-05	-1.37173	-1.34482
195889337	chr3:195889337:C:T	1.01067e-05	-1.52981	-1.34098	1.00347e-05	-1.53167	-1.31766	1.45976e-05	-1.35095	-1.33628
195889773	chr3:195889773:C:T	0.000306659	-1.03933e-10	0.541749	0.000285714	-1.03933e-10	0.499621	0.000389499	-1.03933e-10	0.596785
195889906	chr3:195889906:C:A	0.00024448	0.315146	-3.67306e-10	0.000215254	0.216448	-3.67306e-10	0.000446067	0.732392	-3.67306e-10
195890596	chr3:195890596:G:A	0.000199616	-1.03933e-10	0.112409	0.000185943	-1.03933e-10	0.0700726	0.000242408	-1.03933e-10	0.122547
195890936	chr3:195890936:A:G	3.12629e-05	-0.417838	-1.32372	2.98214e-05	-0.413442	-1.3467	4.08871e-05	-0.342426	-1.31484
195891088	chr3:195891088:T:C	4.80914e-05	-1.03933e-10	-1.31088	4.64426e-05	-1.03933e-10	-1.31715	5.80388e-05	-1.03933e-10	-1.30697
195891168	chr3:195891168:C:T	1.90421e-05	-0.953134	-1.2842	1.73685e-05	-1.00353	-1.29718	5.0447e-05	-0.125252	-1.3219
195891292	chr3:195891292:G:A	4.74949e-05	-1.03933e-10	-1.32337	4.62265e-05	-1.03933e-10	-1.32182	5.65945e-05	-1.03933e-10	-1.33216
195891558	chr3:195891558:G:A	5.09348e-05	-1.03933e-10	-1.25344	4.96639e-05	-1.03933e-10	-1.25009	5.95699e-05	-1.03933e-10	-1.28093
195891797	chr3:195891797:C:G	4.70784e-05	-1.03933e-10	-1.33217	4.58135e-05	-1.03933e-10	-1.33079	5.61435e-05	-1.03933e-10	-1.34017
195892141	chr3:195892141:CTCTCCAAT:C	0.000375862	-1.03933e-10	0.745234	0.000388893	-1.03933e-10	0.807936	0.000451958	-1.03933e-10	0.745513
195892150	chr3:195892150:T:TCTGCATGGTCCTGGC	4.51388e-05	-1.03933e-10	-1.37425	4.39147e-05	-1.03933e-10	-1.37312	5.45276e-05	-1.03933e-10	-1.36937
195892249	chr3:195892249:T:C	0.000470062	0.968875	-3.67306e-10	0.000409605	0.859824	-3.67306e-10	0.000931062	1.46825	-3.67306e-10
195892383	chr3:195892383:A:G	4.59438e-05	0.00522842	-1.3618	4.09286e-05	-0.0875115	-1.35603	0.000249295	1.48671	-1.33615
195892400	chr3:195892400:C:T	5.31148e-05	-1.03933e-10	-1.21153	5.24666e-05	-1.03933e-10	-1.19519	6.33396e-05	-1.03933e-10	-1.21957
195892511	chr3:195892511:G:A	7.75531e-05	-1.03933e-10	-0.833026	7.36633e-05	-1.03933e-10	-0.855865	9.5824e-05	-1.03933e-10	-0.805564
195892678	chr3:195892678:A:AGAG	1.87413e-05	-0.91972	-1.33354	1.79333e-05	-0.91437	-1.35434	2.4833e-05	-0.831334	-1.32457
195892705	chr3:195892705:G:A	1.73236e-05	-1.07956	-1.25236	1.58638e-05	-1.1238	-1.26753	4.22317e-05	-0.32801	-1.29689
195893167	chr3:195893167:G:A	0.000226923	1.58686	-1.34624	0.000203535	1.49975	-1.33929	0.00216827	3.68044	-1.36683
195893564	chr3:195893564:C:T	3.90483e-05	-1.51919	-3.67306e-10	3.79872e-05	-1.51812	-3.67306e-10	4.62538e-05	-1.53393	-3.67306e-10
195894178	chr3:195894178:ACCGGGGG:A	1.48575e-05	-1.51471	-0.970777	1.38758e-05	-1.51074	-1.01449	2.40071e-05	-1.26788	-0.921852
195894335	chr3:195894335:C:T	4.88031e-05	-1.03933e-10	-1.2962	4.73611e-05	-1.03933e-10	-1.29757	5.79525e-05	-1.03933e-10	-1.30845
195894415	chr3:195894415:A:T	1.10741e-05	-1.40702	-1.37236	1.09855e-05	-1.39135	-1.36745	1.49355e-05	-1.28857	-1.37576
195894633	chr3:195894633:C:T	8.52384e-05	0.611218	-1.34975	9.16753e-05	0.721015	-1.35813	0.000156597	1.02795	-1.34236
195894649	chr3:195894649:A:G	4.81649e-05	-1.03933e-10	-1.30936	4.65367e-05	-1.03933e-10	-1.31513	5.85954e-05	-1.03933e-10	-1.29742
195895170	chr3:195895170:G:A	4.64138e-05	-1.03933e-10	-1.34639	4.47061e-05	-1.03933e-10	-1.35526	5.68586e-05	-1.03933e-10	-1.32751
195895427	chr3:195895427:T:C	2.31818e-05	-1.53132	-0.509303	2.34319e-05	-1.53236	-0.46891	3.51202e-05	-1.48409	-0.325215
195895436	chr3:195895436:G:A	0.000114257	-0.445537	-3.67306e-10	0.000107261	-0.480104	-3.67306e-10	0.000175922	-0.198035	-3.67306e-10
195895624	chr3:195895624:G:A	9.10764e-05	0.699944	-1.37223	8.99753e-05	0.719086	-1.37492	0.000213747	1.36763	-1.37091
195895682	chr3:195895682:C:T	7.1522e-05	0.452723	-1.36671	7.04852e-05	0.471624	-1.37159	0.000162265	1.08584	-1.36469
195895745	chr3:195895745:G:A	1.36302e-05	-1.49963	-1.07207	1.36215e-05	-1.49529	-1.04843	2.14158e-05	-1.22174	-1.0822
195895978	chr3:195895978:CG:C	4.63132e-05	-1.03933e-10	-1.34856	4.52059e-05	-1.03933e-10	-1.34414	5.65447e-05	-1.03933e-10	-1.33305
195896332	chr3:195896332:C:A	8.37796e-05	-1.03933e-10	-0.755799	8.47919e-05	-1.03933e-10	-0.71517	0.000117631	-1.03933e-10	-0.600524
195896772	chr3:195896772:G:A	0.000155327	-1.03933e-10	-0.138454	0.000148203	-1.03933e-10	-0.156785	0.000191643	-1.03933e-10	-0.112444
195896777	chr3:195896777:C:G	3.89656e-05	-1.52131	-3.67306e-10	3.78216e-05	-1.52249	-3.67306e-10	4.85794e-05	-1.48488	-3.67306e-10
195897522	chr3:195897522:G:A	5.09668e-05	-1.25281	-3.67306e-10	4.94174e-05	-1.25507	-3.67306e-10	7.3098e-05	-1.07628	-3.67306e-10
195898455	chr3:195898455:A:G	3.48525e-05	-0.595701	-1.03716	3.21264e-05	-0.606504	-1.07919	5.39658e-05	-0.431007	-0.948718
195898670	chr3:195898670:G:A	9.30065e-05	-1.03933e-10	-0.65132	9.44529e-05	-1.03933e-10	-0.607268	0.00013216	-1.03933e-10	-0.484066
195898824	chr3:195898824:G:C	4.78235e-05	-1.03933e-10	-1.31647	4.68717e-05	-1.03933e-10	-1.30795	5.7198e-05	-1.03933e-10	-1.32156
195899821	chr3:195899821:GGT:G	4.53708e-05	-1.03933e-10	-1.36912	4.41934e-05	-1.03933e-10	-1.36679	5.43742e-05	-1.03933e-10	-1.37219
195899868	chr3:195899868:A:ACGGTGGCTGCTTCTTCCCC	4.81185e-05	-1.03933e-10	-1.31032	4.71769e-05	-1.03933e-10	-1.30146	5.75339e-05	-1.03933e-10	-1.3157
195900170	chr3:195900170:G:A	4.83387e-05	-1.03933e-10	-1.30576	4.67001e-05	-1.03933e-10	-1.31162	5.80467e-05	-1.03933e-10	-1.30683
195900188	chr3:195900188:G:A	0.000404649	-1.03933e-10	0.819032	0.000370034	-1.03933e-10	0.758225	0.000488049	-1.03933e-10	0.822339
195900699	chr3:195900699:C:T	1.74268e-05	-1.11428	-1.2117	1.7258e-05	-1.06868	-1.23842	2.28175e-05	-1.015	-1.22555
195900845	chr3:195900845:C:T	4.83387e-05	-1.03933e-10	-1.30576	4.67001e-05	-1.03933e-10	-1.31162	5.80467e-05	-1.03933e-10	-1.30683
195901011	chr3:195901011:A:G	1.14005e-05	-1.38029	-1.37004	1.10597e-05	-1.38553	-1.36653	2.11043e-05	-0.942964	-1.37564
195901019	chr3:195901019:A:G	4.60237e-05	-1.03933e-10	-1.35483	4.46187e-05	-1.03933e-10	-1.35722	5.46801e-05	-1.03933e-10	-1.36658
195901133	chr3:195901133:C:T	1.60182e-05	-1.31667	-1.09359	1.55835e-05	-1.30822	-1.10094	2.86905e-05	-0.958271	-1.05324
195901200	chr3:195901200:G:A	4.59869e-05	-1.03933e-10	-1.35563	4.49338e-05	-1.03933e-10	-1.35018	5.51336e-05	-1.03933e-10	-1.35832
195901268	chr3:195901268:C:T	0.000101172	-1.03933e-10	-0.56717	0.000102871	-1.03933e-10	-0.521896	0.000144909	-1.03933e-10	-0.391968
195901379	chr3:195901379:C:T	7.18692e-05	-0.909142	-3.67306e-10	6.76018e-05	-0.941734	-3.67306e-10	0.000106144	-0.703284	-3.67306e-10
195901510	chr3:195901510:G:C	4.96796e-05	-1.03933e-10	-1.27839	4.88098e-05	-1.03933e-10	-1.26744	5.93551e-05	-1.03933e-10	-1.28454
195901765	chr3:195901765:C:A	9.51673e-05	0.576137	-1.20449	9.35658e-05	0.572633	-1.18934	0.000378505	1.8166	-1.24845
195901864	chr3:195901864:A:G	4.46419e-05	-1.38532	-3.67306e-10	4.33714e-05	-1.38557	-3.67306e-10	6.17118e-05	-1.2456	-3.67306e-10
195901944	chr3:195901944:T:C	1.35694e-05	-1.22979	-1.34637	1.33219e-05	-1.21705	-1.34891	2.81588e-05	-0.70931	-1.32091
195902213	chr3:195902213:G:A	0.000107019	0.793777	-1.30476	0.000120153	0.917016	-1.28362	0.000196936	1.22529	-1.31049
195902369	chr3:195902369:G:A	8.16644e-05	-1.03933e-10	-0.781371	8.00151e-05	-1.03933e-10	-0.773154	9.65686e-05	-1.03933e-10	-0.797822
195902685	chr3:195902685:A:C	4.35095e-05	-1.41101	-3.67306e-10	4.22708e-05	-1.41127	-3.67306e-10	5.9518e-05	-1.2818	-3.67306e-10
195902819	chr3:195902819:G:A	2.99055e-05	-0.610147	-1.1758	2.87283e-05	-0.586757	-1.21073	6.77977e-05	0.00744962	-1.159
195902911	chr3:195902911:G:A	8.65237e-05	0.651005	-1.37458	9.55171e-05	0.779687	-1.37575	0.000154779	1.04951	-1.37558
195903046	chr3:195903046:G:A	0.000234063	-1.03933e-10	0.271602	0.00021784	-1.03933e-10	0.228389	0.000295275	-1.03933e-10	0.319832
195903315	chr3:195903315:C:T	9.88427e-05	0.740292	-1.33075	0.000110134	0.862452	-1.31612	0.000180829	1.16327	-1.3338
195903364	chr3:195903364:G:C	1.02476e-05	-1.50721	-1.34974	9.91319e-06	-1.5102	-1.3513	1.20792e-05	-1.53415	-1.34244
195903503	chr3:195903503:G:A	6.26027e-05	-1.04718	-3.67306e-10	5.87032e-05	-1.08288	-3.67306e-10	9.36951e-05	-0.828031	-3.67306e-10
195903662	chr3:195903662:T:A	8.4548e-05	0.578838	-1.32551	9.53607e-05	0.707728	-1.30543	0.000152569	0.975342	-1.3158
195903941	chr3:195903941:C:T	1.83335e-05	-0.961012	-1.31424	1.67669e-05	-1.01097	-1.32499	4.86517e-05	-0.139091	-1.3443
195904009	chr3:195904009:G:A	1.65735e-05	-1.09442	-1.28176	1.65394e-05	-1.04783	-1.3018	2.18244e-05	-0.992757	-1.29229
195904120	chr3:195904120:T:C	0.000209871	-1.03933e-10	0.162507	0.000196261	-1.03933e-10	0.124076	0.000264796	-1.03933e-10	0.210884
195904184	chr3:195904184:G:T	8.9335e-05	0.647359	-1.33895	9.8689e-05	0.762433	-1.32583	0.000161809	1.05993	-1.34159
195904591	chr3:195904591:A:T	7.98965e-05	0.518697	-1.32195	8.97057e-05	0.642494	-1.30133	0.000144087	0.914363	-1.31202
195904747	chr3:195904747:T:A	9.32466e-05	-1.03933e-10	-0.648741	9.17659e-05	-1.03933e-10	-0.636129	0.000110219	-1.03933e-10	-0.665607
195905174	chr3:195905174:G:C	4.53597e-05	-1.03933e-10	-1.36936	4.41746e-05	-1.03933e-10	-1.36722	5.52666e-05	-1.03933e-10	-1.35591
195905259	chr3:195905259:G:A	0.000108782	0.84426	-1.3389	0.000121142	0.967398	-1.3258	0.000199321	1.26845	-1.34161
195905949	chr3:195905949:A:C	8.75499e-05	0.636229	-1.34801	9.83179e-05	0.765704	-1.33287	0.000158128	1.03599	-1.34066
195905950	chr3:195905950:G:A	9.50392e-05	0.699362	-1.32906	0.000107281	0.83018	-1.3101	0.000172704	1.10312	-1.31961
195906061	chr3:195906061:CAT:C	5.02258e-05	-1.03933e-10	-1.26746	4.85467e-05	-1.03933e-10	-1.27284	6.07117e-05	-1.03933e-10	-1.26194
195906306	chr3:195906306:C:G	1.3463e-05	-1.26843	-1.31562	1.34889e-05	-1.25116	-1.30235	2.5905e-05	-0.79402	-1.31962
195906316	chr3:195906316:C:A	4.60591e-05	-1.03933e-10	-1.35406	4.45547e-05	-1.03933e-10	-1.35865	5.47298e-05	-1.03933e-10	-1.36567
195906490	chr3:195906490:C:T	3.36148e-05	-0.506794	-1.16223	3.21936e-05	-0.533438	-1.15016	6.69312e-05	-0.0343916	-1.13002
195906567	chr3:195906567:G:A	8.31825e-05	0.558781	-1.32173	9.24292e-05	0.67422	-1.30315	0.000149787	0.967904	-1.32677
195906677	chr3:195906677:G:A	0.000108727	0.807252	-1.3024	0.000122392	0.932763	-1.2809	0.000199068	1.23376	-1.30819
195906746	chr3:195906746:T:C	2.31261e-05	-0.680377	-1.36265	2.21943e-05	-0.682981	-1.37255	3.22641e-05	-0.53753	-1.35659
195906925	chr3:195906925:T:C	9.28986e-05	-1.03933e-10	-0.65248	9.4217e-05	-1.03933e-10	-0.609769	0.000131899	-1.03933e-10	-0.486037
195907373	chr3:195907373:T:C	9.38808e-05	0.70413	-1.34609	0.000104183	0.824979	-1.3342	0.000169126	1.11102	-1.34846
195907433	chr3:195907433:C:G	2.01726e-05	-0.988417	-1.19125	2.04181e-05	-0.968838	-1.17011	4.3312e-05	-0.40231	-1.19734
195907720	chr3:195907720:G:A	9.03992e-05	-1.03933e-10	-0.679754	9.15694e-05	-1.03933e-10	-0.638273	0.000127816	-1.03933e-10	-0.517485
195908051	chr3:195908051:A:G	4.58416e-05	-1.03933e-10	-1.3588	4.43682e-05	-1.03933e-10	-1.36285	5.4558e-05	-1.03933e-10	-1.36881
195908122	chr3:195908122:C:T	5.14155e-05	-1.24405	-3.67306e-10	4.98951e-05	-1.24545	-3.67306e-10	7.39062e-05	-1.06528	-3.67306e-10
195908138	chr3:195908138:T:C	1.10917e-05	-1.40412	-1.37367	1.09098e-05	-1.39042	-1.37529	1.50958e-05	-1.28775	-1.36591
195908373	chr3:195908373:G:A	0.000319142	-1.03933e-10	0.581648	0.000297504	-1.03933e-10	0.540058	0.00040719	-1.03933e-10	0.641204
195908386	chr3:195908386:A:G	1.92928e-05	-0.911779	-1.31248	1.82158e-05	-0.914675	-1.3384	2.61898e-05	-0.801408	-1.3013
195908561	chr3:195908561:G:A	4.49766e-05	-1.37785	-3.67306e-10	4.36636e-05	-1.37886	-3.67306e-10	6.19735e-05	-1.24137	-3.67306e-10
195908584	chr3:195908584:T:C	4.50726e-05	-1.03933e-10	-1.37571	4.3824e-05	-1.03933e-10	-1.37519	5.43445e-05	-1.03933e-10	-1.37273
195908935	chr3:195908935:C:T	7.51177e-05	-1.03933e-10	-0.864932	7.21579e-05	-1.03933e-10	-0.876513	8.30786e-05	-1.03933e-10	-0.94829
195909929	chr3:195909929:C:G	2.93629e-05	-0.597321	-1.20694	2.70272e-05	-0.655429	-1.2031	9.51361e-05	0.381313	-1.19408
195910228	chr3:195910228:G:A	6.98416e-05	0.377557	-1.31532	7.70321e-05	0.487546	-1.29869	0.000122018	0.753529	-1.31743
195910763	chr3:195910763:T:C	2.56169e-05	-0.625483	-1.31525	2.25055e-05	-0.701819	-1.33979	8.14264e-05	0.376609	-1.34499
195910824	chr3:195910824:C:T	4.52458e-05	-1.03933e-10	-1.37188	4.39232e-05	-1.03933e-10	-1.37293	5.41797e-05	-1.03933e-10	-1.37577
195911178	chr3:195911178:C:T	7.03231e-05	-1.03933e-10	-0.930888	6.60406e-05	-1.03933e-10	-0.965099	8.4236e-05	-1.03933e-10	-0.934454
195911635	chr3:195911635:C:T	4.52149e-05	-1.03933e-10	-1.37256	4.3819e-05	-1.03933e-10	-1.3753	5.4798e-05	-1.03933e-10	-1.36442
195911984	chr3:195911984:C:T	8.12605e-05	-0.786329	-3.67306e-10	7.73284e-05	-0.807309	-3.67306e-10	8.43272e-05	-0.933372	-3.67306e-10
195912232	chr3:195912232:C:G	4.65843e-05	-1.03933e-10	-1.34273	4.50927e-05	-1.03933e-10	-1.34665	5.59658e-05	-1.03933e-10	-1.34334
195912286	chr3:195912286:G:T	6.34698e-05	-1.03342	-3.67306e-10	6.23957e-05	-1.02187	-3.67306e-10	9.05202e-05	-0.862503	-3.67306e-10
195912514	chr3:195912514:C:G	1.28782e-05	-1.35826	-1.27019	1.20014e-05	-1.36059	-1.30976	1.55729e-05	-1.35076	-1.27179
195912994	chr3:195912994:T:C	1.02969e-05	-1.52797	-1.32418	1.00004e-05	-1.52615	-1.3266	1.22987e-05	-1.53335	-1.32523
195913285	chr3:195913285:A:G	2.43235e-05	-1.19923	-0.793321	2.29977e-05	-1.16302	-0.856955	3.0584e-05	-1.17511	-0.772486
195913294	chr3:195913294:T:C	2.107e-05	-1.51117	-0.624962	1.9145e-05	-1.51704	-0.686289	2.79317e-05	-1.43054	-0.607776
195913345	chr3:195913345:GAC:G	4.50716e-05	-1.03933e-10	-1.37574	4.38001e-05	-1.03933e-10	-1.37573	5.41802e-05	-1.03933e-10	-1.37576
195913399	chr3:195913399:T:C	5.91215e-05	-1.03933e-10	-1.10439	5.94628e-05	-1.03933e-10	-1.07002	7.57729e-05	-1.03933e-10	-1.04034
195913416	chr3:195913416:A:G	1.39985e-05	-1.3021	-1.24293	1.28701e-05	-1.32879	-1.27168	1.56141e-05	-1.39665	-1.22325
195913488	chr3:195913488:T:C	5.17734e-05	-1.03933e-10	-1.23711	4.99553e-05	-1.03933e-10	-1.24424	6.26434e-05	-1.03933e-10	-1.23062
195913880	chr3:195913880:A:G	4.00842e-05	-1.17987	-0.313134	4.34062e-05	-1.15445	-0.230316	5.08142e-05	-1.15385	-0.28605
195914675	chr3:195914675:A:G	0.000103332	-1.03933e-10	-0.546039	0.000101641	-1.03933e-10	-0.533925	0.00012338	-1.03933e-10	-0.552804
195915272	chr3:195915272:G:T	0.000114221	-1.03933e-10	-0.445858	0.000113543	-1.03933e-10	-0.423186	0.000155577	-1.03933e-10	-0.320933
195915355	chr3:195915355:T:C	1.47914e-05	-1.52951	-0.960436	1.37352e-05	-1.52715	-1.00826	1.94479e-05	-1.43645	-0.963893
195915373	chr3:195915373:G:A	9.02033e-05	-0.681922	-3.67306e-10	8.88525e-05	-0.668392	-3.67306e-10	0.000128481	-0.512294	-3.67306e-10
195915531	chr3:195915531:G:T	0.000111637	-1.03933e-10	-0.46874	0.000110598	-1.03933e-10	-0.449471	0.000134881	-1.03933e-10	-0.463683
195915940	chr3:195915940:G:A	4.71749e-05	-1.03933e-10	-1.33013	4.57301e-05	-1.03933e-10	-1.33261	5.72074e-05	-1.03933e-10	-1.32139
195916212	chr3:195916212:T:C	0.000150985	-0.166805	-3.67306e-10	0.000149518	-0.147954	-3.67306e-10	0.000189925	-0.121448	-3.67306e-10
195916953	chr3:195916953:A:C	5.39074e-05	-1.03933e-10	-1.19672	5.22336e-05	-1.03933e-10	-1.19964	6.60389e-05	-1.03933e-10	-1.17783
195917391	chr3:195917391:G:A	3.84318e-05	-0.990838	-0.544265	3.62001e-05	-0.94603	-0.620278	5.97053e-05	-0.705986	-0.57267
195917461	chr3:195917461:C:T	8.47896e-05	-0.0884153	-0.655401	7.17856e-05	-0.205413	-0.676273	9.4478e-05	-0.222364	-0.597346
195917644	chr3:195917644:G:A	4.60686e-05	-1.03933e-10	-1.35386	4.5029e-05	-1.03933e-10	-1.34806	5.54563e-05	-1.03933e-10	-1.35248
195917761	chr3:195917761:A:G	8.7159e-05	-1.03933e-10	-0.716254	8.75124e-05	-1.03933e-10	-0.683589	0.000107443	-1.03933e-10	-0.691119
195918356	chr3:195918356:T:C	3.86474e-05	-1.52951	-3.67306e-10	3.77249e-05	-1.52505	-3.67306e-10	4.7052e-05	-1.51682	-3.67306e-10
195918493	chr3:195918493:C:T	0.000247628	-1.03933e-10	0.327938	0.000251662	-1.03933e-10	0.372719	0.000330203	-1.03933e-10	0.431632
195918499	chr3:195918499:C:T	3.87064e-05	-1.52798	-3.67306e-10	3.76224e-05	-1.52777	-3.67306e-10	4.62511e-05	-1.53399	-3.67306e-10
195918632	chr3:195918632:T:C	5.00502e-05	-1.03933e-10	-1.27096	4.7296e-05	-1.03933e-10	-1.29894	6.03731e-05	-1.03933e-10	-1.26753
195919440	chr3:195919440:A:T	4.92783e-05	-1.03933e-10	-1.28651	4.80129e-05	-1.03933e-10	-1.2839	5.90277e-05	-1.03933e-10	-1.29007
195919462	chr3:195919462:G:A	1.10767e-05	-1.51396	-1.26519	1.06624e-05	-1.5193	-1.26935	1.31915e-05	-1.53314	-1.25537
195919519	chr3:195919519:A:G	5.25818e-05	-1.03933e-10	-1.22162	5.02945e-05	-1.03933e-10	-1.23747	6.268e-05	-1.03933e-10	-1.23003
195919747	chr3:195919747:G:A	1.10601e-05	-1.44871	-1.33194	1.04225e-05	-1.46051	-1.35089	1.22029e-05	-1.52795	-1.33845
195919954	chr3:195919954:T:C	0.000211071	-1.03933e-10	0.168205	0.000206568	-1.03933e-10	0.17526	0.000246074	-1.03933e-10	0.137555
195920078	chr3:195920078:G:A	6.37865e-05	-1.03933e-10	-1.02845	6.0627e-05	-1.03933e-10	-1.05063	7.33455e-05	-1.03933e-10	-1.0729
195921126	chr3:195921126:T:A	1.87131e-05	-0.907589	-1.34717	1.70954e-05	-0.976224	-1.34033	2.96687e-05	-0.645433	-1.33255
195921409	chr3:195921409:A:ACAT	0.000232027	-1.03933e-10	0.262863	0.000233864	-1.03933e-10	0.29937	0.00031095	-1.03933e-10	0.371555
195921460	chr3:195921460:GCAGAAAAGGTTGCCCTTCTCCAATAGGAACGCT:G	0.000147658	-1.03933e-10	-0.189092	0.000148236	-1.03933e-10	-0.156564	0.000193371	-1.03933e-10	-0.103468
195921614	chr3:195921614:C:T	1.709e-05	-0.969808	-1.37569	1.64351e-05	-0.980182	-1.37577	2.13382e-05	-0.933347	-1.37423
195922030	chr3:195922030:AG:A	7.79325e-05	-1.03933e-10	-0.828146	7.35488e-05	-1.03933e-10	-0.85742	8.84339e-05	-1.03933e-10	-0.885821
195922124	chr3:195922124:T:C	8.54389e-05	-1.03933e-10	-0.736188	8.65737e-05	-1.03933e-10	-0.694374	0.000110489	-1.03933e-10	-0.663158
195922530	chr3:195922530:A:G	4.12443e-05	-1.46448	-3.67306e-10	4.01688e-05	-1.46228	-3.67306e-10	5.08305e-05	-1.43958	-3.67306e-10
195922823	chr3:195922823:G:A	5.21434e-05	-1.22999	-3.67306e-10	4.99681e-05	-1.24398	-3.67306e-10	7.01896e-05	-1.11688	-3.67306e-10
195923249	chr3:195923249:G:A	5.44752e-05	-0.0506826	-1.13556	5.02614e-05	-0.0610348	-1.1771	5.6056e-05	-0.174996	-1.16673
195923557	chr3:195923557:C:G	3.70241e-05	-0.281978	-1.29044	3.53408e-05	-0.279664	-1.31067	4.33768e-05	-0.294894	-1.30326
195924378	chr3:195924378:T:C	7.1203e-05	-1.03933e-10	-0.918454	6.78487e-05	-1.03933e-10	-0.93809	8.62951e-05	-1.03933e-10	-0.910304
195924393	chr3:195924393:GATAA:G	9.76211e-06	-1.53353	-1.37195	9.48008e-06	-1.5342	-1.37198	1.1983e-05	-1.51487	-1.36971
195924478	chr3:195924478:C:A	9.6527e-05	-1.03933e-10	-0.614166	9.55224e-05	-1.03933e-10	-0.596009	0.000119924	-1.03933e-10	-0.581218
195924535	chr3:195924535:G:T	5.13729e-05	-1.03933e-10	-1.24488	4.96952e-05	-1.03933e-10	-1.24946	6.10574e-05	-1.03933e-10	-1.25626
195924550	chr3:195924550:C:T	1.23761e-05	-1.41804	-1.25018	1.19787e-05	-1.42163	-1.25061	1.58245e-05	-1.35182	-1.2547
195924935	chr3:195924935:C:A	6.49515e-05	-1.03933e-10	-1.01035	6.20812e-05	-1.03933e-10	-1.02693	7.87175e-05	-1.03933e-10	-1.00221
195925660	chr3:195925660:G:A	4.57222e-05	-1.03933e-10	-1.36141	4.42672e-05	-1.03933e-10	-1.36512	5.44519e-05	-1.03933e-10	-1.37076
195925776	chr3:195925776:C:A	3.41689e-05	-1.52498	-0.127691	3.23233e-05	-1.52793	-0.151648	3.99421e-05	-1.52802	-0.152624
195925837	chr3:195925837:T:C	2.09936e-05	-1.07173	-1.06804	1.98422e-05	-1.05076	-1.1168	1.94776e-05	-1.32646	-1.07235
195925980	chr3:195925980:G:A	2.13377e-05	-1.06222	-1.06129	2.01599e-05	-1.04121	-1.11046	1.97386e-05	-1.31979	-1.06571
195926019	chr3:195926019:G:A	4.97001e-05	-1.03933e-10	-1.27798	4.84504e-05	-1.03933e-10	-1.27483	6.08852e-05	-1.03933e-10	-1.25909
195926102	chr3:195926102:C:T	2.59302e-05	-1.53324	-0.39534	2.26201e-05	-1.53417	-0.502367	3.03047e-05	-1.51245	-0.444322
195926233	chr3:195926233:T:C	7.20412e-05	-1.03933e-10	-0.906751	7.19349e-05	-1.03933e-10	-0.879608	8.92686e-05	-1.03933e-10	-0.876426
195926396	chr3:195926396:A:G	4.55383e-05	-1.03933e-10	-1.36544	4.42878e-05	-1.03933e-10	-1.36466	5.45998e-05	-1.03933e-10	-1.36805
195926443	chr3:195926443:G:A	6.55299e-05	-1.03933e-10	-1.00148	6.21386e-05	-1.03933e-10	-1.026	7.53069e-05	-1.03933e-10	-1.04651
195926601	chr3:195926601:T:G	3.13528e-05	-0.742455	-0.996229	2.99997e-05	-0.764773	-0.98941	3.46617e-05	-0.819863	-1.00258
195926939	chr3:195926939:T:G	4.51119e-05	-1.03933e-10	-1.37484	4.39414e-05	-1.03933e-10	-1.37251	5.43513e-05	-1.03933e-10	-1.37261
195926953	chr3:195926953:C:T	6.15517e-05	-1.03933e-10	-1.06411	6.01418e-05	-1.03933e-10	-1.05866	7.35135e-05	-1.03933e-10	-1.07061
195927002	chr3:195927002:A:T	1.1659e-05	-1.38786	-1.34005	1.09618e-05	-1.40348	-1.35748	1.23719e-05	-1.50601	-1.34663
195927028	chr3:195927028:C:T	0.000298143	-1.03933e-10	0.513586	0.000300257	-1.03933e-10	0.549269	0.000399916	-1.03933e-10	0.623178
195927129	chr3:195927129:A:G	6.56737e-05	-1.03933e-10	-0.999291	6.40687e-05	-1.03933e-10	-0.995413	7.84269e-05	-1.03933e-10	-1.00591
195927290	chr3:195927290:C:CT	1.51289e-05	-1.21736	-1.25002	1.50374e-05	-1.20498	-1.23985	1.8166e-05	-1.20173	-1.2668
195927395	chr3:195927395:G:T	8.33459e-05	-1.03933e-10	-0.760989	7.95458e-05	-1.03933e-10	-0.779036	0.000102629	-1.03933e-10	-0.736955
195927427	chr3:195927427:G:A	2.87676e-05	-0.558859	-1.26588	2.78891e-05	-0.57487	-1.25226	3.26491e-05	-0.646584	-1.23568
195928938	chr3:195928938:G:A	6.72969e-05	-1.03933e-10	-0.974874	6.46478e-05	-1.03933e-10	-0.986416	7.68671e-05	-1.03933e-10	-1.026
195929040	chr3:195929040:C:T	4.51185e-05	-1.03933e-10	-1.3747	4.38375e-05	-1.03933e-10	-1.37488	5.41869e-05	-1.03933e-10	-1.37564
195929174	chr3:195929174:G:A	4.75907e-05	-1.03933e-10	-1.32135	4.63329e-05	-1.03933e-10	-1.31952	5.68678e-05	-1.03933e-10	-1.32735
195929743	chr3:195929743:T:C	6.86062e-05	-0.0317608	-0.923845	5.85788e-05	-0.118139	-0.966857	7.06706e-05	-0.196189	-0.913857
195929842	chr3:195929842:G:C	9.58356e-05	-1.03933e-10	-0.621355	9.41085e-05	-1.03933e-10	-0.610921	0.000122161	-1.03933e-10	-0.562736
195929951	chr3:195929951:T:C	4.39009e-05	-1.40205	-3.67306e-10	4.22628e-05	-1.41146	-3.67306e-10	5.70827e-05	-1.32357	-3.67306e-10
195930037	chr3:195930037:AG:A	6.67814e-05	-1.03933e-10	-0.982564	6.3971e-05	-1.03933e-10	-0.996939	8.21306e-05	-1.03933e-10	-0.959766
195930278	chr3:195930278:C:T	4.59242e-05	-1.03933e-10	-1.357	4.49238e-05	-1.03933e-10	-1.3504	5.56764e-05	-1.03933e-10	-1.34852
195930381	chr3:195930381:A:G	1.2539e-05	-1.43019	-1.22496	1.21312e-05	-1.43927	-1.22032	1.41191e-05	-1.50929	-1.21126
195930816	chr3:195930816:A:T	1.31191e-05	-1.26156	-1.34835	1.26235e-05	-1.26822	-1.35159	1.62299e-05	-1.24226	-1.33896
195930907	chr3:195930907:T:A	1.20827e-05	-1.33124	-1.36098	1.16764e-05	-1.33981	-1.35799	1.5979e-05	-1.24448	-1.35232
195931591	chr3:195931591:G:A	4.05795e-05	-1.48073	-3.67306e-10	3.94133e-05	-1.48127	-3.67306e-10	5.32945e-05	-1.39224	-3.67306e-10
195931790	chr3:195931790:T:C	0.000208413	0.155533	-3.67306e-10	0.000193989	0.11243	-3.67306e-10	0.000392985	0.605696	-3.67306e-10
195932062	chr3:195932062:C:A	4.59581e-05	-1.03933e-10	-1.35626	4.45237e-05	-1.03933e-10	-1.35935	5.52839e-05	-1.03933e-10	-1.3556
195932298	chr3:195932298:A:G	1.02791e-05	-1.52788	-1.326	1.00424e-05	-1.5252	-1.32335	1.47173e-05	-1.35149	-1.32757
195932506	chr3:195932506:C:T	1.30389e-05	-1.4333	-1.18275	1.25947e-05	-1.44236	-1.17973	1.46785e-05	-1.51083	-1.17086
195932690	chr3:195932690:A:G	0.000188112	0.0530476	-3.67306e-10	0.00017538	0.0115863	-3.67306e-10	0.000350232	0.49052	-3.67306e-10
195932807	chr3:195932807:GA:G	1.04903e-05	-1.51632	-1.31722	1.02681e-05	-1.51197	-1.31435	1.55909e-05	-1.30253	-1.31886
195932865	chr3:195932865:G:A	0.000176629	-0.0099356	-3.67306e-10	0.000164758	-0.0508916	-3.67306e-10	0.000326	0.418822	-3.67306e-10
195933365	chr3:195933365:G:C	5.99629e-05	-1.03933e-10	-1.09026	5.75119e-05	-1.03933e-10	-1.10338	7.26147e-05	-1.03933e-10	-1.08291
195933661	chr3:195933661:C:A	1.08203e-05	-1.44755	-1.35501	1.04116e-05	-1.45311	-1.35934	1.21275e-05	-1.51497	-1.35763
195933685	chr3:195933685:G:A	0.000359175	0.69982	-3.67306e-10	0.000386258	0.801135	-3.67306e-10	0.000334609	0.444887	-3.67306e-10
195933722	chr3:195933722:C:T	6.09949e-05	-1.03933e-10	-1.0732	5.84826e-05	-1.03933e-10	-1.08664	7.38852e-05	-1.03933e-10	-1.06556
195933747	chr3:195933747:G:C	0.000188433	-1.03933e-10	0.0547559	0.000174036	-1.03933e-10	0.00389215	0.000245295	-1.03933e-10	0.134385
195933826	chr3:195933826:C:T	0.000198129	0.104927	-3.67306e-10	0.00018445	0.0620086	-3.67306e-10	0.000370794	0.547569	-3.67306e-10
195933841	chr3:195933841:G:A	0.000158469	-0.118427	-3.67306e-10	0.000148089	-0.157557	-3.67306e-10	0.000288095	0.295215	-3.67306e-10
195934444	chr3:195934444:A:G	0.00019173	0.0720988	-3.67306e-10	0.000178738	0.0305523	-3.67306e-10	0.000358016	0.512502	-3.67306e-10
195934548	chr3:195934548:CTG:C	0.00019514	-1.03933e-10	0.0897266	0.000180414	-1.03933e-10	0.0398846	0.000254514	-1.03933e-10	0.17128
195934570	chr3:195934570:C:A	2.31277e-05	-0.721048	-1.32191	2.14257e-05	-0.786065	-1.30471	7.11871e-05	0.198347	-1.30111
195934652	chr3:195934652:A:G	4.36706e-05	-1.40731	-3.67306e-10	4.28207e-05	-1.39835	-3.67306e-10	5.52002e-05	-1.35711	-3.67306e-10
195934944	chr3:195934944:AAC:A	0.00018139	-1.03933e-10	0.016662	0.000168395	-1.03933e-10	-0.02906	0.000226081	-1.03933e-10	0.0528153
195934954	chr3:195934954:C:T	3.84673e-05	-1.53418	-3.67306e-10	3.73998e-05	-1.5337	-3.67306e-10	4.82654e-05	-1.49136	-3.67306e-10
195935248	chr3:195935248:T:A	4.89919e-05	-1.03933e-10	-1.29233	4.74356e-05	-1.03933e-10	-1.296	5.83404e-05	-1.03933e-10	-1.30178
195935272	chr3:195935272:A:G	5.04923e-05	-1.03933e-10	-1.26217	4.95355e-05	-1.03933e-10	-1.25268	6.19354e-05	-1.03933e-10	-1.24199
195935823	chr3:195935823:T:C	1.1234e-05	-1.38971	-1.37533	1.1059e-05	-1.38204	-1.37008	1.80698e-05	-1.09929	-1.37454
195935899	chr3:195935899:T:C	0.000211124	0.168455	-3.67306e-10	0.000196601	0.125807	-3.67306e-10	0.00039885	0.620508	-3.67306e-10
195936169	chr3:195936169:T:C	1.32765e-05	-1.22225	-1.37574	1.27244e-05	-1.23609	-1.37576	1.52142e-05	-1.27078	-1.37506
195937872	chr3:195937872:TCA:T	0.000109551	-1.03933e-10	-0.487602	0.000102391	-1.03933e-10	-0.526574	0.000135139	-1.03933e-10	-0.461771
195938116	chr3:195938116:G:A	5.29017e-05	-1.03933e-10	-1.21555	5.09096e-05	-1.03933e-10	-1.22532	6.39442e-05	-1.03933e-10	-1.21007
195938168	chr3:195938168:G:A	5.39399e-05	-1.03933e-10	-1.19612	5.16846e-05	-1.03933e-10	-1.21021	6.59074e-05	-1.03933e-10	-1.17983
195938228	chr3:195938228:T:C	1.15195e-05	-1.40812	-1.33182	1.0821e-05	-1.42227	-1.35161	1.2359e-05	-1.51444	-1.33925
195938244	chr3:195938244:C:T	0.000147592	-1.03933e-10	-0.189539	0.000148157	-1.03933e-10	-0.157096	0.000193163	-1.03933e-10	-0.104543
195938266	chr3:195938266:C:T	1.08165e-05	-1.44243	-1.36048	1.02733e-05	-1.45471	-1.37111	1.18996e-05	-1.52657	-1.36501
195938268	chr3:195938268:G:A	4.70651e-05	-1.03933e-10	-1.33246	4.58123e-05	-1.03933e-10	-1.33082	5.62778e-05	-1.03933e-10	-1.33778
195938879	chr3:195938879:A:C	1.59371e-05	-1.04133	-1.37401	1.47947e-05	-1.09298	-1.36811	4.09576e-05	-0.290155	-1.36538
195939346	chr3:195939346:T:C	8.05797e-05	-1.03933e-10	-0.794742	7.69975e-05	-1.03933e-10	-0.811596	9.92741e-05	-1.03933e-10	-0.770192
195939659	chr3:195939659:A:G	2.74881e-05	-0.622141	-1.24809	2.66962e-05	-0.591668	-1.27918	2.30656e-05	-0.97774	-1.25199
195940106	chr3:195940106:C:T	5.19179e-05	-1.03933e-10	-1.23433	5.00009e-05	-1.03933e-10	-1.24333	6.27499e-05	-1.03933e-10	-1.22892
195940109	chr3:195940109:C:T	5.59232e-05	-1.03933e-10	-1.16001	5.53289e-05	-1.03933e-10	-1.14207	6.84349e-05	-1.03933e-10	-1.14219
195940202	chr3:195940202:G:C	5.73702e-05	-1.03933e-10	-1.13446	5.5001e-05	-1.03933e-10	-1.14802	6.94581e-05	-1.03933e-10	-1.12735
195940348	chr3:195940348:C:T	0.000105431	-1.03933e-10	-0.525928	0.000104495	-1.03933e-10	-0.506227	0.00012692	-1.03933e-10	-0.524521
195940674	chr3:195940674:G:A	4.89196e-05	-1.03933e-10	-1.29381	4.79305e-05	-1.03933e-10	-1.28562	5.98611e-05	-1.03933e-10	-1.27605
195942013	chr3:195942013:C:G	4.50707e-05	-1.03933e-10	-1.37576	4.38058e-05	-1.03933e-10	-1.3756	5.41845e-05	-1.03933e-10	-1.37568
195942091	chr3:195942091:T:C	1.3298e-05	-1.25112	-1.34525	1.29301e-05	-1.23503	-1.36079	1.32253e-05	-1.435	-1.35094
195942529	chr3:195942529:G:A	1.12345e-05	-1.43293	-1.33207	1.05702e-05	-1.44554	-1.35179	1.22439e-05	-1.52349	-1.33956
195942727	chr3:195942727:T:G	4.72118e-05	-1.03933e-10	-1.32935	4.61667e-05	-1.03933e-10	-1.32311	5.7282e-05	-1.03933e-10	-1.32009
195943123	chr3:195943123:C:T	0.000113661	-1.03933e-10	-0.450766	0.000111367	-1.03933e-10	-0.442541	0.000144436	-1.03933e-10	-0.395242
195943141	chr3:195943141:A:G	6.6362e-05	-1.03933e-10	-0.988864	6.33472e-05	-1.03933e-10	-1.00674	8.03664e-05	-1.03933e-10	-0.98148
195943556	chr3:195943556:A:G	1.49891e-05	-1.13925	-1.33741	1.43401e-05	-1.15421	-1.3381	1.72133e-05	-1.1938	-1.32859
195943823	chr3:195943823:C:T	3.99919e-05	-1.49531	-3.67306e-10	3.87032e-05	-1.49945	-3.67306e-10	4.72884e-05	-1.51181	-3.67306e-10
195945663	chr3:195945663:G:C	0.000158305	-0.119467	-3.67306e-10	0.000147669	-0.160396	-3.67306e-10	0.000285281	0.285397	-3.67306e-10
195945703	chr3:195945703:G:C	1.99755e-05	-1.15067	-1.03881	1.8573e-05	-1.15002	-1.08364	2.146e-05	-1.29894	-1.00295
195945814	chr3:195945814:G:A	0.000154983	-0.140672	-3.67306e-10	0.00014464	-0.181125	-3.67306e-10	0.000278415	0.261035	-3.67306e-10
195946582	chr3:195946582:G:A	6.939e-05	-1.03933e-10	-0.944247	6.63921e-05	-1.03933e-10	-0.959792	8.42366e-05	-1.03933e-10	-0.934447
195946792	chr3:195946792:C:T	0.00012812	-1.03933e-10	-0.331021	0.000128724	-1.03933e-10	-0.2977	0.000167291	-1.03933e-10	-0.248344
195947079	chr3:195947079:G:A	5.42834e-05	-1.03933e-10	-1.18977	5.29677e-05	-1.03933e-10	-1.18569	6.46534e-05	-1.03933e-10	-1.19904
195947084	chr3:195947084:T:C	0.000165217	-0.0767281	-3.67306e-10	0.000153986	-0.118511	-3.67306e-10	0.000299503	0.334049	-3.67306e-10
195947095	chr3:195947095:C:T	5.76381e-05	-1.03933e-10	-1.1298	5.57689e-05	-1.03933e-10	-1.13415	6.82611e-05	-1.03933e-10	-1.14474
195947152	chr3:195947152:G:C	9.5251e-05	-0.627473	-3.67306e-10	8.88277e-05	-0.668671	-3.67306e-10	0.00015993	-0.293339	-3.67306e-10
195947362	chr3:195947362:T:C	1.14931e-05	-1.52605	-1.21619	1.11548e-05	-1.52034	-1.22316	1.36372e-05	-1.53352	-1.22176
195948607	chr3:195948607:C:T	0.000115951	-0.430818	-3.67306e-10	0.000108419	-0.469365	-3.67306e-10	0.00020105	-0.0645237	-3.67306e-10
195948881	chr3:195948881:C:T	4.57176e-05	-1.03933e-10	-1.3615	4.46987e-05	-1.03933e-10	-1.35543	5.53898e-05	-1.03933e-10	-1.35368
195948890	chr3:195948890:C:T	9.48117e-05	-0.632096	-3.67306e-10	8.70084e-05	-0.689365	-3.67306e-10	0.000297556	0.327527	-3.67306e-10
195948970	chr3:195948970:C:T	4.15993e-05	-1.45591	-3.67306e-10	4.06017e-05	-1.45156	-3.67306e-10	4.82882e-05	-1.49089	-3.67306e-10
195949613	chr3:195949613:G:T	4.9669e-05	-1.03933e-10	-1.27861	4.84114e-05	-1.03933e-10	-1.27563	6.08398e-05	-1.03933e-10	-1.25983
195949690	chr3:195949690:C:T	0.000409778	0.831627	-3.67306e-10	0.000376927	0.776681	-3.67306e-10	0.000811989	1.33141	-3.67306e-10
195949706	chr3:195949706:C:A	0.000226687	0.239583	-3.67306e-10	0.000210484	0.19404	-3.67306e-10	0.000426177	0.686779	-3.67306e-10
195949811	chr3:195949811:C:T	1.51525e-05	-1.12949	-1.33633	1.44886e-05	-1.14485	-1.33715	1.73746e-05	-1.18549	-1.32758
195950266	chr3:195950266:G:C	4.1352e-05	-1.46187	-3.67306e-10	4.01552e-05	-1.46262	-3.67306e-10	5.38913e-05	-1.38111	-3.67306e-10
195950275	chr3:195950275:C:G	4.28978e-05	-1.42517	-3.67306e-10	4.16378e-05	-1.42636	-3.67306e-10	5.67561e-05	-1.32931	-3.67306e-10
195950299	chr3:195950299:G:A	0.000105264	-1.03933e-10	-0.527514	9.83275e-05	-1.03933e-10	-0.567066	0.000125167	-1.03933e-10	-0.538424
195950822	chr3:195950822:C:G	4.58663e-05	-1.03933e-10	-1.35826	4.43775e-05	-1.03933e-10	-1.36264	5.49713e-05	-1.03933e-10	-1.36126
195951666	chr3:195951666:G:A	4.65611e-05	-1.03933e-10	-1.34322	4.56472e-05	-1.03933e-10	-1.33443	5.66777e-05	-1.03933e-10	-1.3307
195951718	chr3:195951718:A:G	0.000102774	-1.03933e-10	-0.551452	0.000101913	-1.03933e-10	-0.531252	0.00012385	-1.03933e-10	-0.549005
195951938	chr3:195951938:C:G	6.06734e-05	-1.03933e-10	-1.07848	5.81526e-05	-1.03933e-10	-1.0923	7.33871e-05	-1.03933e-10	-1.07233
195951986	chr3:195951986:G:A	5.16569e-05	-1.23937	-3.67306e-10	4.96161e-05	-1.25105	-3.67306e-10	7.02402e-05	-1.11616	-3.67306e-10
195952668	chr3:195952668:A:AAGTAAAATG	5.43761e-05	-1.03933e-10	-1.18806	5.31477e-05	-1.03933e-10	-1.18229	6.72088e-05	-1.03933e-10	-1.16027
195955410	chr3:195955410:G:C	4.50903e-05	-1.03933e-10	-1.37532	4.37996e-05	-1.03933e-10	-1.37574	5.42194e-05	-1.03933e-10	-1.37504
195955589	chr3:195955589:G:A	4.54553e-05	-1.03933e-10	-1.36726	4.41518e-05	-1.03933e-10	-1.36774	5.48217e-05	-1.03933e-10	-1.36399
195955904	chr3:195955904:A:C	2.40126e-05	-0.629749	-1.37566	2.16494e-05	-0.706767	-1.37362	7.35728e-05	0.302217	-1.37202
195955931	chr3:195955931:C:G	1.77389e-05	-0.932498	-1.37573	1.70066e-05	-0.946241	-1.37553	2.00603e-05	-0.994093	-1.37524
195956001	chr3:195956001:A:G	2.85937e-05	-0.457146	-1.37366	2.67595e-05	-0.494187	-1.37429	4.88567e-05	-0.106121	-1.37306
195956104	chr3:195956104:T:A	1.01815e-05	-1.51339	-1.35002	9.97041e-06	-1.5065	-1.34924	1.31784e-05	-1.43503	-1.35447
195956151	chr3:195956151:A:G	0.000145931	-0.200852	-3.67306e-10	0.000136352	-0.24013	-3.67306e-10	0.00025885	0.18817	-3.67306e-10
195956152	chr3:195956152:T:C	6.53504e-05	-1.03933e-10	-1.00422	6.33644e-05	-1.03933e-10	-1.00647	8.05293e-05	-1.03933e-10	-0.979456
195956608	chr3:195956608:C:G	3.34772e-05	-0.484578	-1.18855	3.16136e-05	-0.519857	-1.18193	5.66404e-05	-0.137473	-1.19388
195956630	chr3:195956630:G:C	1.12521e-05	-1.43733	-1.3261	1.09135e-05	-1.44325	-1.32212	1.45803e-05	-1.37511	-1.31329
195957627	chr3:195957627:G:A	1.619e-05	-1.03381	-1.36579	1.55041e-05	-1.0467	-1.36756	1.83457e-05	-1.08982	-1.36886
195958253	chr3:195958253:T:A	8.69392e-05	-1.03933e-10	-0.71878	8.54603e-05	-1.03933e-10	-0.707318	0.000101048	-1.03933e-10	-0.752477
195959245	chr3:195959245:A:G	3.75178e-05	-0.608823	-0.95035	3.53608e-05	-0.583388	-1.00638	3.25092e-05	-0.932626	-0.953926
195959269	chr3:195959269:C:T	9.50041e-05	-0.299763	-0.330306	8.73939e-05	-0.344556	-0.340388	0.000163426	0.075048	-0.346762
195959286	chr3:195959286:T:C	4.6012e-05	-1.35509	-3.67306e-10	4.40276e-05	-1.37055	-3.67306e-10	5.21538e-05	-1.41388	-3.67306e-10
195960558	chr3:195960558:A:G	5.25364e-05	-1.03933e-10	-1.22248	5.26221e-05	-1.03933e-10	-1.19223	6.6387e-05	-1.03933e-10	-1.17258
195960871	chr3:195960871:G:A	4.65718e-05	-1.03933e-10	-1.34299	4.53668e-05	-1.03933e-10	-1.34059	5.64296e-05	-1.03933e-10	-1.33508
195962537	chr3:195962537:C:T	1.90535e-05	-0.955279	-1.28146	1.81426e-05	-0.967392	-1.28972	1.96258e-05	-1.13363	-1.25759
195962864	chr3:195962864:C:T	2.29407e-05	-0.834474	-1.2166	2.28385e-05	-0.815229	-1.21169	2.75193e-05	-0.814335	-1.23886
195962946	chr3:195962946:C:T	0.000218925	-0.306472	0.511212	0.0001991	-0.35126	0.489697	0.000373965	0.071892	0.484194
195963128	chr3:195963128:G:C	0.00021936	-1.03933e-10	0.206725	0.000205645	-1.03933e-10	0.170781	0.000251899	-1.03933e-10	0.160953
195963184	chr3:195963184:C:A	5.4687e-05	-1.03933e-10	-1.18236	5.39002e-05	-1.03933e-10	-1.16824	6.75959e-05	-1.03933e-10	-1.15453
195963373	chr3:195963373:C:G	7.19834e-05	-1.03933e-10	-0.907553	6.88251e-05	-1.03933e-10	-0.923801	8.74699e-05	-1.03933e-10	-0.896782
195963437	chr3:195963437:G:A	4.01931e-05	-1.49029	-3.67306e-10	3.9206e-05	-1.48654	-3.67306e-10	4.65696e-05	-1.52713	-3.67306e-10
195963919	chr3:195963919:G:A	7.42711e-05	-1.03933e-10	-0.876266	7.01913e-05	-1.03933e-10	-0.904145	8.48795e-05	-1.03933e-10	-0.926844
195964256	chr3:195964256:A:G	9.21499e-05	-1.03933e-10	-0.660573	8.75759e-05	-1.03933e-10	-0.682864	0.000112127	-1.03933e-10	-0.648447
195964456	chr3:195964456:G:A	6.31076e-05	-1.03933e-10	-1.03915	6.27073e-05	-1.03933e-10	-1.01689	7.75742e-05	-1.03933e-10	-1.01684
195964502	chr3:195964502:C:T	0.000161636	-0.230778	0.132135	0.000146438	-0.276281	0.107515	0.000274807	0.141285	0.106709
195964516	chr3:195964516:T:C	0.000390952	-0.0504768	0.835074	0.000351242	-0.0989464	0.805052	0.000676603	0.345089	0.803919
195964686	chr3:195964686:G:A	8.80874e-05	-1.03933e-10	-0.705659	8.18932e-05	-1.03933e-10	-0.749954	0.000110535	-1.03933e-10	-0.662749
195964766	chr3:195964766:G:A	0.00082876	0.0134139	1.52253	0.00074347	-0.0362561	1.49221	0.00146892	0.432556	1.49165
195965105	chr3:195965105:T:C	1.23158e-05	-1.34917	-1.32394	1.20826e-05	-1.36714	-1.29646	1.30085e-05	-1.48767	-1.31481
195965122	chr3:195965122:AATC:A	1.14651e-05	-1.37086	-1.37382	1.09352e-05	-1.38769	-1.3757	1.21195e-05	-1.49818	-1.37507
195965198	chr3:195965198:A:G	3.96502e-05	-0.420591	-1.0833	3.7832e-05	-0.392792	-1.12942	3.33737e-05	-0.773924	-1.08638
195965478	chr3:195965478:T:A	9.52002e-05	-0.628007	-3.67306e-10	8.91937e-05	-0.664559	-3.67306e-10	0.000155258	-0.322988	-3.67306e-10
195965564	chr3:195965564:C:T	4.51076e-05	-1.03933e-10	-1.37494	4.38423e-05	-1.03933e-10	-1.37477	5.41883e-05	-1.03933e-10	-1.37561
195966320	chr3:195966320:A:G	0.000332609	-0.123381	0.74636	0.000302841	-0.170208	0.728046	0.000575231	0.266067	0.720628
195966365	chr3:195966365:C:T	0.000479693	0.0819197	0.907238	0.000429952	0.0307196	0.877583	0.000845194	0.494914	0.876575
195966518	chr3:195966518:A:G	1.25634e-05	-1.2837	-1.3695	1.20939e-05	-1.30462	-1.35805	1.28044e-05	-1.45218	-1.36611
195967416	chr3:195967416:G:A	0.000113194	-1.03933e-10	-0.454886	0.000113242	-1.03933e-10	-0.425843	0.000134431	-1.03933e-10	-0.467026
195971051	chr3:195971051:T:C	8.6105e-05	-1.03933e-10	-0.728422	8.20755e-05	-1.03933e-10	-0.74773	0.00010499	-1.03933e-10	-0.714207
195973767	chr3:195973767:C:CTGAG	6.73778e-05	-1.03933e-10	-0.973673	6.45593e-05	-1.03933e-10	-0.987786	7.68201e-05	-1.03933e-10	-1.02661
195974153	chr3:195974153:A:G	5.08229e-05	-1.03933e-10	-1.25564	4.85744e-05	-1.03933e-10	-1.27227	5.93743e-05	-1.03933e-10	-1.28421
195974255	chr3:195974255:T:C	4.84337e-05	-1.03933e-10	-1.30379	4.7632e-05	-1.03933e-10	-1.29186	5.91498e-05	-1.03933e-10	-1.288
195974375	chr3:195974375:G:C	4.70056e-05	-1.03933e-10	-1.33372	4.64227e-05	-1.03933e-10	-1.31758	5.80751e-05	-1.03933e-10	-1.30634
195974376	chr3:195974376:G:A	5.89618e-05	-1.03933e-10	-1.1071	5.87129e-05	-1.03933e-10	-1.08271	7.40374e-05	-1.03933e-10	-1.06351
195974573	chr3:195974573:AAAGG:A	5.67034e-05	-0.833993	-0.312162	5.41874e-05	-0.798486	-0.364435	7.80293e-05	-0.783181	-0.227811
195975380	chr3:195975380:T:A	5.64413e-05	-1.03933e-10	-1.15079	5.52993e-05	-1.03933e-10	-1.14261	6.77551e-05	-1.03933e-10	-1.15218
195975587	chr3:195975587:A:G	4.5335e-05	-1.03933e-10	-1.36991	4.40391e-05	-1.03933e-10	-1.37029	5.46494e-05	-1.03933e-10	-1.36714
195977327	chr3:195977327:TA:T	4.79908e-05	-1.03933e-10	-1.31298	4.5925e-05	-1.03933e-10	-1.32836	5.65777e-05	-1.03933e-10	-1.33246
195978812	chr3:195978812:C:T	5.43334e-05	-1.18885	-3.67306e-10	5.26769e-05	-1.19119	-3.67306e-10	6.18778e-05	-1.24292	-3.67306e-10
195978826	chr3:195978826:C:T	6.13139e-05	-1.03933e-10	-1.06798	5.88205e-05	-1.03933e-10	-1.08088	7.43035e-05	-1.03933e-10	-1.05992
195979419	chr3:195979419:T:G	0.000283033	0.461573	-3.67306e-10	0.000261037	0.409294	-3.67306e-10	0.00053689	0.917716	-3.67306e-10
195979718	chr3:195979718:T:C	1.68802e-05	-1.52495	-0.832899	1.5099e-05	-1.52704	-0.913702	2.02193e-05	-1.44078	-0.920661
195982441	chr3:195982441:G:C	7.05106e-05	-1.03933e-10	-0.928226	6.50806e-05	-1.03933e-10	-0.979742	8.46254e-05	-1.03933e-10	-0.929842
195982791	chr3:195982791:G:A	6.9969e-05	-1.03933e-10	-0.935936	6.68514e-05	-1.03933e-10	-0.952897	8.8131e-05	-1.03933e-10	-0.889253
195982808	chr3:195982808:G:A	7.34841e-05	-1.03933e-10	-0.886919	7.03477e-05	-1.03933e-10	-0.90192	8.91944e-05	-1.03933e-10	-0.877258
195983294	chr3:195983294:T:C	0.000747818	1.43317	-3.67306e-10	0.000684572	1.37342	-3.67306e-10	0.00157904	1.9965	-3.67306e-10
195984472	chr3:195984472:C:CT	7.73836e-05	-1.03933e-10	-0.835215	7.0484e-05	-1.03933e-10	-0.899983	9.21591e-05	-1.03933e-10	-0.84456
195987957	chr3:195987957:TCTAC:T	0.000406956	0.0909109	0.733804	0.000367446	0.0412295	0.709977	0.000695521	0.475937	0.700648
195990767	chr3:195990767:GA:G	2.95362e-05	-0.56592	-1.23245	2.82834e-05	-0.548905	-1.26419	2.55863e-05	-0.890816	-1.2352
195993322	chr3:195993322:A:T	1.88032e-05	-1.53064	-0.719321	1.67329e-05	-1.52919	-0.808808	2.08829e-05	-1.51296	-0.816185
195993401	chr3:195993401:G:A	0.000407125	-1.03933e-10	0.825132	0.000374916	-1.03933e-10	0.771332	0.000481016	-1.03933e-10	0.807824
195994533	chr3:195994533:G:A	4.50724e-05	-1.03933e-10	-1.37572	4.38035e-05	-1.03933e-10	-1.37566	5.41798e-05	-1.03933e-10	-1.37577
195994593	chr3:195994593:T:C	1.32362e-05	-1.2467	-1.35434	1.28499e-05	-1.23764	-1.36439	1.37089e-05	-1.39602	-1.35401
195995423	chr3:195995423:G:A	0.000270626	0.416751	-3.67306e-10	0.000250063	0.366341	-3.67306e-10	0.000517248	0.880445	-3.67306e-10
195997508	chr3:195997508:T:C	2.33514e-05	-0.694472	-1.33886	2.17523e-05	-0.73908	-1.33657	2.37013e-05	-0.867872	-1.33467
195997546	chr3:195997546:G:A	2.62471e-05	-0.879381	-1.03705	2.47778e-05	-0.915267	-1.03015	2.75851e-05	-1.02554	-1.02526
195997578	chr3:195997578:C:T	1.76245e-05	-1.21394	-1.10076	1.6748e-05	-1.23856	-1.09853	1.90329e-05	-1.33214	-1.08977
195997600	chr3:195997600:C:T	4.50899e-05	-1.03933e-10	-1.37533	4.38466e-05	-1.03933e-10	-1.37467	5.41936e-05	-1.03933e-10	-1.37551
195997628	chr3:195997628:G:A	0.000111228	-1.03933e-10	-0.472405	0.000109936	-1.03933e-10	-0.455468	0.000128992	-1.03933e-10	-0.508329
195997733	chr3:195997733:C:T	9.15474e-05	-1.03933e-10	-0.667132	9.24113e-05	-1.03933e-10	-0.62912	0.000119391	-1.03933e-10	-0.58567
195997743	chr3:195997743:T:C	0.000111759	-0.467648	-3.67306e-10	0.000104736	-0.503929	-3.67306e-10	0.000190328	-0.119329	-3.67306e-10
195997764	chr3:195997764:C:T	6.0793e-05	-1.03933e-10	-1.07651	5.79678e-05	-1.03933e-10	-1.09548	7.09954e-05	-1.03933e-10	-1.10546
195997780	chr3:195997780:C:T	1.46181e-05	-1.24276	-1.25897	1.3881e-05	-1.25923	-1.26562	1.60966e-05	-1.34148	-1.24799
195997820	chr3:195997820:T:C	5.90173e-05	-1.03933e-10	-1.10616	5.49513e-05	-1.03933e-10	-1.14892	7.11917e-05	-1.03933e-10	-1.1027
195998084	chr3:195998084:G:A	0.000100437	-1.03933e-10	-0.574462	9.89275e-05	-1.03933e-10	-0.560983	0.000116384	-1.03933e-10	-0.611181
195998752	chr3:195998752:A:G	6.08678e-05	-1.07528	-3.67306e-10	5.67064e-05	-1.11748	-3.67306e-10	7.23282e-05	-1.08686	-3.67306e-10
195998820	chr3:195998820:T:C	0.000138348	-1.03933e-10	-0.254218	0.000136728	-1.03933e-10	-0.237373	0.000159301	-1.03933e-10	-0.297278
195998845	chr3:195998845:C:T	0.000129316	-1.03933e-10	-0.321731	0.000130977	-1.03933e-10	-0.280349	0.000164552	-1.03933e-10	-0.264851
195998849	chr3:195998849:G:A	0.00012867	-1.03933e-10	-0.326734	0.000130328	-1.03933e-10	-0.285318	0.000163715	-1.03933e-10	-0.269947
195999020	chr3:195999020:C:T	5.20456e-05	-0.188361	-1.04351	4.68494e-05	-0.289562	-1.01887	0.000100899	0.258155	-1.01211
195999200	chr3:195999200:A:G	0.000124403	-1.03933e-10	-0.360459	0.000122872	-1.03933e-10	-0.344225	0.000143359	-1.03933e-10	-0.402723
195999251	chr3:195999251:C:T	0.000103421	-0.481442	-0.0637354	9.87953e-05	-0.568298	0.00597849	0.00028684	0.243308	0.0475407
195999891	chr3:195999891:C:T	5.55095e-05	-1.16743	-3.67306e-10	5.50098e-05	-1.14786	-3.67306e-10	6.43747e-05	-1.20336	-3.67306e-10
195999968	chr3:195999968:C:G	0.000120565	-0.391797	-3.67306e-10	0.000112855	-0.42927	-3.67306e-10	0.000208001	-0.0305354	-3.67306e-10
196000637	chr3:196000637:C:T	8.93932e-05	-0.513654	-0.17729	8.3468e-05	-0.591313	-0.139593	0.000253621	0.239419	-0.0716539
196000694	chr3:196000694:C:T	4.5775e-05	-1.36025	-3.67306e-10	4.37413e-05	-1.37708	-3.67306e-10	5.27766e-05	-1.40201	-3.67306e-10
196001190	chr3:196001190:A:G	1.52292e-05	-1.5247	-0.936075	1.41919e-05	-1.51993	-0.982769	1.82916e-05	-1.53359	-0.928045
196001446	chr3:196001446:G:A	0.000104526	-0.534551	-3.67306e-10	9.7972e-05	-0.570687	-3.67306e-10	0.000176498	-0.194768	-3.67306e-10
196001447	chr3:196001447:TCAGCTCCTCCCAGAGTCTTCAGCTGCATGACCCTCAATCTTTAACATCAGCTCCTCTCCAGGTCTGCAGCTCCATGACCCTAAAAATACATGAG:T	9.5327e-05	-1.03933e-10	-0.626675	9.38756e-05	-1.03933e-10	-0.613399	0.000110617	-1.03933e-10	-0.662005
196002341	chr3:196002341:C:T	0.000221801	-1.03933e-10	0.217793	0.000222578	-1.03933e-10	0.249907	0.000257932	-1.03933e-10	0.184621
196003243	chr3:196003243:T:C	3.85535e-05	-1.53194	-3.67306e-10	3.74402e-05	-1.53263	-3.67306e-10	4.71003e-05	-1.5158	-3.67306e-10
196003261	chr3:196003261:A:C	4.02184e-05	-1.48966	-3.67306e-10	3.8956e-05	-1.49294	-3.67306e-10	5.05533e-05	-1.44505	-3.67306e-10
196003264	chr3:196003264:A:C	4.22897e-05	-1.43945	-3.67306e-10	4.08824e-05	-1.44467	-3.67306e-10	5.41614e-05	-1.37611	-3.67306e-10
196003265	chr3:196003265:C:T	5.08475e-05	-1.03933e-10	-1.25516	4.82942e-05	-1.03933e-10	-1.27806	6.16532e-05	-1.03933e-10	-1.24655
196003401	chr3:196003401:A:G	6.08764e-05	-1.03933e-10	-1.07514	6.0733e-05	-1.03933e-10	-1.04888	7.73317e-05	-1.03933e-10	-1.01997
196003503	chr3:196003503:C:T	0.000141265	-1.03933e-10	-0.23335	0.000139673	-1.03933e-10	-0.216066	0.000162636	-1.03933e-10	-0.276561
196003616	chr3:196003616:T:C	5.42165e-05	-1.03933e-10	-1.191	5.10662e-05	-1.03933e-10	-1.22225	6.59026e-05	-1.03933e-10	-1.1799
196003764	chr3:196003764:C:T	5.42189e-05	-1.03933e-10	-1.19096	5.36846e-05	-1.03933e-10	-1.17224	6.79591e-05	-1.03933e-10	-1.14917
196003797	chr3:196003797:C:T	4.53828e-05	-1.03933e-10	-1.36886	4.40832e-05	-1.03933e-10	-1.36929	5.44123e-05	-1.03933e-10	-1.37149
196003851	chr3:196003851:G:C	0.000292019	-1.03933e-10	0.492829	0.000290127	-1.03933e-10	0.514949	0.000391996	-1.03933e-10	0.603174
196004108	chr3:196004108:G:A	0.000118826	-0.40633	-3.67306e-10	0.000111086	-0.445062	-3.67306e-10	0.000205926	-0.0405619	-3.67306e-10
196004127	chr3:196004127:CAACATCAGCTCCTCCCTGAGTCTTCAGCTGCACGACCCTCAATCTAG:C	2.15e-05	-0.982058	-1.13388	2.07975e-05	-0.99858	-1.12195	2.42747e-05	-1.04571	-1.13294
196004264	chr3:196004264:C:T	3.90113e-05	-1.52014	-3.67306e-10	3.79269e-05	-1.51971	-3.67306e-10	4.64993e-05	-1.52864	-3.67306e-10
196004407	chr3:196004407:A:G	8.65728e-05	-1.03933e-10	-0.723003	8.19148e-05	-1.03933e-10	-0.74969	9.89369e-05	-1.03933e-10	-0.773594
196004426	chr3:196004426:G:A	2.45243e-05	-1.41756	-0.566766	2.24813e-05	-1.42983	-0.612858	2.73948e-05	-1.47778	-0.579946
196004758	chr3:196004758:T:C	4.15859e-05	-1.45623	-3.67306e-10	4.06512e-05	-1.45034	-3.67306e-10	4.74617e-05	-1.50815	-3.67306e-10
196004870	chr3:196004870:G:A	1.35122e-05	-1.28314	-1.29726	1.28686e-05	-1.30449	-1.29609	1.47267e-05	-1.38687	-1.29154
196004959	chr3:196004959:G:A	0.000341366	-1.03933e-10	0.648968	0.000340358	-1.03933e-10	0.67463	0.000410349	-1.03933e-10	0.648932
196005471	chr3:196005471:G:A	0.00120312	-1.03933e-10	1.90869	0.00109373	-1.03933e-10	1.84198	0.0014052	-1.03933e-10	1.87986
196005592	chr3:196005592:C:G	1.24047e-05	-1.37883	-1.28709	1.18555e-05	-1.39556	-1.28702	1.3862e-05	-1.45758	-1.28134
196005667	chr3:196005667:T:C	4.95509e-05	-1.03933e-10	-1.28099	4.70937e-05	-1.03933e-10	-1.30323	6.00211e-05	-1.03933e-10	-1.27338
196005776	chr3:196005776:A:G	4.65617e-05	-0.267972	-1.07524	4.28458e-05	-0.277379	-1.12038	4.49511e-05	-0.489911	-1.07259
196006123	chr3:196006123:TG:T	0.000114475	-0.44363	-3.67306e-10	0.000107259	-0.480126	-3.67306e-10	0.000195498	-0.0925278	-3.67306e-10
196006169	chr3:196006169:T:C	4.50768e-05	-1.03933e-10	-1.37562	4.38147e-05	-1.03933e-10	-1.3754	5.429e-05	-1.03933e-10	-1.37374
196006177	chr3:196006177:T:G	6.83448e-05	-1.03933e-10	-0.959423	6.69321e-05	-1.03933e-10	-0.951691	8.51341e-05	-1.03933e-10	-0.923849
196006248	chr3:196006248:G:A	1.4352e-05	-1.53159	-0.988505	1.40815e-05	-1.53135	-0.979153	1.73368e-05	-1.51647	-0.998776
196006606	chr3:196006606:ACG:A	0.000271372	0.702534	-0.283032	0.000218783	0.560313	-0.327603	0.000491377	1.06658	-0.237449
196006617	chr3:196006617:G:A	0.000152986	-1.03933e-10	-0.15364	0.000149165	-1.03933e-10	-0.150315	0.000195768	-1.03933e-10	-0.091146
196006622	chr3:196006622:G:A	0.000276275	0.746408	-0.309001	0.000223653	0.603134	-0.348409	0.000507481	1.11962	-0.258239
196006641	chr3:196006641:G:C	1.88527e-05	-1.52913	-0.718207	1.87395e-05	-1.53407	-0.690662	2.50499e-05	-1.4698	-0.677412
196006911	chr3:196006911:A:AGCTG	4.54058e-05	-1.03933e-10	-1.36835	4.42542e-05	-1.03933e-10	-1.36542	5.48353e-05	-1.03933e-10	-1.36374
196006959	chr3:196006959:G:A	6.06909e-05	-1.38088	0.302683	5.88192e-05	-1.39515	0.314245	6.68771e-05	-1.45394	0.288716
196007038	chr3:196007038:C:A	5.73504e-05	-0.198379	-0.936429	5.17224e-05	-0.300135	-0.909344	0.000111334	0.245893	-0.901438
196007054	chr3:196007054:C:T	2.57118e-05	-0.787905	-1.14913	2.51376e-05	-0.788079	-1.14293	3.28232e-05	-0.72225	-1.15469
196007062	chr3:196007062:A:G	2.21325e-05	-0.960449	-1.12649	2.16483e-05	-0.961465	-1.11898	2.79778e-05	-0.905231	-1.13144
196007090	chr3:196007090:G:A	0.000104518	-1.03933e-10	-0.534628	0.00010527	-1.03933e-10	-0.498842	0.000131823	-1.03933e-10	-0.486618
196007346	chr3:196007346:G:A	3.63678e-05	-0.266616	-1.32369	3.4422e-05	-0.296019	-1.32065	4.05913e-05	-0.335949	-1.32858
196007515	chr3:196007515:G:A	2.31165e-05	-1.50727	-0.536174	2.25099e-05	-1.50549	-0.53592	2.63175e-05	-1.53415	-0.563694
196007561	chr3:196007561:G:A	1.22603e-05	-1.32665	-1.35098	1.18396e-05	-1.3442	-1.33972	1.27713e-05	-1.47539	-1.34549
196007743	chr3:196007743:C:T	0.000113193	-0.454897	-3.67306e-10	0.000106092	-0.491064	-3.67306e-10	0.000193222	-0.104236	-3.67306e-10
196007744	chr3:196007744:G:A	6.43249e-05	0.182484	-1.20253	5.65533e-05	0.0641173	-1.1843	0.000130116	0.679432	-1.17909
196007793	chr3:196007793:T:A	5.13303e-05	-1.03933e-10	-1.24571	4.99365e-05	-1.03933e-10	-1.24462	6.22708e-05	-1.03933e-10	-1.23658
196008020	chr3:196008020:T:C	1.36209e-05	-1.24887	-1.32351	1.30538e-05	-1.25642	-1.32987	1.50407e-05	-1.32591	-1.3314
196008062	chr3:196008062:C:T	1.50943e-05	-1.25666	-1.21301	1.43472e-05	-1.27911	-1.21271	1.63907e-05	-1.36613	-1.20523
196008110	chr3:196008110:T:C	1.52482e-05	-1.25154	-1.20799	1.44897e-05	-1.27423	-1.2077	1.654e-05	-1.36221	-1.20008
196008199	chr3:196008199:C:T	3.17832e-05	-0.488669	-1.23638	2.68796e-05	-0.578639	-1.28536	7.64767e-05	0.254246	-1.28534
196008500	chr3:196008500:T:C	3.52699e-05	-0.766697	-0.854263	3.26035e-05	-0.757879	-0.913071	3.19914e-05	-1.04781	-0.854796
196008601	chr3:196008601:T:C	5.71679e-05	-1.03933e-10	-1.138	5.48101e-05	-1.03933e-10	-1.1515	6.91586e-05	-1.03933e-10	-1.13167
196008619	chr3:196008619:G:A	0.000539209	-1.03933e-10	1.10611	0.000532996	-1.03933e-10	1.12315	0.000607985	-1.03933e-10	1.04207
196008789	chr3:196008789:ATAG:A	3.8729e-05	-1.5274	-3.67306e-10	3.76488e-05	-1.52707	-3.67306e-10	4.67281e-05	-1.52373	-3.67306e-10
196009000	chr3:196009000:G:A	3.90826e-05	-1.51831	-3.67306e-10	3.79994e-05	-1.5178	-3.67306e-10	4.64012e-05	-1.53075	-3.67306e-10
196009112	chr3:196009112:G:A	5.0452e-05	-1.03933e-10	-1.26297	4.84809e-05	-1.03933e-10	-1.2742	5.93709e-05	-1.03933e-10	-1.28427
196009188	chr3:196009188:C:T	0.000123945	-0.364148	-3.67306e-10	0.00011599	-0.401865	-3.67306e-10	0.00021429	-0.000747754	-3.67306e-10
196009284	chr3:196009284:C:T	1.86355e-05	-1.10225	-1.15668	1.80806e-05	-1.12	-1.14053	2.1588e-05	-1.1385	-1.15744
196009411	chr3:196009411:T:C	4.50773e-05	-1.03933e-10	-1.37561	4.38391e-05	-1.03933e-10	-1.37484	5.43274e-05	-1.03933e-10	-1.37305
196009441	chr3:196009441:C:T	3.84817e-05	-1.53381	-3.67306e-10	3.74e-05	-1.5337	-3.67306e-10	4.74892e-05	-1.50757	-3.67306e-10
196009502	chr3:196009502:A:G	5.17776e-05	-1.03933e-10	-1.23703	5.13857e-05	-1.03933e-10	-1.21601	6.28655e-05	-1.03933e-10	-1.22708
196009869	chr3:196009869:G:A	7.88153e-05	0.225081	-1.04196	7.23594e-05	0.216724	-1.09045	7.33975e-05	-0.0323526	-1.03983
196010285	chr3:196010285:G:A	4.8632e-05	-1.03933e-10	-1.29971	4.63572e-05	-1.03933e-10	-1.31899	5.88776e-05	-1.03933e-10	-1.29262
196010432	chr3:196010432:A:T	3.87146e-05	-1.52777	-3.67306e-10	3.76343e-05	-1.52745	-3.67306e-10	4.675e-05	-1.52326	-3.67306e-10
196010689	chr3:196010689:C:T	3.88072e-05	-1.52538	-3.67306e-10	3.77265e-05	-1.52501	-3.67306e-10	4.66246e-05	-1.52595	-3.67306e-10
196010767	chr3:196010767:C:T	5.81368e-05	-1.03933e-10	-1.12119	5.70266e-05	-1.03933e-10	-1.11185	7.17484e-05	-1.03933e-10	-1.09491
196010804	chr3:196010804:T:C	3.86991e-05	-1.52817	-3.67306e-10	3.76187e-05	-1.52787	-3.67306e-10	4.67752e-05	-1.52272	-3.67306e-10
196010850	chr3:196010850:C:T	1.6284e-05	-1.24559	-1.14822	1.52409e-05	-1.25127	-1.18012	1.65287e-05	-1.41233	-1.15065
196011153	chr3:196011153:C:T	5.12421e-05	-1.03933e-10	-1.24743	4.93263e-05	-1.03933e-10	-1.25691	6.191e-05	-1.03933e-10	-1.2424
196011535	chr3:196011535:A:G	7.73582e-05	0.236225	-1.07177	7.11526e-05	0.228038	-1.11858	7.19375e-05	-0.0218583	-1.07042
196011576	chr3:196011576:T:C	9.16681e-05	-1.03933e-10	-0.665815	9.15767e-05	-1.03933e-10	-0.638192	0.000114436	-1.03933e-10	-0.62806
196011868	chr3:196011868:T:C	5.91699e-05	-1.03933e-10	-1.10358	5.51372e-05	-1.03933e-10	-1.14555	7.14083e-05	-1.03933e-10	-1.09966
196012548	chr3:196012548:G:A	3.8554e-05	-1.53193	-3.67306e-10	3.74744e-05	-1.53171	-3.67306e-10	4.7106e-05	-1.51568	-3.67306e-10
196013009	chr3:196013009:T:C	1.72835e-05	-1.25742	-1.07682	1.64249e-05	-1.27972	-1.07686	1.88113e-05	-1.3666	-1.06702
196013196	chr3:196013196:C:T	0.000217059	0.196179	-3.67306e-10	0.000200497	0.145428	-3.67306e-10	0.000406202	0.638773	-3.67306e-10
196013335	chr3:196013335:A:G	8.53064e-05	-0.737739	-3.67306e-10	8.4408e-05	-0.719708	-3.67306e-10	9.65929e-05	-0.797571	-3.67306e-10
196013537	chr3:196013537:C:T	6.00186e-05	0.136546	-1.22588	5.64212e-05	0.121885	-1.24441	5.49719e-05	-0.128445	-1.23281
196013974	chr3:196013974:C:T	0.00015639	-1.03933e-10	-0.131636	0.000147504	-1.03933e-10	-0.161513	0.000184463	-1.03933e-10	-0.150626
196014314	chr3:196014314:A:T	3.02889e-05	-0.772135	-1.00107	2.82177e-05	-0.764384	-1.05104	2.75006e-05	-1.0518	-1.00207
196014318	chr3:196014318:C:T	8.49608e-05	-1.03933e-10	-0.741799	8.33436e-05	-1.03933e-10	-0.732397	0.000106588	-1.03933e-10	-0.699109
196014561	chr3:196014561:C:T	1.41423e-05	-1.28762	-1.2472	1.31468e-05	-1.31227	-1.26692	1.50796e-05	-1.39112	-1.26362
196015430	chr3:196015430:C:T	3.2525e-05	-0.413175	-1.28881	2.97379e-05	-0.47074	-1.29221	2.93477e-05	-0.713139	-1.27572
196015758	chr3:196015758:C:T	0.000334613	0.835132	-0.206146	0.000270844	0.68935	-0.243177	0.000470398	0.955656	-0.170154
196015788	chr3:196015788:C:T	0.000656618	-1.03933e-10	1.30311	0.000666956	-1.03933e-10	1.34735	0.000904165	-1.03933e-10	1.43894
196016034	chr3:196016034:C:T	2.56243e-05	-0.749399	-1.19105	2.35636e-05	-0.799032	-1.19663	2.42511e-05	-1.00792	-1.1717
196016317	chr3:196016317:A:AATT	5.6956e-05	-1.03933e-10	-1.14171	5.47626e-05	-1.03933e-10	-1.15236	6.57518e-05	-1.03933e-10	-1.18219
196016546	chr3:196016546:G:A	4.5469e-05	-1.03933e-10	-1.36696	4.40558e-05	-1.03933e-10	-1.36991	5.48144e-05	-1.03933e-10	-1.36412
196016891	chr3:196016891:A:G	3.78678e-05	-0.290861	-1.25903	3.56395e-05	-0.305286	-1.27663	3.57783e-05	-0.523218	-1.26752
196017738	chr3:196017738:G:T	1.72131e-05	-1.2091	-1.12922	1.63243e-05	-1.23342	-1.12929	1.85209e-05	-1.32848	-1.12069
196017759	chr3:196017759:A:G	1.94105e-05	-1.37414	-0.844031	1.7676e-05	-1.39012	-0.893043	2.10204e-05	-1.44434	-0.878246
196017928	chr3:196017928:C:T	5.75534e-05	-1.03933e-10	-1.13128	5.43901e-05	-1.03933e-10	-1.15919	7.0011e-05	-1.03933e-10	-1.11942
196018107	chr3:196018107:A:T	6.12573e-05	0.124028	-1.19293	5.68552e-05	0.115752	-1.23061	5.71757e-05	-0.126885	-1.19506
196018111	chr3:196018111:T:C	6.46513e-05	-1.03933e-10	-1.01498	5.97376e-05	-1.03933e-10	-1.06541	7.77844e-05	-1.03933e-10	-1.01414
196018117	chr3:196018117:G:A	8.5548e-05	0.447241	-1.18215	7.94637e-05	0.438932	-1.219	7.99756e-05	0.195253	-1.18161
196018149	chr3:196018149:T:G	4.8826e-05	-1.29573	-3.67306e-10	4.82308e-05	-1.27937	-3.67306e-10	6.6534e-05	-1.17036	-3.67306e-10
196018345	chr3:196018345:A:G	3.86267e-05	-1.53004	-3.67306e-10	3.75479e-05	-1.52975	-3.67306e-10	4.69113e-05	-1.51982	-3.67306e-10
196018613	chr3:196018613:G:A	0.000119557	-0.400195	-3.67306e-10	0.000111928	-0.437511	-3.67306e-10	0.000205391	-0.043159	-3.67306e-10
196018959	chr3:196018959:T:C	6.73569e-05	-1.03933e-10	-0.973984	6.60412e-05	-1.03933e-10	-0.965091	8.42313e-05	-1.03933e-10	-0.93451
196019092	chr3:196019092:C:G	2.67813e-05	-0.840508	-1.05578	2.50281e-05	-0.832303	-1.10307	2.4568e-05	-1.1068	-1.05983
196019241	chr3:196019241:C:T	2.34482e-05	-0.896834	-1.13236	2.21565e-05	-0.92451	-1.13273	2.35371e-05	-1.08621	-1.12329
196019618	chr3:196019618:G:A	2.96838e-05	-0.776345	-1.01704	2.72343e-05	-0.826295	-1.0246	2.84201e-05	-1.02852	-0.992458
196019900	chr3:196019900:G:A	0.000129508	-0.786851	0.466604	0.000111886	-0.838185	0.400299	0.000335532	-0.118199	0.565841
196019942	chr3:196019942:C:T	0.000433165	-0.944048	1.83118	0.000363342	-0.98757	1.72754	0.00109073	-0.335303	1.96183
196020039	chr3:196020039:C:T	1.30257e-05	-1.36714	-1.24993	1.24051e-05	-1.3835	-1.25377	1.48788e-05	-1.43096	-1.23718
196020376	chr3:196020376:T:C	0.000172385	-0.0342565	-3.67306e-10	0.00015446	-0.115435	-3.67306e-10	0.000274125	0.245509	-3.67306e-10
196020527	chr3:196020527:A:G	4.77939e-05	-0.0149318	-1.30216	4.51259e-05	-0.0303972	-1.31552	4.43211e-05	-0.268206	-1.30841
196020531	chr3:196020531:G:A	3.06906e-05	-0.742749	-1.01728	2.81265e-05	-0.793814	-1.02484	2.92078e-05	-1.00089	-0.992747
196020993	chr3:196020993:T:C	4.51431e-05	-1.03933e-10	-1.37415	4.39127e-05	-1.03933e-10	-1.37317	5.42479e-05	-1.03933e-10	-1.37451
196021347	chr3:196021347:T:G	4.55087e-05	-1.03933e-10	-1.36608	4.40875e-05	-1.03933e-10	-1.36919	5.48689e-05	-1.03933e-10	-1.36313
196021746	chr3:196021746:G:A	4.51582e-05	-1.03933e-10	-1.37382	4.39316e-05	-1.03933e-10	-1.37274	5.42639e-05	-1.03933e-10	-1.37422
196021858	chr3:196021858:C:T	5.06387e-05	0.0403285	-1.2996	4.77844e-05	0.0245467	-1.31322	4.6739e-05	-0.217554	-1.30594
196021965	chr3:196021965:A:C	4.53146e-05	-1.03933e-10	-1.37036	4.41077e-05	-1.03933e-10	-1.36873	5.46569e-05	-1.03933e-10	-1.367
196022053	chr3:196022053:C:T	4.92759e-05	-0.00785696	-1.2787	4.64251e-05	-0.0233683	-1.29416	4.56576e-05	-0.261024	-1.28588
196022077	chr3:196022077:T:G	8.38373e-05	-1.03933e-10	-0.755111	8.22304e-05	-1.03933e-10	-0.745845	0.000104982	-1.03933e-10	-0.71429
196022351	chr3:196022351:C:T	0.00110241	-1.03933e-10	1.82126	0.00115907	-1.03933e-10	1.9	0.00134748	-1.03933e-10	1.83791
196022466	chr3:196022466:G:A	0.00010924	-1.03933e-10	-0.490445	0.000107158	-1.03933e-10	-0.481068	0.000133637	-1.03933e-10	-0.472946
196022486	chr3:196022486:C:T	4.34426e-05	-0.0976073	-1.31494	4.11528e-05	-0.111071	-1.32701	4.0694e-05	-0.341365	-1.32063
196022497	chr3:196022497:C:T	6.53241e-05	-1.03933e-10	-1.00463	6.39682e-05	-1.03933e-10	-0.996983	8.01089e-05	-1.03933e-10	-0.98469
196022690	chr3:196022690:G:A	4.76596e-05	0.0310048	-1.35091	4.58699e-05	0.0129416	-1.3425	5.43102e-05	-0.0254135	-1.34795
196022772	chr3:196022772:C:T	7.46159e-05	-1.03933e-10	-0.871635	6.82735e-05	-1.03933e-10	-0.931849	8.96942e-05	-1.03933e-10	-0.871671
196022808	chr3:196022808:G:A	4.52984e-05	-1.03933e-10	-1.37072	4.39264e-05	-1.03933e-10	-1.37286	5.45755e-05	-1.03933e-10	-1.36849
196023145	chr3:196023145:T:A	5.24002e-05	-0.0407629	-1.18432	4.67034e-05	-0.117609	-1.19394	4.33609e-05	-0.432364	-1.16615
196023354	chr3:196023354:A:G	6.086e-05	0.133144	-1.20856	5.65867e-05	0.125067	-1.24466	5.679e-05	-0.117724	-1.21099
196023455	chr3:196023455:C:T	5.16592e-05	0.0844068	-1.32373	4.88306e-05	0.068003	-1.33501	4.75569e-05	-0.176991	-1.32916
196023513	chr3:196023513:G:A	3.28565e-05	-0.764938	-0.926901	3.01052e-05	-0.815127	-0.935545	3.14907e-05	-1.01862	-0.899767
196023820	chr3:196023820:C:T	0.000169486	-0.826296	0.775074	0.00014528	-0.875489	0.69878	0.000433006	-0.174386	0.87706
196023871	chr3:196023871:G:A	2.41622e-05	-0.746521	-1.25268	2.23139e-05	-0.796442	-1.25372	2.29096e-05	-1.00035	-1.23617
196024566	chr3:196024566:T:C	6.74477e-05	-1.03933e-10	-0.972636	6.20723e-05	-1.03933e-10	-1.02707	8.11465e-05	-1.03933e-10	-0.971821
196024568	chr3:196024568:G:T	5.21257e-05	-0.0721452	-1.15819	4.86581e-05	-0.0865837	-1.18397	4.84107e-05	-0.318226	-1.17013
196024604	chr3:196024604:ACTCTT:A	6.73191e-05	-1.03933e-10	-0.974545	6.19602e-05	-1.03933e-10	-1.02888	8.09919e-05	-1.03933e-10	-0.973727
196024672	chr3:196024672:T:C	0.000142507	-0.2246	-3.67306e-10	0.000133072	-0.264477	-3.67306e-10	0.000250794	0.156556	-3.67306e-10
196024982	chr3:196024982:A:G	5.29016e-05	-0.0539402	-1.16162	4.93642e-05	-0.0689096	-1.18723	4.91047e-05	-0.300614	-1.17351
196025231	chr3:196025231:A:G	3.87188e-05	-1.52766	-3.67306e-10	3.76429e-05	-1.52723	-3.67306e-10	4.67974e-05	-1.52225	-3.67306e-10
196025344	chr3:196025344:C:T	5.1587e-05	-0.933442	-0.307278	4.85615e-05	-0.992439	-0.2801	0.000122052	-0.34241	-0.221222
196025389	chr3:196025389:A:G	5.27988e-05	-0.0712287	-1.14627	4.92008e-05	-0.086597	-1.17286	4.905e-05	-0.316578	-1.15866
196025514	chr3:196025514:T:C	3.85662e-05	-1.53161	-3.67306e-10	3.74879e-05	-1.53135	-3.67306e-10	4.7071e-05	-1.51642	-3.67306e-10
196025614	chr3:196025614:T:C	4.51307e-05	-1.03933e-10	-1.37443	4.38283e-05	-1.03933e-10	-1.37509	5.42733e-05	-1.03933e-10	-1.37404
196025693	chr3:196025693:T:C	2.67357e-05	-0.961303	-0.936684	2.52495e-05	-0.98798	-0.938584	2.71045e-05	-1.13974	-0.928634
196025759	chr3:196025759:C:A	5.22007e-05	-1.03933e-10	-1.22889	5.03109e-05	-1.03933e-10	-1.23715	6.30447e-05	-1.03933e-10	-1.22423
196025899	chr3:196025899:C:T	0.000540561	-1.03933e-10	1.10862	0.000551903	-1.03933e-10	1.158	0.000743777	-1.03933e-10	1.24366
196025906	chr3:196025906:A:T	2.40657e-05	-1.14485	-0.858349	2.09619e-05	-1.17701	-0.935653	2.41609e-05	-1.27964	-0.903696
196026484	chr3:196026484:C:T	8.57124e-05	-1.03933e-10	-0.732991	8.41293e-05	-1.03933e-10	-0.723015	0.000107501	-1.03933e-10	-0.690574
196026530	chr3:196026530:T:C	5.20925e-05	-0.0544524	-1.17651	4.86413e-05	-0.0696255	-1.20127	4.83656e-05	-0.301247	-1.18804
196026580	chr3:196026580:G:A	5.18467e-05	-0.0618952	-1.1738	4.83962e-05	-0.0773091	-1.19864	4.81671e-05	-0.308056	-1.18535
196026614	chr3:196026614:G:A	0.00011725	-1.03933e-10	-0.419678	0.000116251	-1.03933e-10	-0.399621	0.000141465	-1.03933e-10	-0.416025
196026869	chr3:196026869:T:C	3.66584e-05	-0.272612	-1.30973	3.45216e-05	-0.288759	-1.32503	4.18354e-05	-0.319243	-1.31509
196026895	chr3:196026895:T:C	5.17784e-05	-0.0771696	-1.15985	4.82752e-05	-0.0928425	-1.18561	4.81229e-05	-0.322502	-1.17182
196026934	chr3:196026934:AAC:A	6.78217e-05	-1.03933e-10	-0.967106	6.23647e-05	-1.03933e-10	-1.02237	8.15946e-05	-1.03933e-10	-0.966314
196027293	chr3:196027293:A:G	1.38305e-05	-1.53399	-1.02312	1.27893e-05	-1.534	-1.07276	1.69863e-05	-1.53097	-1.00469
196027844	chr3:196027844:C:T	2.36986e-05	-1.16321	-0.855362	2.25384e-05	-1.18393	-0.856221	2.48365e-05	-1.30893	-0.846828
196028761	chr3:196028761:C:T	4.70353e-05	-1.03933e-10	-1.33309	4.60367e-05	-1.03933e-10	-1.32593	5.62462e-05	-1.03933e-10	-1.33834
196028857	chr3:196028857:T:C	4.51726e-05	-1.03933e-10	-1.3735	4.38435e-05	-1.03933e-10	-1.37474	5.41901e-05	-1.03933e-10	-1.37558
196029230	chr3:196029230:G:A	0.000153433	-1.03933e-10	-0.150723	0.000144797	-1.03933e-10	-0.180035	0.000180988	-1.03933e-10	-0.169648
196029340	chr3:196029340:G:A	2.11931e-05	-0.784157	-1.34616	2.01568e-05	-0.793888	-1.35794	2.13966e-05	-0.958322	-1.34652
196029498	chr3:196029498:C:T	2.37372e-05	-0.741885	-1.27506	2.23224e-05	-0.75141	-1.29837	2.38201e-05	-0.921138	-1.27641
196029603	chr3:196029603:C:T	0.000118499	-0.409084	-3.67306e-10	0.000110806	-0.44759	-3.67306e-10	0.000202742	-0.0561411	-3.67306e-10
196030554	chr3:196030554:G:A	4.27571e-05	-1.42845	-3.67306e-10	4.10313e-05	-1.44103	-3.67306e-10	4.86409e-05	-1.48361	-3.67306e-10
196030562	chr3:196030562:T:C	1.80147e-05	-1.35437	-0.938431	1.69526e-05	-1.33721	-0.987735	2.04907e-05	-1.42353	-0.924574
196030876	chr3:196030876:T:G	1.38093e-05	-1.26128	-1.29737	1.30826e-05	-1.28204	-1.30204	1.54486e-05	-1.34188	-1.28868
196031033	chr3:196031033:C:T	1.79351e-05	-1.3475	-0.949726	1.68788e-05	-1.33006	-0.999252	2.03428e-05	-1.41809	-0.937257
196031562	chr3:196031562:G:C	0.000116829	-1.03933e-10	-0.423279	0.000118237	-1.03933e-10	-0.382679	0.000146327	-1.03933e-10	-0.382231
196031588	chr3:196031588:C:T	1.93108e-05	-0.869349	-1.35397	1.84185e-05	-0.878082	-1.36393	1.97096e-05	-1.03252	-1.35444
196031898	chr3:196031898:G:A	4.05903e-05	-1.48046	-3.67306e-10	3.91675e-05	-1.48752	-3.67306e-10	5.19448e-05	-1.4179	-3.67306e-10
196031977	chr3:196031977:A:G	2.16801e-05	-1.16447	-0.943125	1.9026e-05	-1.19591	-1.01366	2.1931e-05	-1.29556	-0.984617
196032168	chr3:196032168:T:C	1.76186e-05	-1.3664	-0.948631	1.65831e-05	-1.34985	-0.997133	2.00945e-05	-1.4329	-0.934729
196032399	chr3:196032399:A:G	7.43914e-05	-1.03933e-10	-0.874649	7.08806e-05	-1.03933e-10	-0.894373	8.58846e-05	-1.03933e-10	-0.915072
196032511	chr3:196032511:A:G	1.76074e-05	-1.36583	-0.949843	1.65761e-05	-1.34911	-0.998301	2.00798e-05	-1.43241	-0.935946
196032662	chr3:196032662:C:T	3.85808e-05	-1.53123	-3.67306e-10	3.75033e-05	-1.53094	-3.67306e-10	4.70246e-05	-1.51741	-3.67306e-10
196032770	chr3:196032770:A:G	5.49213e-05	-1.03933e-10	-1.17809	5.37301e-05	-1.03933e-10	-1.1714	6.71009e-05	-1.03933e-10	-1.16188
196032976	chr3:196032976:G:A	3.86023e-05	-1.53068	-3.67306e-10	3.75249e-05	-1.53036	-3.67306e-10	4.69665e-05	-1.51864	-3.67306e-10
196033197	chr3:196033197:A:G	5.05899e-05	-1.03933e-10	-1.26024	4.79479e-05	-1.03933e-10	-1.28526	6.12147e-05	-1.03933e-10	-1.25369
196033363	chr3:196033363:A:G	5.04025e-05	-1.26395	-3.67306e-10	4.94158e-05	-1.2551	-3.67306e-10	7.39732e-05	-1.06437	-3.67306e-10
196033366	chr3:196033366:A:G	1.62995e-05	-1.40048	-0.992379	1.53632e-05	-1.38527	-1.03812	1.87222e-05	-1.45934	-0.979023
196033635	chr3:196033635:G:A	4.94706e-05	-1.28261	-3.67306e-10	4.76293e-05	-1.29192	-3.67306e-10	7.09553e-05	-1.10603	-3.67306e-10
196034198	chr3:196034198:G:A	7.68702e-05	-1.03933e-10	-0.841871	7.5526e-05	-1.03933e-10	-0.830892	9.7171e-05	-1.03933e-10	-0.791604
196034733	chr3:196034733:G:A	3.94529e-05	-1.50888	-3.67306e-10	3.83761e-05	-1.50794	-3.67306e-10	4.63788e-05	-1.53123	-3.67306e-10
196034808	chr3:196034808:T:C	1.8234e-05	-1.39032	-0.890386	1.69608e-05	-1.40763	-0.916828	2.06276e-05	-1.44678	-0.894667
196035272	chr3:196035272:C:CTATTGTGT	0.000120413	-1.03933e-10	-0.393061	0.000113867	-1.03933e-10	-0.420339	0.000142211	-1.03933e-10	-0.410765
196035274	chr3:196035274:C:A	0.000120153	-1.03933e-10	-0.395219	0.000113626	-1.03933e-10	-0.422461	0.000141907	-1.03933e-10	-0.412904
196035379	chr3:196035379:A:G	8.15175e-05	-1.03933e-10	-0.783171	7.99882e-05	-1.03933e-10	-0.773491	0.000102065	-1.03933e-10	-0.742465
196035435	chr3:196035435:C:G	1.30375e-05	-1.53273	-1.08343	1.30914e-05	-1.53304	-1.05038	1.61878e-05	-1.50955	-1.07427
196035452	chr3:196035452:T:C	1.89995e-05	-1.24905	-0.990527	1.73123e-05	-1.27386	-1.0301	1.96729e-05	-1.37021	-1.01863
196035541	chr3:196035541:G:A	5.22445e-05	-1.22805	-3.67306e-10	5.04852e-05	-1.23369	-3.67306e-10	5.86458e-05	-1.29656	-3.67306e-10
196035599	chr3:196035599:G:A	3.95806e-05	-1.13473	-0.370924	3.96132e-05	-1.15357	-0.322642	6.747e-05	-0.768071	-0.388323
196035621	chr3:196035621:G:A	2.43539e-05	-1.53393	-0.457364	2.29256e-05	-1.53416	-0.488952	3.03316e-05	-1.51294	-0.442943
196035879	chr3:196035879:G:A	1.29623e-05	-1.3416	-1.28035	1.2335e-05	-1.35891	-1.28402	1.49858e-05	-1.39017	-1.2708
196035981	chr3:196035981:G:A	2.3794e-05	-1.51213	-0.502425	2.37797e-05	-1.52175	-0.464783	3.74061e-05	-1.31663	-0.429617
196036370	chr3:196036370:G:C	1.55096e-05	-1.10716	-1.33537	1.46952e-05	-1.12212	-1.34573	1.64216e-05	-1.23751	-1.33197
196036627	chr3:196036627:C:G	0.000148767	-1.03933e-10	-0.181604	0.000140612	-1.03933e-10	-0.209365	0.000179492	-1.03933e-10	-0.177946
196037159	chr3:196037159:T:C	1.49439e-05	-1.17305	-1.30664	1.41379e-05	-1.18667	-1.31985	1.6021e-05	-1.2925	-1.30168
196037789	chr3:196037789:G:A	0.00121517	-1.03933e-10	1.91865	0.00128	-1.03933e-10	1.99925	0.00149108	-1.03933e-10	1.93918
196037833	chr3:196037833:A:G	5.2669e-05	-1.03933e-10	-1.21996	5.22875e-05	-1.03933e-10	-1.19861	6.34955e-05	-1.03933e-10	-1.21711
196038137	chr3:196038137:G:C	1.5202e-05	-1.15667	-1.30589	1.43807e-05	-1.17039	-1.3191	1.62508e-05	-1.27914	-1.3008
196038191	chr3:196038191:T:C	5.41426e-05	-1.03933e-10	-1.19237	5.30246e-05	-1.03933e-10	-1.18461	6.59268e-05	-1.03933e-10	-1.17953
196038277	chr3:196038277:AAC:A	5.23062e-05	-1.03933e-10	-1.22687	5.1315e-05	-1.03933e-10	-1.21739	6.30077e-05	-1.03933e-10	-1.22482
196038575	chr3:196038575:T:C	5.23527e-05	-1.03933e-10	-1.22599	5.19527e-05	-1.03933e-10	-1.20504	6.3113e-05	-1.03933e-10	-1.22315
196038576	chr3:196038576:A:G	5.24669e-05	-1.03933e-10	-1.22381	5.13288e-05	-1.03933e-10	-1.21712	6.46489e-05	-1.03933e-10	-1.19911
196038735	chr3:196038735:G:A	5.32475e-05	-1.03933e-10	-1.20904	5.28968e-05	-1.03933e-10	-1.18703	6.42e-05	-1.03933e-10	-1.20607
196039134	chr3:196039134:G:A	4.79175e-05	-0.88794	-0.426568	4.29437e-05	-0.943168	-0.452311	7.90507e-05	-0.625514	-0.372473
196039661	chr3:196039661:A:G	5.26023e-05	-1.03933e-10	-1.22123	5.22186e-05	-1.03933e-10	-1.19993	6.34152e-05	-1.03933e-10	-1.21837
196039707	chr3:196039707:C:G	1.62329e-05	-1.13841	-1.25854	1.52816e-05	-1.15262	-1.2761	1.7317e-05	-1.2642	-1.25219
196040169	chr3:196040169:C:T	5.70781e-05	-1.03933e-10	-1.13957	5.39338e-05	-1.03933e-10	-1.16761	6.92637e-05	-1.03933e-10	-1.13016
196041094	chr3:196041094:C:T	7.08702e-05	-1.03933e-10	-0.923139	6.75504e-05	-1.03933e-10	-0.942495	8.18193e-05	-1.03933e-10	-0.963564
196041208	chr3:196041208:C:T	1.2288e-05	-1.50641	-1.16896	1.22386e-05	-1.508	-1.14277	1.57088e-05	-1.45125	-1.1626
196041224	chr3:196041224:T:A	5.2059e-05	-1.03933e-10	-1.23161	5.16421e-05	-1.03933e-10	-1.21103	6.27551e-05	-1.03933e-10	-1.22884
196041590	chr3:196041590:G:A	0.000299971	-0.981693	1.50139	0.000284517	-0.994823	1.49025	0.000344355	-1.04223	1.51583
196041601	chr3:196041601:C:T	1.22696e-05	-1.51062	-1.16625	1.22236e-05	-1.5121	-1.1399	1.56352e-05	-1.45868	-1.15987
196042071	chr3:196042071:TTCTA:T	5.22648e-05	-1.03933e-10	-1.22767	5.12885e-05	-1.03933e-10	-1.2179	6.2694e-05	-1.03933e-10	-1.22981
196043386	chr3:196043386:C:T	0.000119678	-1.03933e-10	-0.399183	0.000120373	-1.03933e-10	-0.364775	0.000151709	-1.03933e-10	-0.346112
196043611	chr3:196043611:C:T	1.46045e-05	-1.21881	-1.28385	1.36002e-05	-1.24341	-1.30187	1.52672e-05	-1.34581	-1.29656
196043642	chr3:196043642:T:C	1.34437e-05	-1.47479	-1.11069	1.26572e-05	-1.45827	-1.15888	1.57292e-05	-1.50943	-1.10313
196043643	chr3:196043643:G:A	1.24151e-05	-1.3731	-1.29198	1.25075e-05	-1.35581	-1.27323	1.36089e-05	-1.49194	-1.26541
196043652	chr3:196043652:G:A	5.27914e-05	-1.21764	-3.67306e-10	5.14032e-05	-1.21567	-3.67306e-10	7.74824e-05	-1.01803	-3.67306e-10
196043719	chr3:196043719:G:A	5.83917e-05	-1.03933e-10	-1.11681	5.82791e-05	-1.03933e-10	-1.09013	7.04068e-05	-1.03933e-10	-1.11379
196043761	chr3:196043761:A:G	0.000105092	-1.03933e-10	-0.529156	0.000104052	-1.03933e-10	-0.510478	0.000126846	-1.03933e-10	-0.525104
196044027	chr3:196044027:C:T	0.00015493	-1.03933e-10	-0.141016	0.000153457	-1.03933e-10	-0.121947	0.000200612	-1.03933e-10	-0.0667063
196044076	chr3:196044076:G:A	1.21035e-05	-1.51779	-1.17271	1.20633e-05	-1.51905	-1.14615	1.53433e-05	-1.47149	-1.1659
196044284	chr3:196044284:G:A	1.21548e-05	-1.47973	-1.20654	1.20063e-05	-1.48277	-1.18717	1.58856e-05	-1.40166	-1.201
196044693	chr3:196044693:T:C	1.3535e-05	-1.20714	-1.37157	1.3027e-05	-1.21623	-1.37211	1.59824e-05	-1.22343	-1.37316
196044703	chr3:196044703:G:A	1.82217e-05	-1.52502	-0.756354	1.73972e-05	-1.52403	-0.775033	2.06364e-05	-1.53376	-0.80726
196044758	chr3:196044758:A:G	4.17868e-05	-1.22305	-0.228363	4.06362e-05	-1.22531	-0.2254	5.86332e-05	-1.02247	-0.274309
196044851	chr3:196044851:G:A	1.76455e-05	-0.978938	-1.33457	1.7014e-05	-0.99349	-1.32784	2.01092e-05	-1.028	-1.3389
196044854	chr3:196044854:T:C	2.27224e-05	-0.736879	-1.32376	2.18459e-05	-0.754325	-1.31703	2.37731e-05	-0.871622	-1.3279
196044902	chr3:196044902:G:A	0.000202497	-0.835021	0.961758	0.000192523	-0.846261	0.951107	0.000227681	-0.914805	0.974672
196045029	chr3:196045029:A:G	1.02881e-05	-1.49192	-1.36108	9.8952e-06	-1.4973	-1.36602	1.3112e-05	-1.43153	-1.36302
196045068	chr3:196045068:A:G	1.44548e-05	-1.28458	-1.22838	1.34214e-05	-1.30964	-1.24888	1.97759e-05	-1.14644	-1.23717
196045341	chr3:196045341:A:G	1.08512e-05	-1.45483	-1.34488	1.09626e-05	-1.43548	-1.3254	1.24094e-05	-1.5248	-1.32483
196045637	chr3:196045637:T:C	6.76197e-05	-1.03933e-10	-0.97009	6.67796e-05	-1.03933e-10	-0.953972	8.46122e-05	-1.03933e-10	-0.929999
196045785	chr3:196045785:G:T	1.49501e-05	-1.43786	-1.04141	1.43285e-05	-1.42312	-1.07	1.71221e-05	-1.47339	-1.05432
196045954	chr3:196045954:T:C	4.8685e-05	-1.03933e-10	-1.29862	4.65189e-05	-1.03933e-10	-1.31551	5.88766e-05	-1.03933e-10	-1.29263
196046310	chr3:196046310:CACT:C	5.14176e-05	-1.24401	-3.67306e-10	4.98873e-05	-1.2456	-3.67306e-10	6.84061e-05	-1.14262	-3.67306e-10
196046528	chr3:196046528:A:G	1.3899e-05	-1.4592	-1.09297	1.33063e-05	-1.44871	-1.11842	1.61079e-05	-1.48728	-1.10149
196046588	chr3:196046588:T:C	4.64191e-05	-1.03933e-10	-1.34628	4.46544e-05	-1.03933e-10	-1.35642	5.60473e-05	-1.03933e-10	-1.34188
196046605	chr3:196046605:T:C	2.24702e-05	-0.70028	-1.37152	2.19697e-05	-0.693398	-1.37231	2.09301e-05	-0.957723	-1.36916
196046679	chr3:196046679:G:A	2.63263e-05	-1.43755	-0.475866	2.27071e-05	-1.44473	-0.587961	3.29386e-05	-1.27736	-0.596076
196046915	chr3:196046915:C:T	8.03879e-05	-1.03933e-10	-0.797125	7.99295e-05	-1.03933e-10	-0.774224	0.000101554	-1.03933e-10	-0.747489
196047045	chr3:196047045:C:T	9.09856e-05	-1.03933e-10	-0.673288	8.85531e-05	-1.03933e-10	-0.671767	0.000113113	-1.03933e-10	-0.639685
196047063	chr3:196047063:C:T	6.34947e-05	-1.03933e-10	-1.03303	6.18067e-05	-1.03933e-10	-1.03136	7.87396e-05	-1.03933e-10	-1.00193
196047104	chr3:196047104:A:G	3.84973e-05	-1.5334	-3.67306e-10	3.74222e-05	-1.53311	-3.67306e-10	4.63742e-05	-1.53133	-3.67306e-10
196047172	chr3:196047172:G:A	0.000127523	-1.03933e-10	-0.335691	0.000129168	-1.03933e-10	-0.294259	0.000152285	-1.03933e-10	-0.342321
196047266	chr3:196047266:A:G	4.51143e-05	-1.03933e-10	-1.37479	4.37986e-05	-1.03933e-10	-1.37577	5.42651e-05	-1.03933e-10	-1.3742
196047636	chr3:196047636:C:T	9.74606e-05	-1.03933e-10	-0.604541	9.84948e-05	-1.03933e-10	-0.565366	0.000122817	-1.03933e-10	-0.557384
196047751	chr3:196047751:C:T	9.18547e-05	-1.03933e-10	-0.663781	8.67064e-05	-1.03933e-10	-0.692842	0.000109028	-1.03933e-10	-0.67647
196047774	chr3:196047774:T:C	4.51463e-05	-1.03933e-10	-1.37408	4.38061e-05	-1.03933e-10	-1.3756	5.43225e-05	-1.03933e-10	-1.37314
196048114	chr3:196048114:T:C	6.81559e-05	-1.03933e-10	-0.962191	6.73667e-05	-1.03933e-10	-0.945219	8.23129e-05	-1.03933e-10	-0.957549
196048253	chr3:196048253:C:T	0.000333918	-1.03933e-10	0.626908	0.000315451	-1.03933e-10	0.598633	0.00037722	-1.03933e-10	0.564751
196048268	chr3:196048268:T:C	6.4219e-05	-1.03933e-10	-1.02169	6.08445e-05	-1.03933e-10	-1.04705	7.67135e-05	-1.03933e-10	-1.028
196048370	chr3:196048370:T:G	4.82824e-05	-1.03933e-10	-1.30692	4.66098e-05	-1.03933e-10	-1.31356	5.78343e-05	-1.03933e-10	-1.31049
196048486	chr3:196048486:C:T	4.85757e-05	-1.03933e-10	-1.30087	4.61433e-05	-1.03933e-10	-1.32362	5.71204e-05	-1.03933e-10	-1.32292
196048762	chr3:196048762:A:C	4.72681e-05	-1.03933e-10	-1.32815	4.64008e-05	-1.03933e-10	-1.31805	5.81646e-05	-1.03933e-10	-1.3048
196049120	chr3:196049120:G:A	0.000147769	-0.368261	0.179921	0.000128314	-0.424245	0.123353	0.000163643	-0.446143	0.175757
196049146	chr3:196049146:T:C	1.48527e-05	-1.11074	-1.37506	1.51799e-05	-1.05984	-1.37555	1.54905e-05	-1.25225	-1.3756
196049369	chr3:196049369:C:T	2.27428e-05	-0.691618	-1.36812	2.1354e-05	-0.725657	-1.36847	2.59159e-05	-0.743472	-1.36975
196049583	chr3:196049583:G:A	7.56953e-05	-0.857272	-3.67306e-10	7.16549e-05	-0.883508	-3.67306e-10	8.55968e-05	-0.918429	-3.67306e-10
196049719	chr3:196049719:G:A	2.35189e-05	-0.8349	-1.19128	2.28148e-05	-0.848671	-1.17929	2.7315e-05	-0.880569	-1.18007
196049866	chr3:196049866:A:C	5.0007e-05	-1.03933e-10	-1.27183	4.76378e-05	-1.03933e-10	-1.29174	6.02261e-05	-1.03933e-10	-1.26997
196049938	chr3:196049938:C:T	5.77069e-05	-1.03933e-10	-1.12861	5.66262e-05	-1.03933e-10	-1.1189	7.07345e-05	-1.03933e-10	-1.10914
196049956	chr3:196049956:C:A	0.000137065	-1.03933e-10	-0.26353	0.000129842	-1.03933e-10	-0.289053	0.000165203	-1.03933e-10	-0.260904
196050105	chr3:196050105:T:C	6.53683e-05	0.136246	-1.1402	6.27957e-05	0.122857	-1.13834	5.59617e-05	-0.206879	-1.13653
196050340	chr3:196050340:C:T	2.68715e-05	-1.51629	-0.376632	2.46479e-05	-1.52108	-0.429593	3.05891e-05	-1.53177	-0.415658
196051856	chr3:196051856:T:C	5.1411e-05	-1.24414	-3.67306e-10	5.08006e-05	-1.22746	-3.67306e-10	5.83702e-05	-1.30127	-3.67306e-10
196052101	chr3:196052101:C:T	1.71268e-05	-1.51562	-0.827724	1.56106e-05	-1.52121	-0.886209	1.96807e-05	-1.53161	-0.85683
196052284	chr3:196052284:C:T	9.86159e-05	0.473067	-1.06582	9.45153e-05	0.460015	-1.06662	8.1082e-05	0.0907453	-1.06336
196052790	chr3:196052790:C:T	2.16041e-05	-0.988612	-1.12249	2.07452e-05	-0.969853	-1.1532	2.16432e-05	-1.16312	-1.13026
196052835	chr3:196052835:A:G	7.15087e-05	0.165536	-1.07971	6.87782e-05	0.152645	-1.07713	6.11457e-05	-0.181622	-1.0732
196052865	chr3:196052865:C:T	8.36259e-05	0.31023	-1.06786	8.02071e-05	0.296938	-1.0677	7.02261e-05	-0.0526265	-1.06373
196052941	chr3:196052941:C:T	1.89255e-05	-1.08865	-1.15483	1.81741e-05	-1.07245	-1.18292	1.9314e-05	-1.24566	-1.16159
196053664	chr3:196053664:C:T	2.32992e-05	-0.684657	-1.35091	2.46664e-05	-0.580012	-1.36992	2.3437e-05	-0.846649	-1.36711
196053703	chr3:196053703:G:A	6.5689e-05	-1.03933e-10	-0.999057	6.27651e-05	-1.03933e-10	-1.01597	7.88557e-05	-1.03933e-10	-1.00046
196053838	chr3:196053838:G:A	8.34931e-05	0.313232	-1.07246	8.00667e-05	0.299782	-1.07229	7.0078e-05	-0.0501281	-1.06834
196053979	chr3:196053979:G:A	5.29557e-05	-1.03933e-10	-1.21453	5.0819e-05	-1.03933e-10	-1.2271	6.24498e-05	-1.03933e-10	-1.23371
196053985	chr3:196053985:C:T	4.42714e-05	-0.229195	-1.16445	3.83918e-05	-0.309833	-1.19769	5.03187e-05	-0.275567	-1.17413
196054454	chr3:196054454:C:T	2.08351e-05	-0.81473	-1.33262	1.99021e-05	-0.845226	-1.31932	2.40936e-05	-0.860931	-1.3252
196054635	chr3:196054635:G:A	4.23568e-05	-0.266207	-1.17165	3.6797e-05	-0.345653	-1.2043	4.82027e-05	-0.3115	-1.18116
196054813	chr3:196054813:C:T	2.35487e-05	-0.705455	-1.31946	2.24451e-05	-0.73873	-1.30557	2.71468e-05	-0.754505	-1.31231
196054846	chr3:196054846:C:G	5.74294e-05	-1.03933e-10	-1.13343	5.69646e-05	-1.03933e-10	-1.11294	6.90903e-05	-1.03933e-10	-1.13266
196055305	chr3:196055305:C:T	7.79196e-05	0.10223	-0.930541	7.47887e-05	0.0883132	-0.929016	6.6825e-05	-0.240497	-0.925503
196055306	chr3:196055306:A:G	8.4112e-05	0.178369	-0.930208	8.08533e-05	0.164083	-0.926816	7.16201e-05	-0.172513	-0.924188
196055313	chr3:196055313:C:T	8.12931e-05	0.132076	-0.918004	7.80205e-05	0.118075	-0.916473	6.95043e-05	-0.213782	-0.912906
196055316	chr3:196055316:G:A	0.000258946	-1.03933e-10	0.372631	0.000242785	-1.03933e-10	0.336807	0.000312102	-1.03933e-10	0.375255
196055921	chr3:196055921:T:C	4.58586e-05	-1.03933e-10	-1.35843	4.45707e-05	-1.03933e-10	-1.35829	5.5362e-05	-1.03933e-10	-1.35418
196056191	chr3:196056191:A:AG	7.27958e-05	0.0493063	-0.945637	6.9911e-05	0.0358276	-0.943975	6.28742e-05	-0.286204	-0.940737
196056425	chr3:196056425:G:A	5.04666e-05	-1.26268	-3.67306e-10	4.8304e-05	-1.27786	-3.67306e-10	6.82017e-05	-1.14561	-3.67306e-10
196056610	chr3:196056610:C:T	2.26021e-05	-0.69789	-1.36806	2.12174e-05	-0.732188	-1.36836	2.57346e-05	-0.750596	-1.36965
196056632	chr3:196056632:C:T	6.14782e-05	-1.03933e-10	-1.06531	6.03672e-05	-1.03933e-10	-1.05492	7.33862e-05	-1.03933e-10	-1.07234
196056865	chr3:196056865:A:AAGCTGC	2.18591e-05	-1.48764	-0.611736	1.96501e-05	-1.48215	-0.695138	2.31864e-05	-1.53207	-0.69244
196056904	chr3:196056904:C:T	4.00676e-05	-1.49342	-3.67306e-10	3.89506e-05	-1.49308	-3.67306e-10	4.68932e-05	-1.5202	-3.67306e-10
196056924	chr3:196056924:C:T	8.36062e-05	-1.03933e-10	-0.757871	8.15118e-05	-1.03933e-10	-0.754622	9.99195e-05	-1.03933e-10	-0.763712
196057063	chr3:196057063:G:A	5.83175e-05	-1.03933e-10	-1.11809	5.72416e-05	-1.03933e-10	-1.10809	7.15115e-05	-1.03933e-10	-1.09822
196057205	chr3:196057205:T:A	7.2708e-05	0.234033	-1.13157	6.97448e-05	0.220854	-1.13138	6.14465e-05	-0.122135	-1.12777
196057318	chr3:196057318:G:A	7.60993e-05	-1.03933e-10	-0.851949	7.4372e-05	-1.03933e-10	-0.84629	9.1239e-05	-1.03933e-10	-0.854594
196057321	chr3:196057321:G:A	7.27022e-05	0.240242	-1.13786	6.97432e-05	0.227116	-1.13767	6.14013e-05	-0.116558	-1.13409
196057576	chr3:196057576:G:A	9.38118e-05	-0.642698	-3.67306e-10	9.1943e-05	-0.634201	-3.67306e-10	8.8363e-05	-0.886623	-3.67306e-10
196057777	chr3:196057777:T:C	4.33177e-05	-0.684464	-0.730965	4.08119e-05	-0.718539	-0.727858	4.9022e-05	-0.735461	-0.740346
196057807	chr3:196057807:AAAAC:A	8.26063e-05	-1.03933e-10	-0.769903	7.82433e-05	-1.03933e-10	-0.795547	9.87117e-05	-1.03933e-10	-0.775873
196058126	chr3:196058126:G:A	7.58556e-05	0.273413	-1.12857	7.27596e-05	0.259946	-1.12816	6.38546e-05	-0.0870551	-1.12441
196058511	chr3:196058511:C:G	0.000173579	-1.03933e-10	-0.0273542	0.0001602	-1.03933e-10	-0.0789444	0.000206399	-1.03933e-10	-0.0382658
196059042	chr3:196059042:G:A	8.40028e-05	-1.03933e-10	-0.753139	7.93294e-05	-1.03933e-10	-0.781761	9.71042e-05	-1.03933e-10	-0.792292
196059142	chr3:196059142:C:T	6.37563e-05	-1.03933e-10	-1.02892	6.15436e-05	-1.03933e-10	-1.03562	7.4488e-05	-1.03933e-10	-1.05744
196059373	chr3:196059373:T:C	4.59576e-05	-1.03933e-10	-1.35627	4.4642e-05	-1.03933e-10	-1.35669	5.55184e-05	-1.03933e-10	-1.35136
196060099	chr3:196060099:G:A	7.1882e-05	-1.03933e-10	-0.908963	6.89204e-05	-1.03933e-10	-0.922417	8.33444e-05	-1.03933e-10	-0.945096
196060435	chr3:196060435:T:C	9.96911e-05	-0.581912	-3.67306e-10	9.77839e-05	-0.572609	-3.67306e-10	9.30852e-05	-0.834562	-3.67306e-10
196060437	chr3:196060437:C:G	3.46204e-05	-0.284031	-1.35551	2.89489e-05	-0.421949	-1.36789	3.98561e-05	-0.321561	-1.36124
196060978	chr3:196060978:T:C	4.57116e-05	-1.03933e-10	-1.36164	4.44093e-05	-1.03933e-10	-1.36192	5.47771e-05	-1.03933e-10	-1.36481
196061267	chr3:196061267:G:A	7.49928e-05	-1.03933e-10	-0.866597	7.1036e-05	-1.03933e-10	-0.892183	8.72632e-05	-1.03933e-10	-0.899148
196061276	chr3:196061276:T:C	3.35209e-05	-0.312157	-1.35966	2.8131e-05	-0.448037	-1.37046	3.86526e-05	-0.348542	-1.36492
196061376	chr3:196061376:G:A	3.3644e-05	-0.311032	-1.35712	2.82046e-05	-0.446924	-1.36896	3.87745e-05	-0.347503	-1.36281
196061447	chr3:196061447:A:T	8.74824e-05	-1.03933e-10	-0.712551	8.53875e-05	-1.03933e-10	-0.708169	0.00010547	-1.03933e-10	-0.70965
196061588	chr3:196061588:C:T	4.61239e-05	-1.03933e-10	-1.35266	4.44435e-05	-1.03933e-10	-1.36115	5.51756e-05	-1.03933e-10	-1.35756
196061640	chr3:196061640:C:T	9.30586e-05	-0.650759	-3.67306e-10	9.12399e-05	-0.641877	-3.67306e-10	8.77405e-05	-0.893693	-3.67306e-10
196061684	chr3:196061684:T:G	3.35266e-05	-0.312052	-1.3596	2.81291e-05	-0.448147	-1.37042	3.86508e-05	-0.348646	-1.36486
196062210	chr3:196062210:C:T	4.37764e-05	-0.281014	-1.12388	3.79983e-05	-0.359707	-1.15812	4.98429e-05	-0.325249	-1.13395
196062298	chr3:196062298:G:A	1.95772e-05	-1.04455	-1.16508	1.88438e-05	-1.02677	-1.19241	1.98166e-05	-1.21007	-1.17149
196062416	chr3:196062416:C:T	8.21629e-05	-1.03933e-10	-0.775285	7.88947e-05	-1.03933e-10	-0.787255	0.000101584	-1.03933e-10	-0.747194
196062505	chr3:196062505:C:T	2.0119e-05	-1.00104	-1.18129	1.93894e-05	-0.983016	-1.20763	2.02111e-05	-1.17417	-1.18767
196062543	chr3:196062543:T:C	3.26719e-05	-0.338765	-1.35871	2.74524e-05	-0.473008	-1.36991	3.76784e-05	-0.374861	-1.36413
196062557	chr3:196062557:C:A	5.06491e-05	-1.03933e-10	-1.25907	5.10748e-05	-1.03933e-10	-1.22208	6.19615e-05	-1.03933e-10	-1.24156
196062820	chr3:196062820:C:T	0.000130858	-1.03933e-10	-0.309877	0.000124184	-1.03933e-10	-0.333602	0.000150317	-1.03933e-10	-0.35533
196063044	chr3:196063044:A:G	4.87864e-05	-1.03933e-10	-1.29654	4.75512e-05	-1.03933e-10	-1.29356	5.98227e-05	-1.03933e-10	-1.27669
196063276	chr3:196063276:T:C	5.8236e-05	-1.03933e-10	-1.11949	5.59826e-05	-1.03933e-10	-1.13033	7.03499e-05	-1.03933e-10	-1.11459
196063306	chr3:196063306:T:C	4.61123e-05	-1.03933e-10	-1.35291	4.49591e-05	-1.03933e-10	-1.34962	5.58683e-05	-1.03933e-10	-1.34508
196063356	chr3:196063356:AT:A	3.86367e-05	-1.52979	-3.67306e-10	3.74111e-05	-1.5334	-3.67306e-10	4.63199e-05	-1.53251	-3.67306e-10
196063420	chr3:196063420:T:C	3.2941e-05	-0.330775	-1.3585	2.76591e-05	-0.465634	-1.36978	3.7984e-05	-0.366952	-1.36396
196063712	chr3:196063712:C:T	4.51115e-05	-1.03933e-10	-1.37485	4.38404e-05	-1.03933e-10	-1.37481	5.42923e-05	-1.03933e-10	-1.37369
196063820	chr3:196063820:G:A	2.37832e-05	-0.649459	-1.36555	2.23079e-05	-0.684524	-1.36591	2.70381e-05	-0.70343	-1.3674
196063841	chr3:196063841:C:T	4.56139e-05	-1.03933e-10	-1.36378	4.43335e-05	-1.03933e-10	-1.36363	5.50316e-05	-1.03933e-10	-1.36017
196063866	chr3:196063866:A:G	3.29355e-05	-0.341885	-1.34755	2.75634e-05	-0.476078	-1.3628	3.79226e-05	-0.377813	-1.35472
196063900	chr3:196063900:AAC:A	2.37894e-05	-0.646855	-1.3679	2.23125e-05	-0.682014	-1.36821	2.70559e-05	-0.700664	-1.36951
196063940	chr3:196063940:A:C	3.19308e-05	-0.36431	-1.35611	2.68396e-05	-0.497149	-1.36834	3.68271e-05	-0.39988	-1.36196
196063986	chr3:196063986:G:A	2.49977e-05	-0.613086	-1.35212	2.65872e-05	-0.504449	-1.37049	2.50042e-05	-0.781228	-1.3678
196064369	chr3:196064369:C:T	0.00108621	-1.03933e-10	1.80646	0.00112055	-1.03933e-10	1.86621	0.00132339	-1.03933e-10	1.81987
196064635	chr3:196064635:A:G	0.000102622	-0.552938	-3.67306e-10	0.000100662	-0.543603	-3.67306e-10	9.54037e-05	-0.80996	-3.67306e-10
196064691	chr3:196064691:T:C	9.31874e-05	-1.03933e-10	-0.649376	8.80261e-05	-1.03933e-10	-0.677737	0.000111347	-1.03933e-10	-0.655428
196064995	chr3:196064995:T:C	3.11128e-05	-0.455023	-1.29135	2.58645e-05	-0.583147	-1.31935	3.56971e-05	-0.489016	-1.30399
196065999	chr3:196065999:C:A	2.60417e-05	-0.548522	-1.37577	2.23714e-05	-0.675877	-1.37171	3.09161e-05	-0.562246	-1.37455
196066135	chr3:196066135:TGC:T	4.54925e-05	-0.30884	-1.0576	4.36481e-05	-0.296576	-1.08263	5.39843e-05	-0.309183	-1.0702
196066252	chr3:196066252:A:G	4.50703e-05	-1.03933e-10	-1.37576	4.38222e-05	-1.03933e-10	-1.37523	5.43195e-05	-1.03933e-10	-1.37319
196066468	chr3:196066468:T:C	3.01436e-05	-0.461005	-1.31701	2.5196e-05	-0.588736	-1.33995	3.46645e-05	-0.494851	-1.32751
196066841	chr3:196066841:G:A	3.02e-05	-0.470309	-1.30584	2.51983e-05	-0.597465	-1.33113	3.47018e-05	-0.503914	-1.31737
196067062	chr3:196067062:A:G	9.65319e-05	-0.614115	-3.67306e-10	9.46614e-05	-0.605063	-3.67306e-10	9.05257e-05	-0.862443	-3.67306e-10
196067108	chr3:196067108:T:C	4.27163e-05	-0.267858	-1.16155	3.71556e-05	-0.347249	-1.19301	4.86649e-05	-0.312362	-1.17076
196067168	chr3:196067168:C:T	9.22397e-05	-0.659598	-3.67306e-10	9.04145e-05	-0.650965	-3.67306e-10	8.70882e-05	-0.901155	-3.67306e-10
196067321	chr3:196067321:T:G	9.31874e-05	-1.03933e-10	-0.649376	8.80261e-05	-1.03933e-10	-0.677737	0.000111347	-1.03933e-10	-0.655428
196067370	chr3:196067370:A:T	3.14177e-05	-0.433824	-1.30279	2.61338e-05	-0.563316	-1.32882	3.60572e-05	-0.46823	-1.31474
196067878	chr3:196067878:C:T	6.55417e-05	-1.03933e-10	-1.0013	6.2711e-05	-1.03933e-10	-1.01683	7.67121e-05	-1.03933e-10	-1.02802
196067917	chr3:196067917:C:T	2.24609e-05	-0.719142	-1.35307	2.37617e-05	-0.616427	-1.37087	2.27574e-05	-0.874902	-1.36828
196068122	chr3:196068122:A:G	9.28472e-05	-1.03933e-10	-0.653034	8.85398e-05	-1.03933e-10	-0.671918	0.000110806	-1.03933e-10	-0.6603
196068471	chr3:196068471:C:T	4.97827e-05	-1.03933e-10	-1.27632	4.78796e-05	-1.03933e-10	-1.28668	5.97822e-05	-1.03933e-10	-1.27737
196068526	chr3:196068526:G:A	0.00014614	-1.03933e-10	-0.199424	0.000138128	-1.03933e-10	-0.227189	0.000167343	-1.03933e-10	-0.248034
196068747	chr3:196068747:G:A	1.63785e-05	-1.19056	-1.19746	1.57429e-05	-1.17635	-1.22264	1.70907e-05	-1.32593	-1.20361
196069178	chr3:196069178:G:T	2.13317e-05	-1.01503	-1.10876	2.04538e-05	-0.997513	-1.13969	2.14566e-05	-1.18582	-1.11623
196070037	chr3:196070037:C:T	2.54951e-05	-0.574643	-1.37086	2.38732e-05	-0.611486	-1.37113	2.89395e-05	-0.630752	-1.37212
196070380	chr3:196070380:C:G	7.76235e-05	-1.03933e-10	-0.832118	7.58446e-05	-1.03933e-10	-0.826683	9.35964e-05	-1.03933e-10	-0.829085
196070544	chr3:196070544:C:T	1.99179e-05	-0.846837	-1.34553	1.91937e-05	-0.860616	-1.34017	2.30109e-05	-0.892292	-1.33982
196070585	chr3:196070585:A:G	7.04695e-05	-1.03933e-10	-0.928808	6.86391e-05	-1.03933e-10	-0.926507	8.41893e-05	-1.03933e-10	-0.935009
196070604	chr3:196070604:CTG:C	6.11681e-05	-1.03933e-10	-1.07036	6.00401e-05	-1.03933e-10	-1.06036	7.30705e-05	-1.03933e-10	-1.07665
196070682	chr3:196070682:C:A	3.07996e-05	-0.424483	-1.332	2.57571e-05	-0.554638	-1.35202	3.54168e-05	-0.459585	-1.3413
196070955	chr3:196070955:T:C	0.000571133	-1.03933e-10	1.16363	0.000595917	-1.03933e-10	1.23473	0.000701217	-1.03933e-10	1.18474
196071022	chr3:196071022:T:C	5.85721e-05	-1.03933e-10	-1.11373	5.72376e-05	-1.03933e-10	-1.10816	7.17557e-05	-1.03933e-10	-1.09481
196071226	chr3:196071226:T:G	2.23318e-05	-0.705626	-1.37235	2.0962e-05	-0.740113	-1.37254	2.54529e-05	-0.757871	-1.37338
196071387	chr3:196071387:T:C	2.773e-05	-0.959192	-0.902281	2.62356e-05	-0.932325	-0.955928	3.51907e-05	-0.902732	-0.904562
196071651	chr3:196071651:C:T	3.64895e-05	-0.225978	-1.36099	3.13223e-05	-0.368611	-1.34243	4.25974e-05	-0.26402	-1.35226
196071681	chr3:196071681:T:C	6.20311e-05	-1.03933e-10	-1.05635	6.09012e-05	-1.03933e-10	-1.04612	7.60999e-05	-1.03933e-10	-1.03603
196071729	chr3:196071729:T:C	3.30287e-05	-0.3109	-1.37571	2.80272e-05	-0.449163	-1.37303	3.83115e-05	-0.347133	-1.37519
196071731	chr3:196071731:C:A	1.34686e-05	-1.22446	-1.35917	1.31522e-05	-1.22824	-1.35054	1.74125e-05	-1.15542	-1.35547
196072866	chr3:196072866:TG:T	5.03647e-05	-1.03933e-10	-1.2647	4.94839e-05	-1.03933e-10	-1.25372	6.16433e-05	-1.03933e-10	-1.24671
196073323	chr3:196073323:G:A	0.000240196	-1.03933e-10	0.297468	0.000225298	-1.03933e-10	0.262054	0.00028938	-1.03933e-10	0.299665
196073380	chr3:196073380:C:G	7.61826e-05	-1.03933e-10	-0.850856	7.445e-05	-1.03933e-10	-0.845242	9.13349e-05	-1.03933e-10	-0.853543
196073396	chr3:196073396:C:T	3.44908e-05	-0.294632	-1.34867	2.87825e-05	-0.431548	-1.36405	3.9641e-05	-0.332283	-1.35593
196073594	chr3:196073594:T:C	2.34801e-05	-0.677044	-1.35079	2.48819e-05	-0.571379	-1.36985	2.36343e-05	-0.838353	-1.36702
196073676	chr3:196073676:C:T	3.55915e-05	-0.25498	-1.3569	2.97237e-05	-0.394223	-1.3692	4.09378e-05	-0.293167	-1.36286
196073940	chr3:196073940:C:T	1.36071e-05	-1.31112	-1.26227	1.20041e-05	-1.37185	-1.29826	1.67434e-05	-1.26585	-1.28422
196074154	chr3:196074154:T:A	5.00241e-05	-1.03933e-10	-1.27148	4.87438e-05	-1.03933e-10	-1.26879	6.14049e-05	-1.03933e-10	-1.25059
196074555	chr3:196074555:C:A	2.34825e-05	-0.656874	-1.37086	2.2029e-05	-0.691885	-1.37113	2.67148e-05	-0.710741	-1.37212
196074652	chr3:196074652:G:A	8.41765e-05	-0.751073	-3.67306e-10	8.24482e-05	-0.743199	-3.67306e-10	8.06005e-05	-0.978572	-3.67306e-10
196075067	chr3:196075067:T:A	5.15244e-05	-1.03933e-10	-1.24193	4.86388e-05	-1.03933e-10	-1.27095	6.14161e-05	-1.03933e-10	-1.25041
196075495	chr3:196075495:A:G	3.19006e-05	-0.419967	-1.3014	2.65155e-05	-0.550167	-1.32747	3.65948e-05	-0.454933	-1.31324
196075520	chr3:196075520:G:C	0.000135262	-1.03933e-10	-0.276775	0.00012827	-1.03933e-10	-0.301235	0.000155204	-1.03933e-10	-0.323336
196075839	chr3:196075839:G:A	7.48442e-05	-1.03933e-10	-0.86858	7.37494e-05	-1.03933e-10	-0.854696	9.27279e-05	-1.03933e-10	-0.838407
196076338	chr3:196076338:T:C	8.13046e-05	-1.03933e-10	-0.785787	7.82244e-05	-1.03933e-10	-0.795788	0.000100677	-1.03933e-10	-0.756164
196077150	chr3:196077150:G:A	1.98364e-05	-1.03553	-1.16094	1.90766e-05	-1.01823	-1.18868	2.00426e-05	-1.20257	-1.16765
196077473	chr3:196077473:T:C	0.000104532	-0.534493	-3.67306e-10	9.08869e-05	-0.645753	-3.67306e-10	0.000120598	-0.575617	-3.67306e-10
196077748	chr3:196077748:G:A	0.00106579	-1.03933e-10	1.78749	0.00109874	-1.03933e-10	1.84655	0.00129792	-1.03933e-10	1.80044
196077880	chr3:196077880:G:C	5.89152e-05	-1.03933e-10	-1.10789	5.78306e-05	-1.03933e-10	-1.09785	7.22654e-05	-1.03933e-10	-1.08773
196077892	chr3:196077892:C:T	5.27527e-05	-1.03933e-10	-1.21837	5.1434e-05	-1.03933e-10	-1.21507	6.50494e-05	-1.03933e-10	-1.19293
196077925	chr3:196077925:T:C	6.02135e-05	-1.03933e-10	-1.08609	5.98486e-05	-1.03933e-10	-1.06355	7.24624e-05	-1.03933e-10	-1.08501
196078209	chr3:196078209:T:A	5.25255e-05	-1.03933e-10	-1.22269	5.13774e-05	-1.03933e-10	-1.21617	6.28241e-05	-1.03933e-10	-1.22774
196078525	chr3:196078525:T:C	3.51956e-05	-0.266516	-1.35655	3.82088e-05	-0.139707	-1.3726	3.42463e-05	-0.464131	-1.37037
196078639	chr3:196078639:G:A	3.64004e-05	-0.246399	-1.34301	3.14137e-05	-0.385127	-1.323	4.24641e-05	-0.282572	-1.33685
196078646	chr3:196078646:A:G	3.65494e-05	-0.462227	-1.1231	3.50805e-05	-0.449852	-1.14787	4.34395e-05	-0.460931	-1.13578
196078916	chr3:196078916:G:C	5.97496e-05	-1.03933e-10	-1.09383	5.86966e-05	-1.03933e-10	-1.08299	7.33755e-05	-1.03933e-10	-1.07249
196079214	chr3:196079214:C:T	7.60993e-05	-1.03933e-10	-0.851949	7.4372e-05	-1.03933e-10	-0.84629	9.1239e-05	-1.03933e-10	-0.854594
196079323	chr3:196079323:C:T	5.08811e-05	-1.03933e-10	-1.2545	4.88837e-05	-1.03933e-10	-1.26593	6.10968e-05	-1.03933e-10	-1.25562
196079333	chr3:196079333:G:A	4.55333e-05	-1.03933e-10	-1.36555	4.40992e-05	-1.03933e-10	-1.36893	5.46128e-05	-1.03933e-10	-1.36781
196079456	chr3:196079456:A:C	5.41479e-05	-1.03933e-10	-1.19227	5.29934e-05	-1.03933e-10	-1.1852	6.4729e-05	-1.03933e-10	-1.19787
196079465	chr3:196079465:T:G	6.18581e-05	-1.03933e-10	-1.05915	6.07138e-05	-1.03933e-10	-1.0492	7.38836e-05	-1.03933e-10	-1.06559
196079601	chr3:196079601:C:T	5.07061e-05	-0.0452279	-1.21271	4.39427e-05	-0.131042	-1.24144	5.76452e-05	-0.0927644	-1.22101
196079692	chr3:196079692:T:C	8.84159e-05	-1.03933e-10	-0.701936	8.43875e-05	-1.03933e-10	-0.71995	0.000105548	-1.03933e-10	-0.708912
196079770	chr3:196079770:C:T	3.0353e-05	-0.407178	-1.36392	2.83252e-05	-0.447084	-1.36454	3.43325e-05	-0.465872	-1.36611
196080736	chr3:196080736:T:C	3.66903e-05	-0.27329	-1.30819	3.02855e-05	-0.411951	-1.33275	4.20587e-05	-0.309743	-1.31927
196080754	chr3:196080754:T:C	3.39707e-05	-0.325853	-1.33264	2.83085e-05	-0.460523	-1.35168	3.90786e-05	-0.360767	-1.34173
196080817	chr3:196080817:T:C	2.81595e-05	-0.482302	-1.3638	2.63237e-05	-0.520477	-1.36442	3.18627e-05	-0.540632	-1.36601
196081058	chr3:196081058:G:C	0.00016852	-1.03933e-10	-0.056933	0.000165415	-1.03933e-10	-0.0469146	0.000204022	-1.03933e-10	-0.0498468
196081153	chr3:196081153:A:G	2.92695e-05	-0.444874	-1.36257	2.73566e-05	-0.483203	-1.36321	3.30878e-05	-0.50404	-1.36487
196081236	chr3:196081236:G:C	7.60993e-05	-1.03933e-10	-0.851949	7.4372e-05	-1.03933e-10	-0.84629	9.1239e-05	-1.03933e-10	-0.854594
196081372	chr3:196081372:T:C	5.11853e-05	-1.03933e-10	-1.24854	4.97677e-05	-1.03933e-10	-1.248	6.10608e-05	-1.03933e-10	-1.25621
196081607	chr3:196081607:C:G	1.92579e-05	-1.51323	-0.712836	1.78297e-05	-1.51853	-0.755972	2.20669e-05	-1.53055	-0.743446
196081775	chr3:196081775:G:GCGAAGGGACGAGAGC	4.52764e-05	-1.03933e-10	-1.3712	4.40026e-05	-1.03933e-10	-1.37112	5.4557e-05	-1.03933e-10	-1.36883
196081813	chr3:196081813:G:A	5.24287e-05	-1.03933e-10	-1.22454	5.1629e-05	-1.03933e-10	-1.21129	6.29402e-05	-1.03933e-10	-1.22589
196082209	chr3:196082209:G:C	0.000100334	0.237928	-0.813415	0.000109468	0.314826	-0.774561	9.03006e-05	-0.0792296	-0.785703
196082221	chr3:196082221:T:G	9.09033e-05	-1.03933e-10	-0.674192	8.8715e-05	-1.03933e-10	-0.66994	0.000109619	-1.03933e-10	-0.671064
196082264	chr3:196082264:C:A	1.64382e-05	-1.22363	-1.16075	1.57628e-05	-1.20944	-1.18828	1.72212e-05	-1.35421	-1.16772
196082268	chr3:196082268:G:A	4.19004e-05	-0.245083	-1.20361	3.55556e-05	-0.349186	-1.23508	4.6885e-05	-0.305504	-1.21488
196082393	chr3:196082393:C:A	6.86829e-05	-1.03933e-10	-0.954489	6.53918e-05	-1.03933e-10	-0.974973	8.22133e-05	-1.03933e-10	-0.958759
196082693	chr3:196082693:A:G	1.80606e-05	-1.13277	-1.15749	1.73362e-05	-1.11665	-1.18592	1.85348e-05	-1.28337	-1.16505
196082721	chr3:196082721:T:G	5.13611e-05	-1.03933e-10	-1.24511	5.02265e-05	-1.03933e-10	-1.23883	6.14678e-05	-1.03933e-10	-1.24956
196082911	chr3:196082911:A:G	4.73616e-05	-1.03933e-10	-1.32618	4.57101e-05	-1.03933e-10	-1.33305	5.63558e-05	-1.03933e-10	-1.33639
196083169	chr3:196083169:C:T	4.74784e-05	-0.0570167	-1.2667	4.02957e-05	-0.168325	-1.2908	5.30419e-05	-0.122013	-1.27498
196083316	chr3:196083316:T:C	1.85796e-05	-1.20458	-1.05735	1.76651e-05	-1.19095	-1.09282	1.92927e-05	-1.34167	-1.06668
196083440	chr3:196083440:C:T	6.96229e-05	-1.03933e-10	-0.940895	6.64616e-05	-1.03933e-10	-0.958746	8.21137e-05	-1.03933e-10	-0.959972
196083960	chr3:196083960:G:A	0.000597626	-1.03933e-10	1.20898	0.000623858	-1.03933e-10	1.28055	0.000733384	-1.03933e-10	1.22959
196083993	chr3:196083993:C:G	1.78162e-05	-1.20429	-1.09959	1.7015e-05	-1.19005	-1.13123	1.85037e-05	-1.34227	-1.10783
196084361	chr3:196084361:C:T	6.33046e-05	-1.03933e-10	-1.03603	6.21131e-05	-1.03933e-10	-1.02641	7.62686e-05	-1.03933e-10	-1.03382
196084596	chr3:196084596:T:C	4.55074e-05	-1.03933e-10	-1.36611	4.42203e-05	-1.03933e-10	-1.36619	5.44832e-05	-1.03933e-10	-1.37018
196085292	chr3:196085292:T:C	4.63417e-05	-0.571444	-0.776503	4.26627e-05	-0.621144	-0.780899	5.35491e-05	-0.595952	-0.791526
196085349	chr3:196085349:C:T	2.6931e-05	-0.784001	-1.10671	2.48999e-05	-0.824549	-1.11596	3.13199e-05	-0.803192	-1.12063
196085407	chr3:196085407:G:A	6.6538e-05	-1.03933e-10	-0.986215	6.53991e-05	-1.03933e-10	-0.974862	8.02499e-05	-1.03933e-10	-0.982931
196086158	chr3:196086158:G:A	3.61966e-05	-0.773624	-0.821399	3.33303e-05	-0.815147	-0.833757	4.17934e-05	-0.792967	-0.842372
196086438	chr3:196086438:C:T	9.38033e-05	-0.642788	-3.67306e-10	9.17968e-05	-0.635792	-3.67306e-10	8.83731e-05	-0.886509	-3.67306e-10
196086812	chr3:196086812:G:A	4.51367e-05	-1.03933e-10	-1.37429	4.38932e-05	-1.03933e-10	-1.37361	5.42502e-05	-1.03933e-10	-1.37447
196086828	chr3:196086828:C:T	4.73055e-05	-1.03933e-10	-1.32736	4.61794e-05	-1.03933e-10	-1.32284	5.69749e-05	-1.03933e-10	-1.32547
196086829	chr3:196086829:G:A	6.24663e-05	-1.03933e-10	-1.04936	5.98222e-05	-1.03933e-10	-1.06399	7.38839e-05	-1.03933e-10	-1.06558
196086886	chr3:196086886:C:T	2.42519e-05	-0.853943	-1.14155	2.15226e-05	-0.897538	-1.18873	3.11541e-05	-0.754396	-1.17473
196087052	chr3:196087052:T:G	2.10167e-05	-1.13881	-0.999866	1.91428e-05	-1.17507	-1.02837	2.48429e-05	-1.15625	-0.999254
196087115	chr3:196087115:G:A	0.000120907	-1.03933e-10	-0.388969	0.000118116	-1.03933e-10	-0.383699	0.000145873	-1.03933e-10	-0.385342
196087393	chr3:196087393:C:T	1.07692e-05	-1.45122	-1.35607	1.03213e-05	-1.45618	-1.36498	1.34589e-05	-1.40967	-1.35877
196087509	chr3:196087509:C:G	4.51674e-05	-1.03933e-10	-1.37361	4.39298e-05	-1.03933e-10	-1.37278	5.4285e-05	-1.03933e-10	-1.37383
196087545	chr3:196087545:G:C	0.000575928	-0.510423	1.68242	0.000513391	-0.486515	1.57218	0.000672527	-0.498179	1.64114
196087635	chr3:196087635:G:A	1.46382e-05	-1.4571	-1.04325	1.38674e-05	-1.45057	-1.07526	1.64667e-05	-1.51403	-1.05271
196088073	chr3:196088073:G:A	6.15484e-05	-1.03933e-10	-1.06417	6.04705e-05	-1.03933e-10	-1.05321	7.35524e-05	-1.03933e-10	-1.07008
196088088	chr3:196088088:T:C	0.000273272	-0.671609	1.09809	0.000245976	-0.648728	0.998594	0.000320095	-0.660095	1.06064
196088241	chr3:196088241:C:G	7.09849e-05	-1.03933e-10	-0.921522	6.9348e-05	-1.03933e-10	-0.916232	8.50395e-05	-1.03933e-10	-0.92496
196088245	chr3:196088245:G:C	0.000216165	-1.03933e-10	0.192053	0.000215622	-1.03933e-10	0.218159	0.000254509	-1.03933e-10	0.171262
196088387	chr3:196088387:T:C	5.68392e-05	-1.14376	-3.67306e-10	5.46624e-05	-1.15419	-3.67306e-10	6.8487e-05	-1.14143	-3.67306e-10
196088521	chr3:196088521:A:G	6.2049e-05	-1.03933e-10	-1.05606	5.9433e-05	-1.03933e-10	-1.07052	7.3407e-05	-1.03933e-10	-1.07206
196088723	chr3:196088723:C:T	4.41438e-05	-0.175071	-1.22147	3.74604e-05	-0.281855	-1.25023	4.92749e-05	-0.239412	-1.23125
196088949	chr3:196088949:T:A	5.4709e-05	-1.03933e-10	-1.18196	5.26593e-05	-1.03933e-10	-1.19153	6.4944e-05	-1.03933e-10	-1.19455
196089058	chr3:196089058:T:G	0.00021834	-0.685321	0.887384	0.000196886	-0.662918	0.790172	0.0002556	-0.673566	0.849103
196089324	chr3:196089324:C:T	0.000131378	0.0965536	-0.402463	0.000125686	0.144317	-0.465899	9.98146e-05	-0.323286	-0.441476
196089486	chr3:196089486:G:A	2.31393e-05	-1.20517	-0.837284	2.18546e-05	-1.19934	-0.871622	2.45346e-05	-1.33971	-0.828283
196089912	chr3:196089912:C:T	3.34116e-05	-0.791224	-0.883863	3.13605e-05	-0.840465	-0.869355	3.94845e-05	-0.822101	-0.870069
196089957	chr3:196089957:T:A	4.51764e-05	-1.03933e-10	-1.37341	4.40978e-05	-1.03933e-10	-1.36896	5.43331e-05	-1.03933e-10	-1.37294
196089981	chr3:196089981:A:T	5.72466e-05	-1.03933e-10	-1.13662	5.61067e-05	-1.03933e-10	-1.12811	6.92184e-05	-1.03933e-10	-1.13081
196090062	chr3:196090062:C:T	0.000119639	-1.03933e-10	-0.399507	0.000116804	-1.03933e-10	-0.39487	0.000144211	-1.03933e-10	-0.396803
196090109	chr3:196090109:C:T	4.42108e-05	-0.117262	-1.27776	3.75945e-05	-0.228134	-1.30038	5.03582e-05	-0.16618	-1.28273
196090218	chr3:196090218:A:C	4.50896e-05	-1.03933e-10	-1.37534	4.38057e-05	-1.03933e-10	-1.37561	5.42087e-05	-1.03933e-10	-1.37524
196090304	chr3:196090304:G:A	3.4025e-05	-0.357479	-1.29941	3.29619e-05	-0.344724	-1.31529	2.83112e-05	-0.728071	-1.29675
196090319	chr3:196090319:A:C	7.076e-05	-1.03933e-10	-0.924694	7.04956e-05	-1.03933e-10	-0.89982	8.50426e-05	-1.03933e-10	-0.924924
196090607	chr3:196090607:G:A	5.74997e-05	0.214439	-1.34665	5.7342e-05	0.23765	-1.34399	4.34646e-05	-0.244974	-1.35116
196091088	chr3:196091088:GT:G	0.000293086	-1.03933e-10	0.496477	0.000283261	-1.03933e-10	0.490998	0.000363149	-1.03933e-10	0.526736
196091394	chr3:196091394:A:G	4.58387e-05	-1.03933e-10	-1.35886	4.45292e-05	-1.03933e-10	-1.35922	5.53176e-05	-1.03933e-10	-1.35499
196091826	chr3:196091826:G:A	0.000259932	-1.03933e-10	0.37643	0.000259949	-1.03933e-10	0.405114	0.000326935	-1.03933e-10	0.421685
196091898	chr3:196091898:A:T	3.93945e-05	-0.82348	-0.686882	3.70281e-05	-0.872394	-0.671299	4.6617e-05	-0.853803	-0.672307
196092239	chr3:196092239:G:A	5.85853e-05	-1.03933e-10	-1.11351	5.51922e-05	-1.03933e-10	-1.14455	6.9723e-05	-1.03933e-10	-1.12355
196092597	chr3:196092597:T:C	6.67232e-05	-1.03933e-10	-0.983436	6.38275e-05	-1.03933e-10	-0.999186	7.88186e-05	-1.03933e-10	-1.00093
196092634	chr3:196092634:G:A	3.39175e-05	-0.360658	-1.2994	3.22513e-05	-0.401736	-1.28008	3.90513e-05	-0.415226	-1.28797
196092706	chr3:196092706:G:A	4.83052e-05	-1.30645	-3.67306e-10	4.54088e-05	-1.33966	-3.67306e-10	5.73126e-05	-1.31956	-3.67306e-10
196092985	chr3:196092985:C:T	5.2859e-05	-0.0653481	-1.15101	4.43205e-05	-0.179075	-1.18485	6.00248e-05	-0.115133	-1.15819
196093027	chr3:196093027:A:T	0.000248306	-1.03933e-10	0.330674	0.000248256	-1.03933e-10	0.359093	0.000312144	-1.03933e-10	0.375388
196093173	chr3:196093173:C:T	1.53568e-05	-1.07708	-1.37535	1.55543e-05	-1.03539	-1.37564	1.64775e-05	-1.1918	-1.37428
196093575	chr3:196093575:A:G	2.002e-05	-1.27086	-0.916395	1.90018e-05	-1.26007	-0.950764	2.11909e-05	-1.39025	-0.924251
196093956	chr3:196093956:G:A	1.87249e-05	-1.33069	-0.92345	1.77255e-05	-1.32279	-0.957574	2.01687e-05	-1.43229	-0.931657
196094163	chr3:196094163:T:G	5.52794e-05	-1.03933e-10	-1.17159	5.29113e-05	-1.03933e-10	-1.18675	6.51244e-05	-1.03933e-10	-1.19178
196094795	chr3:196094795:G:A	3.69193e-05	-0.345581	-1.22967	3.52681e-05	-0.388465	-1.20393	4.25834e-05	-0.402076	-1.21454
196095095	chr3:196095095:G:A	5.31426e-05	-0.131885	-1.07912	4.43984e-05	-0.243309	-1.11886	6.02921e-05	-0.180545	-1.08833
196095748	chr3:196095748:A:C	4.53518e-05	-1.03933e-10	-1.36954	4.38883e-05	-1.03933e-10	-1.37372	5.4474e-05	-1.03933e-10	-1.37035
196095873	chr3:196095873:G:C	6.48345e-05	-1.03933e-10	-1.01215	6.17414e-05	-1.03933e-10	-1.03241	7.58547e-05	-1.03933e-10	-1.03926
196095903	chr3:196095903:C:A	5.62721e-05	-1.03933e-10	-1.15379	5.45237e-05	-1.03933e-10	-1.15673	6.62014e-05	-1.03933e-10	-1.17537
196095942	chr3:196095942:A:G	1.90033e-05	-0.93378	-1.30559	1.91485e-05	-0.86341	-1.33974	1.98016e-05	-1.04967	-1.33264
196096018	chr3:196096018:C:T	4.63184e-05	-1.52946	0.18101	4.08018e-05	-1.53196	0.0853133	5.27495e-05	-1.53418	0.131656
196096137	chr3:196096137:G:T	0.000178555	1.03004	-1.02913	0.000181476	1.08241	-1.03666	0.000116056	0.446948	-1.06095
196096801	chr3:196096801:T:A	5.26915e-05	-1.03933e-10	-1.21953	5.16601e-05	-1.03933e-10	-1.21068	6.37625e-05	-1.03933e-10	-1.21291
196096917	chr3:196096917:C:T	0.000717547	-1.03933e-10	1.39185	0.00072231	-1.03933e-10	1.42709	0.000906405	-1.03933e-10	1.44141
196097340	chr3:196097340:T:C	0.000110381	-0.748303	0.268251	0.000101412	-0.735453	0.199271	0.000126852	-0.747962	0.222905
196097354	chr3:196097354:T:A	0.000279038	-1.03933e-10	0.447357	0.000247618	-1.03933e-10	0.356516	0.000307547	-1.03933e-10	0.360551
196097428	chr3:196097428:ATAAATT:A	5.90808e-05	-1.03933e-10	-1.10508	5.76074e-05	-1.03933e-10	-1.10172	7.18973e-05	-1.03933e-10	-1.09284
196097446	chr3:196097446:G:A	2.05358e-05	-0.899459	-1.26236	2.05084e-05	-0.827127	-1.30741	2.11535e-05	-1.01855	-1.29772
196097493	chr3:196097493:G:A	4.56274e-05	-1.03933e-10	-1.36348	4.43297e-05	-1.03933e-10	-1.36371	5.46568e-05	-1.03933e-10	-1.367
196097549	chr3:196097549:G:C	5.32156e-05	0.157499	-1.36714	4.88863e-05	0.101561	-1.36743	5.91667e-05	0.0814908	-1.36921
196097683	chr3:196097683:C:T	3.87984e-05	-0.298113	-1.2275	3.70146e-05	-0.342488	-1.20157	4.4639e-05	-0.357206	-1.21226
196097733	chr3:196097733:G:A	4.7173e-05	-1.03933e-10	-1.33017	4.61273e-05	-1.03933e-10	-1.32396	5.72907e-05	-1.03933e-10	-1.31994
196097784	chr3:196097784:G:A	0.00190718	-1.03933e-10	2.36939	0.00180354	-1.03933e-10	2.34214	0.00240254	-1.03933e-10	2.41621
196097793	chr3:196097793:A:G	0.000364582	-1.03933e-10	0.714763	0.000378412	-1.03933e-10	0.780615	0.000448579	-1.03933e-10	0.738009
196098206	chr3:196098206:C:T	5.75123e-05	-1.03933e-10	-1.13199	5.6355e-05	-1.03933e-10	-1.1237	7.06369e-05	-1.03933e-10	-1.11052
196098223	chr3:196098223:G:GT	4.85736e-05	-1.03933e-10	-1.30091	4.77678e-05	-1.03933e-10	-1.28902	5.8734e-05	-1.03933e-10	-1.29506
196098271	chr3:196098271:G:A	4.77359e-05	-1.03933e-10	-1.31831	4.65866e-05	-1.03933e-10	-1.31406	5.74589e-05	-1.03933e-10	-1.31701
196098368	chr3:196098368:T:C	0.000711637	-1.03933e-10	1.38358	0.000716379	-1.03933e-10	1.41884	0.000898992	-1.03933e-10	1.4332
196098545	chr3:196098545:C:T	0.000831119	-0.180775	1.71956	0.000757225	-0.135594	1.60988	0.000892375	-0.203176	1.62899
196098757	chr3:196098757:C:T	2.08276e-05	-0.88953	-1.25818	2.07901e-05	-0.816738	-1.30415	2.14197e-05	-1.00952	-1.29425
196098769	chr3:196098769:G:C	5.13336e-05	-1.03933e-10	-1.24564	4.87837e-05	-1.03933e-10	-1.26797	6.18474e-05	-1.03933e-10	-1.24341
196100334	chr3:196100334:C:T	1.32753e-05	-1.34176	-1.25632	1.3148e-05	-1.31678	-1.26233	1.43335e-05	-1.43299	-1.27249
196100680	chr3:196100680:G:C	9.29402e-05	-0.652032	-3.67306e-10	9.09844e-05	-0.644681	-3.67306e-10	8.77765e-05	-0.893283	-3.67306e-10
196100839	chr3:196100839:C:T	0.00126676	-1.03933e-10	1.96023	0.00127853	-1.03933e-10	1.99809	0.00160977	-1.03933e-10	2.01577
196100949	chr3:196100949:A:C	0.000121202	-0.386527	-3.67306e-10	0.000118836	-0.377626	-3.67306e-10	0.000110006	-0.667544	-3.67306e-10
196101063	chr3:196101063:G:A	1.8959e-05	-1.36454	-0.87717	1.78196e-05	-1.35723	-0.917836	2.05329e-05	-1.45608	-0.889961
196101256	chr3:196101256:C:T	4.50807e-05	-1.03933e-10	-1.37553	4.38209e-05	-1.03933e-10	-1.37526	5.41866e-05	-1.03933e-10	-1.37564
196101493	chr3:196101493:C:T	5.90293e-05	0.257495	-1.36345	5.96057e-05	0.293541	-1.36116	5.04853e-05	-0.089593	-1.3568
196101935	chr3:196101935:C:T	5.87392e-05	0.258743	-1.36962	5.36123e-05	0.196338	-1.36993	6.48005e-05	0.174626	-1.37139
196102196	chr3:196102196:C:A	4.95247e-05	-0.432989	-0.848529	4.1612e-05	-0.529575	-0.897406	5.64338e-05	-0.474367	-0.86064
196102688	chr3:196102688:C:T	7.98565e-05	-0.803757	-3.67306e-10	8.02623e-05	-0.77007	-3.67306e-10	8.29277e-05	-0.950107	-3.67306e-10
196102815	chr3:196102815:C:T	7.36396e-05	-1.03933e-10	-0.884806	7.06127e-05	-1.03933e-10	-0.89816	8.6555e-05	-1.03933e-10	-0.907297
196102861	chr3:196102861:A:C	2.08034e-05	-0.864079	-1.28479	2.09411e-05	-0.789118	-1.32454	2.14479e-05	-0.986344	-1.3161
196103426	chr3:196103426:T:C	2.15589e-05	-0.760495	-1.35271	2.20807e-05	-0.699964	-1.3607	2.31061e-05	-0.872546	-1.35543
196103819	chr3:196103819:C:T	7.32367e-05	-1.08332	0.193024	5.97082e-05	-1.13139	0.0654932	8.27223e-05	-1.13287	0.180284
196103823	chr3:196103823:C:T	4.53927e-05	-1.03933e-10	-1.36864	4.41401e-05	-1.03933e-10	-1.368	5.46162e-05	-1.03933e-10	-1.36775
196103921	chr3:196103921:G:A	5.81691e-05	-1.03933e-10	-1.12063	5.70151e-05	-1.03933e-10	-1.11205	6.95732e-05	-1.03933e-10	-1.1257
196104115	chr3:196104115:T:G	0.00223836	2.04764	0.481874	0.0018181	1.9274	0.422777	0.00209511	1.8058	0.473479
196104227	chr3:196104227:A:C	1.60523e-05	-1.25047	-1.15766	1.37979e-05	-1.32445	-1.2064	1.96432e-05	-1.21319	-1.17715
196104317	chr3:196104317:A:G	4.92053e-05	0.0234902	-1.31148	4.54045e-05	-0.0355891	-1.30417	5.59509e-05	-0.0386566	-1.30495
196104366	chr3:196104366:T:C	8.31643e-05	0.0833035	-0.846474	7.6427e-05	0.0599546	-0.878988	7.09101e-05	-0.242758	-0.863905
196104454	chr3:196104454:A:C	0.000214471	-1.03933e-10	0.184186	0.000197607	-1.03933e-10	0.130911	0.000252436	-1.03933e-10	0.16308
196104491	chr3:196104491:T:C	0.000389208	0.780125	-3.67306e-10	0.000340938	0.676332	-3.67306e-10	0.000666547	1.13403	-3.67306e-10
196104578	chr3:196104578:G:A	4.6107e-05	-1.03933e-10	-1.35302	4.53676e-05	-1.03933e-10	-1.34057	5.54515e-05	-1.03933e-10	-1.35257
196104912	chr3:196104912:AAAACCCC:A	7.1448e-05	-0.0182197	-0.896799	6.60169e-05	-0.038026	-0.927433	6.13469e-05	-0.338119	-0.913413
196104954	chr3:196104954:A:T	6.0138e-05	-1.03933e-10	-1.08735	5.89662e-05	-1.03933e-10	-1.07841	7.18631e-05	-1.03933e-10	-1.09331
196105055	chr3:196105055:C:T	0.000363204	-1.03933e-10	0.710976	0.000377003	-1.03933e-10	0.776884	0.000447093	-1.03933e-10	0.73469
196105124	chr3:196105124:C:A	6.82671e-05	-1.03933e-10	-0.960561	6.66675e-05	-1.03933e-10	-0.955653	8.17947e-05	-1.03933e-10	-0.963865
196105276	chr3:196105276:T:C	7.04395e-05	-0.0787242	-0.850511	6.48491e-05	-0.100428	-0.882878	6.09494e-05	-0.390027	-0.868006
196105561	chr3:196105561:C:G	1.82817e-05	-0.96856	-1.30953	1.85125e-05	-0.933676	-1.30325	2.14694e-05	-1.00708	-1.29436
196105689	chr3:196105689:T:C	5.30893e-05	-0.282005	-0.930009	4.45502e-05	-0.382536	-0.976218	6.02822e-05	-0.327794	-0.941246
196106382	chr3:196106382:C:T	2.01411e-05	-1.29908	-0.882141	1.90259e-05	-1.28911	-0.920465	2.13936e-05	-1.41128	-0.893698
196106563	chr3:196106563:C:T	1.85105e-05	-1.33398	-0.931675	1.75057e-05	-1.32465	-0.968194	1.98738e-05	-1.43605	-0.942629
196106615	chr3:196106615:G:A	4.66235e-05	-1.03933e-10	-1.34188	4.52745e-05	-1.03933e-10	-1.34263	5.57022e-05	-1.03933e-10	-1.34806
196106636	chr3:196106636:T:C	9.06766e-05	0.23318	-0.909869	8.31951e-05	0.211199	-0.94538	7.59645e-05	-0.109239	-0.928571
196106887	chr3:196106887:G:A	0.000198966	-1.03933e-10	0.109145	0.000199004	-1.03933e-10	0.137958	0.000245914	-1.03933e-10	0.136907
196106973	chr3:196106973:C:T	5.16457e-05	-1.03933e-10	-1.23958	4.9577e-05	-1.03933e-10	-1.25184	6.10968e-05	-1.03933e-10	-1.25562
196107140	chr3:196107140:C:T	5.92855e-05	-1.03933e-10	-1.10162	5.66543e-05	-1.03933e-10	-1.1184	6.97825e-05	-1.03933e-10	-1.12269
196107185	chr3:196107185:G:A	0.000214582	-1.03933e-10	0.184701	0.00021508	-1.03933e-10	0.215642	0.000265848	-1.03933e-10	0.21485
196107331	chr3:196107331:C:T	4.78164e-05	-0.392722	-0.923897	4.03151e-05	-0.48903	-0.969614	5.44347e-05	-0.436911	-0.934164
196107432	chr3:196107432:T:C	0.000446927	1.39567	-0.477262	0.000424386	1.47848	-0.583208	0.000281392	0.817014	-0.545342
196107493	chr3:196107493:C:T	7.29311e-05	-0.432336	-0.462138	7.24728e-05	-0.418101	-0.454057	6.89379e-05	-0.691587	-0.443284
196107785	chr3:196107785:C:T	0.000136771	-1.03933e-10	-0.265677	0.000137874	-1.03933e-10	-0.229028	0.000167475	-1.03933e-10	-0.247244
196107899	chr3:196107899:C:T	4.32583e-05	-0.465997	-0.950803	3.61602e-05	-0.568767	-0.998644	4.78192e-05	-0.539707	-0.960941
196108076	chr3:196108076:T:C	9.30214e-05	-0.176569	-0.474591	8.71421e-05	-0.229615	-0.458215	0.0001046	-0.232473	-0.485464
196108435	chr3:196108435:C:T	0.000233772	-1.03933e-10	0.270359	0.00023156	-1.03933e-10	0.28947	0.000289846	-1.03933e-10	0.301275
196108523	chr3:196108523:C:T	7.39211e-05	-0.135565	-0.745426	7.27803e-05	-0.118475	-0.749449	6.68716e-05	-0.422534	-0.742767
196108533	chr3:196108533:G:A	1.68515e-05	-1.47122	-0.888332	1.52634e-05	-1.48122	-0.948695	1.89214e-05	-1.50709	-0.920695
196108613	chr3:196108613:G:A	6.10247e-05	-1.03933e-10	-1.07271	5.90824e-05	-1.03933e-10	-1.07644	7.45409e-05	-1.03933e-10	-1.05673
196108616	chr3:196108616:C:T	8.37073e-05	-1.03933e-10	-0.756663	8.12595e-05	-1.03933e-10	-0.757722	0.000100464	-1.03933e-10	-0.758279
196108705	chr3:196108705:G:T	4.53156e-05	-1.03933e-10	-1.37034	4.41799e-05	-1.03933e-10	-1.3671	5.45914e-05	-1.03933e-10	-1.3682
196108707	chr3:196108707:A:G	5.00042e-05	-1.03933e-10	-1.27188	4.83238e-05	-1.03933e-10	-1.27744	6.04e-05	-1.03933e-10	-1.26709
196108878	chr3:196108878:T:C	1.80049e-05	-1.26802	-1.02533	1.71326e-05	-1.25686	-1.05753	1.89462e-05	-1.38965	-1.03682
196109255	chr3:196109255:A:G	1.80834e-05	-1.3328	-0.956196	1.71211e-05	-1.32291	-0.992154	1.93801e-05	-1.43626	-0.967565
196109413	chr3:196109413:G:A	0.00115947	-1.03933e-10	1.87173	0.00107894	-1.03933e-10	1.82836	0.00143836	-1.03933e-10	1.90318
196109472	chr3:196109472:A:T	0.000118259	-0.411115	-3.67306e-10	0.000116078	-0.401109	-3.67306e-10	0.000108986	-0.676861	-3.67306e-10
196109574	chr3:196109574:C:T	2.03315e-05	-0.989808	-1.18201	2.06748e-05	-0.955925	-1.17053	2.41624e-05	-1.02626	-1.15702
196109704	chr3:196109704:T:C	1.35756e-05	-1.42712	-1.1486	1.2954e-05	-1.41853	-1.17543	1.51138e-05	-1.49518	-1.15729
196109802	chr3:196109802:G:A	4.83465e-05	-1.03933e-10	-1.3056	4.63083e-05	-1.03933e-10	-1.32005	5.83853e-05	-1.03933e-10	-1.30101
196110009	chr3:196110009:T:C	6.05214e-05	-1.03933e-10	-1.08099	6.11491e-05	-1.03933e-10	-1.04206	7.26159e-05	-1.03933e-10	-1.08289
196110041	chr3:196110041:T:C	4.21108e-05	-1.44368	-3.67306e-10	4.07458e-05	-1.44802	-3.67306e-10	5.6486e-05	-1.33408	-3.67306e-10
196110095	chr3:196110095:T:G	5.08242e-05	-1.03933e-10	-1.25562	4.8801e-05	-1.03933e-10	-1.26762	6.01514e-05	-1.03933e-10	-1.27121
196110221	chr3:196110221:G:A	5.07634e-05	-1.03933e-10	-1.25681	4.83701e-05	-1.03933e-10	-1.27649	6.0991e-05	-1.03933e-10	-1.25735
196110274	chr3:196110274:C:T	4.50829e-05	-1.03933e-10	-1.37548	4.38013e-05	-1.03933e-10	-1.37571	5.41977e-05	-1.03933e-10	-1.37544
196110489	chr3:196110489:C:A	5.65189e-05	-1.03933e-10	-1.14941	5.54945e-05	-1.03933e-10	-1.13909	6.84799e-05	-1.03933e-10	-1.14154
196110552	chr3:196110552:A:G	0.000120395	0.0791263	-0.472337	0.000118378	0.0980065	-0.479494	0.000106462	-0.230726	-0.469565
196110699	chr3:196110699:T:C	0.000616581	-1.03933e-10	1.2402	0.000631681	-1.03933e-10	1.29301	0.000731768	-1.03933e-10	1.22739
196111289	chr3:196111289:T:C	0.000149829	-1.03933e-10	-0.174492	0.00015056	-1.03933e-10	-0.141007	0.00018333	-1.03933e-10	-0.15679
196111402	chr3:196111402:C:T	4.60391e-05	-1.03933e-10	-1.3545	4.45802e-05	-1.03933e-10	-1.35808	5.50164e-05	-1.03933e-10	-1.36044
196111466	chr3:196111466:T:C	4.55072e-05	-1.03933e-10	-1.36612	4.40377e-05	-1.03933e-10	-1.37032	5.43469e-05	-1.03933e-10	-1.37269
196111497	chr3:196111497:G:A	4.36142e-05	-0.15712	-1.25149	3.75968e-05	-0.24696	-1.28149	4.02526e-05	-0.404142	-1.26876
196111521	chr3:196111521:T:C	0.00010613	0.160764	-0.68009	8.35013e-05	0.0355204	-0.766028	0.000114774	0.110222	-0.735337
196111534	chr3:196111534:G:C	5.07908e-05	-1.03933e-10	-1.25627	4.99537e-05	-1.03933e-10	-1.24427	6.10304e-05	-1.03933e-10	-1.2567
196111555	chr3:196111555:C:T	1.98836e-05	-1.50088	-0.693215	1.73086e-05	-1.51663	-0.787537	2.30494e-05	-1.48002	-0.750418
196111568	chr3:196111568:C:T	1.29017e-05	-1.37622	-1.25041	1.16843e-05	-1.41247	-1.28465	1.47869e-05	-1.3999	-1.27444
196111583	chr3:196111583:A:G	4.63323e-05	-1.03933e-10	-1.34815	4.4997e-05	-1.03933e-10	-1.34877	5.53854e-05	-1.03933e-10	-1.35376
196111742	chr3:196111742:C:T	0.000101963	0.48929	-1.04867	9.10482e-05	0.359727	-1.00371	0.000106032	0.310442	-1.01478
196111859	chr3:196111859:G:C	4.11755e-05	-1.46614	-3.67306e-10	4.00266e-05	-1.46583	-3.67306e-10	4.75193e-05	-1.50694	-3.67306e-10
196111994	chr3:196111994:A:G	1.36256e-05	-1.20746	-1.36458	1.28134e-05	-1.24551	-1.35937	1.49861e-05	-1.29892	-1.36203
196112040	chr3:196112040:C:T	1.89135e-05	-0.882821	-1.36129	1.95627e-05	-0.808047	-1.3737	2.0329e-05	-0.984428	-1.3716
196112047	chr3:196112047:C:T	5.59769e-05	-1.15905	-3.67306e-10	5.41146e-05	-1.16427	-3.67306e-10	7.14826e-05	-1.09862	-3.67306e-10
196112069	chr3:196112069:G:A	4.93944e-05	-1.03933e-10	-1.28415	4.79843e-05	-1.03933e-10	-1.2845	5.98886e-05	-1.03933e-10	-1.27559
196112071	chr3:196112071:G:A	5.01388e-05	-1.03933e-10	-1.26919	4.87061e-05	-1.03933e-10	-1.26957	6.08312e-05	-1.03933e-10	-1.25997
196112086	chr3:196112086:A:G	6.0953e-05	-1.03933e-10	-1.07389	5.85887e-05	-1.03933e-10	-1.08483	7.29933e-05	-1.03933e-10	-1.07771
196112294	chr3:196112294:G:C	1.4985e-05	-1.18404	-1.29291	1.49684e-05	-1.1415	-1.30793	1.45298e-05	-1.39778	-1.29409
196112526	chr3:196112526:G:A	3.88955e-05	-1.52311	-3.67306e-10	3.76569e-05	-1.52685	-3.67306e-10	4.81652e-05	-1.49344	-3.67306e-10
196112842	chr3:196112842:G:A	0.000115491	-1.03933e-10	-0.434796	0.00010884	-1.03933e-10	-0.465489	0.000133512	-1.03933e-10	-0.473884
196112976	chr3:196112976:G:A	2.45172e-05	-0.652976	-1.33164	2.32475e-05	-0.700103	-1.30907	3.33654e-05	-0.542172	-1.31838
196113390	chr3:196113390:G:A	2.444e-05	-0.657998	-1.32977	2.32037e-05	-0.703992	-1.30707	3.32626e-05	-0.547233	-1.31641
196113447	chr3:196113447:C:T	1.14937e-05	-1.42945	-1.31275	1.15023e-05	-1.4082	-1.30462	1.29514e-05	-1.49464	-1.31224
196113830	chr3:196113830:G:T	5.44049e-05	-1.03933e-10	-1.18753	5.22396e-05	-1.03933e-10	-1.19953	6.41456e-05	-1.03933e-10	-1.20692
196114123	chr3:196114123:G:A	1.37574e-05	-1.223	-1.33941	1.27989e-05	-1.259	-1.34701	1.51283e-05	-1.30409	-1.34742
196114126	chr3:196114126:A:G	3.19377e-05	-1.40763	-0.312575	2.97798e-05	-1.40902	-0.352524	3.6501e-05	-1.45763	-0.313111
196114165	chr3:196114165:G:C	6.78188e-05	-1.03933e-10	-0.96715	6.63365e-05	-1.03933e-10	-0.960629	8.06392e-05	-1.03933e-10	-0.978092
196114403	chr3:196114403:C:T	7.32968e-05	-0.889472	-3.67306e-10	7.08264e-05	-0.895137	-3.67306e-10	7.28347e-05	-1.07988	-3.67306e-10
196115009	chr3:196115009:C:G	9.82314e-06	-1.53296	-1.36628	9.57914e-06	-1.53412	-1.36167	1.18387e-05	-1.53298	-1.36373
196115223	chr3:196115223:G:A	5.83665e-05	-1.03933e-10	-1.11725	5.81687e-05	-1.03933e-10	-1.09202	7.32268e-05	-1.03933e-10	-1.07451
196115264	chr3:196115264:A:G	0.000106176	-1.03933e-10	-0.518889	0.000100668	-1.03933e-10	-0.543538	0.000126583	-1.03933e-10	-0.527181
196115435	chr3:196115435:A:G	7.20455e-05	-1.03933e-10	-0.906691	7.03736e-05	-1.03933e-10	-0.901551	8.61855e-05	-1.03933e-10	-0.911575
196115633	chr3:196115633:C:T	0.000167227	-0.0646393	-3.67306e-10	0.000168755	-0.0269205	-3.67306e-10	0.00014012	-0.425575	-3.67306e-10
196115897	chr3:196115897:T:C	4.90508e-05	-1.03933e-10	-1.29113	4.80351e-05	-1.03933e-10	-1.28344	5.89789e-05	-1.03933e-10	-1.2909
196115961	chr3:196115961:C:T	4.87861e-05	-1.03933e-10	-1.29654	4.68617e-05	-1.03933e-10	-1.30817	5.75858e-05	-1.03933e-10	-1.3148
196115980	chr3:196115980:T:C	6.95276e-05	-1.03933e-10	-0.942265	6.50374e-05	-1.03933e-10	-0.980407	8.50056e-05	-1.03933e-10	-0.92536
196116089	chr3:196116089:T:G	0.000837307	-1.03933e-10	1.5462	0.000880553	-1.03933e-10	1.62518	0.00103488	-1.03933e-10	1.57397
196116126	chr3:196116126:C:T	0.000489703	0.188451	0.821359	0.000417506	0.133218	0.745711	0.000661441	0.368673	0.757672
196116176	chr3:196116176:G:A	3.98815e-05	-0.264893	-1.23318	4.09043e-05	-0.231775	-1.21236	4.75024e-05	-0.290667	-1.21663
196116333	chr3:196116333:C:T	4.51686e-05	-1.03933e-10	-1.37359	4.39219e-05	-1.03933e-10	-1.37296	5.42603e-05	-1.03933e-10	-1.37428
196116385	chr3:196116385:T:C	9.89554e-05	-1.03933e-10	-0.58932	9.16284e-05	-1.03933e-10	-0.637629	0.000121312	-1.03933e-10	-0.569715
196116438	chr3:196116438:C:T	4.6804e-05	-1.03933e-10	-1.33802	4.51898e-05	-1.03933e-10	-1.3445	5.62409e-05	-1.03933e-10	-1.33843
196116645	chr3:196116645:C:G	0.000182282	-1.03933e-10	0.0215641	0.000170511	-1.03933e-10	-0.0165705	0.000210295	-1.03933e-10	-0.019563
196116730	chr3:196116730:T:C	0.000102084	-1.03933e-10	-0.558193	9.68729e-05	-1.03933e-10	-0.58197	0.000121732	-1.03933e-10	-0.566251
196117108	chr3:196117108:T:C	1.77599e-05	-1.06003	-1.24702	1.75189e-05	-1.07415	-1.21794	1.9647e-05	-1.16514	-1.22502
196117241	chr3:196117241:A:G	4.67933e-05	-1.03933e-10	-1.33825	4.56154e-05	-1.03933e-10	-1.33513	5.61074e-05	-1.03933e-10	-1.34081
196117366	chr3:196117366:C:T	0.000160141	-0.107935	-3.67306e-10	0.000161629	-0.0700687	-3.67306e-10	0.000135032	-0.462566	-3.67306e-10
196117490	chr3:196117490:A:G	5.10259e-05	-1.03933e-10	-1.25166	4.99111e-05	-1.03933e-10	-1.24513	6.21441e-05	-1.03933e-10	-1.23862
196117659	chr3:196117659:T:G	0.00139532	0.131099	1.92579	0.00149847	0.172569	1.98426	0.00110026	-0.254879	1.8901
196117902	chr3:196117902:T:A	7.71779e-05	-1.03933e-10	-0.837876	7.3546e-05	-1.03933e-10	-0.857459	9.17126e-05	-1.03933e-10	-0.849417
196118067	chr3:196118067:A:G	0.000186228	0.0429812	-3.67306e-10	0.000188302	0.0826778	-3.67306e-10	0.00015388	-0.331902	-3.67306e-10
196118133	chr3:196118133:C:T	4.51002e-05	-1.03933e-10	-1.3751	4.38033e-05	-1.03933e-10	-1.37566	5.41797e-05	-1.03933e-10	-1.37577
196118191	chr3:196118191:T:C	0.000321078	-1.03933e-10	0.587697	0.000324021	-1.03933e-10	0.625437	0.000378292	-1.03933e-10	0.567589
196118259	chr3:196118259:G:GTTT	0.000332233	-1.03933e-10	0.621848	0.00033547	-1.03933e-10	0.660163	0.000391502	-1.03933e-10	0.601914
196118378	chr3:196118378:G:A	0.000570147	-1.03933e-10	1.1619	0.00057661	-1.03933e-10	1.2018	0.000748866	-1.03933e-10	1.25048
196118800	chr3:196118800:T:C	0.000277343	-1.03933e-10	0.441267	0.000281163	-1.03933e-10	0.483566	0.000363784	-1.03933e-10	0.528485
196118854	chr3:196118854:T:C	0.000934207	-1.03933e-10	1.65571	0.000866679	-1.03933e-10	1.6093	0.00107425	-1.03933e-10	1.6113
196118864	chr3:196118864:G:A	0.000316536	-1.03933e-10	0.573447	0.000320497	-1.03933e-10	0.614505	0.000372927	-1.03933e-10	0.553305
196118969	chr3:196118969:G:T	4.8429e-05	-1.30389	-3.67306e-10	4.71659e-05	-1.3017	-3.67306e-10	5.37051e-05	-1.38457	-3.67306e-10
196119090	chr3:196119090:C:T	1.64757e-05	-1.11126	-1.27084	1.53596e-05	-1.14221	-1.28142	2.26729e-05	-0.983231	-1.26368
196119269	chr3:196119269:C:T	6.18887e-05	-1.03933e-10	-1.05865	6.1914e-05	-1.03933e-10	-1.02962	7.8008e-05	-1.03933e-10	-1.01126
196119337	chr3:196119337:G:A	5.62163e-05	-1.03933e-10	-1.15478	5.32872e-05	-1.03933e-10	-1.17967	6.78136e-05	-1.03933e-10	-1.15131
196119404	chr3:196119404:G:A	1.05275e-05	-1.45584	-1.37416	1.00244e-05	-1.4769	-1.37345	1.32368e-05	-1.4114	-1.37368
196119622	chr3:196119622:A:G	0.00016419	-1.03933e-10	-0.0829651	0.000156071	-1.03933e-10	-0.105057	0.000189975	-1.03933e-10	-0.121184
196119864	chr3:196119864:G:A	3.2277e-05	-0.34107	-1.36856	2.92249e-05	-0.410791	-1.36956	3.87822e-05	-0.340441	-1.36967
196120027	chr3:196120027:C:T	5.98804e-05	-1.03933e-10	-1.09164	5.66031e-05	-1.03933e-10	-1.11931	7.23278e-05	-1.03933e-10	-1.08687
196120128	chr3:196120128:T:G	4.2653e-05	-1.42954	-0.00134568	3.99521e-05	-1.44598	-0.0217129	4.98591e-05	-1.46264	0.00376282
196120129	chr3:196120129:TTG:T	0.000111568	-1.03933e-10	-0.469352	0.000110051	-1.03933e-10	-0.454426	0.000135723	-1.03933e-10	-0.457462
196120311	chr3:196120311:G:A	0.000179148	-1.03933e-10	0.00422152	0.000169687	-1.03933e-10	-0.021413	0.000206843	-1.03933e-10	-0.0361185
196120351	chr3:196120351:T:C	0.000122532	-1.03933e-10	-0.375617	0.00012001	-1.03933e-10	-0.367797	0.000146412	-1.03933e-10	-0.381653
196120505	chr3:196120505:C:T	6.72195e-05	-1.03933e-10	-0.976026	6.74115e-05	-1.03933e-10	-0.944555	8.51054e-05	-1.03933e-10	-0.924186
196121099	chr3:196121099:C:G	5.45744e-05	-1.03933e-10	-1.18442	5.21683e-05	-1.03933e-10	-1.2009	6.52726e-05	-1.03933e-10	-1.1895
196121250	chr3:196121250:G:A	6.71016e-05	-1.03933e-10	-0.977782	6.37067e-05	-1.03933e-10	-1.00108	8.05178e-05	-1.03933e-10	-0.979599
196121333	chr3:196121333:A:C	5.13613e-05	-1.03933e-10	-1.2451	5.00147e-05	-1.03933e-10	-1.24305	6.14894e-05	-1.03933e-10	-1.24921
196121352	chr3:196121352:A:T	0.000127679	-1.03933e-10	-0.334472	0.000120652	-1.03933e-10	-0.362459	0.000153922	-1.03933e-10	-0.331628
196121393	chr3:196121393:A:G	1.30705e-05	-1.2631	-1.35053	1.21161e-05	-1.29835	-1.36249	1.69171e-05	-1.18174	-1.35801
196121455	chr3:196121455:A:G	0.000207492	0.649287	-0.498183	0.000208805	0.727787	-0.541755	0.000166793	0.251679	-0.503004
196121471	chr3:196121471:C:T	0.000220939	-1.03933e-10	0.213898	0.000222354	-1.03933e-10	0.248903	0.000260609	-1.03933e-10	0.194946
196121493	chr3:196121493:G:A	4.52945e-05	-1.03933e-10	-1.3708	4.39945e-05	-1.03933e-10	-1.37131	5.44963e-05	-1.03933e-10	-1.36994
196121660	chr3:196121660:C:T	4.52591e-05	-1.03933e-10	-1.37159	4.39931e-05	-1.03933e-10	-1.37134	5.44373e-05	-1.03933e-10	-1.37103
196121882	chr3:196121882:A:T	0.000139899	-1.03933e-10	-0.243067	0.00013963	-1.03933e-10	-0.216373	0.000175833	-1.03933e-10	-0.19854
196121982	chr3:196121982:T:A	1.28847e-05	-1.35106	-1.27689	1.23765e-05	-1.31164	-1.32793	1.36335e-05	-1.43763	-1.31792
196122040	chr3:196122040:G:A	0.000583932	1.1858	-3.67306e-10	0.000640329	1.30661	-3.67306e-10	0.000521255	0.888163	-3.67306e-10
196122444	chr3:196122444:T:C	3.78355e-05	-0.588342	-0.962398	3.66945e-05	-0.647233	-0.905509	5.70135e-05	-0.39154	-0.933248
196122710	chr3:196122710:G:A	0.000235285	0.323407	-0.0465988	0.000249327	0.363798	-0.00040375	0.000191407	-0.0629703	-0.0507039
196123031	chr3:196123031:C:T	9.99197e-06	-1.50671	-1.3755	9.67711e-06	-1.51289	-1.37271	1.3071e-05	-1.42365	-1.37404
196123247	chr3:196123247:T:C	6.05482e-05	-1.03933e-10	-1.08055	5.91898e-05	-1.03933e-10	-1.07462	7.39884e-05	-1.03933e-10	-1.06417
196123309	chr3:196123309:C:T	1.72031e-05	-1.43802	-0.900884	1.75346e-05	-1.43715	-0.85404	2.03591e-05	-1.46883	-0.885714
196123383	chr3:196123383:G:A	1.18074e-05	-1.47038	-1.24488	1.12784e-05	-1.46109	-1.27139	1.54284e-05	-1.36414	-1.26772
196123414	chr3:196123414:T:C	0.000406486	-1.03933e-10	0.823562	0.000363483	-1.03933e-10	0.740362	0.000465571	-1.03933e-10	0.775187
196123942	chr3:196123942:G:A	1.13934e-05	-1.4741	-1.27686	1.14209e-05	-1.46936	-1.25057	1.36887e-05	-1.4878	-1.2637
196123944	chr3:196123944:T:C	2.77825e-05	-1.39828	-0.4613	2.85661e-05	-1.4061	-0.397053	3.8525e-05	-1.31219	-0.404578
196124240	chr3:196124240:G:A	5.70371e-05	-1.03933e-10	-1.14029	5.45833e-05	-1.03933e-10	-1.15564	6.79424e-05	-1.03933e-10	-1.14942
196124496	chr3:196124496:G:A	5.77981e-05	-1.03933e-10	-1.12703	5.52863e-05	-1.03933e-10	-1.14284	6.88314e-05	-1.03933e-10	-1.13642
196124695	chr3:196124695:C:A	6.47772e-05	-1.03933e-10	-1.01303	6.19051e-05	-1.03933e-10	-1.02977	7.72162e-05	-1.03933e-10	-1.02147
196125556	chr3:196125556:A:T	1.91268e-05	-1.49619	-0.736713	1.80816e-05	-1.49408	-0.766397	2.5183e-05	-1.41905	-0.722858
196126013	chr3:196126013:A:G	4.73507e-05	-1.03933e-10	-1.32641	4.63133e-05	-1.03933e-10	-1.31994	5.74461e-05	-1.03933e-10	-1.31723
196126549	chr3:196126549:G:A	1.52549e-05	-1.36756	-1.09153	1.48439e-05	-1.36743	-1.09035	1.94998e-05	-1.30814	-1.08953
196126584	chr3:196126584:ACCGCACCCAG:A	2.93268e-05	-0.747242	-1.05825	2.97569e-05	-0.668505	-1.0938	2.82155e-05	-0.957248	-1.07096
196126611	chr3:196126611:A:G	3.99673e-05	-1.49593	-3.67306e-10	3.89466e-05	-1.49318	-3.67306e-10	4.67734e-05	-1.52276	-3.67306e-10
196127297	chr3:196127297:A:G	4.59761e-05	-1.03933e-10	-1.35587	4.52341e-05	-1.03933e-10	-1.34352	5.56192e-05	-1.03933e-10	-1.34955
196127345	chr3:196127345:G:A	7.98931e-05	-1.03933e-10	-0.8033	7.77049e-05	-1.03933e-10	-0.802451	9.71934e-05	-1.03933e-10	-0.791374
196127408	chr3:196127408:C:T	2.71058e-05	-1.0116	-0.872639	2.65511e-05	-0.988983	-0.887316	2.82364e-05	-1.15042	-0.877043
196127569	chr3:196127569:G:C	2.48864e-05	-1.28741	-0.682257	2.36692e-05	-1.27815	-0.713048	3.26726e-05	-1.19852	-0.68302
196127594	chr3:196127594:T:C	6.70346e-05	-0.978779	-3.67306e-10	6.51554e-05	-0.978595	-3.67306e-10	0.000106101	-0.703689	-3.67306e-10
196127916	chr3:196127916:C:T	0.000105278	-1.12871	0.601327	0.00010939	-1.10251	0.642064	0.000113056	-1.24068	0.600489
196127919	chr3:196127919:T:C	9.74996e-05	-1.03933e-10	-0.604141	9.88638e-05	-1.03933e-10	-0.561626	0.000118662	-1.03933e-10	-0.591796
196128295	chr3:196128295:T:C	4.52814e-05	-1.03933e-10	-1.37109	4.38543e-05	-1.03933e-10	-1.3745	5.43359e-05	-1.03933e-10	-1.37289
196128758	chr3:196128758:C:A	4.74606e-05	-1.03933e-10	-1.32409	4.57925e-05	-1.03933e-10	-1.33125	5.68029e-05	-1.03933e-10	-1.32849
196129132	chr3:196129132:A:G	4.70187e-05	-1.03933e-10	-1.33344	4.6306e-05	-1.03933e-10	-1.3201	5.65971e-05	-1.03933e-10	-1.33212
196129139	chr3:196129139:T:A	4.89296e-05	-1.03933e-10	-1.29361	4.84502e-05	-1.03933e-10	-1.27483	5.89564e-05	-1.03933e-10	-1.29128
196129286	chr3:196129286:T:C	5.42661e-05	-1.03933e-10	-1.19009	5.18978e-05	-1.03933e-10	-1.20609	6.54472e-05	-1.03933e-10	-1.18683
196129302	chr3:196129302:C:T	4.57229e-05	-1.03933e-10	-1.36139	4.41441e-05	-1.03933e-10	-1.36791	5.47811e-05	-1.03933e-10	-1.36473
196129303	chr3:196129303:A:G	1.71586e-05	-1.49457	-0.846915	1.77091e-05	-1.48935	-0.791938	2.21422e-05	-1.48367	-0.786914
196129388	chr3:196129388:T:C	1.24156e-05	-1.41079	-1.25424	1.22219e-05	-1.39914	-1.253	1.41026e-05	-1.45582	-1.2659
196129556	chr3:196129556:A:G	5.76222e-05	-1.03933e-10	-1.13008	5.59117e-05	-1.03933e-10	-1.1316	6.97094e-05	-1.03933e-10	-1.12374
196129687	chr3:196129687:G:T	0.000138047	-1.49852	1.24212	0.000136531	-1.50282	1.264	0.000168577	-1.52898	1.2883
196129875	chr3:196129875:A:G	1.1384e-05	-1.53142	-1.22035	1.05177e-05	-1.53352	-1.26879	1.34493e-05	-1.50542	-1.26373
196129886	chr3:196129886:G:C	1.15396e-05	-1.51443	-1.22377	1.06184e-05	-1.52128	-1.27151	1.3928e-05	-1.46762	-1.26656
196130393	chr3:196130393:A:G	7.80505e-05	-0.826633	-3.67306e-10	8.07195e-05	-0.764389	-3.67306e-10	8.46337e-05	-0.929744	-3.67306e-10
196130887	chr3:196130887:A:G	1.4017e-05	-1.38918	-1.15454	1.3028e-05	-1.40722	-1.18105	1.8278e-05	-1.29542	-1.16696
196131624	chr3:196131624:C:G	1.31931e-05	-1.40773	-1.19656	1.23399e-05	-1.42396	-1.21858	1.71782e-05	-1.31864	-1.2058
196132016	chr3:196132016:G:A	2.54235e-05	-1.18285	-0.765462	2.39044e-05	-1.22062	-0.760689	3.58703e-05	-1.04146	-0.746705
196132238	chr3:196132238:C:T	7.45206e-05	-1.03933e-10	-0.872913	7.09256e-05	-1.03933e-10	-0.893738	8.81517e-05	-1.03933e-10	-0.889017
196132267	chr3:196132267:C:T	2.72099e-05	-0.908305	-0.972102	2.55716e-05	-0.975659	-0.938229	3.44288e-05	-0.890314	-0.938871
196132318	chr3:196132318:C:T	8.47466e-05	-0.744323	-3.67306e-10	8.51237e-05	-0.711264	-3.67306e-10	8.9562e-05	-0.873145	-3.67306e-10
196132322	chr3:196132322:G:A	1.38797e-05	-1.28458	-1.26898	1.40423e-05	-1.24536	-1.26793	1.57826e-05	-1.33434	-1.27483
196133370	chr3:196133370:C:T	1.47308e-05	-1.39062	-1.10343	1.35738e-05	-1.40892	-1.13831	1.92259e-05	-1.29555	-1.11627
196133915	chr3:196133915:G:A	1.0049e-05	-1.50169	-1.37482	9.86374e-06	-1.49079	-1.37571	1.178e-05	-1.52593	-1.37575
196134416	chr3:196134416:A:G	4.58407e-05	-1.03933e-10	-1.35882	4.4601e-05	-1.03933e-10	-1.35761	5.5384e-05	-1.03933e-10	-1.35379
196134452	chr3:196134452:G:A	1.90471e-05	-0.896531	-1.34054	1.92589e-05	-0.866007	-1.33139	2.38383e-05	-0.86127	-1.33551
196134546	chr3:196134546:C:T	0.00050184	-1.03933e-10	1.03429	0.000468514	-1.03933e-10	0.994197	0.000601228	-1.03933e-10	1.0309
196135305	chr3:196135305:C:G	2.06664e-05	-0.862525	-1.29295	1.9482e-05	-0.881545	-1.30434	2.37874e-05	-0.90292	-1.296
196135579	chr3:196135579:C:T	7.64265e-05	-1.03933e-10	-0.847659	7.38892e-05	-1.03933e-10	-0.852804	9.14916e-05	-1.03933e-10	-0.85183
196136616	chr3:196136616:A:AT	4.52642e-05	-1.03933e-10	-1.37147	4.39411e-05	-1.03933e-10	-1.37252	5.44199e-05	-1.03933e-10	-1.37135
196136726	chr3:196136726:C:T	8.1574e-05	-1.34616	0.563681	7.74393e-05	-1.37355	0.567674	9.76624e-05	-1.38474	0.59818
196137515	chr3:196137515:T:C	2.92178e-05	-0.567917	-1.24129	2.58255e-05	-0.637225	-1.26678	3.62672e-05	-0.520057	-1.25711
196137525	chr3:196137525:T:C	4.22424e-05	-0.149215	-1.29135	3.65592e-05	-0.238376	-1.31806	5.39947e-05	-0.0729601	-1.30623
196137539	chr3:196137539:G:C	1.30405e-05	-1.25049	-1.36544	1.2757e-05	-1.24174	-1.36755	1.58824e-05	-1.23536	-1.36751
196138516	chr3:196138516:G:A	6.8106e-05	0.391777	-1.3547	5.9588e-05	0.295287	-1.3632	0.000102211	0.617942	-1.35898
196139418	chr3:196139418:G:A	0.000129613	-0.772045	0.452613	0.000111375	-0.801026	0.358557	0.00015125	-0.738041	0.388899
196139508	chr3:196139508:T:C	4.57322e-05	-1.03933e-10	-1.36119	4.43073e-05	-1.03933e-10	-1.36422	5.48406e-05	-1.03933e-10	-1.36365
196140007	chr3:196140007:A:T	0.000168331	-1.03933e-10	-0.0580547	0.000163564	-1.03933e-10	-0.0581635	0.00020359	-1.03933e-10	-0.0519676
196140417	chr3:196140417:C:T	5.12398e-05	-1.03933e-10	-1.24747	4.87438e-05	-1.03933e-10	-1.26879	6.01465e-05	-1.03933e-10	-1.27129
196140467	chr3:196140467:C:T	0.000768731	-1.03933e-10	1.46075	0.000673826	-1.03933e-10	1.3576	0.000888174	-1.03933e-10	1.42109
196140979	chr3:196140979:C:T	5.04116e-05	-0.216836	-1.04693	4.97243e-05	-0.219125	-1.02975	6.65689e-05	-0.143896	-1.02594
196141382	chr3:196141382:C:T	4.82555e-05	-1.03933e-10	-1.30748	4.72188e-05	-1.03933e-10	-1.30058	5.80943e-05	-1.03933e-10	-1.30601
196141531	chr3:196141531:A:C	6.26887e-05	-1.03933e-10	-1.04581	6.18405e-05	-1.03933e-10	-1.03081	7.61134e-05	-1.03933e-10	-1.03585
196141635	chr3:196141635:G:A	1.04022e-05	-1.47422	-1.36775	1.02303e-05	-1.45927	-1.37075	1.26549e-05	-1.46053	-1.3695
196141875	chr3:196141875:T:C	0.000111672	-1.03933e-10	-0.46842	0.000112224	-1.03933e-10	-0.434874	0.000136265	-1.03933e-10	-0.453477
196142343	chr3:196142343:C:T	4.68663e-05	-1.03933e-10	-1.33669	4.58277e-05	-1.03933e-10	-1.33048	5.64263e-05	-1.03933e-10	-1.33514
196142389	chr3:196142389:A:G	4.55053e-05	-1.03933e-10	-1.36616	4.41751e-05	-1.03933e-10	-1.36721	5.47129e-05	-1.03933e-10	-1.36598
196142682	chr3:196142682:T:C	4.16027e-05	-1.45582	-3.67306e-10	4.02249e-05	-1.46088	-3.67306e-10	4.88553e-05	-1.47921	-3.67306e-10
196142985	chr3:196142985:C:T	0.000168038	-0.0598005	-3.67306e-10	0.00016695	-0.0376745	-3.67306e-10	0.000210512	-0.0185336	-3.67306e-10
196143222	chr3:196143222:G:A	1.29473e-05	-1.29154	-1.33156	1.19785e-05	-1.31755	-1.35471	1.70895e-05	-1.17865	-1.35096
196143290	chr3:196143290:C:T	7.83745e-05	0.524453	-1.34694	7.98638e-05	0.547404	-1.32245	0.000106423	0.631687	-1.33234
196143767	chr3:196143767:C:CT	7.42653e-05	-1.03933e-10	-0.876346	6.90769e-05	-1.03933e-10	-0.92015	8.52359e-05	-1.03933e-10	-0.922653
196144047	chr3:196144047:C:T	4.68481e-05	-1.03933e-10	-1.33708	4.49897e-05	-1.03933e-10	-1.34894	5.57824e-05	-1.03933e-10	-1.34662
196144065	chr3:196144065:T:C	1.71941e-05	-1.0817	-1.25772	1.75148e-05	-1.04621	-1.24611	2.17115e-05	-1.04113	-1.24911
196144171	chr3:196144171:G:GC	0.000187028	-1.03933e-10	0.0472693	0.000169145	-1.03933e-10	-0.0246114	0.00020982	-1.03933e-10	-0.0218258
196144216	chr3:196144216:T:C	2.94769e-05	-1.04046	-0.759919	2.88683e-05	-1.00867	-0.783955	3.66852e-05	-0.993352	-0.77235
196144293	chr3:196144293:C:T	5.66146e-05	-1.03933e-10	-1.14772	5.37691e-05	-1.03933e-10	-1.17067	6.66225e-05	-1.03933e-10	-1.16903
196144312	chr3:196144312:C:T	1.49919e-05	-1.43895	-1.03753	1.40484e-05	-1.44278	-1.07008	1.70605e-05	-1.46821	-1.0631
196145057	chr3:196145057:T:C	1.7692e-05	-0.992056	-1.31882	1.76404e-05	-0.960467	-1.32471	2.1993e-05	-0.95336	-1.32399
196145666	chr3:196145666:A:G	2.9212e-05	-1.43833	-0.371077	2.64762e-05	-1.45106	-0.42806	3.59627e-05	-1.36175	-0.423839
196145850	chr3:196145850:A:G	1.22053e-05	-1.48423	-1.19789	1.22138e-05	-1.48173	-1.17107	1.50534e-05	-1.48093	-1.17555
196145859	chr3:196145859:A:G	1.32902e-05	-1.52552	-1.07145	1.36989e-05	-1.51402	-1.02403	1.67375e-05	-1.51513	-1.03529
196145893	chr3:196145893:G:A	1.60653e-05	-1.18077	-1.22656	1.45981e-05	-1.21031	-1.26416	1.90844e-05	-1.1656	-1.25361
196146355	chr3:196146355:A:G	5.35099e-05	-1.03933e-10	-1.20412	5.20754e-05	-1.03933e-10	-1.20268	6.43867e-05	-1.03933e-10	-1.20317
196146539	chr3:196146539:G:A	4.58577e-05	-1.03933e-10	-1.35845	4.44368e-05	-1.03933e-10	-1.3613	5.50983e-05	-1.03933e-10	-1.35896
196146595	chr3:196146595:A:T	6.44085e-05	-1.03933e-10	-1.01874	6.058e-05	-1.03933e-10	-1.05141	7.58998e-05	-1.03933e-10	-1.03866
196146738	chr3:196146738:C:T	5.40584e-05	-1.03933e-10	-1.19392	5.15531e-05	-1.03933e-10	-1.21276	6.46847e-05	-1.03933e-10	-1.19855
196146948	chr3:196146948:G:A	8.76886e-05	-1.03933e-10	-0.710197	8.76134e-05	-1.03933e-10	-0.682435	0.000108276	-1.03933e-10	-0.683393
196147430	chr3:196147430:T:C	4.0152e-05	-0.446095	-1.04522	3.3878e-05	-0.553235	-1.07937	5.51346e-05	-0.285786	-1.07251
196147625	chr3:196147625:T:C	7.21281e-05	-1.03933e-10	-0.905545	7.21018e-05	-1.03933e-10	-0.877291	8.79065e-05	-1.03933e-10	-0.891803
196147648	chr3:196147648:TCAGGA:T	0.000112568	-1.03933e-10	-0.460429	0.000113901	-1.03933e-10	-0.420038	0.000139211	-1.03933e-10	-0.432084
196147696	chr3:196147696:C:T	4.54585e-05	-1.03933e-10	-1.36719	4.42871e-05	-1.03933e-10	-1.36468	5.4675e-05	-1.03933e-10	-1.36667
196148349	chr3:196148349:C:T	4.51229e-05	-1.03933e-10	-1.3746	4.38953e-05	-1.03933e-10	-1.37356	5.42535e-05	-1.03933e-10	-1.37441
196148489	chr3:196148489:C:T	0.000169832	-1.03933e-10	-0.049178	0.000156497	-1.03933e-10	-0.102336	0.000200724	-1.03933e-10	-0.066148
196148546	chr3:196148546:C:T	0.000106945	-0.511675	-3.67306e-10	9.7669e-05	-0.573786	-3.67306e-10	0.000153607	-0.333678	-3.67306e-10
196148609	chr3:196148609:G:A	4.0765e-05	-1.47616	-3.67306e-10	3.97429e-05	-1.47294	-3.67306e-10	5.1213e-05	-1.43208	-3.67306e-10
196148796	chr3:196148796:C:G	6.0983e-05	-0.280472	-0.792922	4.60408e-05	-0.427224	-0.898618	7.8798e-05	-0.134053	-0.867136
196148921	chr3:196148921:G:T	0.000324168	1.40549	-0.808213	0.000258345	1.24713	-0.848208	0.000516374	1.70127	-0.822518
196149048	chr3:196149048:C:G	3.51393e-05	-0.476485	-1.14819	2.99881e-05	-0.58075	-1.17382	4.86715e-05	-0.314673	-1.16831
196149122	chr3:196149122:A:G	6.06903e-05	-0.256909	-0.821295	4.58512e-05	-0.405252	-0.924716	7.86231e-05	-0.109288	-0.894123
196149173	chr3:196149173:T:C	8.36979e-05	-1.03933e-10	-0.756775	8.44111e-05	-1.03933e-10	-0.719671	0.000103597	-1.03933e-10	-0.727567
196149262	chr3:196149262:G:A	4.52392e-05	-1.03933e-10	-1.37202	4.40945e-05	-1.03933e-10	-1.36904	5.45471e-05	-1.03933e-10	-1.36901
196149278	chr3:196149278:A:G	3.47844e-05	-0.78843	-0.846389	2.88662e-05	-0.881851	-0.910847	4.48767e-05	-0.663081	-0.901076
196149418	chr3:196149418:G:A	0.000372625	1.44474	-0.708153	0.000296255	1.28659	-0.750739	0.000593335	1.74061	-0.722928
196149536	chr3:196149536:A:G	0.000125716	-1.03933e-10	-0.349964	0.000123801	-1.03933e-10	-0.336693	0.000154714	-1.03933e-10	-0.326502
196150320	chr3:196150320:C:T	0.000287986	0.478925	-3.67306e-10	0.000270468	0.444784	-3.67306e-10	0.000423972	0.681592	-3.67306e-10
196150373	chr3:196150373:G:A	6.5749e-05	-0.262171	-0.735973	4.93167e-05	-0.410067	-0.84704	8.47587e-05	-0.114251	-0.814017
196150374	chr3:196150374:C:T	6.87162e-05	-1.03933e-10	-0.954004	6.88439e-05	-1.03933e-10	-0.923529	8.42716e-05	-1.03933e-10	-0.934032
196150680	chr3:196150680:G:A	8.1538e-05	0.591554	-1.37447	6.84244e-05	0.445925	-1.37557	0.00012368	0.825315	-1.37569
196150687	chr3:196150687:T:C	8.39978e-05	0.622271	-1.37547	7.04579e-05	0.475398	-1.37575	0.000127741	0.857605	-1.37568
196150732	chr3:196150732:T:C	6.71537e-05	-0.239701	-0.737304	5.00483e-05	-0.389892	-0.85249	8.64664e-05	-0.0919903	-0.81633
196150828	chr3:196150828:G:A	4.46595e-05	-1.38492	-3.67306e-10	4.40956e-05	-1.36901	-3.67306e-10	5.27132e-05	-1.40321	-3.67306e-10
196151053	chr3:196151053:G:A	2.19741e-05	-0.95223	-1.14189	2.12871e-05	-0.921941	-1.17533	2.56787e-05	-0.9562	-1.16621
196151080	chr3:196151080:GA:G	0.000290875	1.28009	-0.791182	0.000232839	1.12605	-0.831075	0.000459871	1.56805	-0.805176
196151164	chr3:196151164:G:A	7.44857e-05	0.492927	-1.36631	6.31705e-05	0.352291	-1.36182	0.000104997	0.64637	-1.36052
196151165	chr3:196151165:G:A	9.01134e-05	0.691739	-1.37466	7.53598e-05	0.542538	-1.37563	0.000137425	0.930737	-1.37573
196151236	chr3:196151236:C:T	2.09713e-05	-0.998429	-1.14241	2.02887e-05	-0.970059	-1.17525	2.45051e-05	-1.00278	-1.16641
196151245	chr3:196151245:G:A	1.97311e-05	-1.05752	-1.14428	1.90671e-05	-1.03044	-1.17697	2.3058e-05	-1.06187	-1.1682
196151253	chr3:196151253:G:A	2.19193e-05	-0.97615	-1.12047	2.11846e-05	-0.94719	-1.1549	2.55706e-05	-0.981021	-1.14561
196151611	chr3:196151611:C:T	0.000118199	0.848092	-1.25972	9.97565e-05	0.682882	-1.23552	0.000185036	1.0887	-1.23623
196151612	chr3:196151612:G:A	2.09984e-05	-0.953847	-1.18569	2.04199e-05	-0.923526	-1.21533	2.4563e-05	-0.959426	-1.20741
196151794	chr3:196151794:T:C	2.7388e-05	-0.66919	-1.20469	2.32072e-05	-0.769767	-1.24114	3.65597e-05	-0.531497	-1.23763
196152051	chr3:196152051:T:TCAAGTGATCCTCCTCC	6.49276e-05	-1.03933e-10	-1.01072	6.28629e-05	-1.03933e-10	-1.01441	7.82247e-05	-1.03933e-10	-1.00849
196152325	chr3:196152325:C:G	2.58554e-05	-0.556604	-1.37486	2.24363e-05	-0.669752	-1.37494	3.5844e-05	-0.413516	-1.37538
196152847	chr3:196152847:T:TC	0.000346725	-1.03933e-10	0.664543	0.000354054	-1.03933e-10	0.714079	0.000431234	-1.03933e-10	0.698573
196152980	chr3:196152980:G:A	0.000149846	-1.03933e-10	-0.174382	0.000138724	-1.03933e-10	-0.22288	0.000177814	-1.03933e-10	-0.187336
196153090	chr3:196153090:A:G	2.14414e-05	-1.11958	-0.999081	2.04975e-05	-1.10302	-1.03204	2.47501e-05	-1.1333	-1.02595
196153113	chr3:196153113:A:G	2.73971e-05	-0.506705	-1.36685	2.34937e-05	-0.624143	-1.37449	3.7917e-05	-0.358924	-1.37375
196153270	chr3:196153270:A:G	1.82929e-05	-1.05517	-1.22231	1.7809e-05	-1.0273	-1.24836	2.14938e-05	-1.05934	-1.24097
196153359	chr3:196153359:C:A	2.48467e-05	-0.61223	-1.35903	2.15931e-05	-0.715003	-1.36799	3.42276e-05	-0.46801	-1.36703
196153364	chr3:196153364:T:C	2.02975e-05	-0.987985	-1.18551	1.97131e-05	-0.958957	-1.21513	2.37664e-05	-0.992555	-1.20725
196153371	chr3:196153371:C:T	0.000131467	-1.03933e-10	-0.305233	0.000127592	-1.03933e-10	-0.30653	0.000159839	-1.03933e-10	-0.29391
196153457	chr3:196153457:C:T	6.31001e-05	-1.03933e-10	-1.03927	5.96819e-05	-1.03933e-10	-1.06634	7.53965e-05	-1.03933e-10	-1.04532
196153495	chr3:196153495:C:T	2.51125e-05	-0.589018	-1.3716	2.20911e-05	-0.699448	-1.36075	3.5077e-05	-0.447549	-1.36298
196153718	chr3:196153718:GGT:G	8.17061e-05	0.592918	-1.37378	6.85494e-05	0.447427	-1.37524	0.000123914	0.826982	-1.37547
196153759	chr3:196153759:T:A	2.75614e-05	-0.492344	-1.37523	2.39739e-05	-0.609401	-1.369	3.85839e-05	-0.344757	-1.37048
196153796	chr3:196153796:G:A	0.000370763	-1.03933e-10	0.731573	0.000378922	-1.03933e-10	0.78196	0.000461404	-1.03933e-10	0.766197
196153917	chr3:196153917:G:A	5.84102e-05	-1.03933e-10	-1.1165	5.79502e-05	-1.03933e-10	-1.09579	7.1094e-05	-1.03933e-10	-1.10407
196154274	chr3:196154274:C:T	4.83322e-05	-1.03933e-10	-1.30589	4.749e-05	-1.03933e-10	-1.29485	5.85305e-05	-1.03933e-10	-1.29853
196154670	chr3:196154670:C:T	6.2451e-05	-1.03933e-10	-1.04961	5.9239e-05	-1.03933e-10	-1.07379	7.45059e-05	-1.03933e-10	-1.0572
196154708	chr3:196154708:A:G	1.83779e-05	-1.04433	-1.22851	1.78823e-05	-1.01727	-1.25429	2.15841e-05	-1.04912	-1.247
196155424	chr3:196155424:G:A	1.73477e-05	-1.3626	-0.967923	1.64131e-05	-1.3468	-1.01049	2.0259e-05	-1.3622	-0.997278
196155492	chr3:196155492:C:T	1.45827e-05	-1.15693	-1.34723	1.3376e-05	-1.21389	-1.34802	1.90367e-05	-1.07923	-1.34247
196155494	chr3:196155494:G:T	1.16279e-05	-1.36517	-1.36542	1.09155e-05	-1.40899	-1.3562	1.48562e-05	-1.3133	-1.35636
196155509	chr3:196155509:G:A	1.07475e-05	-1.44524	-1.36408	1.00842e-05	-1.47483	-1.36957	1.33531e-05	-1.4063	-1.37003
196155792	chr3:196155792:A:G	7.38441e-05	-1.03933e-10	-0.882032	7.39183e-05	-1.03933e-10	-0.852409	9.07385e-05	-1.03933e-10	-0.860095
196155895	chr3:196155895:G:A	4.50733e-05	-1.03933e-10	-1.3757	4.37985e-05	-1.03933e-10	-1.37577	5.41908e-05	-1.03933e-10	-1.37557
196156022	chr3:196156022:G:A	7.27836e-05	-1.03933e-10	-0.896499	7.28234e-05	-1.03933e-10	-0.867332	8.9404e-05	-1.03933e-10	-0.874911
196156054	chr3:196156054:T:C	0.000630927	1.24618	0.0170195	0.00049377	1.09641	-0.0497115	0.000985999	1.53336	-0.00778229
196156088	chr3:196156088:T:C	1.53503e-05	-1.09032	-1.36254	1.40148e-05	-1.15216	-1.36309	2.01467e-05	-1.00578	-1.35925
196156152	chr3:196156152:A:G	5.27129e-05	-1.03933e-10	-1.21913	4.98262e-05	-1.03933e-10	-1.24683	6.17525e-05	-1.03933e-10	-1.24494
196156213	chr3:196156213:A:C	7.15119e-05	-1.03933e-10	-0.914125	6.92012e-05	-1.03933e-10	-0.918352	8.61443e-05	-1.03933e-10	-0.912052
196156302	chr3:196156302:T:C	4.07019e-05	-1.47771	-3.67306e-10	3.93014e-05	-1.48411	-3.67306e-10	4.79446e-05	-1.49803	-3.67306e-10
196156702	chr3:196156702:G:A	2.72581e-05	-0.816757	-1.06188	2.37856e-05	-0.908174	-1.07811	3.5604e-05	-0.720783	-1.07483
196156944	chr3:196156944:T:C	4.77213e-05	-1.03933e-10	-1.31861	4.59999e-05	-1.03933e-10	-1.32673	5.70718e-05	-1.03933e-10	-1.32377
196157087	chr3:196157087:A:C	1.84036e-05	-1.17953	-1.09191	1.5688e-05	-1.25259	-1.14989	2.26904e-05	-1.11275	-1.13338
196157239	chr3:196157239:A:G	1.74496e-05	-1.05642	-1.26825	1.70353e-05	-1.02993	-1.29015	2.05549e-05	-1.06101	-1.28397
196157313	chr3:196157313:C:T	2.82989e-05	-0.801585	-1.03958	2.46468e-05	-0.894186	-1.05654	3.69818e-05	-0.704651	-1.053
196157353	chr3:196157353:C:T	1.7687e-05	-1.05615	-1.25501	1.72533e-05	-1.02945	-1.27791	2.08186e-05	-1.06089	-1.27135
196157354	chr3:196157354:G:A	6.71877e-05	-1.03933e-10	-0.976499	6.35752e-05	-1.03933e-10	-1.00315	8.00508e-05	-1.03933e-10	-0.985415
196157822	chr3:196157822:G:A	6.79478e-05	-1.03933e-10	-0.965248	6.42816e-05	-1.03933e-10	-0.992096	8.09669e-05	-1.03933e-10	-0.974037
196157890	chr3:196157890:A:G	4.51184e-05	-1.03933e-10	-1.3747	4.39109e-05	-1.03933e-10	-1.37321	5.42653e-05	-1.03933e-10	-1.37419
196157968	chr3:196157968:G:A	1.88432e-05	-0.975416	-1.27242	1.84417e-05	-0.947218	-1.29354	2.21815e-05	-0.981317	-1.2875
196158018	chr3:196158018:C:T	6.06395e-05	-1.03933e-10	-1.07904	6.02589e-05	-1.03933e-10	-1.05672	7.3851e-05	-1.03933e-10	-1.06603
196158158	chr3:196158158:G:A	5.26338e-05	-1.03933e-10	-1.22063	5.14591e-05	-1.03933e-10	-1.21458	6.32293e-05	-1.03933e-10	-1.22131
196158375	chr3:196158375:C:G	5.45114e-05	-1.03933e-10	-1.18558	5.39101e-05	-1.03933e-10	-1.16805	6.61855e-05	-1.03933e-10	-1.17562
196158548	chr3:196158548:G:C	6.17042e-05	-1.03933e-10	-1.06164	6.13555e-05	-1.03933e-10	-1.03869	7.51873e-05	-1.03933e-10	-1.04809
196158593	chr3:196158593:C:G	6.07454e-05	-1.03933e-10	-1.0773	6.03688e-05	-1.03933e-10	-1.0549	7.39951e-05	-1.03933e-10	-1.06408
196158719	chr3:196158719:G:A	0.000611228	1.18082	0.0506632	0.000478752	1.03271	-0.0168932	0.000950958	1.46419	0.0252036
196158721	chr3:196158721:A:G	6.26617e-05	-1.03933e-10	-1.04624	6.23412e-05	-1.03933e-10	-1.02275	7.63798e-05	-1.03933e-10	-1.03236
196158937	chr3:196158937:C:G	6.13193e-05	-1.03933e-10	-1.06789	6.09361e-05	-1.03933e-10	-1.04554	7.46793e-05	-1.03933e-10	-1.05487
196158977	chr3:196158977:G:A	6.02237e-05	-1.03933e-10	-1.08592	5.98299e-05	-1.03933e-10	-1.06386	7.33444e-05	-1.03933e-10	-1.07291
196159040	chr3:196159040:T:C	6.29291e-05	-1.03933e-10	-1.04198	6.26423e-05	-1.03933e-10	-1.01793	7.6736e-05	-1.03933e-10	-1.02771
196159674	chr3:196159674:T:C	5.88662e-05	-1.03933e-10	-1.10872	5.84585e-05	-1.03933e-10	-1.08705	7.16704e-05	-1.03933e-10	-1.096
196159680	chr3:196159680:T:C	1.49229e-05	-1.27944	-1.20165	1.30687e-05	-1.34051	-1.24464	1.84342e-05	-1.2214	-1.23247
196159702	chr3:196159702:C:T	8.26723e-05	-1.03933e-10	-0.769104	7.78858e-05	-1.03933e-10	-0.800125	9.7536e-05	-1.03933e-10	-0.787855
196159930	chr3:196159930:C:T	0.00043827	0.898847	-3.67306e-10	0.000415986	0.875283	-3.67306e-10	0.000601954	1.0321	-3.67306e-10
196160219	chr3:196160219:A:G	6.07524e-05	-1.03933e-10	-1.07718	6.03716e-05	-1.03933e-10	-1.05485	7.39946e-05	-1.03933e-10	-1.06408
196160311	chr3:196160311:G:T	2.70818e-05	-0.526335	-1.35879	2.64681e-05	-0.516985	-1.36245	3.11533e-05	-0.568198	-1.36096
196160402	chr3:196160402:T:C	5.60539e-05	-1.03933e-10	-1.15767	5.558e-05	-1.03933e-10	-1.13755	6.81434e-05	-1.03933e-10	-1.14646
196160491	chr3:196160491:G:A	5.50828e-05	-1.03933e-10	-1.17515	5.45758e-05	-1.03933e-10	-1.15578	6.69366e-05	-1.03933e-10	-1.16433
196160536	chr3:196160536:A:G	4.5986e-05	-1.03933e-10	-1.35565	4.4823e-05	-1.03933e-10	-1.35265	5.53012e-05	-1.03933e-10	-1.35528
196160766	chr3:196160766:T:G	5.58486e-05	-1.03933e-10	-1.16134	5.53666e-05	-1.03933e-10	-1.14139	6.78874e-05	-1.03933e-10	-1.15023
196160818	chr3:196160818:C:A	1.84833e-05	-1.24921	-1.01791	1.6339e-05	-1.29808	-1.06373	2.08678e-05	-1.28839	-1.04148
196160929	chr3:196160929:A:G	1.95571e-05	-1.18849	-1.02217	1.71825e-05	-1.24312	-1.06836	2.19812e-05	-1.23198	-1.04591
196160932	chr3:196160932:A:G	7.19476e-05	-1.03933e-10	-0.908051	7.21077e-05	-1.03933e-10	-0.877209	8.89195e-05	-1.03933e-10	-0.880345
196160934	chr3:196160934:A:G	4.07992e-05	-0.824213	-0.651112	3.36978e-05	-0.89767	-0.740268	5.26489e-05	-0.712011	-0.692419
196160944	chr3:196160944:C:T	0.000140771	-1.03933e-10	-0.236855	0.000131278	-1.03933e-10	-0.278056	0.000166175	-1.03933e-10	-0.255036
196160995	chr3:196160995:A:C	0.000212641	-1.03933e-10	0.175619	0.00020869	-1.03933e-10	0.18548	0.000259018	-1.03933e-10	0.188821
196161725	chr3:196161725:A:G	2.82303e-05	-0.489271	-1.35432	2.76083e-05	-0.478736	-1.35852	3.24238e-05	-0.53235	-1.35683
196161795	chr3:196161795:C:T	0.000168655	-1.03933e-10	-0.0561343	0.000163798	-1.03933e-10	-0.056734	0.000203642	-1.03933e-10	-0.0517126
196161803	chr3:196161803:T:C	0.000137602	-1.03933e-10	-0.259622	0.00012569	-1.03933e-10	-0.321549	0.000160696	-1.03933e-10	-0.288564
196161850	chr3:196161850:A:G	1.55092e-05	-1.28907	-1.15348	1.46381e-05	-1.33603	-1.13571	2.05016e-05	-1.22104	-1.12653
196161862	chr3:196161862:C:T	7.16016e-05	-1.03933e-10	-0.912872	7.16198e-05	-1.03933e-10	-0.883998	8.79144e-05	-1.03933e-10	-0.891713
196162033	chr3:196162033:G:A	3.8842e-05	-1.52449	-3.67306e-10	3.7775e-05	-1.52372	-3.67306e-10	4.7717e-05	-1.50279	-3.67306e-10
196162087	chr3:196162087:T:C	0.000660407	1.26267	0.0461968	0.000515788	1.11151	-0.021184	0.00103278	1.5511	0.0208287
196162209	chr3:196162209:G:A	8.53628e-05	-1.03933e-10	-0.737078	8.69772e-05	-1.03933e-10	-0.689724	0.000106148	-1.03933e-10	-0.703241
196162423	chr3:196162423:G:A	7.5468e-05	-1.03933e-10	-0.86028	7.5886e-05	-1.03933e-10	-0.826137	9.36118e-05	-1.03933e-10	-0.82892
196162466	chr3:196162466:T:G	1.7543e-05	-1.17501	-1.14433	1.50287e-05	-1.24849	-1.19692	2.172e-05	-1.10779	-1.18205
196162643	chr3:196162643:C:T	0.000120426	-1.03933e-10	-0.392955	0.000116718	-1.03933e-10	-0.395608	0.000146311	-1.03933e-10	-0.382343
196162831	chr3:196162831:A:G	0.000141947	-1.03933e-10	-0.228534	0.0001294	-1.03933e-10	-0.292459	0.00016549	-1.03933e-10	-0.259169
196162853	chr3:196162853:G:A	7.54755e-05	-1.03933e-10	-0.860181	7.56139e-05	-1.03933e-10	-0.829729	9.27947e-05	-1.03933e-10	-0.837687
196163597	chr3:196163597:A:C	1.83421e-05	-1.08952	-1.18527	1.56527e-05	-1.17124	-1.23348	2.29747e-05	-1.01357	-1.22011
196163656	chr3:196163656:G:C	2.16245e-05	-1.03073	-1.07944	2.19045e-05	-1.02047	-1.0482	2.60358e-05	-1.053	-1.0556
196163884	chr3:196163884:G:A	0.000106342	-0.517328	-3.67306e-10	0.000105631	-0.495416	-3.67306e-10	0.000141074	-0.418789	-3.67306e-10
196163943	chr3:196163943:G:A	7.52284e-05	-1.03933e-10	-0.863461	7.27858e-05	-1.03933e-10	-0.867849	9.05939e-05	-1.03933e-10	-0.86169
196164242	chr3:196164242:C:T	7.85946e-05	-1.03933e-10	-0.819686	7.42322e-05	-1.03933e-10	-0.848171	9.28431e-05	-1.03933e-10	-0.837166
196164289	chr3:196164289:T:C	2.38997e-05	-1.12715	-0.882974	2.07035e-05	-1.1867	-0.93837	2.66276e-05	-1.17474	-0.911387
196164290	chr3:196164290:G:C	0.000153817	-1.03933e-10	-0.148225	0.000143217	-1.03933e-10	-0.191012	0.000181466	-1.03933e-10	-0.16701
196164622	chr3:196164622:G:A	1.96505e-05	-0.898379	-1.30751	1.77594e-05	-0.946124	-1.33233	2.37385e-05	-0.875601	-1.32538
196164636	chr3:196164636:G:A	4.69427e-05	-1.03933e-10	-1.33506	4.51881e-05	-1.03933e-10	-1.34454	5.60528e-05	-1.03933e-10	-1.34178
196164662	chr3:196164662:TGTG:T	0.000122115	-1.03933e-10	-0.379023	0.000118311	-1.03933e-10	-0.38205	0.000148261	-1.03933e-10	-0.369101
196164952	chr3:196164952:G:T	1.43804e-05	-1.3502	-1.16792	1.36565e-05	-1.39051	-1.15065	1.88239e-05	-1.29062	-1.14233
196165541	chr3:196165541:A:G	6.51407e-05	-1.03933e-10	-1.00744	6.0028e-05	-1.03933e-10	-1.06056	7.582e-05	-1.03933e-10	-1.03971
196165598	chr3:196165598:G:C	1.94393e-05	-1.22086	-0.995832	1.70968e-05	-1.27272	-1.04376	2.18713e-05	-1.26252	-1.02038
196165998	chr3:196165998:C:T	1.57554e-05	-1.10139	-1.32541	1.52968e-05	-1.0924	-1.33533	1.83263e-05	-1.12628	-1.33345
196166205	chr3:196166205:A:C	0.000116106	-1.03933e-10	-0.429482	0.000106585	-1.03933e-10	-0.486427	0.00013588	-1.03933e-10	-0.456306
196166210	chr3:196166210:G:A	4.67348e-05	-1.03933e-10	-1.3395	4.55462e-05	-1.03933e-10	-1.33664	5.60483e-05	-1.03933e-10	-1.34186
196166511	chr3:196166511:T:A	5.64813e-05	-1.03933e-10	-1.15008	5.60417e-05	-1.03933e-10	-1.12927	6.86942e-05	-1.03933e-10	-1.13841
196167086	chr3:196167086:A:G	1.97599e-05	-0.956073	-1.24426	1.69448e-05	-1.04345	-1.28195	2.44493e-05	-0.899471	-1.272
196167308	chr3:196167308:G:A	1.41857e-05	-1.18027	-1.35148	1.2711e-05	-1.2477	-1.3652	1.80688e-05	-1.11072	-1.36317
196167378	chr3:196167378:C:T	3.07072e-05	-0.586751	-1.17274	2.97074e-05	-0.577876	-1.1861	3.52468e-05	-0.62524	-1.18046
196167532	chr3:196167532:A:G	9.86376e-05	-1.03933e-10	-0.592537	9.10589e-05	-1.03933e-10	-0.643863	0.000115511	-1.03933e-10	-0.618707
196167584	chr3:196167584:C:A	9.96294e-05	-1.03933e-10	-0.582532	9.19857e-05	-1.03933e-10	-0.633736	0.000116698	-1.03933e-10	-0.608491
196167628	chr3:196167628:T:C	9.86882e-05	-1.03933e-10	-0.592023	9.11064e-05	-1.03933e-10	-0.643342	0.000115575	-1.03933e-10	-0.618153
196167708	chr3:196167708:T:C	6.03731e-05	-1.03933e-10	-1.08345	6.00853e-05	-1.03933e-10	-1.0596	7.36431e-05	-1.03933e-10	-1.06885
196167892	chr3:196167892:T:C	2.5931e-05	-0.555064	-1.37348	2.29621e-05	-0.648108	-1.37342	3.47981e-05	-0.443863	-1.37465
196167921	chr3:196167921:G:A	4.90316e-05	-1.03933e-10	-1.29152	4.82606e-05	-1.03933e-10	-1.27875	5.9456e-05	-1.03933e-10	-1.28284
196167938	chr3:196167938:G:C	0.000104036	-1.03933e-10	-0.539248	9.59395e-05	-1.03933e-10	-0.591651	0.000121825	-1.03933e-10	-0.565495
196167956	chr3:196167956:A:T	0.000101689	-1.03933e-10	-0.562073	9.38753e-05	-1.03933e-10	-0.613402	0.000119119	-1.03933e-10	-0.587957
196168057	chr3:196168057:C:T	9.896e-05	-1.03933e-10	-0.589273	9.14318e-05	-1.03933e-10	-0.639776	0.000116008	-1.03933e-10	-0.614415
196168076	chr3:196168076:T:C	0.000106803	-1.03933e-10	-0.513002	9.84483e-05	-1.03933e-10	-0.565838	0.00012508	-1.03933e-10	-0.539122
196168222	chr3:196168222:G:A	4.63945e-05	-1.03933e-10	-1.34681	4.52439e-05	-1.03933e-10	-1.3433	5.57021e-05	-1.03933e-10	-1.34806
196168301	chr3:196168301:G:A	0.00023116	-1.03933e-10	0.259122	0.000204242	-1.03933e-10	0.163935	0.000263945	-1.03933e-10	0.207666
196168317	chr3:196168317:C:T	2.48554e-05	-0.596977	-1.37394	2.20499e-05	-0.688054	-1.37401	3.33369e-05	-0.488924	-1.37249
196168754	chr3:196168754:A:T	0.000241459	-1.03933e-10	0.30271	0.000213374	-1.03933e-10	0.207677	0.000275814	-1.03933e-10	0.251651
196168846	chr3:196168846:G:C	2.85251e-05	-0.472117	-1.36109	2.78301e-05	-0.465992	-1.36326	3.28372e-05	-0.514472	-1.36204
196169096	chr3:196169096:G:A	6.52224e-05	-1.03933e-10	-1.00619	6.21633e-05	-1.03933e-10	-1.0256	7.75241e-05	-1.03933e-10	-1.01749
196169101	chr3:196169101:T:C	2.37948e-05	-1.52818	-0.486345	2.24289e-05	-1.52279	-0.522227	2.81227e-05	-1.52983	-0.501666
196169460	chr3:196169460:T:G	4.70192e-05	-1.03933e-10	-1.33343	4.52513e-05	-1.03933e-10	-1.34314	5.61362e-05	-1.03933e-10	-1.3403
196169488	chr3:196169488:G:A	4.66686e-05	-1.03933e-10	-1.34092	4.49553e-05	-1.03933e-10	-1.3497	5.5753e-05	-1.03933e-10	-1.34714
196169493	chr3:196169493:C:T	7.38965e-05	-1.03933e-10	-0.881323	7.13815e-05	-1.03933e-10	-0.887331	8.87393e-05	-1.03933e-10	-0.882373
196169497	chr3:196169497:C:T	6.51553e-05	-0.372529	-0.634685	5.28056e-05	-0.465829	-0.722923	8.55543e-05	-0.242897	-0.676029
196169683	chr3:196169683:C:T	0.000393075	-1.03933e-10	0.790013	0.000377333	-1.03933e-10	0.777759	0.000473668	-1.03933e-10	0.79243
196169747	chr3:196169747:G:A	2.7354e-05	-0.499707	-1.37542	2.41628e-05	-0.595117	-1.37544	3.68797e-05	-0.385767	-1.37465
196169766	chr3:196169766:AT:A	7.50399e-05	-1.03933e-10	-0.865968	7.07318e-05	-1.03933e-10	-0.896474	8.93953e-05	-1.03933e-10	-0.875009
196169767	chr3:196169767:T:A	6.13363e-05	-1.06762	-3.67306e-10	5.52659e-05	-1.14321	-3.67306e-10	7.95603e-05	-0.991561	-3.67306e-10
196169770	chr3:196169770:T:A	5.26554e-05	-1.03933e-10	-1.22022	5.03381e-05	-1.03933e-10	-1.23661	6.30213e-05	-1.03933e-10	-1.2246
196169870	chr3:196169870:T:G	6.00804e-05	-1.03933e-10	-1.0883	5.74735e-05	-1.03933e-10	-1.10405	7.14985e-05	-1.03933e-10	-1.0984
196169897	chr3:196169897:C:T	5.63065e-05	-1.03933e-10	-1.15318	5.43732e-05	-1.03933e-10	-1.1595	6.82009e-05	-1.03933e-10	-1.14562
196169932	chr3:196169932:A:G	0.000139928	-1.03933e-10	-0.242857	0.000127154	-1.03933e-10	-0.309971	0.000162295	-1.03933e-10	-0.278662
196170025	chr3:196170025:T:C	6.15762e-05	-1.03933e-10	-1.06371	5.74447e-05	-1.03933e-10	-1.10455	7.12774e-05	-1.03933e-10	-1.1015
196170328	chr3:196170328:G:A	1.21451e-05	-1.34083	-1.34623	1.19803e-05	-1.31771	-1.3544	1.54053e-05	-1.28067	-1.35269
196170353	chr3:196170353:A:C	8.24571e-05	-1.03933e-10	-0.771711	8.31793e-05	-1.03933e-10	-0.734371	0.000102591	-1.03933e-10	-0.737329
196170505	chr3:196170505:A:G	7.55128e-05	-1.03933e-10	-0.859687	7.4837e-05	-1.03933e-10	-0.840058	9.20123e-05	-1.03933e-10	-0.846154
196171029	chr3:196171029:A:G	5.58764e-05	-1.03933e-10	-1.16085	5.3425e-05	-1.03933e-10	-1.17709	6.64091e-05	-1.03933e-10	-1.17224
196171041	chr3:196171041:C:T	6.83437e-05	-1.03933e-10	-0.95944	6.50808e-05	-1.03933e-10	-0.97974	8.11748e-05	-1.03933e-10	-0.971471
196171169	chr3:196171169:C:T	0.000199499	-1.03933e-10	0.11182	0.00018535	-1.03933e-10	0.0668755	0.000229361	-1.03933e-10	0.0672211
196171206	chr3:196171206:A:G	8.49794e-05	-1.03933e-10	-0.74158	8.53943e-05	-1.03933e-10	-0.70809	0.000104987	-1.03933e-10	-0.714243
196171346	chr3:196171346:C:T	2.71605e-05	-0.522466	-1.35976	2.41033e-05	-0.615192	-1.35783	3.64683e-05	-0.410019	-1.36161
196171360	chr3:196171360:GA:G	3.05893e-05	-0.388054	-1.37528	2.99731e-05	-0.379451	-1.37562	3.51349e-05	-0.433435	-1.37545
196171440	chr3:196171440:T:G	2.51197e-05	-1.2574	-0.702935	2.1811e-05	-1.31283	-0.760122	3.06178e-05	-1.19903	-0.747469
196171596	chr3:196171596:C:T	2.55473e-05	-0.57594	-1.36752	2.27271e-05	-0.665683	-1.36613	3.42189e-05	-0.466488	-1.36881
196171652	chr3:196171652:A:C	0.000124425	-1.03933e-10	-0.360288	0.000114407	-1.03933e-10	-0.41561	0.000144223	-1.03933e-10	-0.396717
196171653	chr3:196171653:G:C	0.000128018	-1.03933e-10	-0.331816	0.000117606	-1.03933e-10	-0.388026	0.000148315	-1.03933e-10	-0.368741
196171695	chr3:196171695:A:G	2.63495e-05	-1.21731	-0.695228	2.27936e-05	-1.27723	-0.751661	3.22506e-05	-1.15572	-0.73882
196171883	chr3:196171883:C:T	0.000275507	-1.03933e-10	0.434626	0.000272482	-1.03933e-10	0.452201	0.000339003	-1.03933e-10	0.457933
196172160	chr3:196172160:C:T	0.000249618	-1.03933e-10	0.335942	0.000251808	-1.03933e-10	0.373296	0.000307501	-1.03933e-10	0.360402
196172275	chr3:196172275:C:T	4.61164e-05	-0.125458	-1.22736	4.47098e-05	-0.13235	-1.22283	5.7323e-05	-0.0920996	-1.22728
196172644	chr3:196172644:G:A	5.51535e-05	-0.652985	-0.520885	5.16555e-05	-0.696578	-0.514195	6.90538e-05	-0.617625	-0.515566
196172670	chr3:196172670:C:T	7.11291e-05	-1.03933e-10	-0.919492	6.82016e-05	-1.03933e-10	-0.932902	8.50804e-05	-1.03933e-10	-0.92448
196172688	chr3:196172688:C:T	0.000204576	0.172357	-0.0354058	0.000176021	0.0839019	-0.0686692	0.000304553	0.416653	-0.065885
196173026	chr3:196173026:G:A	6.92794e-05	-1.03933e-10	-0.945841	6.52027e-05	-1.03933e-10	-0.977868	8.1821e-05	-1.03933e-10	-0.963543
196173071	chr3:196173071:TATAGTTATGTATACTCTATTTCCTCCTGTATTTGGAACACACACAGGTGTGTACCTCTCTCCAGCCATCTATAATTTAGATCAGTTCAAC:T	0.000114943	-1.03933e-10	-0.439551	0.000110674	-1.03933e-10	-0.448779	0.00013994	-1.03933e-10	-0.426862
196173351	chr3:196173351:A:G	9.17459e-05	-1.03933e-10	-0.664966	8.51111e-05	-1.03933e-10	-0.711413	0.000107629	-1.03933e-10	-0.689382
196173355	chr3:196173355:C:T	7.94506e-05	-1.03933e-10	-0.808854	7.42299e-05	-1.03933e-10	-0.848203	9.35884e-05	-1.03933e-10	-0.82917
196173437	chr3:196173437:G:T	2.65661e-05	-1.11632	-0.788031	2.21514e-05	-1.16098	-0.896491	3.21419e-05	-1.03067	-0.867244
196173510	chr3:196173510:G:A	0.000110476	-1.38339	0.904195	0.0001007	-1.36937	0.826146	0.00012514	-1.40243	0.863792
196173576	chr3:196173576:T:C	4.71386e-05	-1.03933e-10	-1.3309	4.59718e-05	-1.03933e-10	-1.32734	5.66094e-05	-1.03933e-10	-1.3319
196173750	chr3:196173750:G:A	0.000545979	-1.03933e-10	1.11859	0.000516199	-1.03933e-10	1.09112	0.000654463	-1.03933e-10	1.11574
196173829	chr3:196173829:C:T	0.000342879	-1.03933e-10	0.653389	0.000325982	-1.03933e-10	0.631473	0.00041281	-1.03933e-10	0.65491
196174023	chr3:196174023:G:A	0.000328294	-1.03933e-10	0.609922	0.000311912	-1.03933e-10	0.58735	0.000395108	-1.03933e-10	0.611082
196174495	chr3:196174495:AG:A	0.000346554	-1.03933e-10	0.664051	0.000328986	-1.03933e-10	0.640647	0.000416672	-1.03933e-10	0.664222
196174643	chr3:196174643:A:C	0.000265806	1.02219	-0.62341	0.000214908	0.90208	-0.687241	0.000415473	1.31061	-0.649269
196174754	chr3:196174754:T:C	5.1343e-05	-1.03933e-10	-1.24546	5.00618e-05	-1.03933e-10	-1.24211	6.21451e-05	-1.03933e-10	-1.2386
196174783	chr3:196174783:T:G	0.000347357	-1.03933e-10	0.666364	0.000329767	-1.03933e-10	0.643015	0.000417665	-1.03933e-10	0.666604
196174932	chr3:196174932:C:T	5.21561e-05	-1.03933e-10	-1.22975	5.08724e-05	-1.03933e-10	-1.22605	6.31663e-05	-1.03933e-10	-1.22231
196175084	chr3:196175084:C:T	0.000137937	-0.25719	-3.67306e-10	0.000135012	-0.250009	-3.67306e-10	0.00015833	-0.303394	-3.67306e-10
196175130	chr3:196175130:A:G	0.000346963	-1.03933e-10	0.66523	0.000329392	-1.03933e-10	0.641878	0.000417184	-1.03933e-10	0.66545
196175159	chr3:196175159:G:C	0.000510944	-1.03933e-10	1.05227	0.000483116	-1.03933e-10	1.02489	0.000617369	-1.03933e-10	1.05739
196175383	chr3:196175383:C:T	0.000390084	-1.03933e-10	0.782373	0.000369873	-1.03933e-10	0.75779	0.000469258	-1.03933e-10	0.783077
196175519	chr3:196175519:G:A	5.86415e-05	-1.03933e-10	-1.11255	5.56178e-05	-1.03933e-10	-1.13687	6.93171e-05	-1.03933e-10	-1.12939
196175547	chr3:196175547:A:G	1.59016e-05	-1.34925	-1.06832	1.53017e-05	-1.34886	-1.07855	1.85434e-05	-1.37005	-1.07791
196175549	chr3:196175549:C:T	5.17603e-05	-1.03933e-10	-1.23736	5.04789e-05	-1.03933e-10	-1.23381	6.26679e-05	-1.03933e-10	-1.23023
196175626	chr3:196175626:T:G	0.00034517	-1.03933e-10	0.660048	0.000327573	-1.03933e-10	0.636342	0.000415009	-1.03933e-10	0.660223
196175679	chr3:196175679:A:T	0.000349085	-1.03933e-10	0.671327	0.000331398	-1.03933e-10	0.64795	0.000419744	-1.03933e-10	0.671568
196175698	chr3:196175698:A:G	0.000349524	-1.03933e-10	0.672583	0.000331812	-1.03933e-10	0.649199	0.000420271	-1.03933e-10	0.672824
196175900	chr3:196175900:G:T	0.000350449	-1.03933e-10	0.675228	0.000332678	-1.03933e-10	0.651805	0.000421375	-1.03933e-10	0.675448
196175994	chr3:196175994:C:T	1.36592e-05	-1.35041	-1.21916	1.34537e-05	-1.34554	-1.21057	1.63149e-05	-1.36917	-1.20682
196176016	chr3:196176016:T:C	0.000347923	-1.03933e-10	0.667994	0.000330297	-1.03933e-10	0.644623	0.000418342	-1.03933e-10	0.668222
196176059	chr3:196176059:T:C	0.000538987	2.34187	-1.23616	0.000436372	2.13018	-1.20705	0.00104043	2.7945	-1.21518
196176097	chr3:196176097:T:C	0.000308842	-1.03933e-10	0.548842	0.000293399	-1.03933e-10	0.526165	0.000371351	-1.03933e-10	0.549071
196176131	chr3:196176131:G:A	4.50701e-05	-1.03933e-10	-1.37577	4.38023e-05	-1.03933e-10	-1.37568	5.41807e-05	-1.03933e-10	-1.37575
196176217	chr3:196176217:G:A	5.92381e-05	-1.03933e-10	-1.10242	5.70917e-05	-1.03933e-10	-1.11071	7.05996e-05	-1.03933e-10	-1.11105
196176382	chr3:196176382:A:G	4.64807e-05	-1.03933e-10	-1.34495	4.53795e-05	-1.03933e-10	-1.34031	5.59241e-05	-1.03933e-10	-1.34408
196176512	chr3:196176512:T:A	1.40997e-05	-1.17317	-1.36467	1.38112e-05	-1.16873	-1.36116	1.65659e-05	-1.20065	-1.36008
196176584	chr3:196176584:C:T	2.16997e-05	-1.46166	-0.645028	2.07953e-05	-1.48737	-0.633277	2.79612e-05	-1.41989	-0.61737
196176645	chr3:196176645:C:T	0.000138723	1.05358	-1.30508	0.000116402	0.916884	-1.3152	0.000223323	1.34821	-1.30767
196176649	chr3:196176649:G:A	4.74014e-05	-1.03933e-10	-1.32534	4.6069e-05	-1.03933e-10	-1.32523	5.72624e-05	-1.03933e-10	-1.32043
196176665	chr3:196176665:G:A	1.6423e-05	-1.01643	-1.36888	1.61395e-05	-1.00801	-1.36609	1.92231e-05	-1.04676	-1.3652
196176750	chr3:196176750:T:C	0.000373824	-1.03933e-10	0.739797	0.000354692	-1.03933e-10	0.715881	0.000449456	-1.03933e-10	0.739962
196176796	chr3:196176796:C:T	4.76457e-05	-1.03933e-10	-1.3202	4.63162e-05	-1.03933e-10	-1.31988	5.71742e-05	-1.03933e-10	-1.32197
196176834	chr3:196176834:G:A	0.000347938	-1.03933e-10	0.668035	0.000330291	-1.03933e-10	0.644604	0.000418343	-1.03933e-10	0.668225
196176856	chr3:196176856:A:T	6.76941e-05	-1.03933e-10	-0.96899	6.31045e-05	-1.03933e-10	-1.01058	7.85155e-05	-1.03933e-10	-1.00478
196176907	chr3:196176907:G:A	0.00038711	-1.03933e-10	0.774721	0.000367192	-1.03933e-10	0.750516	0.000465318	-1.03933e-10	0.774645
196176931	chr3:196176931:T:C	0.000396889	-1.03933e-10	0.799667	0.000376464	-1.03933e-10	0.775453	0.000477133	-1.03933e-10	0.799719
196177028	chr3:196177028:G:A	0.000230437	1.11186	-0.855874	0.000186665	0.978602	-0.904658	0.000368181	1.4146	-0.874099
196177173	chr3:196177173:A:G	5.384e-05	-1.03933e-10	-1.19797	5.27178e-05	-1.03933e-10	-1.19042	6.47722e-05	-1.03933e-10	-1.1972
196177195	chr3:196177195:C:T	6.3047e-05	-1.03933e-10	-1.04011	6.18863e-05	-1.03933e-10	-1.03007	7.58354e-05	-1.03933e-10	-1.03951
196177210	chr3:196177210:A:C	0.00021535	-1.03933e-10	0.188276	0.000212704	-1.03933e-10	0.204531	0.000259825	-1.03933e-10	0.191931
196177212	chr3:196177212:A:G	0.00019903	-1.03933e-10	0.109468	0.000196299	-1.03933e-10	0.12427	0.000239778	-1.03933e-10	0.111638
196177266	chr3:196177266:T:C	0.000550509	-1.03933e-10	1.12685	0.000523918	-1.03933e-10	1.10597	0.000665502	-1.03933e-10	1.13246
196177283	chr3:196177283:G:A	0.000243985	1.23594	-0.922827	0.00019793	1.10037	-0.967828	0.000392266	1.54353	-0.939669
196177444	chr3:196177444:T:G	5.89437e-05	-1.03933e-10	-1.10741	5.78515e-05	-1.03933e-10	-1.09749	7.09504e-05	-1.03933e-10	-1.1061
196177456	chr3:196177456:A:C	5.87335e-05	-1.03933e-10	-1.11098	5.7642e-05	-1.03933e-10	-1.10112	7.06976e-05	-1.03933e-10	-1.10967
196177647	chr3:196177647:C:T	7.94414e-05	-1.03933e-10	-0.80897	7.45498e-05	-1.03933e-10	-0.843902	9.37549e-05	-1.03933e-10	-0.827392
196177658	chr3:196177658:G:T	5.81183e-05	-1.03933e-10	-1.12151	5.70278e-05	-1.03933e-10	-1.11183	6.99547e-05	-1.03933e-10	-1.12023
196177719	chr3:196177719:A:G	5.97673e-05	-1.03933e-10	-1.09353	5.86821e-05	-1.03933e-10	-1.08323	7.1948e-05	-1.03933e-10	-1.09213
196177755	chr3:196177755:A:G	6.12733e-05	-1.03933e-10	-1.06864	6.01875e-05	-1.03933e-10	-1.0579	7.37681e-05	-1.03933e-10	-1.06715
196177828	chr3:196177828:G:A	1.88566e-05	-0.878099	-1.36903	1.85527e-05	-0.869802	-1.36495	2.19309e-05	-0.914801	-1.36538
196177984	chr3:196177984:T:C	5.98733e-05	-1.03933e-10	-1.09176	5.87832e-05	-1.03933e-10	-1.08151	7.20744e-05	-1.03933e-10	-1.09038
196178239	chr3:196178239:C:T	7.53732e-05	-1.03933e-10	-0.861537	6.99058e-05	-1.03933e-10	-0.908221	8.69965e-05	-1.03933e-10	-0.902209
196178271	chr3:196178271:T:A	0.000276666	-1.03933e-10	0.438821	0.000262222	-1.03933e-10	0.413823	0.000331389	-1.03933e-10	0.435216
196178503	chr3:196178503:C:T	5.81422e-05	-1.03933e-10	-1.1211	5.70576e-05	-1.03933e-10	-1.11131	6.99876e-05	-1.03933e-10	-1.11976
196178623	chr3:196178623:G:A	5.74186e-05	-1.03933e-10	-1.13362	5.63321e-05	-1.03933e-10	-1.12411	6.91121e-05	-1.03933e-10	-1.13235
196178670	chr3:196178670:G:T	5.59388e-05	-1.03933e-10	-1.15973	5.27894e-05	-1.03933e-10	-1.18906	6.54376e-05	-1.03933e-10	-1.18698
196178698	chr3:196178698:A:G	0.000943689	2.88175	-1.21594	0.000774599	2.70295	-1.20597	0.00142316	3.09998	-1.20743
196178723	chr3:196178723:C:T	5.81187e-05	-1.03933e-10	-1.1215	5.70361e-05	-1.03933e-10	-1.11169	6.99613e-05	-1.03933e-10	-1.12013
196178937	chr3:196178937:AC:A	5.77549e-05	-1.03933e-10	-1.12778	5.66658e-05	-1.03933e-10	-1.1182	6.95157e-05	-1.03933e-10	-1.12652
196178969	chr3:196178969:C:T	5.76262e-05	-1.03933e-10	-1.13001	5.6537e-05	-1.03933e-10	-1.12047	6.93615e-05	-1.03933e-10	-1.12874
196179075	chr3:196179075:A:G	0.000365589	1.60099	-0.883464	0.000293673	1.45742	-0.930328	0.000596	1.92301	-0.900844
196179195	chr3:196179195:C:T	6.20436e-05	-1.03933e-10	-1.05615	6.09784e-05	-1.03933e-10	-1.04485	7.47224e-05	-1.03933e-10	-1.0543
196179201	chr3:196179201:A:G	5.77956e-05	-1.03933e-10	-1.12708	5.67094e-05	-1.03933e-10	-1.11743	6.95675e-05	-1.03933e-10	-1.12578
196179305	chr3:196179305:C:T	1.26276e-05	-1.27322	-1.37488	1.23041e-05	-1.2703	-1.37514	1.48409e-05	-1.29539	-1.3753
196179366	chr3:196179366:A:G	4.92173e-05	-1.03933e-10	-1.28774	4.76538e-05	-1.03933e-10	-1.29141	5.90541e-05	-1.03933e-10	-1.28962
196179549	chr3:196179549:T:C	1.76194e-05	-0.963986	-1.351	1.72098e-05	-0.965242	-1.34465	2.05207e-05	-1.00165	-1.34499
196179664	chr3:196179664:C:T	5.70823e-05	-1.03933e-10	-1.13949	5.59958e-05	-1.03933e-10	-1.13009	6.8706e-05	-1.03933e-10	-1.13824
196179794	chr3:196179794:T:G	5.69555e-05	-1.03933e-10	-1.14172	5.5891e-05	-1.03933e-10	-1.13197	6.85575e-05	-1.03933e-10	-1.1404
196179876	chr3:196179876:A:G	0.000473969	2.14858	-1.17142	0.000396502	1.99338	-1.16607	0.000718356	2.37354	-1.16465
196179928	chr3:196179928:A:G	5.53181e-05	-1.03933e-10	-1.17089	5.42461e-05	-1.03933e-10	-1.16184	6.65917e-05	-1.03933e-10	-1.1695
196180356	chr3:196180356:G:A	5.4414e-05	-1.03933e-10	-1.18737	5.33097e-05	-1.03933e-10	-1.17925	6.54777e-05	-1.03933e-10	-1.18637
196180531	chr3:196180531:C:T	0.000674714	1.85647	-0.526169	0.000534052	1.71442	-0.589302	0.00110076	2.18602	-0.550337
196180544	chr3:196180544:T:A	6.15954e-05	-1.0634	-3.67306e-10	5.77909e-05	-1.09854	-3.67306e-10	7.83062e-05	-1.00745	-3.67306e-10
196180839	chr3:196180839:C:G	6.82059e-05	-1.03933e-10	-0.961457	6.73703e-05	-1.03933e-10	-0.945166	8.27881e-05	-1.03933e-10	-0.951792
196180937	chr3:196180937:G:A	2.32382e-05	-1.30305	-0.735144	2.19955e-05	-1.30302	-0.761508	2.78571e-05	-1.29357	-0.747416
196181114	chr3:196181114:T:A	4.8497e-05	-1.03933e-10	-1.30249	4.70288e-05	-1.03933e-10	-1.30461	5.82693e-05	-1.03933e-10	-1.303
196181209	chr3:196181209:A:G	8.47626e-05	0.592467	-1.3366	7.08638e-05	0.452354	-1.34696	0.000119884	0.762805	-1.34435
196181384	chr3:196181384:C:T	7.44529e-05	-1.03933e-10	-0.873822	7.18003e-05	-1.03933e-10	-0.881481	8.8995e-05	-1.03933e-10	-0.879497
196181456	chr3:196181456:C:T	0.000107494	0.478426	-0.984977	9.10443e-05	0.366339	-1.01036	0.000155384	0.69297	-1.01515
196181457	chr3:196181457:G:A	1.73253e-05	-1.28178	-1.05004	1.64147e-05	-1.28873	-1.06847	2.07392e-05	-1.2743	-1.06175
196181573	chr3:196181573:C:T	4.84998e-05	-1.03933e-10	-1.30243	4.70362e-05	-1.03933e-10	-1.30445	5.82809e-05	-1.03933e-10	-1.3028
196181645	chr3:196181645:G:A	1.06497e-05	-1.52961	-1.28885	1.01965e-05	-1.52263	-1.31069	1.26651e-05	-1.52408	-1.30515
196181822	chr3:196181822:T:C	7.40148e-05	-1.03933e-10	-0.879724	6.81839e-05	-1.03933e-10	-0.933162	8.50469e-05	-1.03933e-10	-0.924873
196181840	chr3:196181840:T:C	0.00024649	1.2437	-0.920367	0.000203735	1.13275	-0.971298	0.000384157	1.52458	-0.941601
196181841	chr3:196181841:C:T	7.64988e-05	-1.03933e-10	-0.846714	7.02774e-05	-1.03933e-10	-0.90292	8.76738e-05	-1.03933e-10	-0.894453
196181844	chr3:196181844:A:G	2.18757e-05	-1.32246	-0.776152	2.14306e-05	-1.31637	-0.774183	2.66453e-05	-1.30858	-0.776881
196182090	chr3:196182090:A:G	7.15774e-05	-1.03933e-10	-0.913209	6.60571e-05	-1.03933e-10	-0.96485	8.23715e-05	-1.03933e-10	-0.956838
196182118	chr3:196182118:C:T	7.73698e-05	0.484387	-1.31978	6.81129e-05	0.369831	-1.30403	0.000105006	0.594706	-1.30877
196182337	chr3:196182337:C:T	0.000376688	-1.03933e-10	0.747427	0.000357534	-1.03933e-10	0.72386	0.000453144	-1.03933e-10	0.748133
196182414	chr3:196182414:T:A	6.58223e-05	-1.03933e-10	-0.99703	6.33569e-05	-1.03933e-10	-1.00659	7.84803e-05	-1.03933e-10	-1.00523
196182453	chr3:196182453:T:C	4.56411e-05	-1.03933e-10	-1.36318	4.44929e-05	-1.03933e-10	-1.36004	5.48942e-05	-1.03933e-10	-1.36267
196182478	chr3:196182478:G:A	7.60906e-05	-1.03933e-10	-0.852064	6.99473e-05	-1.03933e-10	-0.907628	8.72844e-05	-1.03933e-10	-0.898905
196182554	chr3:196182554:A:T	7.36505e-05	-1.03933e-10	-0.884658	6.78907e-05	-1.03933e-10	-0.93747	8.46784e-05	-1.03933e-10	-0.929216
196182875	chr3:196182875:G:C	0.000125725	-0.349894	-3.67306e-10	0.000113654	-0.422213	-3.67306e-10	0.000148542	-0.367208	-3.67306e-10
196182902	chr3:196182902:T:A	6.44046e-05	-1.41838	0.399573	6.25693e-05	-1.41437	0.395272	7.80812e-05	-1.40888	0.398557
196183145	chr3:196183145:C:T	1.20836e-05	-1.47367	-1.21847	1.18963e-05	-1.46898	-1.21016	1.44574e-05	-1.4822	-1.21468
196183150	chr3:196183150:T:C	0.000149623	-1.03933e-10	-0.175871	0.000153257	-1.03933e-10	-0.123256	0.000185801	-1.03933e-10	-0.143399
196183157	chr3:196183157:C:T	1.9202e-05	-1.40731	-0.821663	1.88026e-05	-1.40234	-0.819035	2.33181e-05	-1.39716	-0.821682
196183243	chr3:196183243:C:T	4.52705e-05	-1.03933e-10	-1.37133	4.39057e-05	-1.03933e-10	-1.37333	5.43782e-05	-1.03933e-10	-1.37211
196183289	chr3:196183289:A:G	7.04357e-05	-1.03933e-10	-0.929289	6.51203e-05	-1.03933e-10	-0.979134	8.11852e-05	-1.03933e-10	-0.971343
196183490	chr3:196183490:C:CAAAGGTGAAA	7.77229e-05	-1.03933e-10	-0.830838	7.13944e-05	-1.03933e-10	-0.887151	8.90921e-05	-1.03933e-10	-0.878405
196183757	chr3:196183757:A:G	0.000239802	1.29865	-1.00282	0.00019865	1.18475	-1.04857	0.000374854	1.58009	-1.02163
196183843	chr3:196183843:A:G	4.7287e-05	-0.116195	-1.21156	4.05718e-05	-0.220109	-1.23219	6.29217e-05	-0.000405565	-1.22578
196183901	chr3:196183901:C:G	6.20747e-05	0.18021	-1.23586	5.29125e-05	0.0677874	-1.25452	8.48719e-05	0.322261	-1.24919
196184449	chr3:196184449:A:T	5.30556e-05	-1.03933e-10	-1.21265	5.1722e-05	-1.03933e-10	-1.20949	6.38964e-05	-1.03933e-10	-1.21081
196184718	chr3:196184718:C:T	4.61915e-05	-1.35119	-3.67306e-10	4.47961e-05	-1.35325	-3.67306e-10	5.32187e-05	-1.39367	-3.67306e-10
196184809	chr3:196184809:T:C	4.63967e-05	-1.34676	-3.67306e-10	4.54018e-05	-1.33982	-3.67306e-10	5.65705e-05	-1.33259	-3.67306e-10
196185067	chr3:196185067:C:G	5.56788e-05	-1.03933e-10	-1.16439	5.34051e-05	-1.03933e-10	-1.17746	6.70029e-05	-1.03933e-10	-1.16334
196185097	chr3:196185097:C:T	9.40051e-05	-0.640639	-3.67306e-10	8.64801e-05	-0.695455	-3.67306e-10	0.000132121	-0.484357	-3.67306e-10
196186886	chr3:196186886:A:G	4.68284e-05	-1.03933e-10	-1.3375	4.57852e-05	-1.03933e-10	-1.33141	5.63933e-05	-1.03933e-10	-1.33573
196187127	chr3:196187127:CAG:C	7.90587e-05	-1.03933e-10	-0.813799	7.31747e-05	-1.03933e-10	-0.86252	9.07583e-05	-1.03933e-10	-0.859876
196187226	chr3:196187226:C:T	0.000312516	1.65796	-1.0973	0.00025897	1.53823	-1.13688	0.000499582	1.95936	-1.11366
196187239	chr3:196187239:C:T	5.04368e-05	-1.03933e-10	-1.26327	4.94179e-05	-1.03933e-10	-1.25506	6.07504e-05	-1.03933e-10	-1.2613
196187392	chr3:196187392:C:T	1.03946e-05	-1.50696	-1.33574	1.01486e-05	-1.50387	-1.33416	1.24448e-05	-1.51307	-1.3337
196187532	chr3:196187532:T:C	1.458e-05	-1.28951	-1.21482	1.40889e-05	-1.29172	-1.21825	1.72254e-05	-1.30613	-1.21556
196187878	chr3:196187878:A:C	4.6753e-05	-1.03933e-10	-1.33911	4.57091e-05	-1.03933e-10	-1.33307	5.63226e-05	-1.03933e-10	-1.33698
196187886	chr3:196187886:C:T	2.06475e-05	-1.13192	-1.02448	1.98339e-05	-1.15568	-1.0123	2.83414e-05	-1.0088	-1.01495
196187892	chr3:196187892:TA:T	3.30662e-05	-1.4788	-0.206678	3.22435e-05	-1.47639	-0.205658	4.01734e-05	-1.47183	-0.203044
196187926	chr3:196187926:G:A	2.7882e-05	-1.0729	-0.783102	2.67508e-05	-1.09845	-0.770359	3.86172e-05	-0.941261	-0.773118
196188299	chr3:196188299:T:C	2.58809e-05	-1.04144	-0.88904	2.46376e-05	-1.06656	-0.884539	3.57143e-05	-0.90526	-0.887266
196188569	chr3:196188569:T:C	1.49878e-05	-1.18475	-1.292	1.44981e-05	-1.21239	-1.26896	1.95496e-05	-1.11952	-1.2756
196188578	chr3:196188578:T:C	1.08693e-05	-1.53169	-1.26636	1.06581e-05	-1.53111	-1.25794	1.31928e-05	-1.52815	-1.26025
196188836	chr3:196188836:T:G	0.000190886	-1.03933e-10	0.0676894	0.000195672	-1.03933e-10	0.121069	0.000236142	-1.03933e-10	0.0963562
196188898	chr3:196188898:T:C	1.47861e-05	-1.14832	-1.34198	1.41168e-05	-1.17588	-1.33213	2.00577e-05	-1.03507	-1.33439
196188938	chr3:196188938:A:G	4.58835e-05	-1.03933e-10	-1.35788	4.46846e-05	-1.03933e-10	-1.35574	5.53333e-05	-1.03933e-10	-1.3547
196189182	chr3:196189182:C:T	0.000234596	1.349	-1.07513	0.000194875	1.23339	-1.11641	0.000369428	1.63602	-1.09214
196189296	chr3:196189296:G:A	0.000254544	-1.03933e-10	0.355486	0.0002499	-1.03933e-10	0.365691	0.000310625	-1.03933e-10	0.370511
196189380	chr3:196189380:G:C	5.44828e-05	-1.03933e-10	-1.1861	5.37373e-05	-1.03933e-10	-1.17126	6.57653e-05	-1.03933e-10	-1.18198
196189449	chr3:196189449:C:T	0.000175799	-1.03933e-10	-0.0146469	0.000171844	-1.03933e-10	-0.00878083	0.00021645	-1.03933e-10	0.00928255
196189454	chr3:196189454:T:C	0.000175062	-1.03933e-10	-0.0188487	0.000171142	-1.03933e-10	-0.0128784	0.000215561	-1.03933e-10	0.00516673
196189463	chr3:196189463:G:A	0.000180331	-1.03933e-10	0.0108071	0.000176198	-1.03933e-10	0.0162396	0.000222022	-1.03933e-10	0.0346995
196189534	chr3:196189534:C:T	5.11886e-05	-1.03933e-10	-1.24847	5.00339e-05	-1.03933e-10	-1.24267	6.18751e-05	-1.03933e-10	-1.24296
196189545	chr3:196189545:G:A	0.000183025	1.18155	-1.15591	0.000156755	1.03136	-1.13205	0.000328136	1.55975	-1.1344
196189733	chr3:196189733:G:A	1.60556e-05	-1.50979	-0.89814	1.57005e-05	-1.50987	-0.891808	1.94295e-05	-1.50884	-0.892444
196190053	chr3:196190053:G:A	5.02392e-05	-1.03933e-10	-1.26719	4.85352e-05	-1.03933e-10	-1.27308	6.01191e-05	-1.03933e-10	-1.27175
196190936	chr3:196190936:G:A	0.000127893	-1.03933e-10	-0.332794	0.000124476	-1.03933e-10	-0.331256	0.000153855	-1.03933e-10	-0.332067
196191093	chr3:196191093:C:T	0.000201045	1.31696	-1.19742	0.000168519	1.2033	-1.23162	0.000316328	1.60196	-1.21325
196191380	chr3:196191380:T:A	5.3866e-05	-1.03933e-10	-1.19749	5.21373e-05	-1.03933e-10	-1.20149	6.46522e-05	-1.03933e-10	-1.19905
196191395	chr3:196191395:T:C	9.79214e-06	-1.52687	-1.37554	9.62926e-06	-1.52237	-1.36819	1.19583e-05	-1.51573	-1.37092
196191582	chr3:196191582:TA:T	0.000122873	-1.03933e-10	-0.372838	0.000118047	-1.03933e-10	-0.384288	0.000148743	-1.03933e-10	-0.365857
196192085	chr3:196192085:A:C	0.000119115	0.794824	-1.19873	0.000101571	0.697544	-1.23215	0.000180543	1.04176	-1.21386
196192123	chr3:196192123:G:A	5.24709e-05	-1.4486	0.224869	5.13636e-05	-1.44513	0.228691	6.4122e-05	-1.44088	0.233591
196192149	chr3:196192149:A:G	2.28697e-05	-0.863787	-1.19039	2.0922e-05	-0.896477	-1.21809	3.02667e-05	-0.748872	-1.20916
196192224	chr3:196192224:C:T	4.7987e-05	-1.03933e-10	-1.31306	4.6735e-05	-1.03933e-10	-1.31088	5.78304e-05	-1.03933e-10	-1.31056
196192490	chr3:196192490:GA:G	0.000118973	-0.0156364	-0.389457	9.80502e-05	-0.143052	-0.426838	0.000168553	0.159281	-0.40011
196192564	chr3:196192564:C:T	1.59092e-05	-1.08527	-1.33182	1.52337e-05	-1.11644	-1.31541	2.08952e-05	-1.00847	-1.32009
196192667	chr3:196192667:C:T	4.51891e-05	-1.03933e-10	-1.37313	4.39512e-05	-1.03933e-10	-1.37229	5.43677e-05	-1.03933e-10	-1.37231
196192840	chr3:196192840:G:A	0.000214939	1.55278	-1.36641	0.000195897	1.49399	-1.37178	0.000368388	1.9118	-1.37074
196192861	chr3:196192861:C:T	4.5178e-05	-1.03933e-10	-1.37338	4.39782e-05	-1.03933e-10	-1.37168	5.43411e-05	-1.03933e-10	-1.3728
196193113	chr3:196193113:A:G	1.37875e-05	-1.21096	-1.34927	1.30271e-05	-1.25844	-1.3299	1.7239e-05	-1.18594	-1.33496
196193705	chr3:196193705:A:G	8.52416e-05	-1.03933e-10	-0.7385	7.84481e-05	-1.03933e-10	-0.792933	9.84484e-05	-1.03933e-10	-0.778544
196194059	chr3:196194059:G:A	4.95488e-05	-1.03933e-10	-1.28103	4.7965e-05	-1.03933e-10	-1.2849	5.94337e-05	-1.03933e-10	-1.28322
196194266	chr3:196194266:C:G	1.00645e-05	-1.50293	-1.37204	9.80966e-06	-1.49952	-1.37248	1.2016e-05	-1.50909	-1.37274
196194440	chr3:196194440:G:A	0.000207895	1.33312	-1.18008	0.000174758	1.22112	-1.21308	0.000331219	1.62913	-1.19443
196194526	chr3:196194526:C:T	4.67254e-05	-1.03933e-10	-1.3397	4.52624e-05	-1.03933e-10	-1.34289	5.60351e-05	-1.03933e-10	-1.3421
196194643	chr3:196194643:TAGGGGCCAGCTGGGGA:T	9.00113e-05	-1.03933e-10	-0.684054	8.53743e-05	-1.03933e-10	-0.708324	0.000106093	-1.03933e-10	-0.703763
196194960	chr3:196194960:G:A	1.00621e-05	-1.50407	-1.37114	9.80588e-06	-1.50082	-1.37157	1.2013e-05	-1.51019	-1.3719
196195025	chr3:196195025:C:T	1.48625e-05	-1.43637	-1.04878	1.40479e-05	-1.43306	-1.07983	1.7614e-05	-1.42584	-1.07354
196195154	chr3:196195154:C:T	4.24291e-05	-1.43615	-3.67306e-10	4.15638e-05	-1.42814	-3.67306e-10	5.06291e-05	-1.44355	-3.67306e-10
196195277	chr3:196195277:G:T	1.62229e-05	-1.3777	-1.01987	1.54757e-05	-1.37296	-1.04314	1.93768e-05	-1.36496	-1.03904
196195314	chr3:196195314:G:A	3.87422e-05	-0.495957	-1.0311	3.48894e-05	-0.530669	-1.07252	5.3407e-05	-0.329126	-1.06101
196195325	chr3:196195325:A:G	0.000100664	-1.03933e-10	-0.572199	9.85437e-05	-1.03933e-10	-0.564869	0.000123424	-1.03933e-10	-0.552453
196195449	chr3:196195449:C:A	4.80119e-05	-1.40791	0.095371	4.67399e-05	-1.40529	0.0945238	5.8541e-05	-1.3987	0.100347
196195556	chr3:196195556:A:G	7.22733e-05	0.095573	-0.999107	6.51603e-05	0.0717564	-1.05028	0.000110685	0.370136	-1.03153
196195581	chr3:196195581:CTGAG:C	1.48083e-05	-1.40701	-1.08179	1.39881e-05	-1.40303	-1.11414	1.75295e-05	-1.39781	-1.10638
196195661	chr3:196195661:T:G	4.28916e-05	-0.428897	-0.996416	3.87714e-05	-0.456165	-1.04152	5.82059e-05	-0.271676	-1.03241
196195699	chr3:196195699:C:G	7.27595e-05	0.437869	-1.3347	6.41562e-05	0.354002	-1.34805	0.000109039	0.663754	-1.34012
196195969	chr3:196195969:C:T	5.11809e-05	-0.0809046	-1.16772	4.55112e-05	-0.135391	-1.20202	7.3649e-05	0.114055	-1.18282
196196213	chr3:196196213:A:G	5.11558e-05	-1.03933e-10	-1.24911	4.92654e-05	-1.03933e-10	-1.25815	6.12387e-05	-1.03933e-10	-1.2533
196196415	chr3:196196415:T:C	5.9736e-05	-1.03933e-10	-1.09405	5.54911e-05	-1.03933e-10	-1.13915	6.94771e-05	-1.03933e-10	-1.12708
196196492	chr3:196196492:A:G	1.00831e-05	-1.51087	-1.36226	9.77087e-06	-1.51279	-1.36318	1.20671e-05	-1.51602	-1.36157
196196824	chr3:196196824:G:A	0.000206404	-1.03933e-10	0.145845	0.00020415	-1.03933e-10	0.163484	0.00025175	-1.03933e-10	0.16036
196196839	chr3:196196839:G:C	3.12537e-05	-1.06493	-0.676923	2.84665e-05	-1.14264	-0.664004	4.37358e-05	-0.946249	-0.64366
196196852	chr3:196196852:G:A	4.29356e-05	-1.42429	-3.67306e-10	4.25036e-05	-1.40578	-3.67306e-10	4.95833e-05	-1.46442	-3.67306e-10
196197165	chr3:196197165:C:T	5.74829e-05	0.0166998	-1.1492	5.01963e-05	-0.0514466	-1.18798	8.17952e-05	0.205228	-1.16909
196197239	chr3:196197239:C:T	9.50233e-05	-0.629867	-3.67306e-10	9.601e-05	-0.590917	-3.67306e-10	0.000103496	-0.728547	-3.67306e-10
196197272	chr3:196197272:A:G	0.000121188	-0.386648	-3.67306e-10	0.000109693	-0.457681	-3.67306e-10	0.000143705	-0.400313	-3.67306e-10
196197280	chr3:196197280:G:A	6.83917e-05	-1.08022	0.121481	6.50345e-05	-1.06057	0.0801238	7.86386e-05	-1.11504	0.111829
196197332	chr3:196197332:A:G	2.20321e-05	-0.957151	-1.13433	1.95652e-05	-0.977627	-1.20399	2.70614e-05	-0.89797	-1.172
196197339	chr3:196197339:G:C	8.14785e-05	-1.03933e-10	-0.783649	8.09268e-05	-1.03933e-10	-0.761825	9.93279e-05	-1.03933e-10	-0.76965
196197429	chr3:196197429:G:A	4.917e-05	-1.03933e-10	-1.28871	4.69768e-05	-1.03933e-10	-1.30572	5.82442e-05	-1.03933e-10	-1.30343
196197507	chr3:196197507:G:A	1.67212e-05	-1.53387	-0.833447	1.65304e-05	-1.53409	-0.816082	2.04944e-05	-1.53272	-0.815201
196197661	chr3:196197661:G:A	4.53062e-05	-1.03933e-10	-1.37054	4.41345e-05	-1.03933e-10	-1.36813	5.45721e-05	-1.03933e-10	-1.36855
196197752	chr3:196197752:C:T	4.66366e-05	-1.03933e-10	-1.3416	4.47672e-05	-1.03933e-10	-1.35389	5.56539e-05	-1.03933e-10	-1.34892
196197910	chr3:196197910:G:A	5.2149e-05	-1.03933e-10	-1.22988	4.94646e-05	-1.03933e-10	-1.25411	6.13731e-05	-1.03933e-10	-1.2511
196198146	chr3:196198146:T:TC	3.27556e-05	-1.53206	-0.162856	3.3536e-05	-1.53301	-0.10974	4.07342e-05	-1.53019	-0.130824
196198158	chr3:196198158:C:T	1.09896e-05	-1.53303	-1.25402	1.07448e-05	-1.53275	-1.24819	1.33246e-05	-1.52969	-1.24878
196198232	chr3:196198232:C:T	3.89587e-05	-0.685192	-0.836294	3.60987e-05	-0.711233	-0.85788	5.42117e-05	-0.528886	-0.846293
196198302	chr3:196198302:G:A	4.8371e-05	-1.03933e-10	-1.30509	4.71756e-05	-1.03933e-10	-1.30149	5.83154e-05	-1.03933e-10	-1.30221
196198317	chr3:196198317:T:C	5.76656e-05	-1.03933e-10	-1.12933	5.74322e-05	-1.03933e-10	-1.10476	7.03872e-05	-1.03933e-10	-1.11406
196198548	chr3:196198548:T:C	1.56934e-05	-1.52455	-0.906197	1.51329e-05	-1.52392	-0.914579	1.89495e-05	-1.52907	-0.897232
196198669	chr3:196198669:AC:A	7.3291e-05	-1.03933e-10	-0.889551	7.26693e-05	-1.03933e-10	-0.869451	8.92339e-05	-1.03933e-10	-0.876816
196199028	chr3:196199028:C:T	1.29178e-05	-1.5044	-1.12098	1.27103e-05	-1.50214	-1.11082	1.55295e-05	-1.51163	-1.1137
196199036	chr3:196199036:T:A	4.66502e-05	-1.03933e-10	-1.34131	4.54363e-05	-1.03933e-10	-1.33906	5.61984e-05	-1.03933e-10	-1.33919
196199137	chr3:196199137:C:T	9.18702e-05	-1.03933e-10	-0.663612	9.348e-05	-1.03933e-10	-0.617622	0.000113649	-1.03933e-10	-0.634962
196199331	chr3:196199331:C:T	8.02393e-05	0.424315	-1.22329	7.88497e-05	0.437642	-1.22547	9.8176e-05	0.440994	-1.22231
196199417	chr3:196199417:A:G	1.17659e-05	-1.48414	-1.23464	1.11851e-05	-1.48939	-1.2514	1.38187e-05	-1.49766	-1.2444
196199439	chr3:196199439:C:T	4.66245e-05	-1.03933e-10	-1.34186	4.50733e-05	-1.03933e-10	-1.34708	5.57883e-05	-1.03933e-10	-1.34651
196199516	chr3:196199516:G:A	8.05977e-05	0.33113	-1.12565	7.84013e-05	0.325399	-1.11893	0.000100066	0.36018	-1.12243
196199683	chr3:196199683:C:T	4.53197e-05	-1.03933e-10	-1.37025	4.42165e-05	-1.03933e-10	-1.36627	5.45194e-05	-1.03933e-10	-1.36952
196199743	chr3:196199743:A:G	4.69001e-05	-1.03933e-10	-1.33597	4.51027e-05	-1.03933e-10	-1.34643	5.60039e-05	-1.03933e-10	-1.34266
196199766	chr3:196199766:A:AAG	4.87444e-05	-1.03933e-10	-1.2974	4.73512e-05	-1.03933e-10	-1.29778	5.85573e-05	-1.03933e-10	-1.29807
196199822	chr3:196199822:G:A	5.62835e-05	-1.03933e-10	-1.15359	5.41692e-05	-1.03933e-10	-1.16326	6.74149e-05	-1.03933e-10	-1.15721
196199837	chr3:196199837:C:T	8.24804e-05	-1.03933e-10	-0.771428	7.89455e-05	-1.03933e-10	-0.786612	9.88054e-05	-1.03933e-10	-0.774925
196199848	chr3:196199848:G:A	4.27918e-05	-0.0519116	-1.37573	4.48473e-05	0.0189302	-1.37104	5.50091e-05	0.0133031	-1.37388
196199861	chr3:196199861:C:T	6.06223e-05	-1.03933e-10	-1.07933	5.82547e-05	-1.03933e-10	-1.09054	7.25855e-05	-1.03933e-10	-1.08331
196199877	chr3:196199877:G:A	9.80761e-05	-1.03933e-10	-0.598245	9.58655e-05	-1.03933e-10	-0.592423	0.000118415	-1.03933e-10	-0.59388
196200096	chr3:196200096:C:A	1.51725e-05	-1.28033	-1.18418	1.42477e-05	-1.29371	-1.20506	1.90679e-05	-1.22863	-1.19144
196200239	chr3:196200239:C:A	1.22276e-05	-1.52928	-1.15102	1.143e-05	-1.52884	-1.19029	1.43922e-05	-1.52422	-1.17717
196200241	chr3:196200241:C:T	1.46359e-05	-1.49267	-1.00784	1.31832e-05	-1.49564	-1.08079	1.66094e-05	-1.50134	-1.05677
196200516	chr3:196200516:A:G	6.70096e-05	-1.03933e-10	-0.979153	6.53914e-05	-1.03933e-10	-0.974979	8.1441e-05	-1.03933e-10	-0.968198
196200633	chr3:196200633:C:T	4.61748e-05	-1.03933e-10	-1.35155	4.46388e-05	-1.03933e-10	-1.35677	5.52486e-05	-1.03933e-10	-1.35623
196200840	chr3:196200840:G:A	4.29398e-05	-0.29303	-1.13116	4.00698e-05	-0.318814	-1.14593	5.28846e-05	-0.26464	-1.13532
196200880	chr3:196200880:C:T	5.88112e-05	-1.03933e-10	-1.10966	5.59032e-05	-1.03933e-10	-1.13175	7.02736e-05	-1.03933e-10	-1.11568
196201344	chr3:196201344:C:G	1.61212e-05	-1.21696	-1.18689	1.58506e-05	-1.21112	-1.18104	1.86282e-05	-1.25978	-1.18362
196201357	chr3:196201357:C:T	1.44363e-05	-1.32175	-1.1925	1.38937e-05	-1.32577	-1.19817	1.72973e-05	-1.32029	-1.19723
196201494	chr3:196201494:G:A	4.77064e-05	-1.03933e-10	-1.31892	4.62594e-05	-1.03933e-10	-1.3211	5.7229e-05	-1.03933e-10	-1.32102
196201509	chr3:196201509:G:A	5.10809e-05	-1.03933e-10	-1.25058	4.93019e-05	-1.03933e-10	-1.25741	6.11545e-05	-1.03933e-10	-1.25467
196201574	chr3:196201574:A:G	1.44059e-05	-1.31006	-1.20629	1.37289e-05	-1.32575	-1.21011	1.83402e-05	-1.26147	-1.19751
196201578	chr3:196201578:G:A	1.27998e-05	-1.27149	-1.36306	1.25062e-05	-1.26569	-1.36346	1.47337e-05	-1.3146	-1.36334
196201661	chr3:196201661:C:T	4.69502e-05	-1.03933e-10	-1.3349	4.61693e-05	-1.03933e-10	-1.32306	5.67344e-05	-1.03933e-10	-1.3297
196201725	chr3:196201725:A:C	1.6642e-05	-0.996351	-1.37571	1.61764e-05	-0.996149	-1.37567	1.87606e-05	-1.06066	-1.37566
196201840	chr3:196201840:G:A	8.11219e-05	0.568613	-1.35665	7.67978e-05	0.543598	-1.35779	9.38813e-05	0.531457	-1.3575
196201949	chr3:196201949:T:C	1.56909e-05	-1.09801	-1.33289	1.49572e-05	-1.10568	-1.3445	1.75238e-05	-1.16252	-1.342
196202136	chr3:196202136:T:G	1.56899e-05	-1.49407	-0.936895	1.59347e-05	-1.49005	-0.896826	1.8868e-05	-1.50604	-0.924568
196202228	chr3:196202228:G:A	1.4922e-05	-1.4486	-1.03256	1.50283e-05	-1.44222	-1.00322	1.7686e-05	-1.46656	-1.02874
196202381	chr3:196202381:G:T	2.1362e-05	-0.815391	-1.30698	2.01596e-05	-0.825917	-1.32577	2.33016e-05	-0.900088	-1.31947
196202397	chr3:196202397:A:G	0.000458866	1.20275	-0.257976	0.000444984	1.18664	-0.243969	0.000535684	1.18207	-0.266603
196202509	chr3:196202509:C:T	3.64101e-05	-1.0687	-0.520444	3.68162e-05	-1.05209	-0.497339	4.14956e-05	-1.14064	-0.501847
196202761	chr3:196202761:C:T	8.07856e-05	-1.51466	0.722473	8.26106e-05	-1.51205	0.770814	9.84103e-05	-1.52014	0.741205
196202862	chr3:196202862:G:A	1.66514e-05	-1.05052	-1.32097	1.56898e-05	-1.06848	-1.33387	2.08444e-05	-1.00549	-1.3255
196203012	chr3:196203012:C:A	0.00019594	1.43569	-1.34187	0.000186211	1.40244	-1.33093	0.00023116	1.40963	-1.3346
196203265	chr3:196203265:G:A	5.38069e-05	-1.03933e-10	-1.19859	5.2199e-05	-1.03933e-10	-1.20031	6.4803e-05	-1.03933e-10	-1.19673
196203342	chr3:196203342:G:C	0.000183915	1.38171	-1.35123	0.000174667	1.34924	-1.34172	0.000216779	1.35575	-1.34495
196203389	chr3:196203389:G:A	5.22583e-05	-1.03933e-10	-1.22779	5.07061e-05	-1.03933e-10	-1.22932	6.29301e-05	-1.03933e-10	-1.22605
196203458	chr3:196203458:A:G	4.67046e-05	-1.03933e-10	-1.34015	4.52788e-05	-1.03933e-10	-1.34253	5.61685e-05	-1.03933e-10	-1.33972
196203677	chr3:196203677:C:T	4.50703e-05	-1.03933e-10	-1.37577	4.38138e-05	-1.03933e-10	-1.37542	5.41922e-05	-1.03933e-10	-1.37554
196203723	chr3:196203723:G:T	1.94703e-05	-1.32895	-0.886146	1.85628e-05	-1.33536	-0.898852	2.28255e-05	-1.35419	-0.886011
196203816	chr3:196203816:G:A	2.80337e-05	-0.74848	-1.1021	2.58327e-05	-0.775091	-1.12864	3.53555e-05	-0.69261	-1.11001
196203827	chr3:196203827:G:A	4.50701e-05	-1.03933e-10	-1.37577	4.38167e-05	-1.03933e-10	-1.37535	5.41951e-05	-1.03933e-10	-1.37549
196203979	chr3:196203979:CCTG:C	4.74891e-05	-1.03933e-10	-1.32349	4.67196e-05	-1.03933e-10	-1.31121	5.73901e-05	-1.03933e-10	-1.3182
196204117	chr3:196204117:T:C	0.000204984	1.4817	-1.34275	0.000194655	1.44771	-1.33186	0.000241798	1.45555	-1.33553
196204594	chr3:196204594:G:A	0.000138002	-1.03933e-10	-0.256717	0.00013876	-1.03933e-10	-0.222621	0.000169598	-1.03933e-10	-0.234644
196204670	chr3:196204670:G:A	4.53322e-05	-1.03933e-10	-1.36997	4.40881e-05	-1.03933e-10	-1.36918	5.45034e-05	-1.03933e-10	-1.36981
196204712	chr3:196204712:C:T	3.2768e-05	-0.591618	-1.10292	3.09673e-05	-0.623701	-1.09874	4.03224e-05	-0.572135	-1.09903
196204734	chr3:196204734:T:C	4.54504e-05	-1.03933e-10	-1.36737	4.44917e-05	-1.03933e-10	-1.36007	5.4926e-05	-1.03933e-10	-1.36209
196205046	chr3:196205046:C:T	4.51195e-05	-1.03933e-10	-1.37467	4.3866e-05	-1.03933e-10	-1.37423	5.42624e-05	-1.03933e-10	-1.37425
196205332	chr3:196205332:C:T	4.50987e-05	-1.03933e-10	-1.37514	4.37993e-05	-1.03933e-10	-1.37575	5.4183e-05	-1.03933e-10	-1.37571
196205398	chr3:196205398:C:T	4.5087e-05	-1.03933e-10	-1.37539	4.38698e-05	-1.03933e-10	-1.37414	5.42531e-05	-1.03933e-10	-1.37442
196205641	chr3:196205641:C:T	3.12197e-05	-0.609775	-1.13316	2.94879e-05	-0.641719	-1.12967	3.84054e-05	-0.590117	-1.12976
196205650	chr3:196205650:C:T	4.54193e-05	-1.03933e-10	-1.36805	4.44497e-05	-1.03933e-10	-1.36101	5.48787e-05	-1.03933e-10	-1.36295
196205960	chr3:196205960:G:A	4.51478e-05	-1.03933e-10	-1.37405	4.39051e-05	-1.03933e-10	-1.37334	5.42676e-05	-1.03933e-10	-1.37415
196205981	chr3:196205981:AG:A	1.97617e-05	-0.904573	-1.29567	1.84948e-05	-0.927112	-1.31077	2.48986e-05	-0.853008	-1.30026
196206430	chr3:196206430:G:A	3.23084e-05	-0.562605	-1.14606	3.04775e-05	-0.596034	-1.14235	3.97605e-05	-0.542709	-1.14249
196206466	chr3:196206466:C:T	3.07573e-05	-0.621412	-1.13645	2.90359e-05	-0.653613	-1.13322	3.78123e-05	-0.602082	-1.13336
196206500	chr3:196206500:G:A	3.13319e-05	-0.614485	-1.12487	2.95918e-05	-0.646691	-1.12118	3.85506e-05	-0.594927	-1.12118
196206553	chr3:196206553:T:C	4.92618e-05	-0.250613	-1.03623	4.54525e-05	-0.296364	-1.04234	6.04626e-05	-0.2248	-1.04125
196206766	chr3:196206766:C:T	0.000205471	-1.03933e-10	0.141314	0.000195624	-1.03933e-10	0.120823	0.000240401	-1.03933e-10	0.114231
196206926	chr3:196206926:C:A	4.50707e-05	-1.03933e-10	-1.37576	4.38111e-05	-1.03933e-10	-1.37548	5.41895e-05	-1.03933e-10	-1.37559
196206934	chr3:196206934:T:C	1.19826e-05	-1.4967	-1.20383	1.17671e-05	-1.49348	-1.19658	1.43394e-05	-1.50154	-1.20353
196207382	chr3:196207382:C:T	9.75855e-05	-0.60326	-3.67306e-10	9.92276e-05	-0.557953	-3.67306e-10	0.000123956	-0.548151	-3.67306e-10
196207405	chr3:196207405:T:C	4.88795e-05	-1.03933e-10	-1.29463	4.70676e-05	-1.03933e-10	-1.30378	5.82845e-05	-1.03933e-10	-1.30274
196207920	chr3:196207920:C:T	5.95629e-05	-1.03933e-10	-1.09696	5.92396e-05	-1.03933e-10	-1.07378	7.2402e-05	-1.03933e-10	-1.08584
196208013	chr3:196208013:A:C	2.56654e-05	-1.53195	-0.406894	2.58454e-05	-1.53113	-0.372109	3.12672e-05	-1.53335	-0.392153
196208101	chr3:196208101:A:G	5.2119e-05	-1.52858	0.298126	5.16653e-05	-1.52799	0.317406	6.37305e-05	-1.53162	0.318202
196208150	chr3:196208150:C:T	5.75324e-05	-1.03933e-10	-1.13164	5.544e-05	-1.03933e-10	-1.14007	6.89665e-05	-1.03933e-10	-1.13446
196208202	chr3:196208202:G:A	9.83039e-05	-1.528	0.932078	9.80012e-05	-1.52716	0.956767	0.000120847	-1.53107	0.95752
196208312	chr3:196208312:C:T	4.8101e-05	-1.03933e-10	-1.31069	4.66728e-05	-1.03933e-10	-1.31221	5.77222e-05	-1.03933e-10	-1.31243
196208595	chr3:196208595:T:G	0.000108094	-1.52366	1.02267	0.000108614	-1.52242	1.05486	0.000132782	-1.5277	1.04833
196209511	chr3:196209511:G:A	1.47568e-05	-1.24259	-1.24969	1.42355e-05	-1.25871	-1.24093	1.84571e-05	-1.20193	-1.2507
196209575	chr3:196209575:C:T	1.69655e-05	-1.15813	-1.19467	1.66093e-05	-1.1646	-1.18081	2.02428e-05	-1.17978	-1.1805
196209690	chr3:196209690:C:T	1.6193e-05	-1.31372	-1.08569	1.591e-05	-1.31555	-1.07287	1.9365e-05	-1.33092	-1.07368
196209705	chr3:196209705:G:C	1.70723e-05	-1.15662	-1.18992	1.6716e-05	-1.16313	-1.17587	2.03707e-05	-1.17841	-1.17556
196209918	chr3:196209918:G:A	1.1981e-05	-1.49454	-1.20613	1.15994e-05	-1.4927	-1.21171	1.43508e-05	-1.49999	-1.20428
196209958	chr3:196209958:G:A	8.04715e-05	-1.03933e-10	-0.796086	8.16407e-05	-1.03933e-10	-0.753041	9.8762e-05	-1.03933e-10	-0.775364
196210035	chr3:196210035:C:CA	5.3733e-05	-1.03933e-10	-1.19996	5.20869e-05	-1.03933e-10	-1.20246	6.44413e-05	-1.03933e-10	-1.20232
196210051	chr3:196210051:C:T	5.01091e-05	-1.03933e-10	-1.26979	4.93333e-05	-1.03933e-10	-1.25677	6.07236e-05	-1.03933e-10	-1.26174
196210138	chr3:196210138:C:T	1.05067e-05	-1.49118	-1.3408	1.01153e-05	-1.48746	-1.35386	1.2395e-05	-1.50377	-1.34701
196210182	chr3:196210182:CTCTG:C	0.000299479	-0.167165	0.685221	0.000301149	-0.193159	0.745395	0.000387153	-0.138131	0.728874
196210258	chr3:196210258:AG:A	0.000193777	-1.03933e-10	0.0827193	0.000190351	-1.03933e-10	0.0935018	0.000236248	-1.03933e-10	0.0968071
196210376	chr3:196210376:G:A	7.41466e-05	-1.03933e-10	-0.877945	7.17423e-05	-1.03933e-10	-0.882289	8.95438e-05	-1.03933e-10	-0.873348
196210539	chr3:196210539:G:T	1.95556e-05	-0.932342	-1.27838	1.83164e-05	-0.952317	-1.29525	2.46043e-05	-0.881323	-1.28383
196210758	chr3:196210758:G:A	0.000302603	-0.163732	0.692164	0.000302925	-0.190768	0.748884	0.00038968	-0.13457	0.73182
196210807	chr3:196210807:G:A	1.5452e-05	-1.21715	-1.2291	1.5062e-05	-1.22107	-1.22213	1.84833e-05	-1.23276	-1.21845
196211106	chr3:196211106:A:G	1.0976e-05	-1.51883	-1.26944	1.03282e-05	-1.51604	-1.30445	1.2827e-05	-1.5251	-1.29143
196211306	chr3:196211306:A:G	0.00250803	-1.22789	3.87115	0.00197236	-1.23877	3.67039	0.00283638	-1.18332	3.76553
196211359	chr3:196211359:C:T	5.1424e-05	-1.03933e-10	-1.24388	4.96431e-05	-1.03933e-10	-1.25051	6.16185e-05	-1.03933e-10	-1.24711
196211575	chr3:196211575:T:C	1.28231e-05	-1.51678	-1.11597	1.26051e-05	-1.5155	-1.10577	1.54363e-05	-1.52259	-1.10876
196211608	chr3:196211608:A:G	1.75399e-05	-1.45465	-0.864862	1.70245e-05	-1.453	-0.867715	2.06712e-05	-1.46958	-0.869756
196211767	chr3:196211767:C:A	1.7627e-05	-1.49328	-0.821278	1.74476e-05	-1.49145	-0.804721	2.12161e-05	-1.50266	-0.810656
196211842	chr3:196211842:T:C	5.29749e-05	-1.03933e-10	-1.21417	5.14837e-05	-1.03933e-10	-1.21411	6.36373e-05	-1.03933e-10	-1.21488
196211935	chr3:196211935:A:G	1.49398e-05	-1.50776	-0.972197	1.45013e-05	-1.50685	-0.974286	1.7782e-05	-1.51434	-0.975552
196212055	chr3:196212055:T:C	1.23722e-05	-1.52232	-1.14621	1.2297e-05	-1.5212	-1.12481	1.49606e-05	-1.52534	-1.13731
196212083	chr3:196212083:G:A	1.31366e-05	-1.52106	-1.08753	1.30821e-05	-1.51988	-1.06424	1.58822e-05	-1.52434	-1.07854
196212127	chr3:196212127:C:A	4.51443e-05	-1.03933e-10	-1.37412	4.38011e-05	-1.03933e-10	-1.37571	5.41882e-05	-1.03933e-10	-1.37561
196212804	chr3:196212804:T:C	1.4361e-05	-1.4597	-1.05977	1.45185e-05	-1.45748	-1.02247	1.7411e-05	-1.46833	-1.04264
196212805	chr3:196212805:C:T	5.31918e-05	-1.03933e-10	-1.21008	5.3178e-05	-1.03933e-10	-1.18172	6.50133e-05	-1.03933e-10	-1.19348
196212895	chr3:196212895:G:A	1.43867e-05	-1.45834	-1.05934	1.45469e-05	-1.45626	-1.02174	1.7449e-05	-1.46687	-1.04193
196212921	chr3:196212921:G:A	0.000109244	-0.490409	-3.67306e-10	0.000109955	-0.455302	-3.67306e-10	0.000140257	-0.424601	-3.67306e-10
196213162	chr3:196213162:A:G	7.51582e-05	-1.03933e-10	-0.864394	7.55881e-05	-1.03933e-10	-0.830071	9.1709e-05	-1.03933e-10	-0.849456
196213288	chr3:196213288:C:T	2.22465e-05	-1.38326	-0.698541	2.31964e-05	-1.38069	-0.630681	2.71861e-05	-1.39604	-0.66933
196213383	chr3:196213383:TAG:T	4.93427e-05	-1.03933e-10	-1.2852	4.7909e-05	-1.03933e-10	-1.28607	5.94041e-05	-1.03933e-10	-1.28371
196213389	chr3:196213389:C:T	1.99505e-05	-1.4798	-0.710937	1.84253e-05	-1.47987	-0.761772	2.37309e-05	-1.45813	-0.74317
196213436	chr3:196213436:G:A	6.21722e-05	-1.03933e-10	-1.05408	5.97833e-05	-1.03933e-10	-1.06464	7.3631e-05	-1.03933e-10	-1.06901
196213468	chr3:196213468:G:T	1.61541e-05	-1.44627	-0.95554	1.64783e-05	-1.44398	-0.909351	1.96237e-05	-1.45555	-0.935785
196213470	chr3:196213470:G:C	4.58711e-05	-1.03933e-10	-1.35815	4.43792e-05	-1.03933e-10	-1.3626	5.4951e-05	-1.03933e-10	-1.36163
196213519	chr3:196213519:G:C	5.08632e-05	-1.03933e-10	-1.25485	4.8556e-05	-1.03933e-10	-1.27265	6.06822e-05	-1.03933e-10	-1.26243
196213703	chr3:196213703:T:C	4.74455e-05	-1.53407	0.209665	4.82113e-05	-1.53381	0.254032	5.8154e-05	-1.53412	0.229135
196213734	chr3:196213734:C:T	1.47961e-05	-1.32406	-1.16556	1.38512e-05	-1.32301	-1.20399	1.81548e-05	-1.2805	-1.18864
196213960	chr3:196213960:C:T	6.27219e-05	-1.03933e-10	-1.04528	6.03087e-05	-1.03933e-10	-1.05589	7.42719e-05	-1.03933e-10	-1.06034
196214086	chr3:196214086:C:T	5.00411e-05	-1.03933e-10	-1.27114	4.88831e-05	-1.03933e-10	-1.26594	6.01871e-05	-1.03933e-10	-1.27062
196214240	chr3:196214240:G:A	5.31678e-05	-1.03933e-10	-1.21054	5.05274e-05	-1.03933e-10	-1.23285	6.27784e-05	-1.03933e-10	-1.22846
196214397	chr3:196214397:G:A	4.58369e-05	-1.03933e-10	-1.3589	4.42245e-05	-1.03933e-10	-1.36609	5.47783e-05	-1.03933e-10	-1.36478
196214518	chr3:196214518:A:C	6.40215e-05	-1.03933e-10	-1.02477	6.15046e-05	-1.03933e-10	-1.03626	7.57399e-05	-1.03933e-10	-1.04077
196214646	chr3:196214646:T:C	4.38679e-05	-1.4028	-3.67306e-10	4.18922e-05	-1.42027	-3.67306e-10	5.22998e-05	-1.41108	-3.67306e-10
196214733	chr3:196214733:A:G	6.08066e-05	-1.03933e-10	-1.07629	5.95857e-05	-1.03933e-10	-1.06795	7.36919e-05	-1.03933e-10	-1.06818
196214809	chr3:196214809:G:C	4.93896e-05	-1.28425	-3.67306e-10	4.71469e-05	-1.3021	-3.67306e-10	5.94704e-05	-1.2826	-3.67306e-10
196215209	chr3:196215209:T:TG	1.12688e-05	-1.51546	-1.24649	1.09833e-05	-1.52074	-1.23825	1.39651e-05	-1.49561	-1.2359
196215616	chr3:196215616:A:G	1.16961e-05	-1.35732	-1.36742	1.131e-05	-1.36216	-1.36752	1.44845e-05	-1.32882	-1.36617
196215786	chr3:196215786:T:C	3.97673e-05	-1.50094	-3.67306e-10	3.85148e-05	-1.50433	-3.67306e-10	4.92289e-05	-1.4716	-3.67306e-10
196215844	chr3:196215844:T:C	4.60953e-05	-1.03933e-10	-1.35328	4.46613e-05	-1.03933e-10	-1.35626	5.534e-05	-1.03933e-10	-1.35458
196215965	chr3:196215965:T:C	8.27411e-05	-1.03933e-10	-0.768272	7.64427e-05	-1.03933e-10	-0.818828	9.57708e-05	-1.03933e-10	-0.806119
196215980	chr3:196215980:C:G	4.51556e-05	-1.03933e-10	-1.37387	4.38136e-05	-1.03933e-10	-1.37542	5.42362e-05	-1.03933e-10	-1.37473
196216129	chr3:196216129:A:G	0.000277698	-1.03933e-10	0.442545	0.00028022	-1.03933e-10	0.480205	0.00034691	-1.03933e-10	0.48099
196216846	chr3:196216846:C:T	0.00015619	1.22425	-1.35717	0.000149148	1.19774	-1.34817	0.000185877	1.2079	-1.35089
196216896	chr3:196216896:T:TCAGGGA	4.61534e-05	-1.03933e-10	-1.35202	4.47357e-05	-1.03933e-10	-1.3546	5.54389e-05	-1.03933e-10	-1.3528
196217011	chr3:196217011:A:G	4.7111e-05	-1.03933e-10	-1.33148	4.56159e-05	-1.03933e-10	-1.33511	5.65647e-05	-1.03933e-10	-1.33269
196217089	chr3:196217089:T:C	0.000158212	-1.03933e-10	-0.120051	0.000156777	-1.03933e-10	-0.100544	0.000193844	-1.03933e-10	-0.101023
196217311	chr3:196217311:C:T	4.13604e-05	-1.46166	-3.67306e-10	4.05096e-05	-1.45383	-3.67306e-10	4.94367e-05	-1.46738	-3.67306e-10
196217556	chr3:196217556:A:G	4.65532e-05	-1.03933e-10	-1.34339	4.55782e-05	-1.03933e-10	-1.33594	5.63341e-05	-1.03933e-10	-1.33678
196217893	chr3:196217893:C:T	8.24441e-05	-1.03933e-10	-0.771868	7.67002e-05	-1.03933e-10	-0.815465	9.57877e-05	-1.03933e-10	-0.805942
196218435	chr3:196218435:T:G	4.78581e-05	-1.03933e-10	-1.31575	4.68843e-05	-1.03933e-10	-1.30769	5.79021e-05	-1.03933e-10	-1.30932
196218530	chr3:196218530:T:C	7.50827e-05	-1.03933e-10	-0.865398	7.3909e-05	-1.03933e-10	-0.852535	9.10684e-05	-1.03933e-10	-0.856465
196218670	chr3:196218670:G:A	7.99234e-05	-1.03933e-10	-0.80292	8.07599e-05	-1.03933e-10	-0.763889	9.80606e-05	-1.03933e-10	-0.782491
196218964	chr3:196218964:G:A	9.01876e-05	-0.682097	-3.67306e-10	8.12592e-05	-0.757725	-3.67306e-10	0.000135038	-0.46252	-3.67306e-10
196219098	chr3:196219098:C:T	4.50894e-05	-1.03933e-10	-1.37534	4.38527e-05	-1.03933e-10	-1.37453	5.42503e-05	-1.03933e-10	-1.37447
196219106	chr3:196219106:A:G	7.94902e-05	0.553004	-1.36136	7.63355e-05	0.545836	-1.36607	0.000113969	0.730715	-1.36287
196219107	chr3:196219107:T:C	4.56169e-05	-1.03933e-10	-1.36371	4.4212e-05	-1.03933e-10	-1.36637	5.46829e-05	-1.03933e-10	-1.36653
196219548	chr3:196219548:G:A	7.775e-05	-1.03933e-10	-0.83049	7.56785e-05	-1.03933e-10	-0.828875	9.30182e-05	-1.03933e-10	-0.835282
196219664	chr3:196219664:C:T	5.09653e-05	-0.000713225	-1.25213	5.04034e-05	-0.0118316	-1.22348	7.25654e-05	0.155773	-1.23936
196219747	chr3:196219747:C:T	5.41007e-05	-1.19314	-3.67306e-10	5.42152e-05	-1.16241	-3.67306e-10	6.08269e-05	-1.26004	-3.67306e-10
196220377	chr3:196220377:A:G	5.12101e-05	-1.03933e-10	-1.24805	4.88898e-05	-1.03933e-10	-1.2658	6.05413e-05	-1.03933e-10	-1.26475
196220591	chr3:196220591:C:T	4.94431e-05	-1.03933e-10	-1.28317	4.73858e-05	-1.03933e-10	-1.29705	5.86431e-05	-1.03933e-10	-1.29661
196221292	chr3:196221292:T:C	4.54704e-05	-1.03933e-10	-1.36693	4.40848e-05	-1.03933e-10	-1.36925	5.4528e-05	-1.03933e-10	-1.36936
196221468	chr3:196221468:G:A	7.26138e-05	-1.03933e-10	-0.898834	7.19247e-05	-1.03933e-10	-0.87975	8.84228e-05	-1.03933e-10	-0.885947
196221556	chr3:196221556:G:A	5.73255e-05	-1.03933e-10	-1.13524	5.52048e-05	-1.03933e-10	-1.14432	6.80427e-05	-1.03933e-10	-1.14794
196221636	chr3:196221636:G:A	1.28523e-05	-1.4676	-1.16286	1.17545e-05	-1.47194	-1.21919	1.49451e-05	-1.46744	-1.19626
196221703	chr3:196221703:T:G	4.90925e-05	-1.03933e-10	-1.29028	4.82063e-05	-1.03933e-10	-1.27988	5.97532e-05	-1.03933e-10	-1.27785
196221798	chr3:196221798:C:G	2.4589e-05	-1.51601	-0.465681	2.48189e-05	-1.51255	-0.43121	2.97634e-05	-1.52069	-0.454109
196221853	chr3:196221853:C:T	4.79332e-05	-1.03933e-10	-1.31418	4.71566e-05	-1.03933e-10	-1.3019	5.78742e-05	-1.03933e-10	-1.30981
196221889	chr3:196221889:G:A	2.03735e-05	-1.51752	-0.652232	2.04524e-05	-1.51403	-0.623241	2.45917e-05	-1.52196	-0.643707
196221964	chr3:196221964:C:T	6.53751e-05	0.348252	-1.3521	6.3703e-05	0.349377	-1.35052	8.75442e-05	0.456702	-1.35263
196222220	chr3:196222220:G:T	4.77603e-05	-1.03933e-10	-1.31779	4.62044e-05	-1.03933e-10	-1.32229	5.73052e-05	-1.03933e-10	-1.31969
196222321	chr3:196222321:G:T	4.76854e-05	-1.03933e-10	-1.31936	4.60402e-05	-1.03933e-10	-1.32585	5.71887e-05	-1.03933e-10	-1.32172
196222439	chr3:196222439:AG:A	1.15606e-05	-1.4661	-1.27029	1.14451e-05	-1.46821	-1.2496	1.39606e-05	-1.472	-1.25984
196222614	chr3:196222614:A:G	4.62551e-05	-1.03933e-10	-1.34982	4.48355e-05	-1.03933e-10	-1.35237	5.55738e-05	-1.03933e-10	-1.35036
196222670	chr3:196222670:G:A	2.56417e-05	-0.56532	-1.37445	2.45929e-05	-0.577874	-1.37504	3.29708e-05	-0.497186	-1.37527
196222784	chr3:196222784:T:C	1.53191e-05	-1.50979	-0.945104	1.53111e-05	-1.51123	-0.915558	1.86894e-05	-1.51024	-0.929878
196222884	chr3:196222884:T:C	8.86953e-05	-0.698782	-3.67306e-10	8.53303e-05	-0.70884	-3.67306e-10	0.000110952	-0.658977	-3.67306e-10
196223198	chr3:196223198:C:T	4.90587e-05	-1.03933e-10	-1.29097	4.74199e-05	-1.03933e-10	-1.29633	5.8833e-05	-1.03933e-10	-1.29337
196223209	chr3:196223209:G:A	8.63757e-05	-1.03933e-10	-0.725282	8.57454e-05	-1.03933e-10	-0.703987	0.000106508	-1.03933e-10	-0.699859
196223293	chr3:196223293:C:T	0.00020055	0.117073	-3.67306e-10	0.000179141	0.0328032	-3.67306e-10	0.000241852	0.120251	-3.67306e-10
196223567	chr3:196223567:C:T	4.55824e-05	-1.03933e-10	-1.36447	4.42933e-05	-1.03933e-10	-1.36454	5.48075e-05	-1.03933e-10	-1.36425
196223689	chr3:196223689:A:G	0.00010718	-1.03933e-10	-0.509477	0.000108847	-1.03933e-10	-0.465428	0.000132012	-1.03933e-10	-0.485183
196224017	chr3:196224017:C:T	4.59936e-05	-1.03933e-10	-1.35549	4.52937e-05	-1.03933e-10	-1.3422	5.57737e-05	-1.03933e-10	-1.34677
196224110	chr3:196224110:C:T	4.93387e-05	-1.03933e-10	-1.28528	4.74068e-05	-1.03933e-10	-1.2966	5.87209e-05	-1.03933e-10	-1.29528
196224422	chr3:196224422:C:T	4.78635e-05	-1.03933e-10	-1.31563	4.62122e-05	-1.03933e-10	-1.32213	5.73259e-05	-1.03933e-10	-1.31932
196224520	chr3:196224520:G:A	6.04701e-05	-0.484478	-0.597362	5.75307e-05	-0.541506	-0.561546	8.06182e-05	-0.40918	-0.569171
196224536	chr3:196224536:C:T	5.26862e-05	-1.03933e-10	-1.21964	5.06843e-05	-1.03933e-10	-1.22975	6.33221e-05	-1.03933e-10	-1.21984
196225061	chr3:196225061:G:A	0.000326031	1.34613	-0.743131	0.000310138	1.34079	-0.759143	0.00046148	1.49596	-0.729601
196225137	chr3:196225137:C:A	0.000110426	-1.03933e-10	-0.479643	0.000102273	-1.03933e-10	-0.527727	0.000128596	-1.03933e-10	-0.511402
196225340	chr3:196225340:C:T	5.39302e-05	-1.03933e-10	-1.1963	5.18983e-05	-1.03933e-10	-1.20608	6.49923e-05	-1.03933e-10	-1.19381
196225846	chr3:196225846:C:T	2.9545e-05	-0.544065	-1.25401	3.159e-05	-0.476006	-1.22652	3.82522e-05	-0.483541	-1.24033
196226051	chr3:196226051:T:C	6.99841e-05	-1.03933e-10	-0.935721	6.86769e-05	-1.03933e-10	-0.925957	8.51807e-05	-1.03933e-10	-0.923301
196226082	chr3:196226082:C:G	5.31732e-05	-1.03933e-10	-1.21043	5.11857e-05	-1.03933e-10	-1.21991	6.40621e-05	-1.03933e-10	-1.20822
196226090	chr3:196226090:A:G	0.0003772	0.00306688	0.74572	0.000345949	-0.0199049	0.710826	0.000524629	0.15349	0.741124
196226271	chr3:196226271:A:G	6.62546e-05	-1.03933e-10	-0.990484	6.19493e-05	-1.03933e-10	-1.02905	7.77117e-05	-1.03933e-10	-1.01507
196226496	chr3:196226496:T:C	0.000154986	0.576071	-0.716722	0.000147262	0.563181	-0.726334	0.000217431	0.720526	-0.706721
196226653	chr3:196226653:A:G	4.53114e-05	-1.03933e-10	-1.37043	4.41327e-05	-1.03933e-10	-1.36817	5.46384e-05	-1.03933e-10	-1.36734
196226663	chr3:196226663:A:T	0.00018446	0.175553	-0.142107	0.000169455	0.150621	-0.173406	0.000257632	0.334966	-0.151509
196226699	chr3:196226699:A:G	5.12202e-05	0.00592798	-1.25378	4.93645e-05	0.000823751	-1.25696	6.90901e-05	0.115219	-1.24788
196226793	chr3:196226793:AAAG:A	4.17806e-05	-0.573005	-0.878551	4.52329e-05	-0.525831	-0.817714	5.83146e-05	-0.463403	-0.838822
196226904	chr3:196226904:C:T	0.00027753	-0.0236437	0.465585	0.000257108	-0.0429481	0.437076	0.000390173	0.124397	0.474116
196226936	chr3:196226936:C:T	6.1928e-05	-1.03933e-10	-1.05802	5.84379e-05	-1.03933e-10	-1.0874	7.30447e-05	-1.03933e-10	-1.077
196227243	chr3:196227243:G:A	4.74379e-05	-1.03933e-10	-1.32457	4.58065e-05	-1.03933e-10	-1.33094	5.67285e-05	-1.03933e-10	-1.3298
196227428	chr3:196227428:G:A	1.02429e-05	-1.48165	-1.37575	1.00477e-05	-1.47227	-1.37575	1.21623e-05	-1.4941	-1.37564
196227641	chr3:196227641:C:G	4.54508e-05	-1.03933e-10	-1.36736	4.42751e-05	-1.03933e-10	-1.36495	5.47764e-05	-1.03933e-10	-1.36482
196227760	chr3:196227760:C:T	5.29995e-05	-1.03933e-10	-1.21371	5.23801e-05	-1.03933e-10	-1.19684	6.47045e-05	-1.03933e-10	-1.19825
196228089	chr3:196228089:T:C	4.89987e-05	-1.03933e-10	-1.2922	4.70143e-05	-1.03933e-10	-1.30492	5.85417e-05	-1.03933e-10	-1.29834
196228401	chr3:196228401:G:A	0.000228987	0.60545	-0.355773	0.000220451	0.625389	-0.385081	0.000306118	0.710971	-0.355076
196228414	chr3:196228414:G:A	5.87647e-05	-1.03933e-10	-1.11045	5.81445e-05	-1.03933e-10	-1.09244	7.20664e-05	-1.03933e-10	-1.09049
196228601	chr3:196228601:G:A	8.45901e-05	-0.147467	-0.598705	7.74834e-05	-0.199247	-0.606058	0.000108224	-0.0907031	-0.593171
196228891	chr3:196228891:G:A	0.000709388	0.115656	1.26476	0.000600854	0.088145	1.15484	0.000754649	0.0481051	1.21007
196229169	chr3:196229169:G:A	7.49224e-05	-0.385323	-0.482212	6.75564e-05	-0.425239	-0.517168	9.50386e-05	-0.327619	-0.486174
196229956	chr3:196229956:T:C	7.79371e-05	-0.000323817	-0.827763	7.67552e-05	0.0198821	-0.834631	0.000103754	0.0940473	-0.820105
196230689	chr3:196230689:G:T	4.68223e-05	-1.03933e-10	-1.33763	4.57217e-05	-1.03933e-10	-1.3328	5.6659e-05	-1.03933e-10	-1.33103
196230716	chr3:196230716:T:C	6.38066e-05	-0.856403	-0.171728	6.07152e-05	-0.862242	-0.186934	7.35838e-05	-0.896792	-0.17286
196231055	chr3:196231055:A:C	8.63887e-05	-0.168864	-0.556268	7.95457e-05	-0.221928	-0.557109	0.000106188	-0.152861	-0.550008
196231067	chr3:196231067:T:C	6.59525e-05	-1.03933e-10	-0.995054	6.36264e-05	-1.03933e-10	-1.00234	7.93857e-05	-1.03933e-10	-0.993758
196231170	chr3:196231170:CA:C	4.5073e-05	-1.03933e-10	-1.3757	4.37997e-05	-1.03933e-10	-1.37574	5.41847e-05	-1.03933e-10	-1.37568
196231423	chr3:196231423:C:G	6.98577e-05	-0.499499	-0.438029	6.40872e-05	-0.544773	-0.450351	8.81625e-05	-0.451421	-0.437474
196231842	chr3:196231842:T:G	6.57678e-05	-1.03933e-10	-0.997859	6.27326e-05	-1.03933e-10	-1.01649	7.78288e-05	-1.03933e-10	-1.01356
196232011	chr3:196232011:C:T	9.60935e-05	-0.0434009	-0.575266	8.73438e-05	-0.104492	-0.581025	0.000118575	-0.0266839	-0.565844
196232185	chr3:196232185:T:A	7.49346e-05	-0.414118	-0.453255	6.92078e-05	-0.465314	-0.452942	9.50198e-05	-0.367905	-0.446086
196232278	chr3:196232278:C:T	5.66687e-05	-1.03933e-10	-1.14677	5.62005e-05	-1.03933e-10	-1.12644	6.95022e-05	-1.03933e-10	-1.12672
196232606	chr3:196232606:T:G	4.61042e-05	-1.03933e-10	-1.35308	4.49716e-05	-1.03933e-10	-1.34934	5.57082e-05	-1.03933e-10	-1.34795
196232879	chr3:196232879:G:A	4.81939e-05	-1.03933e-10	-1.30876	4.63498e-05	-1.03933e-10	-1.31915	5.74044e-05	-1.03933e-10	-1.31796
196232966	chr3:196232966:G:A	7.96526e-05	-0.361757	-0.444557	7.38949e-05	-0.408986	-0.443741	0.000101234	-0.314538	-0.436106
196232988	chr3:196232988:C:T	7.75581e-05	-0.452326	-0.380636	7.10726e-05	-0.494771	-0.396897	9.85329e-05	-0.401819	-0.375867
196233053	chr3:196233053:T:C	0.000144891	0.371169	-0.579177	0.000145133	0.370134	-0.54785	0.000200515	0.469513	-0.536698
196233883	chr3:196233883:A:G	7.11493e-05	-0.325773	-0.593436	6.19306e-05	-0.388368	-0.640988	8.89e-05	-0.265084	-0.61548
196234088	chr3:196234088:C:T	4.57424e-05	-1.03933e-10	-1.36096	4.45877e-05	-1.03933e-10	-1.35791	5.52192e-05	-1.03933e-10	-1.35677
196234118	chr3:196234118:T:A	5.0434e-05	-1.03933e-10	-1.26332	4.95077e-05	-1.03933e-10	-1.25324	6.13795e-05	-1.03933e-10	-1.251
196234128	chr3:196234128:G:C	4.8107e-05	-1.03933e-10	-1.31056	4.67296e-05	-1.03933e-10	-1.31099	5.78196e-05	-1.03933e-10	-1.31075
196234354	chr3:196234354:C:T	9.49235e-05	-0.630917	-3.67306e-10	8.60819e-05	-0.700071	-3.67306e-10	0.00011312	-0.639628	-3.67306e-10
196234383	chr3:196234383:C:T	1.32877e-05	-1.28953	-1.30761	1.3421e-05	-1.24859	-1.30996	1.58639e-05	-1.29083	-1.3132
196235056	chr3:196235056:G:A	4.73541e-05	-1.03933e-10	-1.32634	4.67019e-05	-1.03933e-10	-1.31158	5.769e-05	-1.03933e-10	-1.31299
196235327	chr3:196235327:CCAT:C	5.02783e-05	-1.26641	-3.67306e-10	4.90654e-05	-1.26222	-3.67306e-10	6.22787e-05	-1.23646	-3.67306e-10
196235373	chr3:196235373:G:T	0.000159408	0.0509229	-0.163443	0.000149631	-0.0185045	-0.12869	0.000201291	0.0624294	-0.125756
196235507	chr3:196235507:G:A	4.72113e-05	-1.03933e-10	-1.32936	4.60876e-05	-1.03933e-10	-1.32483	5.67898e-05	-1.03933e-10	-1.32872
196236235	chr3:196236235:C:T	4.59901e-05	-1.03933e-10	-1.35556	4.44422e-05	-1.03933e-10	-1.36118	5.50051e-05	-1.03933e-10	-1.36065
196236278	chr3:196236278:C:T	5.23107e-05	-1.03933e-10	-1.22679	5.02243e-05	-1.03933e-10	-1.23887	6.22068e-05	-1.03933e-10	-1.23761
196236525	chr3:196236525:A:G	4.71502e-05	-1.03933e-10	-1.33065	4.54363e-05	-1.03933e-10	-1.33906	5.62582e-05	-1.03933e-10	-1.33813
196236718	chr3:196236718:C:G	4.54637e-05	-1.03933e-10	-1.36707	4.39384e-05	-1.03933e-10	-1.37258	5.44407e-05	-1.03933e-10	-1.37096
196236724	chr3:196236724:C:T	5.25974e-05	-1.03933e-10	-1.22132	5.04875e-05	-1.03933e-10	-1.23364	6.25347e-05	-1.03933e-10	-1.23235
196237015	chr3:196237015:T:G	4.59962e-05	-1.03933e-10	-1.35543	4.51612e-05	-1.03933e-10	-1.34513	5.56144e-05	-1.03933e-10	-1.34963
196237075	chr3:196237075:T:C	4.61433e-05	-1.03933e-10	-1.35224	4.53352e-05	-1.03933e-10	-1.34129	5.58117e-05	-1.03933e-10	-1.34609
196237392	chr3:196237392:A:C	5.24541e-05	-1.03933e-10	-1.22405	5.03563e-05	-1.03933e-10	-1.23625	6.23714e-05	-1.03933e-10	-1.23497
196237427	chr3:196237427:A:G	5.35939e-05	0.0293693	-1.23192	4.78859e-05	-0.0141208	-1.27243	5.77475e-05	-0.0478155	-1.26418
196237496	chr3:196237496:C:G	5.25323e-05	-1.03933e-10	-1.22256	5.04281e-05	-1.03933e-10	-1.23482	6.2461e-05	-1.03933e-10	-1.23353
196237694	chr3:196237694:C:T	0.000142394	-1.03933e-10	-0.22539	0.000133747	-1.03933e-10	-0.25942	0.000166411	-1.03933e-10	-0.253619
196237801	chr3:196237801:G:A	1.54241e-05	-1.51809	-0.929975	1.50755e-05	-1.51384	-0.928452	1.83629e-05	-1.52476	-0.932982
196238090	chr3:196238090:C:T	8.59477e-05	-1.03933e-10	-0.730249	8.18272e-05	-1.03933e-10	-0.75076	0.000102466	-1.03933e-10	-0.738542
196238638	chr3:196238638:T:C	1.04924e-05	-1.47711	-1.35623	1.01192e-05	-1.48381	-1.35712	1.28194e-05	-1.45944	-1.35767
196238664	chr3:196238664:G:A	0.000109063	-1.03933e-10	-0.492061	0.000106636	-1.03933e-10	-0.485947	0.00013291	-1.03933e-10	-0.478407
196238889	chr3:196238889:A:G	6.69195e-05	-0.980499	-3.67306e-10	6.45741e-05	-0.987556	-3.67306e-10	7.83725e-05	-1.0066	-3.67306e-10
196239387	chr3:196239387:G:A	1.4379e-05	-1.32323	-1.19498	1.32323e-05	-1.32132	-1.25138	1.57212e-05	-1.37305	-1.24001
196239828	chr3:196239828:G:A	0.00032628	-1.03933e-10	0.603768	0.000320103	-1.03933e-10	0.613272	0.000400862	-1.03933e-10	0.625541
196240444	chr3:196240444:G:A	1.81727e-05	-1.19556	-1.08851	1.79751e-05	-1.19731	-1.06907	2.07102e-05	-1.25593	-1.08152
196240624	chr3:196240624:A:C	2.62286e-05	-1.52645	-0.390692	2.64297e-05	-1.51744	-0.363438	3.1849e-05	-1.5216	-0.385473
196240643	chr3:196240643:A:T	7.41955e-05	-1.03933e-10	-0.877286	7.13978e-05	-1.03933e-10	-0.887103	8.86191e-05	-1.03933e-10	-0.883729
196241149	chr3:196241149:A:C	4.98632e-05	-1.03933e-10	-1.27471	4.78808e-05	-1.03933e-10	-1.28665	5.93048e-05	-1.03933e-10	-1.28539
196241772	chr3:196241772:G:A	2.7984e-05	-0.677079	-1.17528	2.68797e-05	-0.663412	-1.20059	3.46883e-05	-0.640917	-1.18076
196242353	chr3:196242353:G:T	5.22136e-05	-1.22865	-3.67306e-10	4.96031e-05	-1.25132	-3.67306e-10	6.32412e-05	-1.22112	-3.67306e-10
196242362	chr3:196242362:A:G	4.50924e-05	-1.03933e-10	-1.37528	4.38521e-05	-1.03933e-10	-1.37455	5.42606e-05	-1.03933e-10	-1.37428
196242391	chr3:196242391:C:T	6.49513e-05	-1.03933e-10	-1.01035	6.3574e-05	-1.03933e-10	-1.00316	7.78749e-05	-1.03933e-10	-1.01297
196243143	chr3:196243143:T:C	4.68986e-05	-1.03933e-10	-1.336	4.53828e-05	-1.03933e-10	-1.34024	5.60571e-05	-1.03933e-10	-1.34171
196243200	chr3:196243200:C:T	0.000119228	-1.03933e-10	-0.402948	0.000119653	-1.03933e-10	-0.370775	0.000148838	-1.03933e-10	-0.365215
196243211	chr3:196243211:C:T	7.89374e-05	-1.03933e-10	-0.815334	7.66566e-05	-1.03933e-10	-0.816034	9.36039e-05	-1.03933e-10	-0.829004
196243564	chr3:196243564:T:C	1.34055e-05	-1.49052	-1.0978	1.32927e-05	-1.47534	-1.09281	1.62524e-05	-1.47913	-1.10071
196243857	chr3:196243857:G:C	1.27688e-05	-1.51562	-1.12137	1.26037e-05	-1.50518	-1.11619	1.54284e-05	-1.50796	-1.1239
196243941	chr3:196243941:C:T	0.000172785	-1.03933e-10	-0.03194	0.000168095	-1.03933e-10	-0.0308421	0.000212725	-1.03933e-10	-0.00807756
196244103	chr3:196244103:G:A	4.62485e-05	-1.03933e-10	-1.34996	4.46541e-05	-1.03933e-10	-1.35642	5.52747e-05	-1.03933e-10	-1.35576
196244148	chr3:196244148:C:T	1.84307e-05	-0.941321	-1.32865	1.83643e-05	-0.920227	-1.32473	2.11249e-05	-0.992216	-1.32541
196244417	chr3:196244417:C:T	4.82126e-05	-1.03933e-10	-1.30837	4.7484e-05	-1.03933e-10	-1.29498	5.86618e-05	-1.03933e-10	-1.29629
196244790	chr3:196244790:C:T	1.20061e-05	-1.51264	-1.18593	1.18648e-05	-1.50152	-1.18028	1.45349e-05	-1.50447	-1.18705
196245144	chr3:196245144:T:C	1.83295e-05	-1.52903	-0.746453	1.79372e-05	-1.53286	-0.73563	2.1855e-05	-1.53235	-0.751298
196245181	chr3:196245181:G:A	1.79276e-05	-1.52446	-0.773193	1.76927e-05	-1.51646	-0.765755	2.15305e-05	-1.51859	-0.780013
196245512	chr3:196245512:G:A	1.35331e-05	-1.53363	-1.04521	1.32256e-05	-1.53394	-1.03928	1.61481e-05	-1.5342	-1.05208
196245819	chr3:196245819:C:T	0.000143202	-1.03933e-10	-0.219731	0.000140862	-1.03933e-10	-0.207588	0.000171292	-1.03933e-10	-0.224709
196246373	chr3:196246373:G:A	0.000129645	0.282062	-0.601251	0.000126302	0.286462	-0.603158	0.000162224	0.308106	-0.587204
196246697	chr3:196246697:A:T	0.000147992	-1.03933e-10	-0.186827	0.000145475	-1.03933e-10	-0.175363	0.000176921	-1.03933e-10	-0.192374
196247299	chr3:196247299:G:A	3.87035e-05	-1.52806	-3.67306e-10	3.75595e-05	-1.52944	-3.67306e-10	4.64454e-05	-1.5298	-3.67306e-10
196247310	chr3:196247310:T:C	1.72058e-05	-1.52443	-0.814308	1.67572e-05	-1.5306	-0.805942	2.04701e-05	-1.52845	-0.820663
196247777	chr3:196247777:T:G	1.89954e-05	-1.53374	-0.706056	1.75871e-05	-1.53419	-0.754012	2.20794e-05	-1.52894	-0.744488
196247925	chr3:196247925:CA:C	1.73139e-05	-1.53252	-0.799963	1.69415e-05	-1.5342	-0.791406	2.06556e-05	-1.53387	-0.806224
196249196	chr3:196249196:G:A	4.72405e-05	-1.03933e-10	-1.32874	4.56002e-05	-1.03933e-10	-1.33546	5.63732e-05	-1.03933e-10	-1.33608
196249416	chr3:196249416:G:T	1.57807e-05	-1.53378	-0.891425	1.54175e-05	-1.5338	-0.886064	1.87551e-05	-1.53419	-0.902417
196249775	chr3:196249775:G:A	1.27869e-05	-1.52634	-1.10923	1.24258e-05	-1.53184	-1.10376	1.52243e-05	-1.52989	-1.11529
196250536	chr3:196250536:T:A	4.66594e-05	-1.03933e-10	-1.34111	4.50392e-05	-1.03933e-10	-1.34784	5.5786e-05	-1.03933e-10	-1.34655
196250889	chr3:196250889:C:A	4.50981e-05	-1.03933e-10	-1.37515	4.38601e-05	-1.03933e-10	-1.37437	5.42079e-05	-1.03933e-10	-1.37525
196251542	chr3:196251542:C:A	5.27038e-05	-1.03933e-10	-1.2193	5.04751e-05	-1.03933e-10	-1.23389	6.26211e-05	-1.03933e-10	-1.23097
196251810	chr3:196251810:G:A	5.61331e-05	-1.03933e-10	-1.15626	5.51037e-05	-1.03933e-10	-1.14615	6.73386e-05	-1.03933e-10	-1.15834
196252532	chr3:196252532:T:C	7.81119e-05	-1.03933e-10	-0.825847	7.59841e-05	-1.03933e-10	-0.824846	9.27968e-05	-1.03933e-10	-0.837664
196252911	chr3:196252911:GA:G	6.83205e-05	-1.02657	0.0667895	5.63587e-05	-1.0655	-0.0581323	7.85313e-05	-1.00727	0.00269393
196253433	chr3:196253433:C:T	3.92242e-05	-1.5147	-3.67306e-10	3.8305e-05	-1.50979	-3.67306e-10	4.76428e-05	-1.50434	-3.67306e-10
196253613	chr3:196253613:C:T	7.29966e-05	-1.03933e-10	-0.893576	7.02489e-05	-1.03933e-10	-0.903325	8.71951e-05	-1.03933e-10	-0.899928
196253628	chr3:196253628:T:C	7.7445e-05	-0.925962	0.0915409	6.35936e-05	-0.968748	-0.0341087	8.9191e-05	-0.904854	0.027557
196254336	chr3:196254336:T:TA	0.000137731	-1.03933e-10	-0.258685	0.000135957	-1.03933e-10	-0.243027	0.000165334	-1.03933e-10	-0.260109
196254411	chr3:196254411:T:G	5.59026e-05	-1.03933e-10	-1.16038	5.48732e-05	-1.03933e-10	-1.15035	6.7064e-05	-1.03933e-10	-1.16243
196254428	chr3:196254428:G:A	2.74023e-05	-0.780335	-1.09303	2.49051e-05	-0.838536	-1.10176	3.38399e-05	-0.757989	-1.08845
196254525	chr3:196254525:A:G	7.30972e-05	-1.03933e-10	-0.892198	7.03444e-05	-1.03933e-10	-0.901967	8.73146e-05	-1.03933e-10	-0.898559
196254754	chr3:196254754:T:C	4.71904e-05	-1.03933e-10	-1.3298	4.55596e-05	-1.03933e-10	-1.33635	5.63197e-05	-1.03933e-10	-1.33703
196254834	chr3:196254834:T:C	4.86492e-05	-1.03933e-10	-1.29935	4.70799e-05	-1.03933e-10	-1.30352	5.84466e-05	-1.03933e-10	-1.29996
196254959	chr3:196254959:C:G	4.77788e-05	-1.03933e-10	-1.31741	4.6015e-05	-1.03933e-10	-1.3264	5.69824e-05	-1.03933e-10	-1.32534
196254960	chr3:196254960:T:C	1.33557e-05	-1.53402	-1.05802	1.30887e-05	-1.53137	-1.05225	1.59659e-05	-1.53288	-1.06475
196254988	chr3:196254988:A:C	7.76057e-05	-0.969904	0.137557	6.37051e-05	-1.011	0.00989546	8.92445e-05	-0.949252	0.0725551
196255000	chr3:196255000:C:T	5.18347e-05	-1.23593	-3.67306e-10	5.07597e-05	-1.22827	-3.67306e-10	6.18266e-05	-1.24374	-3.67306e-10
196255825	chr3:196255825:T:C	4.84724e-05	-0.849022	-0.453972	4.08435e-05	-0.900366	-0.545257	5.68054e-05	-0.823188	-0.505257
196256215	chr3:196256215:G:A	6.57984e-05	-1.01524	0.0178427	5.43489e-05	-1.05486	-0.105085	7.58243e-05	-0.994911	-0.0447475
196256232	chr3:196256232:C:G	1.19521e-05	-1.53362	-1.16946	1.18026e-05	-1.52999	-1.15706	1.44351e-05	-1.53194	-1.16648
196256235	chr3:196256235:C:T	1.20153e-05	-1.53214	-1.16568	1.18861e-05	-1.52674	-1.15326	1.45257e-05	-1.52943	-1.16272
196256392	chr3:196256392:G:A	1.03722e-05	-1.53389	-1.31097	1.01805e-05	-1.53081	-1.30408	1.25128e-05	-1.53249	-1.30883
196257260	chr3:196257260:C:T	5.22857e-05	-1.03933e-10	-1.22727	5.01068e-05	-1.03933e-10	-1.24121	6.20962e-05	-1.03933e-10	-1.23939
196258085	chr3:196258085:G:A	0.0001333	0.210699	-0.502083	0.000122054	0.138937	-0.489844	0.000159885	0.191887	-0.485507
196258506	chr3:196258506:T:C	7.51158e-05	-1.03933e-10	-0.864958	7.48758e-05	-1.03933e-10	-0.839538	9.24866e-05	-1.03933e-10	-0.841013
196258549	chr3:196258549:T:A	4.68302e-05	-1.03933e-10	-1.33746	4.50168e-05	-1.03933e-10	-1.34833	5.57826e-05	-1.03933e-10	-1.34661
196258713	chr3:196258713:G:A	2.96973e-05	-0.752312	-1.04062	3.01911e-05	-0.719036	-1.02879	3.40739e-05	-0.802581	-1.03697
196258789	chr3:196258789:C:T	2.1191e-05	-0.761893	-1.36852	2.11012e-05	-0.739158	-1.36688	2.40739e-05	-0.819672	-1.36727
196259095	chr3:196259095:G:A	3.87133e-05	-1.52781	-3.67306e-10	3.75698e-05	-1.52917	-3.67306e-10	4.64579e-05	-1.52953	-3.67306e-10
196259352	chr3:196259352:C:CA	0.000149881	0.282421	-0.456568	0.000137139	0.209654	-0.444027	0.000179839	0.263455	-0.439469
196260246	chr3:196260246:A:G	4.63248e-05	-0.359114	-0.989197	3.87268e-05	-0.399178	-1.09966	4.8384e-05	-0.413628	-1.07528
196260631	chr3:196260631:C:T	6.40037e-05	-1.02505	-3.67306e-10	6.43618e-05	-0.990849	-3.67306e-10	7.02559e-05	-1.11593	-3.67306e-10
196260820	chr3:196260820:A:G	6.42771e-05	-1.03933e-10	-1.02078	6.19306e-05	-1.03933e-10	-1.02935	7.68302e-05	-1.03933e-10	-1.02648
196261872	chr3:196261872:C:G	7.36014e-05	-1.04442	0.159096	6.05437e-05	-1.08251	0.0305079	8.44743e-05	-1.02537	0.0937445
196262211	chr3:196262211:T:C	4.98145e-05	-1.03933e-10	-1.27568	4.78716e-05	-1.03933e-10	-1.28685	5.94367e-05	-1.03933e-10	-1.28317
196262414	chr3:196262414:G:C	0.000149691	-1.03933e-10	-0.175414	0.000147774	-1.03933e-10	-0.159683	0.000179531	-1.03933e-10	-0.177731
196262546	chr3:196262546:T:G	0.000149727	0.275086	-0.450258	0.000137021	0.202373	-0.437606	0.000179695	0.256344	-0.43316
196262810	chr3:196262810:T:C	5.50781e-05	-1.17524	-3.67306e-10	5.48315e-05	-1.1511	-3.67306e-10	6.59116e-05	-1.17976	-3.67306e-10
196262823	chr3:196262823:C:T	3.96382e-05	-1.5042	-3.67306e-10	3.83941e-05	-1.50747	-3.67306e-10	4.74495e-05	-1.50841	-3.67306e-10
196262919	chr3:196262919:C:T	4.50753e-05	-1.03933e-10	-1.37565	4.37987e-05	-1.03933e-10	-1.37577	5.41813e-05	-1.03933e-10	-1.37574
196263065	chr3:196263065:T:A	4.51606e-05	-1.03933e-10	-1.37376	4.38664e-05	-1.03933e-10	-1.37422	5.42555e-05	-1.03933e-10	-1.37437
196263067	chr3:196263067:A:G	4.51614e-05	-1.03933e-10	-1.37375	4.38671e-05	-1.03933e-10	-1.3742	5.42564e-05	-1.03933e-10	-1.37436
196263102	chr3:196263102:C:T	4.52357e-05	-1.03933e-10	-1.3721	4.40203e-05	-1.03933e-10	-1.37072	5.44044e-05	-1.03933e-10	-1.37163
196263278	chr3:196263278:G:A	5.12134e-05	-1.03933e-10	-1.24799	4.93726e-05	-1.03933e-10	-1.25597	6.12215e-05	-1.03933e-10	-1.25358
196263461	chr3:196263461:G:A	0.000145077	0.247455	-0.454181	0.00013284	0.175382	-0.441608	0.000174075	0.228649	-0.437238
196263475	chr3:196263475:C:T	6.16586e-05	-1.03933e-10	-1.06238	6.14235e-05	-1.03933e-10	-1.03758	7.48559e-05	-1.03933e-10	-1.05251
196263546	chr3:196263546:C:G	6.77973e-05	-1.03933e-10	-0.967467	6.50064e-05	-1.03933e-10	-0.980884	8.07204e-05	-1.03933e-10	-0.977086
196263951	chr3:196263951:G:A	8.63565e-05	0.277585	-1.00309	8.45884e-05	0.278237	-0.99581	0.000108018	0.300422	-0.986197
196265318	chr3:196265318:G:A	7.86278e-05	-1.03933e-10	-0.819264	7.45278e-05	-1.03933e-10	-0.844197	9.26174e-05	-1.03933e-10	-0.839599
196265352	chr3:196265352:C:T	2.21024e-05	-0.741421	-1.34688	2.20526e-05	-0.718312	-1.34363	2.51125e-05	-0.800119	-1.34459
196265950	chr3:196265950:A:G	9.1533e-05	0.540026	-1.20732	8.96182e-05	0.537937	-1.19775	0.000114146	0.563326	-1.19393
196266290	chr3:196266290:G:A	4.53559e-05	-1.03933e-10	-1.36945	4.39928e-05	-1.03933e-10	-1.37134	5.43957e-05	-1.03933e-10	-1.37179
196266437	chr3:196266437:C:T	0.000128939	-1.03933e-10	-0.32465	0.00012721	-1.03933e-10	-0.309528	0.000154677	-1.03933e-10	-0.32674
196266611	chr3:196266611:C:T	0.000108601	-0.140726	-0.355586	0.000108261	-0.0948366	-0.37599	0.000125705	-0.173911	-0.360226
196266825	chr3:196266825:C:T	0.000114393	0.192363	-0.636709	0.00010471	0.121317	-0.625489	0.000137097	0.173754	-0.621144
196267136	chr3:196267136:G:A	5.19501e-05	-1.03933e-10	-1.2337	4.9775e-05	-1.03933e-10	-1.24786	6.16938e-05	-1.03933e-10	-1.24589
196268067	chr3:196268067:T:C	0.000191163	-1.03933e-10	0.069137	0.000185114	-1.03933e-10	0.0656009	0.000234547	-1.03933e-10	0.0895799
196268122	chr3:196268122:AT:A	2.10183e-05	-0.771774	-1.36682	2.0923e-05	-0.749652	-1.36487	2.39009e-05	-0.828728	-1.36543
196269317	chr3:196269317:C:T	0.000121125	0.385943	-0.773107	0.00011802	0.388889	-0.773408	0.000151103	0.412707	-0.76282
196269536	chr3:196269536:G:A	0.000153829	0.336782	-0.48493	0.000140614	0.263198	-0.472546	0.000184742	0.319057	-0.468173
196269867	chr3:196269867:T:G	5.92879e-05	-1.03933e-10	-1.10158	5.91677e-05	-1.03933e-10	-1.07499	7.22539e-05	-1.03933e-10	-1.08789
196269876	chr3:196269876:T:G	5.90376e-05	-1.03933e-10	-1.10581	5.89066e-05	-1.03933e-10	-1.07942	7.19432e-05	-1.03933e-10	-1.0922
196269899	chr3:196269899:GGTCT:G	4.52085e-05	-1.03933e-10	-1.3727	4.39889e-05	-1.03933e-10	-1.37143	5.43693e-05	-1.03933e-10	-1.37228
196270062	chr3:196270062:A:G	0.000157929	0.355448	-0.477289	0.0001443	0.281294	-0.464773	0.000189673	0.337593	-0.460367
196270107	chr3:196270107:T:C	0.00015838	0.351757	-0.470751	0.000144728	0.277758	-0.458273	0.000190218	0.333914	-0.453821
196270152	chr3:196270152:C:T	0.000157227	0.339989	-0.466286	0.000143723	0.266292	-0.453776	0.000188851	0.322195	-0.449313
196270747	chr3:196270747:G:C	0.000162362	-1.03933e-10	-0.0941635	0.000163126	-1.03933e-10	-0.0608447	0.000203381	-1.03933e-10	-0.0529977
196271282	chr3:196271282:G:A	3.99319e-05	-1.09451	-0.402307	3.75851e-05	-1.05319	-0.475572	4.21724e-05	-1.17951	-0.446805
196271374	chr3:196271374:T:C	5.15171e-05	-1.03933e-10	-1.24207	4.94045e-05	-1.03933e-10	-1.25533	6.12208e-05	-1.03933e-10	-1.25359
196272476	chr3:196272476:G:A	3.8392e-05	-1.13191	-0.404226	3.60697e-05	-1.09249	-0.477427	4.07023e-05	-1.21311	-0.448678
196272709	chr3:196272709:C:T	4.70112e-05	-1.3336	-3.67306e-10	4.5146e-05	-1.34547	-3.67306e-10	5.587e-05	-1.34505	-3.67306e-10
196272710	chr3:196272710:C:G	7.58797e-05	-1.03933e-10	-0.85484	7.56497e-05	-1.03933e-10	-0.829256	9.34351e-05	-1.03933e-10	-0.83081
196273195	chr3:196273195:A:G	1.71111e-05	-0.991102	-1.35316	1.62019e-05	-1.03615	-1.33409	2.15713e-05	-0.957015	-1.3397
196273552	chr3:196273552:GTGCAGCCCTCAGCGGAGAGGAGACCCAGAGTGGATAGCTCCTATCTGCAGGCAGGTCATCCTGACGTCTC:G	5.80114e-05	-1.03933e-10	-1.12335	5.60033e-05	-1.03933e-10	-1.12996	6.94044e-05	-1.03933e-10	-1.12813
196273572	chr3:196273572:G:C	7.23349e-05	-0.992838	0.0901563	5.94454e-05	-1.03319	-0.0371181	8.31873e-05	-0.972246	0.0252645
196273875	chr3:196273875:C:T	7.68231e-05	-1.03933e-10	-0.842483	7.17295e-05	-1.03933e-10	-0.882468	8.97588e-05	-1.03933e-10	-0.870951
196273976	chr3:196273976:A:G	8.18201e-05	-1.03933e-10	-0.779465	8.21456e-05	-1.03933e-10	-0.746877	0.000101471	-1.03933e-10	-0.748301
196274508	chr3:196274508:TG:T	0.000108318	0.177844	-0.676763	9.88921e-05	0.110196	-0.671536	0.000130395	0.163298	-0.660803
196275452	chr3:196275452:C:T	0.000143174	0.269451	-0.489376	0.000130942	0.196779	-0.477397	0.000171703	0.250536	-0.472844
196275484	chr3:196275484:T:C	2.56728e-05	-0.813485	-1.12507	2.18797e-05	-0.857491	-1.21232	2.87608e-05	-0.817356	-1.19171
196275813	chr3:196275813:T:A	5.82114e-05	-1.03933e-10	-1.11991	5.58662e-05	-1.03933e-10	-1.13241	6.9417e-05	-1.03933e-10	-1.12795
196276194	chr3:196276194:T:A	0.000139744	-1.03933e-10	-0.244175	0.000137893	-1.03933e-10	-0.228894	0.000167616	-1.03933e-10	-0.246403
196276551	chr3:196276551:C:T	7.39495e-05	-1.04591	0.165308	6.0745e-05	-1.08385	0.0351643	8.48455e-05	-1.02651	0.0992628
196276750	chr3:196276750:G:A	5.16818e-05	-1.03933e-10	-1.23888	4.95544e-05	-1.03933e-10	-1.2523	6.1408e-05	-1.03933e-10	-1.25054
196276872	chr3:196276872:G:A	4.09529e-05	-1.47157	-3.67306e-10	3.97133e-05	-1.47368	-3.67306e-10	4.8458e-05	-1.48738	-3.67306e-10
196278239	chr3:196278239:G:A	0.000141685	-1.03933e-10	-0.230382	0.000139646	-1.03933e-10	-0.216258	0.00016962	-1.03933e-10	-0.234516
196278318	chr3:196278318:C:T	6.71815e-05	-0.950369	-0.0262224	5.55982e-05	-0.992268	-0.14495	7.77394e-05	-0.928921	-0.085794
196278358	chr3:196278358:T:C	9.30867e-05	0.178664	-0.829121	8.60216e-05	0.104949	-0.805721	0.000112809	0.160201	-0.802578
196278444	chr3:196278444:T:C	7.80384e-05	-1.03933e-10	-0.826788	7.40875e-05	-1.03933e-10	-0.850123	9.21604e-05	-1.03933e-10	-0.844546
196278451	chr3:196278451:T:C	8.42597e-05	-1.03933e-10	-0.750085	8.24607e-05	-1.03933e-10	-0.743048	0.000102398	-1.03933e-10	-0.739214
196278486	chr3:196278486:G:A	5.55542e-05	-1.03933e-10	-1.16663	5.43993e-05	-1.03933e-10	-1.15902	6.73643e-05	-1.03933e-10	-1.15796
196278530	chr3:196278530:C:T	2.49661e-05	-1.19304	-0.77343	2.44533e-05	-1.24153	-0.717071	3.22959e-05	-1.1547	-0.738437
196278573	chr3:196278573:G:A	0.000787352	1.333	0.15169	0.000765203	1.2275	0.257275	0.0008867	1.1834	0.236026
196278586	chr3:196278586:T:G	3.9313e-05	-1.51243	-3.67306e-10	3.82314e-05	-1.51171	-3.67306e-10	4.78282e-05	-1.50046	-3.67306e-10
196278594	chr3:196278594:G:C	0.00014115	-1.03933e-10	-0.234163	0.000139259	-1.03933e-10	-0.219035	0.000169269	-1.03933e-10	-0.236588
196278898	chr3:196278898:T:C	4.87338e-05	-1.03933e-10	-1.29762	4.68929e-05	-1.03933e-10	-1.3075	5.8099e-05	-1.03933e-10	-1.30593
196279203	chr3:196279203:A:G	8.70772e-05	0.207577	-0.924771	7.97064e-05	0.138274	-0.915294	0.000104907	0.191087	-0.906093
196279330	chr3:196279330:GT:G	9.26052e-05	0.0925178	-0.748161	8.50438e-05	0.024565	-0.736768	0.000112081	0.0768424	-0.725695
196279406	chr3:196279406:GCA:G	0.000126602	-1.03933e-10	-0.342944	0.00012484	-1.03933e-10	-0.328341	0.000151867	-1.03933e-10	-0.345072
196279488	chr3:196279488:G:A	8.29472e-05	0.0838488	-0.849633	7.60929e-05	0.0164377	-0.839853	0.000100149	0.0686308	-0.830048
196279630	chr3:196279630:G:A	0.000147359	0.273026	-0.464142	0.000136898	0.195779	-0.43191	0.000178934	0.249892	-0.430954
196279955	chr3:196279955:C:T	0.000136799	-1.03933e-10	-0.265477	0.000135092	-1.03933e-10	-0.249411	0.000164106	-1.03933e-10	-0.267564
196279959	chr3:196279959:C:T	5.11549e-05	-1.03933e-10	-1.24913	5.04105e-05	-1.03933e-10	-1.23517	6.20889e-05	-1.03933e-10	-1.23951
196280043	chr3:196280043:C:T	4.65815e-05	-1.03933e-10	-1.34279	4.49316e-05	-1.03933e-10	-1.35023	5.5627e-05	-1.03933e-10	-1.34941
196280947	chr3:196280947:A:T	6.646e-05	-1.03933e-10	-0.987388	6.33672e-05	-1.03933e-10	-1.00642	7.86196e-05	-1.03933e-10	-1.00346
196280965	chr3:196280965:T:A	0.000140732	-1.03933e-10	-0.237132	0.000138871	-1.03933e-10	-0.221824	0.000168794	-1.03933e-10	-0.239397
196281274	chr3:196281274:T:C	5.11346e-05	-1.03933e-10	-1.24953	4.92992e-05	-1.03933e-10	-1.25746	6.11295e-05	-1.03933e-10	-1.25508
196281357	chr3:196281357:G:A	9.30852e-05	0.137055	-0.787528	8.52385e-05	0.0678309	-0.777748	0.000112358	0.121046	-0.76743
196281468	chr3:196281468:T:C	8.55747e-05	-1.03933e-10	-0.7346	7.95565e-05	-1.03933e-10	-0.778902	9.96905e-05	-1.03933e-10	-0.766006
196281478	chr3:196281478:A:T	5.48389e-05	-1.03933e-10	-1.17959	5.24499e-05	-1.03933e-10	-1.19551	6.50298e-05	-1.03933e-10	-1.19323
196281493	chr3:196281493:C:A	3.19028e-05	-0.889491	-0.831805	3.36895e-05	-0.853721	-0.784462	3.77153e-05	-0.932831	-0.805179
196281722	chr3:196281722:A:C	0.000140686	-1.03933e-10	-0.237456	0.000138826	-1.03933e-10	-0.22215	0.000168739	-1.03933e-10	-0.239721
196281746	chr3:196281746:C:T	4.5579e-05	-1.03933e-10	-1.36454	4.41672e-05	-1.03933e-10	-1.36739	5.46382e-05	-1.03933e-10	-1.36734
196282604	chr3:196282604:A:G	1.71792e-05	-1.53418	-0.806113	1.77543e-05	-1.53278	-0.745965	2.12866e-05	-1.53376	-0.776235
196282853	chr3:196282853:T:C	4.70321e-05	-1.03933e-10	-1.33316	4.53209e-05	-1.03933e-10	-1.3416	5.61135e-05	-1.03933e-10	-1.3407
196283457	chr3:196283457:A:G	6.94345e-05	-1.03933e-10	-0.943605	6.78326e-05	-1.03933e-10	-0.938327	8.41073e-05	-1.03933e-10	-0.935984
196283563	chr3:196283563:C:T	0.000150938	0.362909	-0.530029	0.000137734	0.28822	-0.518262	0.000180894	0.343778	-0.513943
196284085	chr3:196284085:T:C	4.64696e-05	-1.03933e-10	-1.34519	4.4914e-05	-1.03933e-10	-1.35062	5.55354e-05	-1.03933e-10	-1.35106
196284535	chr3:196284535:C:T	8.502e-05	-0.968984	0.227881	6.95254e-05	-1.01006	0.0963851	9.76115e-05	-0.948149	0.161068
196284596	chr3:196284596:G:A	6.07595e-05	-0.577107	-0.499959	5.50403e-05	-0.64584	-0.501464	7.52629e-05	-0.554556	-0.492534
196285390	chr3:196285390:C:T	5.08494e-05	-1.25512	-3.67306e-10	5.05785e-05	-1.23184	-3.67306e-10	5.72524e-05	-1.32061	-3.67306e-10
196285753	chr3:196285753:C:T	1.02085e-05	-1.51741	-1.34336	1.00535e-05	-1.50607	-1.34137	1.23549e-05	-1.51073	-1.34329
196285892	chr3:196285892:CT:C	0.000132289	-1.03933e-10	-0.299001	0.000130946	-1.03933e-10	-0.280585	0.00015923	-1.03933e-10	-0.297725
196286447	chr3:196286447:A:G	3.54432e-05	-1.13041	-0.485646	3.0455e-05	-1.16361	-0.575507	4.16045e-05	-1.10784	-0.53203
196287202	chr3:196287202:T:C	5.37337e-05	-0.694375	-0.505573	4.99551e-05	-0.755407	-0.488838	6.71843e-05	-0.679916	-0.480721
196287495	chr3:196287495:C:G	2.10607e-05	-0.8448	-1.29178	1.93961e-05	-0.895821	-1.29448	2.59027e-05	-0.825067	-1.28866
196287772	chr3:196287772:A:C	4.66829e-05	-1.03933e-10	-1.34061	4.55349e-05	-1.03933e-10	-1.33689	5.61517e-05	-1.03933e-10	-1.34002
196287920	chr3:196287920:T:C	0.000117775	-1.03933e-10	-0.415217	0.000110209	-1.03933e-10	-0.452989	0.000137608	-1.03933e-10	-0.443671
196288260	chr3:196288260:C:A	4.54062e-05	-1.03933e-10	-1.36834	4.40088e-05	-1.03933e-10	-1.37098	5.44636e-05	-1.03933e-10	-1.37054
196288473	chr3:196288473:T:A	5.05278e-05	-1.03933e-10	-1.26146	4.95154e-05	-1.03933e-10	-1.25309	6.08468e-05	-1.03933e-10	-1.25972
196288552	chr3:196288552:A:T	5.53985e-05	-0.956547	-0.212889	5.25618e-05	-1.0091	-0.184284	7.01678e-05	-0.945041	-0.172146
196288605	chr3:196288605:A:G	3.7205e-05	-0.913567	-0.653979	3.57531e-05	-0.924345	-0.654388	4.75229e-05	-0.873034	-0.633831
196288901	chr3:196288901:C:A	4.73285e-05	-1.35257	0.0256935	4.01723e-05	-1.37637	-0.0858263	5.51286e-05	-1.32762	-0.0307902
196288957	chr3:196288957:C:T	4.9225e-05	-1.03933e-10	-1.28759	4.81122e-05	-1.03933e-10	-1.28183	5.92288e-05	-1.03933e-10	-1.28667
196289004	chr3:196289004:A:C	7.9588e-05	-1.03933e-10	-0.807126	7.41069e-05	-1.03933e-10	-0.849862	9.27726e-05	-1.03933e-10	-0.837925
196289181	chr3:196289181:A:T	4.00154e-05	-1.37842	-0.1163	4.12943e-05	-1.37136	-0.0632824	4.93372e-05	-1.40659	-0.0628117
196289469	chr3:196289469:G:A	4.70301e-05	-1.34451	0.011307	3.9923e-05	-1.36879	-0.0996265	5.48287e-05	-1.31894	-0.0449235
196289808	chr3:196289808:C:T	4.75577e-05	-1.03933e-10	-1.32205	4.58105e-05	-1.03933e-10	-1.33086	5.66952e-05	-1.03933e-10	-1.33039
196289897	chr3:196289897:A:T	4.64758e-05	-1.03933e-10	-1.34506	4.49383e-05	-1.03933e-10	-1.35008	5.56263e-05	-1.03933e-10	-1.34942
196290115	chr3:196290115:G:A	6.10423e-05	-1.36266	0.290237	5.10555e-05	-1.38549	0.16303	7.05294e-05	-1.33814	0.226088
196290684	chr3:196290684:C:G	6.81752e-05	-1.03933e-10	-0.961908	6.56105e-05	-1.03933e-10	-0.971634	8.14176e-05	-1.03933e-10	-0.968486
196290757	chr3:196290757:G:A	1.66556e-05	-1.37731	-0.993934	1.54367e-05	-1.40939	-1.00923	2.06343e-05	-1.34244	-0.998687
196290866	chr3:196290866:C:T	5.01035e-05	-1.32027	0.0503705	4.23952e-05	-1.34606	-0.062272	5.84429e-05	-1.29313	-0.00689561
196291713	chr3:196291713:C:A	1.00666e-05	-1.50445	-1.37031	9.84309e-06	-1.49597	-1.37263	1.19857e-05	-1.51243	-1.37193
196291847	chr3:196291847:C:T	1.33604e-05	-1.32442	-1.26728	1.2447e-05	-1.36258	-1.27131	1.67025e-05	-1.28507	-1.26745
196291984	chr3:196291984:C:T	7.36753e-05	-1.03933e-10	-0.884322	7.05097e-05	-1.03933e-10	-0.89962	8.76751e-05	-1.03933e-10	-0.894439
196292341	chr3:196292341:C:T	1.84333e-05	-1.43217	-0.837656	1.8342e-05	-1.41756	-0.828616	2.18746e-05	-1.44915	-0.833606
196292370	chr3:196292370:T:C	4.50753e-05	-1.03933e-10	-1.37565	4.38281e-05	-1.03933e-10	-1.3751	5.42258e-05	-1.03933e-10	-1.37492
196292500	chr3:196292500:A:G	1.70574e-05	-1.38332	-0.964083	1.58146e-05	-1.41467	-0.979766	2.112e-05	-1.34905	-0.968802
196292809	chr3:196292809:T:C	3.31881e-05	-0.93403	-0.747768	3.19208e-05	-0.944447	-0.747665	4.23135e-05	-0.894715	-0.728256
196293518	chr3:196293518:C:T	1.78894e-05	-1.35742	-0.94236	1.65355e-05	-1.39142	-0.95844	2.22075e-05	-1.32047	-0.947175
196294186	chr3:196294186:T:C	4.75352e-05	-1.03933e-10	-1.32252	4.63995e-05	-1.03933e-10	-1.31808	5.71795e-05	-1.03933e-10	-1.32188
196294288	chr3:196294288:G:A	9.64787e-05	-1.03933e-10	-0.614667	9.05953e-05	-1.03933e-10	-0.648967	0.00011277	-1.03933e-10	-0.642723
196294576	chr3:196294576:T:C	1.29368e-05	-1.30734	-1.31657	1.20489e-05	-1.34689	-1.31951	1.62103e-05	-1.26587	-1.31656
196294908	chr3:196294908:G:T	0.000146608	-1.03933e-10	-0.196228	0.000139597	-1.03933e-10	-0.216608	0.000173613	-1.03933e-10	-0.211251
196294936	chr3:196294936:T:C	1.04622e-05	-1.50129	-1.33494	1.01881e-05	-1.49222	-1.34193	1.24121e-05	-1.50965	-1.33975
196295311	chr3:196295311:C:T	4.78955e-05	-1.31497	-3.67306e-10	4.68828e-05	-1.30772	-3.67306e-10	5.52453e-05	-1.35629	-3.67306e-10
196295450	chr3:196295450:C:T	1.06323e-05	-1.44472	-1.37537	1.04416e-05	-1.43435	-1.37522	1.2553e-05	-1.46251	-1.37561
196295451	chr3:196295451:G:A	0.000123902	-1.03933e-10	-0.364499	0.000122669	-1.03933e-10	-0.345883	0.00014921	-1.03933e-10	-0.362719
196295593	chr3:196295593:G:A	7.0632e-05	-1.03933e-10	-0.926506	6.76424e-05	-1.03933e-10	-0.941135	8.40915e-05	-1.03933e-10	-0.936171
196295879	chr3:196295879:T:C	1.25785e-05	-1.33242	-1.31958	1.17435e-05	-1.36962	-1.32244	1.57259e-05	-1.29318	-1.31958
196296090	chr3:196296090:G:T	0.000186072	-0.958637	1.00078	0.000188968	-0.968592	1.0548	0.000231973	-0.951004	1.02955
196296136	chr3:196296136:C:T	1.51357e-05	-1.44741	-1.01952	1.50208e-05	-1.43394	-1.012	1.79818e-05	-1.46295	-1.01576
196296514	chr3:196296514:A:G	1.27466e-05	-1.32879	-1.30993	1.18915e-05	-1.3665	-1.31304	1.59309e-05	-1.28985	-1.30996
196296707	chr3:196296707:A:G	7.33878e-05	-1.03933e-10	-0.888231	7.0235e-05	-1.03933e-10	-0.903523	8.73373e-05	-1.03933e-10	-0.898299
196296789	chr3:196296789:C:G	0.000221063	-1.03933e-10	0.21446	0.000209096	-1.03933e-10	0.187426	0.000259897	-1.03933e-10	0.192209
196296852	chr3:196296852:A:C	8.29583e-05	-0.165768	-0.599882	8.21808e-05	-0.193539	-0.55291	9.81824e-05	-0.220935	-0.560315
196297184	chr3:196297184:A:G	7.92385e-05	-1.03933e-10	-0.811527	7.39266e-05	-1.03933e-10	-0.852297	9.25176e-05	-1.03933e-10	-0.840678
196297848	chr3:196297848:T:C	1.47622e-05	-1.19729	-1.29462	1.36395e-05	-1.24502	-1.29738	1.86152e-05	-1.15	-1.29409
196297959	chr3:196297959:C:T	7.67275e-05	-1.03933e-10	-0.843728	7.34648e-05	-1.03933e-10	-0.858564	9.13466e-05	-1.03933e-10	-0.853416
196298246	chr3:196298246:A:G	1.49894e-05	-1.52048	-0.956164	1.48198e-05	-1.51383	-0.945572	1.80228e-05	-1.52632	-0.950116
196298975	chr3:196298975:G:A	1.1821e-05	-1.52154	-1.19258	1.16693e-05	-1.51142	-1.18699	1.4358e-05	-1.52044	-1.18333
196299337	chr3:196299337:G:A	4.06567e-05	-1.37111	-0.107711	3.4743e-05	-1.39352	-0.213868	4.74235e-05	-1.3474	-0.16156
196299412	chr3:196299412:G:A	4.5792e-05	-1.36589	0.00601566	3.89465e-05	-1.38857	-0.104611	5.33256e-05	-1.34166	-0.0500035
196299754	chr3:196299754:A:C	3.99137e-05	-1.49727	-3.67306e-10	3.95295e-05	-1.47832	-3.67306e-10	4.81226e-05	-1.49433	-3.67306e-10
196299938	chr3:196299938:G:A	1.53745e-05	-1.45205	-0.999235	1.52569e-05	-1.43883	-0.991504	1.82762e-05	-1.46718	-0.995301
196300716	chr3:196300716:T:C	6.54804e-05	-0.0371416	-0.965097	6.3705e-05	-0.0633168	-0.93779	7.67092e-05	-0.0915059	-0.936548
196300733	chr3:196300733:A:AT	9.95337e-05	-1.03933e-10	-0.583493	9.92242e-05	-1.03933e-10	-0.557988	0.000123631	-1.03933e-10	-0.550774
196300809	chr3:196300809:G:A	0.000123622	-1.03933e-10	-0.366757	0.000115542	-1.03933e-10	-0.405738	0.00014432	-1.03933e-10	-0.396042
196301145	chr3:196301145:T:A	4.71979e-05	-1.03933e-10	-1.32964	4.63351e-05	-1.03933e-10	-1.31947	5.72918e-05	-1.03933e-10	-1.31992
196301685	chr3:196301685:C:A	1.53179e-05	-1.36929	-1.08568	1.42151e-05	-1.40203	-1.09904	1.90233e-05	-1.33283	-1.08958
196301759	chr3:196301759:T:G	1.2288e-05	-1.35061	-1.32476	1.14927e-05	-1.38617	-1.32748	1.53339e-05	-1.31322	-1.3248
196302275	chr3:196302275:T:C	1.27341e-05	-1.31608	-1.32362	1.1872e-05	-1.3548	-1.32639	1.5947e-05	-1.27519	-1.32362
196302361	chr3:196302361:G:A	0.0011372	-1.03933e-10	1.85233	0.00113104	-1.03933e-10	1.87552	0.00141799	-1.03933e-10	1.88892
196302789	chr3:196302789:G:A	0.000112545	-0.460638	-3.67306e-10	0.000110691	-0.44863	-3.67306e-10	0.00011732	-0.603172	-3.67306e-10
196303346	chr3:196303346:T:C	4.60773e-05	-1.03933e-10	-1.35367	4.48948e-05	-1.03933e-10	-1.35105	5.55424e-05	-1.03933e-10	-1.35093
196303377	chr3:196303377:T:C	5.8423e-05	-1.33288	0.216602	4.89251e-05	-1.35758	0.0925044	6.77938e-05	-1.30609	0.154486
196303401	chr3:196303401:C:T	4.69291e-05	-1.33535	-3.67306e-10	4.5562e-05	-1.3363	-3.67306e-10	5.91589e-05	-1.28785	-3.67306e-10
196303510	chr3:196303510:A:G	7.34491e-05	-1.03933e-10	-0.887396	7.05969e-05	-1.03933e-10	-0.898384	8.79081e-05	-1.03933e-10	-0.891785
196303729	chr3:196303729:G:T	4.50919e-05	-1.33693	-0.0383544	3.83454e-05	-1.36141	-0.147322	5.26591e-05	-1.31089	-0.0933477
196303778	chr3:196303778:T:C	1.29082e-05	-1.30772	-1.31841	1.20236e-05	-1.3472	-1.3213	1.61709e-05	-1.26647	-1.31839
196303839	chr3:196303839:T:C	8.13709e-05	-1.03933e-10	-0.784971	7.58481e-05	-1.03933e-10	-0.826636	9.49399e-05	-1.03933e-10	-0.814833
196303931	chr3:196303931:G:A	0.000178478	-1.03933e-10	0.000478721	0.000169217	-1.03933e-10	-0.0241905	0.000210274	-1.03933e-10	-0.0196634
196304059	chr3:196304059:T:A	1.66394e-05	-1.44481	-0.927402	1.70686e-05	-1.43125	-0.886878	2.01051e-05	-1.46204	-0.905062
196304194	chr3:196304194:G:A	5.26617e-05	-1.03933e-10	-1.2201	5.21255e-05	-1.03933e-10	-1.20172	6.41555e-05	-1.03933e-10	-1.20677
196304583	chr3:196304583:C:T	1.28299e-05	-1.29864	-1.33356	1.19419e-05	-1.33931	-1.33601	1.60779e-05	-1.25707	-1.33356
196304610	chr3:196304610:G:C	5.15092e-05	-1.35228	0.110049	4.35961e-05	-1.37592	-0.00447778	5.99183e-05	-1.32726	0.0521682
196304950	chr3:196304950:C:T	9.96995e-05	-0.581828	-3.67306e-10	9.04315e-05	-0.650778	-3.67306e-10	0.000146954	-0.377954	-3.67306e-10
196304983	chr3:196304983:A:G	5.44264e-05	-1.3077	0.120562	4.54943e-05	-1.33336	-0.00441846	6.34348e-05	-1.27821	0.0601501
196305066	chr3:196305066:T:G	0.000110212	-1.03933e-10	-0.48158	0.000110631	-1.03933e-10	-0.449172	0.00013639	-1.03933e-10	-0.452556
196305125	chr3:196305125:C:A	4.84581e-05	-1.36766	0.0643677	4.44531e-05	-1.34068	-0.0202503	5.285e-05	-1.41341	0.0127898
196305403	chr3:196305403:A:G	5.66385e-05	-1.03933e-10	-1.1473	5.61625e-05	-1.03933e-10	-1.12712	6.95541e-05	-1.03933e-10	-1.12597
196305532	chr3:196305532:G:A	0.000108101	-1.49463	0.993709	9.49322e-05	-1.48784	0.885628	0.000119014	-1.51275	0.923916
196305634	chr3:196305634:C:G	5.8645e-05	-1.11249	-3.67306e-10	5.79304e-05	-1.09613	-3.67306e-10	7.78958e-05	-1.0127	-3.67306e-10
196306190	chr3:196306190:T:C	1.06162e-05	-1.48927	-1.33233	1.03504e-05	-1.47881	-1.33953	1.25738e-05	-1.49919	-1.33727
196306482	chr3:196306482:T:C	6.38075e-05	-1.03933e-10	-1.02812	6.38012e-05	-1.03933e-10	-0.999598	7.77456e-05	-1.03933e-10	-1.01463
196307212	chr3:196307212:C:G	7.29831e-05	-1.03933e-10	-0.893761	6.91788e-05	-1.03933e-10	-0.918675	8.59162e-05	-1.03933e-10	-0.914705
196307267	chr3:196307267:A:G	3.4762e-05	-0.883259	-0.752206	3.34126e-05	-0.893844	-0.752594	4.43751e-05	-0.842143	-0.733254
196307522	chr3:196307522:C:T	0.000118336	-1.03933e-10	-0.410457	0.000117254	-1.03933e-10	-0.391031	0.000142666	-1.03933e-10	-0.407568
196307591	chr3:196307591:C:A	1.09295e-05	-1.52686	-1.26566	1.07686e-05	-1.52756	-1.25118	1.3113e-05	-1.53337	-1.26111
196307739	chr3:196307739:G:A	0.000102754	-1.03933e-10	-0.551649	9.65896e-05	-1.03933e-10	-0.584899	0.000120371	-1.03933e-10	-0.577496
196308430	chr3:196308430:G:A	0.000136279	-1.03933e-10	-0.269284	0.000135201	-1.03933e-10	-0.24861	0.000164316	-1.03933e-10	-0.266287
196308863	chr3:196308863:C:T	7.77974e-05	-1.03933e-10	-0.82988	7.44744e-05	-1.03933e-10	-0.844914	9.26007e-05	-1.03933e-10	-0.83978
196308988	chr3:196308988:ACAT:A	7.6757e-05	-1.03933e-10	-0.843345	7.34929e-05	-1.03933e-10	-0.858181	9.13814e-05	-1.03933e-10	-0.853035
196309218	chr3:196309218:C:T	0.000135722	-1.03933e-10	-0.273381	0.000134642	-1.03933e-10	-0.25275	0.000163646	-1.03933e-10	-0.270368
196309401	chr3:196309401:G:A	0.000119523	-1.03933e-10	-0.400478	0.000111378	-1.03933e-10	-0.442441	0.000139116	-1.03933e-10	-0.432765
196309578	chr3:196309578:T:C	0.000106656	-1.03933e-10	-0.514377	0.000107025	-1.03933e-10	-0.482305	0.000131969	-1.03933e-10	-0.48551
196309822	chr3:196309822:G:A	6.73651e-05	-1.03933e-10	-0.973861	6.45679e-05	-1.03933e-10	-0.987653	8.01408e-05	-1.03933e-10	-0.984291
196309880	chr3:196309880:G:A	5.99287e-05	-1.03933e-10	-1.09083	5.81018e-05	-1.03933e-10	-1.09317	7.20999e-05	-1.03933e-10	-1.09002
196309940	chr3:196309940:C:G	4.61067e-05	-1.03933e-10	-1.35303	4.49554e-05	-1.03933e-10	-1.3497	5.55416e-05	-1.03933e-10	-1.35094
196310107	chr3:196310107:AACTTT:A	4.68708e-05	-1.30586	-0.0307307	3.97756e-05	-1.33224	-0.139872	5.48618e-05	-1.27749	-0.0857724
196310515	chr3:196310515:A:G	3.72433e-05	-0.796419	-0.770097	3.57932e-05	-0.80726	-0.770352	4.77532e-05	-0.750914	-0.751116
196310574	chr3:196310574:A:G	1.29912e-05	-1.29782	-1.3219	1.20917e-05	-1.33812	-1.32473	1.62903e-05	-1.25553	-1.32198
196310664	chr3:196310664:G:A	0.000151057	-1.03933e-10	-0.166335	0.000149422	-1.03933e-10	-0.148597	0.000181565	-1.03933e-10	-0.166464
196311122	chr3:196311122:C:T	2.35341e-05	-1.49613	-0.529407	2.51053e-05	-1.47728	-0.455012	2.94659e-05	-1.49278	-0.492065
196311434	chr3:196311434:G:C	1.24685e-05	-1.33643	-1.32436	1.16505e-05	-1.37339	-1.32663	1.55771e-05	-1.29837	-1.3239
196311513	chr3:196311513:G:A	1.55995e-05	-1.37667	-1.06008	1.44975e-05	-1.4088	-1.07259	1.93604e-05	-1.34206	-1.06279
196311709	chr3:196311709:A:C	1.46581e-05	-1.45564	-1.04335	1.45437e-05	-1.44274	-1.03547	1.74302e-05	-1.47031	-1.03956
196311773	chr3:196311773:AC:A	4.6166e-05	-1.03933e-10	-1.35175	4.4625e-05	-1.03933e-10	-1.35708	5.51829e-05	-1.03933e-10	-1.35742
196311842	chr3:196311842:C:T	1.29519e-05	-1.32233	-1.30042	1.20806e-05	-1.36065	-1.30312	1.62038e-05	-1.28297	-1.29986
196312091	chr3:196312091:C:G	3.29353e-05	-0.836029	-0.853416	3.16382e-05	-0.846992	-0.854012	4.20179e-05	-0.793882	-0.8361
196312259	chr3:196312259:T:C	3.69435e-05	-0.805402	-0.769197	3.54922e-05	-0.816446	-0.769609	4.7268e-05	-0.761685	-0.750558
196313095	chr3:196313095:G:A	1.26902e-05	-1.3355	-1.30765	1.18518e-05	-1.37259	-1.31031	1.58552e-05	-1.2974	-1.30718
196313356	chr3:196313356:C:T	5.07911e-05	-1.03933e-10	-1.25627	5.0172e-05	-1.03933e-10	-1.23991	6.17811e-05	-1.03933e-10	-1.24448
196313476	chr3:196313476:G:A	0.000150648	-1.03933e-10	-0.169045	0.000149013	-1.03933e-10	-0.151335	0.000181069	-1.03933e-10	-0.169199
196313563	chr3:196313563:A:G	4.8652e-05	-1.03933e-10	-1.2993	4.75406e-05	-1.03933e-10	-1.29378	5.85429e-05	-1.03933e-10	-1.29832
196314178	chr3:196314178:T:C	1.22535e-05	-1.35677	-1.32141	1.14689e-05	-1.39151	-1.32421	1.52719e-05	-1.32063	-1.32144
196314450	chr3:196314450:G:A	3.85907e-05	-1.53098	-3.67306e-10	3.76266e-05	-1.52766	-3.67306e-10	4.63177e-05	-1.53255	-3.67306e-10
196314508	chr3:196314508:T:A	1.05208e-05	-1.49924	-1.3314	1.02451e-05	-1.48991	-1.33867	1.2476e-05	-1.50788	-1.33639
196314920	chr3:196314920:G:A	4.66475e-05	-1.03933e-10	-1.34137	4.50411e-05	-1.03933e-10	-1.34779	5.56936e-05	-1.03933e-10	-1.34821
196315270	chr3:196315270:T:C	1.7799e-05	-1.31815	-0.9867	1.73368e-05	-1.30246	-1.00008	2.04196e-05	-1.34689	-1.00469
196315540	chr3:196315540:C:T	6.19498e-05	-1.03933e-10	-1.05767	6.05503e-05	-1.03933e-10	-1.0519	7.4206e-05	-1.03933e-10	-1.06123
196315563	chr3:196315563:T:G	4.75515e-05	-1.03933e-10	-1.32218	4.64091e-05	-1.03933e-10	-1.31787	5.71875e-05	-1.03933e-10	-1.32174
196315639	chr3:196315639:G:A	0.000143817	-1.03933e-10	-0.215449	0.000139248	-1.03933e-10	-0.219116	0.00017601	-1.03933e-10	-0.197538
196317798	chr3:196317798:C:G	1.4869e-05	-1.41819	-1.06652	1.39727e-05	-1.44631	-1.07195	1.83783e-05	-1.38978	-1.06713
196317854	chr3:196317854:C:T	1.01126e-05	-1.5324	-1.33781	9.8634e-06	-1.53369	-1.33285	1.22089e-05	-1.52988	-1.33603
196318023	chr3:196318023:G:C	2.69535e-05	-1.2871	-0.60277	2.44194e-05	-1.32874	-0.631246	3.3586e-05	-1.24092	-0.613049
196318096	chr3:196318096:C:T	0.000219226	-1.03933e-10	0.206115	0.000212908	-1.03933e-10	0.205491	0.000265428	-1.03933e-10	0.213269
196318975	chr3:196318975:A:G	1.17462e-05	-1.53087	-1.18959	1.15337e-05	-1.53328	-1.17682	1.43488e-05	-1.53154	-1.17287
196319429	chr3:196319429:C:T	2.04524e-05	-0.990528	-1.17536	1.86605e-05	-1.03921	-1.18976	2.58612e-05	-0.938386	-1.17695
196319533	chr3:196319533:G:A	6.7195e-05	-0.81401	-0.162381	6.43293e-05	-0.82352	-0.167835	8.79655e-05	-0.753172	-0.137959
196319545	chr3:196319545:C:T	1.32252e-05	-1.48431	-1.11755	1.31837e-05	-1.4725	-1.10388	1.62191e-05	-1.48125	-1.10064
196319557	chr3:196319557:G:A	2.07629e-05	-1.50681	-0.644011	2.05159e-05	-1.4995	-0.634664	2.53667e-05	-1.50269	-0.631952
196319661	chr3:196319661:T:G	6.51207e-05	-1.03933e-10	-1.00775	6.41074e-05	-1.03933e-10	-0.99481	7.85073e-05	-1.03933e-10	-1.00488
196319959	chr3:196319959:A:G	1.01468e-05	-1.49447	-1.37236	9.92111e-06	-1.48849	-1.37221	1.21023e-05	-1.50206	-1.37262
196320725	chr3:196320725:C:G	1.5448e-05	-1.39875	-1.04775	1.49079e-05	-1.41838	-1.03509	1.87352e-05	-1.38964	-1.04803
196320915	chr3:196320915:T:C	2.90725e-05	-1.19534	-0.618859	2.79619e-05	-1.20018	-0.624348	3.6891e-05	-1.15926	-0.600845
196321435	chr3:196321435:C:T	0.000208767	-1.03933e-10	0.157229	0.000202747	-1.03933e-10	0.156591	0.000251056	-1.03933e-10	0.157601
196321502	chr3:196321502:C:T	6.07831e-05	-1.03933e-10	-1.07668	6.05941e-05	-1.03933e-10	-1.05117	7.3933e-05	-1.03933e-10	-1.06492
196321642	chr3:196321642:A:C	2.72095e-05	-1.15648	-0.723938	2.61666e-05	-1.16054	-0.73035	3.456e-05	-1.11709	-0.708294
196321722	chr3:196321722:A:G	2.62662e-05	-1.12324	-0.792466	2.52579e-05	-1.12762	-0.798612	3.33817e-05	-1.08239	-0.777679
196321801	chr3:196321801:AGAGCGAG:A	5.49461e-05	-1.03933e-10	-1.17764	5.40405e-05	-1.03933e-10	-1.16564	6.70344e-05	-1.03933e-10	-1.16287
196321810	chr3:196321810:C:A	6.16644e-05	-1.03933e-10	-1.06228	6.08323e-05	-1.03933e-10	-1.04725	7.55159e-05	-1.03933e-10	-1.04373
196321812	chr3:196321812:CCATAAAA:C	5.82267e-05	-1.03933e-10	-1.11964	5.73599e-05	-1.03933e-10	-1.10602	7.11784e-05	-1.03933e-10	-1.10289
196322024	chr3:196322024:G:A	1.75404e-05	-1.51736	-0.802124	1.74823e-05	-1.51242	-0.781758	2.16806e-05	-1.5099	-0.781755
196322091	chr3:196322091:G:T	2.49407e-05	-1.52324	-0.444252	2.64563e-05	-1.51246	-0.367412	3.1221e-05	-1.51885	-0.408134
196322378	chr3:196322378:G:A	0.000130069	-1.03933e-10	-0.315925	0.000126337	-1.03933e-10	-0.316414	0.000157798	-1.03933e-10	-0.306759
196322469	chr3:196322469:C:T	5.42582e-05	-1.03933e-10	-1.19024	5.3546e-05	-1.03933e-10	-1.17483	6.5772e-05	-1.03933e-10	-1.18188
196323189	chr3:196323189:C:CCAGA	1.26986e-05	-1.27103	-1.37147	1.20963e-05	-1.28905	-1.37342	1.54209e-05	-1.26061	-1.37174
196323396	chr3:196323396:AAAC:A	2.26012e-05	-1.52575	-0.540235	2.27676e-05	-1.51813	-0.511897	2.82885e-05	-1.52317	-0.50245
196324693	chr3:196324693:G:A	1.12305e-05	-1.39853	-1.36682	1.06685e-05	-1.41805	-1.37002	1.37338e-05	-1.38073	-1.36749
196325475	chr3:196325475:C:T	0.000162135	-1.46593	1.37037	0.000137337	-1.4601	1.22718	0.000170297	-1.49548	1.26494
196325650	chr3:196325650:G:A	2.74396e-05	-1.47521	-0.396793	2.42539e-05	-1.48587	-0.480918	3.21316e-05	-1.46369	-0.434548
196325686	chr3:196325686:G:A	1.27277e-05	-1.27396	-1.36624	1.21142e-05	-1.2917	-1.36929	1.54556e-05	-1.2636	-1.3665
196325997	chr3:196325997:C:T	0.000170309	-1.03933e-10	-0.046372	0.000171962	-1.03933e-10	-0.00809696	0.000214478	-1.03933e-10	0.000129425
196326264	chr3:196326264:C:T	2.62851e-05	-0.949893	-0.965092	2.52361e-05	-0.956325	-0.970768	3.14361e-05	-0.949459	-0.970661
196326459	chr3:196326459:T:C	1.24079e-05	-1.29814	-1.36751	1.18217e-05	-1.31512	-1.37032	1.50628e-05	-1.2881	-1.36775
196326619	chr3:196326619:CAT:C	0.000119814	-1.03933e-10	-0.398047	0.000111901	-1.03933e-10	-0.437757	0.000139596	-1.03933e-10	-0.429326
196326775	chr3:196326775:A:G	1.77765e-05	-1.51034	-0.795769	1.77334e-05	-1.5046	-0.775322	2.19994e-05	-1.50179	-0.775272
196327133	chr3:196327133:G:A	1.14629e-05	-1.53304	-1.21183	1.12859e-05	-1.53136	-1.20045	1.39665e-05	-1.53409	-1.19732
196327215	chr3:196327215:C:T	1.03913e-05	-1.47579	-1.36723	1.02602e-05	-1.46164	-1.36546	1.25905e-05	-1.47036	-1.36477
196327802	chr3:196327802:C:T	4.6521e-05	-1.03933e-10	-1.34408	4.51062e-05	-1.03933e-10	-1.34635	5.58936e-05	-1.03933e-10	-1.34463
196327811	chr3:196327811:A:G	4.6521e-05	-1.03933e-10	-1.34408	4.51062e-05	-1.03933e-10	-1.34635	5.58936e-05	-1.03933e-10	-1.34463
196327951	chr3:196327951:G:A	1.2857e-05	-1.27385	-1.35625	1.22215e-05	-1.29158	-1.3606	1.56116e-05	-1.26348	-1.35658
196327989	chr3:196327989:C:T	2.34396e-05	-1.1333	-0.896266	2.26261e-05	-1.137	-0.899271	2.97804e-05	-1.0927	-0.881526
196329965	chr3:196329965:G:A	4.69958e-05	-1.03933e-10	-1.33393	4.54067e-05	-1.03933e-10	-1.33971	5.6498e-05	-1.03933e-10	-1.33387
196329975	chr3:196329975:A:G	5.25137e-05	-1.03933e-10	-1.22291	5.04275e-05	-1.03933e-10	-1.23483	6.31012e-05	-1.03933e-10	-1.22334
196331211	chr3:196331211:A:G	1.28351e-05	-1.28346	-1.34835	1.22049e-05	-1.30062	-1.35292	1.56031e-05	-1.27245	-1.34816
196331286	chr3:196331286:T:A	1.10566e-05	-1.52045	-1.26051	1.07718e-05	-1.52496	-1.25348	1.35185e-05	-1.51286	-1.25115
196331509	chr3:196331509:C:T	1.04029e-05	-1.48042	-1.36148	1.01762e-05	-1.47328	-1.36204	1.2407e-05	-1.48906	-1.36075
196331577	chr3:196331577:CAGG:C	5.22461e-05	-1.03933e-10	-1.22802	5.03056e-05	-1.03933e-10	-1.23725	6.24125e-05	-1.03933e-10	-1.23431
196331644	chr3:196331644:G:A	4.51564e-05	-1.03933e-10	-1.37386	4.39782e-05	-1.03933e-10	-1.37168	5.43905e-05	-1.03933e-10	-1.37189
196331655	chr3:196331655:C:T	6.9346e-05	-1.03933e-10	-0.94488	6.64276e-05	-1.03933e-10	-0.959257	8.25799e-05	-1.03933e-10	-0.954311
196331992	chr3:196331992:C:T	0.000477576	-1.03933e-10	0.984735	0.000501717	-1.03933e-10	1.06267	0.000620983	-1.03933e-10	1.06323
196331993	chr3:196331993:A:G	2.57418e-05	-0.834183	-1.10169	2.49552e-05	-0.838423	-1.09986	3.31335e-05	-0.781047	-1.08648
196332097	chr3:196332097:C:T	1.92466e-05	-1.49586	-0.730799	1.92223e-05	-1.48852	-0.710774	2.38663e-05	-1.48493	-0.710681
196332268	chr3:196332268:T:G	1.21525e-05	-1.37303	-1.31342	1.15649e-05	-1.38689	-1.3205	1.47471e-05	-1.36394	-1.3131
196332595	chr3:196332595:G:A	2.18272e-05	-1.5182	-0.582633	2.17213e-05	-1.5132	-0.563878	2.6872e-05	-1.51284	-0.564152
196332719	chr3:196332719:A:T	4.55228e-05	-1.03933e-10	-1.36578	4.42866e-05	-1.03933e-10	-1.36469	5.47745e-05	-1.03933e-10	-1.36485
196332827	chr3:196332827:C:G	5.21928e-05	-1.03933e-10	-1.22904	5.02719e-05	-1.03933e-10	-1.23792	6.23505e-05	-1.03933e-10	-1.2353
196332990	chr3:196332990:C:A	1.29845e-05	-1.52695	-1.09328	1.27385e-05	-1.53014	-1.0806	1.59615e-05	-1.52174	-1.07616
196333428	chr3:196333428:C:T	1.11247e-05	-1.53282	-1.242	1.06084e-05	-1.53392	-1.25981	1.31951e-05	-1.53001	-1.25822
196333501	chr3:196333501:A:G	1.96205e-05	-1.48608	-0.721341	1.99326e-05	-1.46584	-0.697173	2.37948e-05	-1.47755	-0.721056
196333647	chr3:196333647:G:A	8.96673e-05	-1.03933e-10	-0.687883	8.44543e-05	-1.03933e-10	-0.719159	0.000105085	-1.03933e-10	-0.713305
196333799	chr3:196333799:C:T	1.06521e-05	-1.53043	-1.2878	1.0174e-05	-1.52789	-1.30764	1.26768e-05	-1.5294	-1.29891
196334330	chr3:196334330:T:G	2.37763e-05	-0.998738	-1.01656	2.05423e-05	-1.01881	-1.11408	2.52655e-05	-1.04422	-1.09442
196334424	chr3:196334424:G:T	1.14069e-05	-1.53337	-1.21641	1.08592e-05	-1.53412	-1.23623	1.35012e-05	-1.53102	-1.23427
196334516	chr3:196334516:C:T	4.71763e-05	-1.03933e-10	-1.3301	4.55586e-05	-1.03933e-10	-1.33637	5.64822e-05	-1.03933e-10	-1.33415
196335647	chr3:196335647:C:T	2.87938e-05	-1.44026	-0.38357	2.89321e-05	-1.4278	-0.362622	3.59565e-05	-1.42378	-0.361992
196337215	chr3:196337215:C:T	3.98018e-05	-1.50008	-3.67306e-10	3.86589e-05	-1.50059	-3.67306e-10	4.91894e-05	-1.4724	-3.67306e-10
196337292	chr3:196337292:C:G	1.56242e-05	-1.15794	-1.27723	1.48595e-05	-1.19316	-1.26357	1.9934e-05	-1.1049	-1.27075
196337548	chr3:196337548:T:C	4.94408e-05	-1.28321	-3.67306e-10	4.76975e-05	-1.29049	-3.67306e-10	5.96916e-05	-1.27889	-3.67306e-10
196338325	chr3:196338325:A:G	5.18928e-05	-1.23481	-3.67306e-10	4.98588e-05	-1.24618	-3.67306e-10	6.57928e-05	-1.18157	-3.67306e-10
196339023	chr3:196339023:T:G	0.000227294	-1.03933e-10	0.242255	0.000233588	-1.03933e-10	0.298189	0.0002806	-1.03933e-10	0.268853
196339698	chr3:196339698:G:A	1.7428e-05	-1.38618	-0.939728	1.70395e-05	-1.38901	-0.930825	2.14945e-05	-1.37294	-0.927338
196339888	chr3:196339888:TCAAA:T	4.54001e-05	-1.03933e-10	-1.36847	4.40446e-05	-1.03933e-10	-1.37017	5.45166e-05	-1.03933e-10	-1.36957
196339919	chr3:196339919:AAAG:A	2.19683e-05	-1.52718	-0.567204	2.16828e-05	-1.52806	-0.550791	2.66868e-05	-1.52938	-0.55453
196339998	chr3:196339998:C:T	9.77306e-06	-1.52876	-1.3756	9.56586e-06	-1.52159	-1.37557	1.18065e-05	-1.52422	-1.37521
196340996	chr3:196340996:C:G	0.000191888	-1.03933e-10	0.0729247	0.000196326	-1.03933e-10	0.124406	0.000236325	-1.03933e-10	0.0971321
196341061	chr3:196341061:G:A	1.13293e-05	-1.48734	-1.26926	1.0793e-05	-1.49701	-1.27946	1.37689e-05	-1.46398	-1.28168
196341089	chr3:196341089:C:T	2.26547e-05	-0.921781	-1.14184	2.17005e-05	-0.931884	-1.14615	2.9961e-05	-0.829451	-1.13873
196341195	chr3:196341195:C:T	5.51347e-05	-1.17421	-3.67306e-10	5.52341e-05	-1.14379	-3.67306e-10	6.15343e-05	-1.24848	-3.67306e-10
196341755	chr3:196341755:A:G	6.93634e-05	-1.03933e-10	-0.94463	6.88102e-05	-1.03933e-10	-0.924018	8.49744e-05	-1.03933e-10	-0.925727
196342184	chr3:196342184:A:G	1.61227e-05	-1.50231	-0.901454	1.6276e-05	-1.48917	-0.876509	1.99629e-05	-1.49394	-0.880265
196342613	chr3:196342613:G:C	1.13429e-05	-1.4092	-1.34619	1.07081e-05	-1.43186	-1.3525	1.32783e-05	-1.43118	-1.35077
196342629	chr3:196342629:G:C	1.04241e-05	-1.48501	-1.35486	1.03744e-05	-1.46573	-1.3503	1.26905e-05	-1.47175	-1.35548
196342633	chr3:196342633:G:GT	4.53587e-05	-1.03933e-10	-1.36939	4.39793e-05	-1.03933e-10	-1.37165	5.44867e-05	-1.03933e-10	-1.37012
196342766	chr3:196342766:T:C	1.08374e-05	-1.51185	-1.28914	1.03753e-05	-1.51934	-1.2966	1.31163e-05	-1.4954	-1.29882
196342768	chr3:196342768:T:C	4.52684e-05	-1.03933e-10	-1.37138	4.41254e-05	-1.03933e-10	-1.36833	5.45333e-05	-1.03933e-10	-1.36926
196342793	chr3:196342793:C:T	4.52413e-05	-1.03933e-10	-1.37198	4.4028e-05	-1.03933e-10	-1.37054	5.45098e-05	-1.03933e-10	-1.3697
196342942	chr3:196342942:C:T	4.50748e-05	-1.03933e-10	-1.37567	4.37996e-05	-1.03933e-10	-1.37575	5.41867e-05	-1.03933e-10	-1.37564
196343027	chr3:196343027:A:G	4.95849e-05	-1.03933e-10	-1.2803	4.89282e-05	-1.03933e-10	-1.26502	6.03883e-05	-1.03933e-10	-1.26728
196343350	chr3:196343350:C:T	4.64732e-05	-1.03933e-10	-1.34511	4.51421e-05	-1.03933e-10	-1.34555	5.57918e-05	-1.03933e-10	-1.34645
196343409	chr3:196343409:A:T	1.63755e-05	-1.38736	-1.00084	1.67262e-05	-1.3698	-0.968591	2.04312e-05	-1.35734	-0.993669
196343411	chr3:196343411:C:T	1.65915e-05	-1.37239	-1.00271	1.69595e-05	-1.35403	-0.970514	2.07306e-05	-1.34093	-0.995541
196343485	chr3:196343485:G:A	1.13292e-05	-1.5059	-1.2507	1.10438e-05	-1.5028	-1.2507	1.35409e-05	-1.51804	-1.24432
196343521	chr3:196343521:C:G	1.68802e-05	-1.38826	-0.969589	1.68978e-05	-1.37094	-0.957244	2.05879e-05	-1.36556	-0.977815
196343601	chr3:196343601:G:A	0.000337508	-1.03933e-10	0.6376	0.000328202	-1.03933e-10	0.638259	0.000409929	-1.03933e-10	0.647907
196343636	chr3:196343636:G:A	2.64471e-05	-1.36102	-0.547822	2.40714e-05	-1.34245	-0.63189	2.79791e-05	-1.42485	-0.611769
196343637	chr3:196343637:A:T	2.65718e-05	-1.35634	-0.547797	2.41902e-05	-1.33754	-0.631877	2.80841e-05	-1.42113	-0.61174
196343656	chr3:196343656:T:C	7.5962e-05	-1.03933e-10	-0.853755	7.21421e-05	-1.03933e-10	-0.876733	8.96768e-05	-1.03933e-10	-0.871865
196343761	chr3:196343761:G:A	4.52492e-05	-1.03933e-10	-1.3718	4.42111e-05	-1.03933e-10	-1.36639	5.45928e-05	-1.03933e-10	-1.36817
196344313	chr3:196344313:G:A	1.10858e-05	-1.41184	-1.36648	1.07091e-05	-1.41994	-1.36433	1.39692e-05	-1.36448	-1.36674
196344775	chr3:196344775:G:T	4.7663e-05	-1.03933e-10	-1.31983	4.64288e-05	-1.03933e-10	-1.31745	5.72857e-05	-1.03933e-10	-1.32003
196344784	chr3:196344784:A:G	4.52604e-05	-1.03933e-10	-1.37156	4.41443e-05	-1.03933e-10	-1.36791	5.45602e-05	-1.03933e-10	-1.36877
196344961	chr3:196344961:A:T	9.76484e-06	-1.52957	-1.37563	9.48506e-06	-1.52989	-1.37576	1.18257e-05	-1.52212	-1.37568
196345298	chr3:196345298:A:C	7.01607e-05	-1.03933e-10	-0.933201	6.56598e-05	-1.03933e-10	-0.970882	8.17819e-05	-1.03933e-10	-0.964021
196345571	chr3:196345571:C:A	9.88354e-06	-1.51802	-1.3751	9.61049e-06	-1.51864	-1.37387	1.17726e-05	-1.52764	-1.37466
196345973	chr3:196345973:TACTTCCAACTATAGGCGC:T	3.92495e-05	-1.51405	-3.67306e-10	3.83116e-05	-1.50962	-3.67306e-10	4.65935e-05	-1.52662	-3.67306e-10
196346201	chr3:196346201:G:A	1.00371e-05	-1.5342	-1.3435	9.83593e-06	-1.53244	-1.33689	1.21687e-05	-1.53359	-1.33562
196347406	chr3:196347406:C:T	4.11118e-05	-1.46769	-3.67306e-10	3.97012e-05	-1.47399	-3.67306e-10	4.93496e-05	-1.46915	-3.67306e-10
196347510	chr3:196347510:A:G	9.25045e-05	-1.03933e-10	-0.656732	8.80772e-05	-1.03933e-10	-0.677156	0.000109544	-1.03933e-10	-0.671751
196347592	chr3:196347592:T:C	5.61293e-05	-1.03933e-10	-1.15633	5.42179e-05	-1.03933e-10	-1.16236	6.7335e-05	-1.03933e-10	-1.1584
196348314	chr3:196348314:A:G	4.53763e-05	-1.03933e-10	-1.369	4.41417e-05	-1.03933e-10	-1.36796	5.45483e-05	-1.03933e-10	-1.36899
196348723	chr3:196348723:G:A	0.000119846	-1.03933e-10	-0.39778	0.000116341	-1.03933e-10	-0.398846	0.000146823	-1.03933e-10	-0.378852
196348746	chr3:196348746:T:C	2.28422e-05	-1.51121	-0.54417	2.33122e-05	-1.51914	-0.487255	2.81758e-05	-1.51001	-0.519607
196349714	chr3:196349714:T:C	4.70867e-05	-1.03933e-10	-1.332	4.54187e-05	-1.03933e-10	-1.33945	5.64848e-05	-1.03933e-10	-1.3341
196349976	chr3:196349976:G:C	4.6594e-05	-1.03933e-10	-1.34252	4.52634e-05	-1.03933e-10	-1.34287	5.60997e-05	-1.03933e-10	-1.34095
196350783	chr3:196350783:T:C	5.6136e-05	-1.03933e-10	-1.15621	5.43439e-05	-1.03933e-10	-1.16004	6.74986e-05	-1.03933e-10	-1.15597
196351210	chr3:196351210:C:T	0.000132618	-1.03933e-10	-0.296516	0.000126039	-1.03933e-10	-0.318778	0.000156801	-1.03933e-10	-0.313098
196351565	chr3:196351565:G:A	4.52973e-05	-1.03933e-10	-1.37074	4.39554e-05	-1.03933e-10	-1.37219	5.44016e-05	-1.03933e-10	-1.37168
196351875	chr3:196351875:C:T	1.30397e-05	-1.49261	-1.12338	1.26843e-05	-1.49102	-1.12398	1.54226e-05	-1.49961	-1.13263
196352074	chr3:196352074:A:G	4.36319e-05	-1.4082	-3.67306e-10	4.26695e-05	-1.40189	-3.67306e-10	5.07887e-05	-1.4404	-3.67306e-10
196352629	chr3:196352629:T:C	5.08883e-05	-1.03933e-10	-1.25436	4.88696e-05	-1.03933e-10	-1.26621	6.09774e-05	-1.03933e-10	-1.25757
196352770	chr3:196352770:G:A	4.7879e-05	-1.03933e-10	-1.31531	4.66723e-05	-1.03933e-10	-1.31222	5.75464e-05	-1.03933e-10	-1.31548
196352879	chr3:196352879:G:A	4.51702e-05	-1.03933e-10	-1.37355	4.38577e-05	-1.03933e-10	-1.37442	5.42744e-05	-1.03933e-10	-1.37402
196352900	chr3:196352900:A:G	4.70558e-05	-1.03933e-10	-1.33265	4.55631e-05	-1.03933e-10	-1.33627	5.65273e-05	-1.03933e-10	-1.33335
196353293	chr3:196353293:T:C	2.10947e-05	-1.46924	-0.665723	2.12742e-05	-1.48296	-0.614915	2.59056e-05	-1.4674	-0.64622
196353486	chr3:196353486:TC:T	0.000128746	-1.03933e-10	-0.326148	0.00012137	-1.03933e-10	-0.356524	0.000151202	-1.03933e-10	-0.349459
196353649	chr3:196353649:G:A	4.52796e-05	-1.03933e-10	-1.37113	4.40402e-05	-1.03933e-10	-1.37027	5.44319e-05	-1.03933e-10	-1.37113
196354116	chr3:196354116:T:C	5.00123e-05	-1.03933e-10	-1.27172	4.80731e-05	-1.03933e-10	-1.28265	5.95286e-05	-1.03933e-10	-1.28162
196354274	chr3:196354274:A:G	4.59767e-05	-1.03933e-10	-1.35585	4.46919e-05	-1.03933e-10	-1.35558	5.53694e-05	-1.03933e-10	-1.35405
196354678	chr3:196354678:G:A	6.17079e-05	-1.03933e-10	-1.06158	6.0045e-05	-1.03933e-10	-1.06027	7.48026e-05	-1.03933e-10	-1.05322
196354806	chr3:196354806:G:A	4.52951e-05	-1.03933e-10	-1.37079	4.40566e-05	-1.03933e-10	-1.36989	5.44506e-05	-1.03933e-10	-1.37078
196355540	chr3:196355540:C:G	4.45975e-05	-0.608825	-0.777485	4.14947e-05	-0.587521	-0.842284	4.41924e-05	-0.749836	-0.829688
196356038	chr3:196356038:CAT:C	9.91913e-06	-1.51624	-1.37328	9.71739e-06	-1.51114	-1.37031	1.18659e-05	-1.5223	-1.37211
196357121	chr3:196357121:C:T	3.25229e-05	-1.46754	-0.234502	3.15742e-05	-1.46446	-0.23857	3.89129e-05	-1.45957	-0.247178
196357148	chr3:196357148:T:G	4.54618e-05	-1.03933e-10	-1.36712	4.42536e-05	-1.03933e-10	-1.36543	5.46089e-05	-1.03933e-10	-1.36788
196358142	chr3:196358142:C:T	0.00010071	-1.03933e-10	-0.571744	9.56019e-05	-1.03933e-10	-0.595177	0.000118667	-1.03933e-10	-0.591752
196358339	chr3:196358339:T:A	5.83408e-05	-1.03933e-10	-1.11769	5.63167e-05	-1.03933e-10	-1.12438	6.9976e-05	-1.03933e-10	-1.11992
196358463	chr3:196358463:C:T	5.84652e-05	-1.03933e-10	-1.11556	5.64394e-05	-1.03933e-10	-1.1222	7.0129e-05	-1.03933e-10	-1.11774
196358527	chr3:196358527:G:A	5.82731e-05	-1.03933e-10	-1.11885	5.62514e-05	-1.03933e-10	-1.12554	6.98934e-05	-1.03933e-10	-1.1211
196358843	chr3:196358843:C:T	4.50766e-05	-1.03933e-10	-1.37563	4.38207e-05	-1.03933e-10	-1.37526	5.41958e-05	-1.03933e-10	-1.37547
196359067	chr3:196359067:C:T	4.52924e-05	-1.03933e-10	-1.37085	4.40537e-05	-1.03933e-10	-1.36996	5.44473e-05	-1.03933e-10	-1.37084
196359636	chr3:196359636:G:A	5.73278e-05	-1.1352	-3.67306e-10	5.44607e-05	-1.15789	-3.67306e-10	7.05766e-05	-1.11138	-3.67306e-10
196359685	chr3:196359685:A:T	1.18982e-05	-1.46274	-1.24486	1.15842e-05	-1.4592	-1.24653	1.40495e-05	-1.47275	-1.25274
196360129	chr3:196360129:T:C	0.000189061	-1.03933e-10	0.0580789	0.000188533	-1.03933e-10	0.0839057	0.0002339	-1.03933e-10	0.0868163
196360236	chr3:196360236:C:T	1.52656e-05	-1.4706	-0.987792	1.48014e-05	-1.46657	-0.994079	1.79614e-05	-1.47885	-1.001
196360288	chr3:196360288:T:G	4.91945e-05	-1.03933e-10	-1.28821	4.71564e-05	-1.03933e-10	-1.3019	5.85972e-05	-1.03933e-10	-1.29739
196360349	chr3:196360349:G:A	4.52891e-05	-1.03933e-10	-1.37092	4.40502e-05	-1.03933e-10	-1.37004	5.44433e-05	-1.03933e-10	-1.37092
196360710	chr3:196360710:A:T	4.70925e-05	-1.03933e-10	-1.33188	4.60828e-05	-1.03933e-10	-1.32493	5.70838e-05	-1.03933e-10	-1.32356
196361472	chr3:196361472:A:G	4.57276e-05	-1.03933e-10	-1.36129	4.42034e-05	-1.03933e-10	-1.36657	5.47741e-05	-1.03933e-10	-1.36486
196361517	chr3:196361517:G:GAAGC	7.88978e-05	-1.03933e-10	-0.815835	7.90639e-05	-1.03933e-10	-0.785113	9.61155e-05	-1.03933e-10	-0.802526
196361593	chr3:196361593:G:A	9.97481e-06	-1.50829	-1.37564	9.76689e-06	-1.50192	-1.37446	1.18989e-05	-1.51637	-1.37527
196363053	chr3:196363053:C:T	4.58369e-05	-1.03933e-10	-1.3589	4.43418e-05	-1.03933e-10	-1.36344	5.4966e-05	-1.03933e-10	-1.36136
196363481	chr3:196363481:C:T	4.50831e-05	-1.03933e-10	-1.37548	4.38751e-05	-1.03933e-10	-1.37402	5.4253e-05	-1.03933e-10	-1.37442
196363593	chr3:196363593:G:T	0.000248296	-1.03933e-10	0.330634	0.000248588	-1.03933e-10	0.360429	0.00030853	-1.03933e-10	0.363744
196363781	chr3:196363781:C:T	4.62162e-05	-1.03933e-10	-1.35066	4.48981e-05	-1.03933e-10	-1.35097	5.56333e-05	-1.03933e-10	-1.34929
196364320	chr3:196364320:G:A	0.000645771	-1.03933e-10	1.28646	0.000646148	-1.03933e-10	1.31566	0.000799515	-1.03933e-10	1.31593
196365040	chr3:196365040:T:C	3.68084e-05	-1.4712	-0.107063	3.58646e-05	-1.46923	-0.106385	4.33749e-05	-1.47921	-0.118989
196365265	chr3:196365265:A:C	5.50479e-05	-1.03933e-10	-1.17578	5.31476e-05	-1.03933e-10	-1.1823	6.59735e-05	-1.03933e-10	-1.17882
196365365	chr3:196365365:A:C	5.3636e-05	-1.03933e-10	-1.20177	5.31081e-05	-1.03933e-10	-1.18304	6.56169e-05	-1.03933e-10	-1.18424
196365569	chr3:196365569:T:C	6.33688e-05	-1.03933e-10	-1.03502	6.15655e-05	-1.03933e-10	-1.03527	7.56849e-05	-1.03933e-10	-1.0415
196365866	chr3:196365866:T:A	5.99604e-05	-1.03933e-10	-1.09031	5.78564e-05	-1.03933e-10	-1.09741	7.19055e-05	-1.03933e-10	-1.09272
196366475	chr3:196366475:A:T	1.21001e-05	-1.44788	-1.24289	1.17902e-05	-1.44391	-1.24419	1.42826e-05	-1.45891	-1.25013
196366719	chr3:196366719:G:A	4.52161e-05	-1.03933e-10	-1.37253	4.39725e-05	-1.03933e-10	-1.37181	5.43561e-05	-1.03933e-10	-1.37252
196367004	chr3:196367004:G:A	0.000170821	-1.03933e-10	-0.0433699	0.000160755	-1.03933e-10	-0.0754862	0.000201176	-1.03933e-10	-0.0638947
196367097	chr3:196367097:C:T	4.58337e-05	-1.03933e-10	-1.35897	4.46134e-05	-1.03933e-10	-1.35734	5.50982e-05	-1.03933e-10	-1.35896
196367110	chr3:196367110:G:A	4.55867e-05	-1.03933e-10	-1.36437	4.42798e-05	-1.03933e-10	-1.36484	5.47883e-05	-1.03933e-10	-1.3646
196367342	chr3:196367342:C:T	1.23322e-05	-1.50735	-1.16443	1.13588e-05	-1.51668	-1.20869	1.47202e-05	-1.49516	-1.1837
196367942	chr3:196367942:T:G	4.8652e-05	-1.03933e-10	-1.2993	4.66787e-05	-1.03933e-10	-1.31208	5.79876e-05	-1.03933e-10	-1.30785
196369177	chr3:196369177:T:C	4.80122e-05	-1.03933e-10	-1.31253	4.66255e-05	-1.03933e-10	-1.31322	5.78334e-05	-1.03933e-10	-1.31051
196369400	chr3:196369400:G:A	6.22693e-05	-0.910052	-0.142469	5.37838e-05	-0.911718	-0.258678	6.58901e-05	-0.954432	-0.225656
196369580	chr3:196369580:C:T	1.38341e-05	-1.48489	-1.07196	1.34221e-05	-1.48132	-1.07714	1.6322e-05	-1.49219	-1.08337
196369852	chr3:196369852:G:C	5.1649e-05	-1.03933e-10	-1.23952	5.10402e-05	-1.03933e-10	-1.22276	6.30569e-05	-1.03933e-10	-1.22404
196369904	chr3:196369904:G:A	4.52008e-05	-1.03933e-10	-1.37287	4.39574e-05	-1.03933e-10	-1.37215	5.43389e-05	-1.03933e-10	-1.37284
196370023	chr3:196370023:G:A	4.54855e-05	-1.03933e-10	-1.36659	4.42563e-05	-1.03933e-10	-1.36537	5.46814e-05	-1.03933e-10	-1.36655
196370225	chr3:196370225:C:T	5.25518e-05	-1.03933e-10	-1.22219	5.21524e-05	-1.03933e-10	-1.2012	6.41886e-05	-1.03933e-10	-1.20625
196371194	chr3:196371194:T:C	4.05842e-05	-1.48061	-3.67306e-10	3.92955e-05	-1.48426	-3.67306e-10	5.03823e-05	-1.44844	-3.67306e-10
196371405	chr3:196371405:C:CT	2.82927e-05	-0.513223	-1.32816	2.87052e-05	-0.454942	-1.34335	2.99292e-05	-0.631305	-1.33794
196371630	chr3:196371630:T:C	9.8718e-06	-1.51863	-1.37568	9.6633e-06	-1.51384	-1.37319	1.19071e-05	-1.51654	-1.3744
196372888	chr3:196372888:G:C	4.60107e-05	-1.03933e-10	-1.35511	4.47009e-05	-1.03933e-10	-1.35538	5.53829e-05	-1.03933e-10	-1.35381
196373026	chr3:196373026:T:C	4.66393e-05	-1.03933e-10	-1.34155	4.54302e-05	-1.03933e-10	-1.33919	5.60705e-05	-1.03933e-10	-1.34147
196373942	chr3:196373942:C:A	4.50887e-05	-1.03933e-10	-1.37536	4.37995e-05	-1.03933e-10	-1.37575	5.41798e-05	-1.03933e-10	-1.37577
196374179	chr3:196374179:A:C	5.95702e-05	-1.03933e-10	-1.09683	5.74848e-05	-1.03933e-10	-1.10385	7.14404e-05	-1.03933e-10	-1.09921
196374754	chr3:196374754:C:CCTA	5.72526e-05	-1.03933e-10	-1.13652	5.48024e-05	-1.03933e-10	-1.15164	6.79758e-05	-1.03933e-10	-1.14892
196375360	chr3:196375360:TA:T	9.73633e-06	-1.53243	-1.37569	9.48615e-06	-1.53003	-1.37551	1.16925e-05	-1.53388	-1.37525
196375886	chr3:196375886:G:A	0.000183551	-1.03933e-10	0.0285042	0.000183682	-1.03933e-10	0.0578364	0.000229558	-1.03933e-10	0.0680811
196375939	chr3:196375939:G:C	7.85826e-05	-1.03933e-10	-0.819838	7.5438e-05	-1.03933e-10	-0.832058	9.36808e-05	-1.03933e-10	-0.828183
196376570	chr3:196376570:A:G	4.63229e-05	-1.03933e-10	-1.34835	4.4871e-05	-1.03933e-10	-1.35158	5.55936e-05	-1.03933e-10	-1.35001
196376733	chr3:196376733:G:C	4.84839e-05	-1.03933e-10	-1.30276	4.65359e-05	-1.03933e-10	-1.31515	5.78036e-05	-1.03933e-10	-1.31103
196377460	chr3:196377460:T:A	4.68754e-05	-1.03933e-10	-1.3365	4.53735e-05	-1.03933e-10	-1.34044	5.61956e-05	-1.03933e-10	-1.33924
196377621	chr3:196377621:G:A	4.55824e-05	-1.03933e-10	-1.36447	4.44304e-05	-1.03933e-10	-1.36145	5.49349e-05	-1.03933e-10	-1.36193
196377992	chr3:196377992:C:T	3.57241e-05	-0.736937	-0.871226	3.34214e-05	-0.716871	-0.929303	3.59818e-05	-0.866953	-0.918109
196378146	chr3:196378146:C:T	4.50718e-05	-1.03933e-10	-1.37573	4.38061e-05	-1.03933e-10	-1.3756	5.41822e-05	-1.03933e-10	-1.37572
196378243	chr3:196378243:T:A	7.287e-05	-1.03933e-10	-0.895312	7.25167e-05	-1.03933e-10	-0.871553	8.99156e-05	-1.03933e-10	-0.869205
196378412	chr3:196378412:C:T	4.50867e-05	-1.03933e-10	-1.3754	4.38275e-05	-1.03933e-10	-1.37511	5.42004e-05	-1.03933e-10	-1.37539
196378659	chr3:196378659:T:C	1.80451e-05	-1.47465	-0.816463	1.74986e-05	-1.47197	-0.821278	2.12397e-05	-1.48214	-0.830064
196378752	chr3:196378752:T:C	1.33939e-05	-1.31848	-1.27071	1.24295e-05	-1.34099	-1.29431	1.58639e-05	-1.31691	-1.28712
196378782	chr3:196378782:G:C	0.000125632	-1.03933e-10	-0.35063	0.000123568	-1.03933e-10	-0.33858	0.000152837	-1.03933e-10	-0.338706
196379435	chr3:196379435:G:A	1.07007e-05	-1.4784	-1.33528	1.01479e-05	-1.49273	-1.34537	1.30216e-05	-1.4627	-1.33876
196379534	chr3:196379534:A:G	6.23193e-05	-1.03933e-10	-1.05172	5.85212e-05	-1.03933e-10	-1.08598	7.29039e-05	-1.03933e-10	-1.07894
196379858	chr3:196379858:GA:G	4.52485e-05	-1.03933e-10	-1.37182	4.41364e-05	-1.03933e-10	-1.36808	5.45504e-05	-1.03933e-10	-1.36895
196379870	chr3:196379870:T:C	1.0082e-05	-1.49754	-1.3757	9.88674e-06	-1.49109	-1.37309	1.21798e-05	-1.49398	-1.37432
196380111	chr3:196380111:G:A	4.8797e-05	-1.03933e-10	-1.29632	4.68749e-05	-1.03933e-10	-1.30789	5.81704e-05	-1.03933e-10	-1.3047
196380212	chr3:196380212:T:TGCAGTCCA	5.48733e-05	-1.17896	-3.67306e-10	5.28804e-05	-1.18734	-3.67306e-10	6.92864e-05	-1.12983	-3.67306e-10
196380343	chr3:196380343:T:C	1.03474e-05	-1.51247	-1.33478	9.85515e-06	-1.52115	-1.34622	1.25204e-05	-1.50163	-1.33909
196380661	chr3:196380661:A:G	7.90435e-05	-1.03933e-10	-0.813991	7.53834e-05	-1.03933e-10	-0.832782	9.38678e-05	-1.03933e-10	-0.82619
196380710	chr3:196380710:A:G	2.01651e-05	-1.50006	-0.679971	2.04146e-05	-1.50991	-0.629204	2.47891e-05	-1.49807	-0.6596
196380729	chr3:196380729:C:T	5.84311e-05	-1.03933e-10	-1.11614	5.66624e-05	-1.03933e-10	-1.11826	6.9914e-05	-1.03933e-10	-1.12081
196381095	chr3:196381095:C:T	6.72781e-05	-1.03933e-10	-0.975154	6.69368e-05	-1.03933e-10	-0.951621	8.26904e-05	-1.03933e-10	-0.952973
196381475	chr3:196381475:A:G	5.16438e-05	-1.03933e-10	-1.23962	5.10259e-05	-1.03933e-10	-1.22304	6.28413e-05	-1.03933e-10	-1.22746
196381593	chr3:196381593:C:T	1.24009e-05	-1.29521	-1.37101	1.17804e-05	-1.316	-1.37293	1.49347e-05	-1.29229	-1.3721
196381990	chr3:196381990:TG:T	4.52491e-05	-1.03933e-10	-1.37181	4.41372e-05	-1.03933e-10	-1.36807	5.45514e-05	-1.03933e-10	-1.36893
196382513	chr3:196382513:G:A	5.56342e-05	-1.03933e-10	-1.16519	5.51151e-05	-1.03933e-10	-1.14595	6.80971e-05	-1.03933e-10	-1.14714
196382830	chr3:196382830:G:A	8.95568e-05	-1.03933e-10	-0.689115	8.98058e-05	-1.03933e-10	-0.65772	0.000110983	-1.03933e-10	-0.658697
196383020	chr3:196383020:G:A	0.000102865	-0.550575	-3.67306e-10	0.000101247	-0.537804	-3.67306e-10	0.000123179	-0.55444	-3.67306e-10
196383091	chr3:196383091:G:A	4.52235e-05	-1.03933e-10	-1.37237	4.39805e-05	-1.03933e-10	-1.37162	5.43645e-05	-1.03933e-10	-1.37236
196383386	chr3:196383386:C:T	4.54234e-05	-1.03933e-10	-1.36796	4.40111e-05	-1.03933e-10	-1.37093	5.45152e-05	-1.03933e-10	-1.3696
196383496	chr3:196383496:T:C	3.85756e-05	-1.53137	-3.67306e-10	3.74322e-05	-1.53284	-3.67306e-10	4.64166e-05	-1.53042	-3.67306e-10
196384046	chr3:196384046:C:A	1.96635e-05	-1.49236	-0.712869	1.98574e-05	-1.50338	-0.663411	2.41719e-05	-1.49021	-0.692676
196384093	chr3:196384093:C:T	4.71052e-05	-1.03933e-10	-1.33161	4.60953e-05	-1.03933e-10	-1.32466	5.70997e-05	-1.03933e-10	-1.32328
196384532	chr3:196384532:A:T	1.22634e-05	-1.3056	-1.37177	1.17053e-05	-1.3256	-1.36972	1.48023e-05	-1.30246	-1.37084
196385308	chr3:196385308:A:G	1.20832e-05	-1.50408	-1.18809	1.17223e-05	-1.50226	-1.19162	1.43446e-05	-1.50941	-1.1953
196385543	chr3:196385543:A:G	1.4295e-05	-1.43585	-1.08822	1.38986e-05	-1.43107	-1.09251	1.68293e-05	-1.44615	-1.0988
196385698	chr3:196385698:C:A	4.52582e-05	-1.03933e-10	-1.37161	4.40275e-05	-1.03933e-10	-1.37056	5.44665e-05	-1.03933e-10	-1.37049
196385700	chr3:196385700:G:A	3.87954e-05	-1.52569	-3.67306e-10	3.78303e-05	-1.52226	-3.67306e-10	4.65612e-05	-1.52731	-3.67306e-10
196385866	chr3:196385866:A:G	1.28512e-05	-1.48616	-1.14439	1.24754e-05	-1.48254	-1.14907	1.51854e-05	-1.49329	-1.15445
196385988	chr3:196385988:G:A	7.35459e-05	-1.03933e-10	-0.886079	6.98715e-05	-1.03933e-10	-0.908712	8.68657e-05	-1.03933e-10	-0.903713
196386139	chr3:196386139:G:A	0.000105539	-0.524911	-3.67306e-10	0.000104027	-0.510721	-3.67306e-10	0.00012634	-0.529099	-3.67306e-10
196386765	chr3:196386765:A:G	5.1775e-05	-1.03933e-10	-1.23708	5.08561e-05	-1.03933e-10	-1.22637	6.25449e-05	-1.03933e-10	-1.23219
196386798	chr3:196386798:C:A	1.26138e-05	-1.46981	-1.17939	1.22587e-05	-1.46569	-1.18345	1.49037e-05	-1.47816	-1.1883
196387225	chr3:196387225:G:C	6.50866e-05	-1.03933e-10	-1.00827	6.31965e-05	-1.03933e-10	-1.00912	7.74031e-05	-1.03933e-10	-1.01905
196387466	chr3:196387466:C:T	0.000143711	-0.216182	-3.67306e-10	0.00014238	-0.196873	-3.67306e-10	0.000153686	-0.333168	-3.67306e-10
196387562	chr3:196387562:A:C	5.01696e-05	-1.03933e-10	-1.26858	4.9483e-05	-1.03933e-10	-1.25374	6.09695e-05	-1.03933e-10	-1.2577
196387592	chr3:196387592:G:GA	8.18948e-05	-1.03933e-10	-0.778554	7.80457e-05	-1.03933e-10	-0.798075	9.72081e-05	-1.03933e-10	-0.791222
196387850	chr3:196387850:G:GTAAA	5.3744e-05	-1.03933e-10	-1.19976	5.3225e-05	-1.03933e-10	-1.18084	6.57522e-05	-1.03933e-10	-1.18218
196387895	chr3:196387895:A:C	6.48676e-05	-1.03933e-10	-1.01164	6.29842e-05	-1.03933e-10	-1.01249	7.71462e-05	-1.03933e-10	-1.02237
196388003	chr3:196388003:T:C	6.24674e-05	-1.03933e-10	-1.04934	6.02421e-05	-1.03933e-10	-1.057	7.48996e-05	-1.03933e-10	-1.05193
196389117	chr3:196389117:G:A	5.17993e-05	-1.03933e-10	-1.23661	5.0096e-05	-1.03933e-10	-1.24143	6.21711e-05	-1.03933e-10	-1.23819
196390270	chr3:196390270:G:A	7.27174e-05	-0.897408	-3.67306e-10	6.67717e-05	-0.95409	-3.67306e-10	8.60764e-05	-0.912842	-3.67306e-10
196390775	chr3:196390775:T:G	8.86599e-05	-0.699181	-3.67306e-10	8.23899e-05	-0.743907	-3.67306e-10	0.000105699	-0.707477	-3.67306e-10
196391576	chr3:196391576:T:A	1.3831e-05	-1.49216	-1.06492	1.34198e-05	-1.48874	-1.0699	1.63352e-05	-1.49883	-1.07593
196391750	chr3:196391750:A:T	1.01808e-05	-1.53406	-1.32942	9.86352e-06	-1.53299	-1.33354	1.21616e-05	-1.53405	-1.33574
196392037	chr3:196392037:C:A	1.3559e-05	-1.26558	-1.31136	1.29249e-05	-1.28656	-1.30965	1.64129e-05	-1.26086	-1.30915
196392240	chr3:196392240:G:A	4.64128e-05	-1.03933e-10	-1.34641	4.48445e-05	-1.03933e-10	-1.35217	5.5505e-05	-1.03933e-10	-1.3516
196392328	chr3:196392328:C:A	0.00024008	0.296983	-3.67306e-10	0.0002113	0.19791	-3.67306e-10	0.000382542	0.578762	-3.67306e-10
196392391	chr3:196392391:G:C	5.2522e-05	-1.03933e-10	-1.22276	5.19369e-05	-1.03933e-10	-1.20534	6.4184e-05	-1.03933e-10	-1.20632
196392461	chr3:196392461:C:T	0.000174565	-0.0216888	-3.67306e-10	0.000154397	-0.115839	-3.67306e-10	0.000273322	0.242574	-3.67306e-10
196392640	chr3:196392640:T:C	1.84606e-05	-1.49636	-0.771988	1.86053e-05	-1.50688	-0.725039	2.26616e-05	-1.4944	-0.753007
196393007	chr3:196393007:GTTTCTCATA:G	0.000333956	0.62702	-3.67306e-10	0.000345277	0.688978	-3.67306e-10	0.0004721	0.789114	-3.67306e-10
196393741	chr3:196393741:C:T	6.48112e-05	-1.03933e-10	-1.01251	6.29295e-05	-1.03933e-10	-1.01335	7.7081e-05	-1.03933e-10	-1.02322
196394560	chr3:196394560:G:A	1.90865e-05	-1.49166	-0.743351	1.92504e-05	-1.50279	-0.695049	2.34532e-05	-1.48946	-0.723608
196395930	chr3:196395930:C:T	1.33337e-05	-1.46862	-1.12507	1.29524e-05	-1.46434	-1.12975	1.57329e-05	-1.4771	-1.13522
196396388	chr3:196396388:C:T	0.000194735	-1.03933e-10	0.0876487	0.000195188	-1.03933e-10	0.118594	0.000244314	-1.03933e-10	0.130378
196396545	chr3:196396545:G:A	9.51433e-05	-1.03933e-10	-0.628605	9.05861e-05	-1.03933e-10	-0.649069	0.000112964	-1.03933e-10	-0.641006
196398486	chr3:196398486:A:G	1.77463e-05	-1.47519	-0.832618	1.77304e-05	-1.48826	-0.791832	2.18793e-05	-1.47244	-0.810093
196398861	chr3:196398861:T:C	5.94978e-05	-1.03933e-10	-1.09805	5.7415e-05	-1.03933e-10	-1.10506	7.13527e-05	-1.03933e-10	-1.10044
196398939	chr3:196398939:C:T	0.000154041	-0.146771	-3.67306e-10	0.0001412	-0.205196	-3.67306e-10	0.000218584	0.0190938	-3.67306e-10
196398943	chr3:196398943:C:T	4.64044e-05	-1.03933e-10	-1.34659	4.48812e-05	-1.03933e-10	-1.35135	5.5656e-05	-1.03933e-10	-1.34889
196398983	chr3:196398983:C:CTT	4.51255e-05	-1.03933e-10	-1.37454	4.38743e-05	-1.03933e-10	-1.37404	5.42476e-05	-1.03933e-10	-1.37452
196399194	chr3:196399194:C:T	1.85307e-05	-1.46393	-0.800625	1.79578e-05	-1.46108	-0.806266	2.17772e-05	-1.47206	-0.815154
196399206	chr3:196399206:A:G	2.06112e-05	-1.46985	-0.688306	2.00084e-05	-1.46744	-0.691778	2.41958e-05	-1.47786	-0.704036
196399325	chr3:196399325:T:C	5.14575e-05	-1.03933e-10	-1.24323	5.0799e-05	-1.03933e-10	-1.22749	6.26421e-05	-1.03933e-10	-1.23064
196399668	chr3:196399668:G:A	1.01809e-05	-1.49977	-1.36371	9.85556e-06	-1.51099	-1.35635	1.243e-05	-1.48674	-1.36122
196400366	chr3:196400366:C:T	4.69784e-05	-1.03933e-10	-1.3343	4.57402e-05	-1.03933e-10	-1.33239	5.64325e-05	-1.03933e-10	-1.33503
196400908	chr3:196400908:A:C	6.45013e-05	-1.03933e-10	-1.0173	6.25171e-05	-1.03933e-10	-1.01993	7.7045e-05	-1.03933e-10	-1.02369
196402067	chr3:196402067:A:G	1.62603e-05	-1.43393	-0.96133	1.58548e-05	-1.4311	-0.960797	1.91255e-05	-1.44476	-0.972292
196402205	chr3:196402205:G:C	1.86535e-05	-1.50296	-0.754995	1.88374e-05	-1.51241	-0.707114	2.29122e-05	-1.50095	-0.735456
196402512	chr3:196402512:C:T	7.1419e-05	-0.915425	-3.67306e-10	7.12327e-05	-0.889418	-3.67306e-10	9.00562e-05	-0.867642	-3.67306e-10
196403134	chr3:196403134:A:G	1.83846e-05	-1.4848	-0.78767	1.84975e-05	-1.49681	-0.740921	2.25833e-05	-1.48236	-0.768508
196403626	chr3:196403626:C:G	3.9672e-05	-1.50334	-3.67306e-10	3.85444e-05	-1.50356	-3.67306e-10	4.88714e-05	-1.47889	-3.67306e-10
196403895	chr3:196403895:C:G	4.63984e-05	-1.03933e-10	-1.34672	4.48301e-05	-1.03933e-10	-1.35249	5.54867e-05	-1.03933e-10	-1.35193
196403941	chr3:196403941:G:A	4.53581e-05	-1.03933e-10	-1.3694	4.40436e-05	-1.03933e-10	-1.37019	5.45354e-05	-1.03933e-10	-1.36923
196404539	chr3:196404539:GGCGTGAGCCACCGC:G	0.000153579	-1.53418	1.38441	0.000134888	-1.53399	1.28307	0.00017399	-1.52963	1.32055
196404589	chr3:196404589:A:T	4.09639e-05	-1.4713	-3.67306e-10	3.95943e-05	-1.47669	-3.67306e-10	4.93267e-05	-1.46961	-3.67306e-10
196404797	chr3:196404797:C:T	0.000141985	-1.03933e-10	-0.228269	0.000133906	-1.03933e-10	-0.258231	0.00016744	-1.03933e-10	-0.247451
196405004	chr3:196405004:A:G	1.01866e-05	-1.52333	-1.33959	9.93102e-06	-1.51777	-1.34193	1.21365e-05	-1.52767	-1.34419
196405063	chr3:196405063:T:C	4.71542e-05	-1.33057	-3.67306e-10	4.61978e-05	-1.32244	-3.67306e-10	5.44333e-05	-1.3711	-3.67306e-10
196405070	chr3:196405070:C:T	1.01508e-05	-1.5314	-1.33503	9.87074e-06	-1.52829	-1.3375	1.21199e-05	-1.53334	-1.33989
196405113	chr3:196405113:T:C	5.84098e-05	-1.03933e-10	-1.1165	5.63787e-05	-1.03933e-10	-1.12328	7.00543e-05	-1.03933e-10	-1.11881
196405128	chr3:196405128:C:G	6.06059e-05	-1.03933e-10	-1.0796	6.03132e-05	-1.03933e-10	-1.05582	7.45024e-05	-1.03933e-10	-1.05724
196405285	chr3:196405285:C:T	0.000159535	-1.03933e-10	-0.111728	0.000159862	-1.03933e-10	-0.0810604	0.00019964	-1.03933e-10	-0.07156
196405580	chr3:196405580:A:G	6.23549e-05	-1.05115	-3.67306e-10	5.86246e-05	-1.08422	-3.67306e-10	7.41668e-05	-1.06176	-3.67306e-10
196405813	chr3:196405813:C:A	5.56834e-05	-1.03933e-10	-1.16431	5.50897e-05	-1.03933e-10	-1.14641	6.80912e-05	-1.03933e-10	-1.14723
196406063	chr3:196406063:C:T	5.86529e-05	-1.03933e-10	-1.11235	5.53141e-05	-1.03933e-10	-1.14234	6.88556e-05	-1.03933e-10	-1.13607
196407955	chr3:196407955:AGGCATGGTGGTACACACCT:A	4.59896e-05	-1.03933e-10	-1.35557	4.47451e-05	-1.03933e-10	-1.35439	5.53411e-05	-1.03933e-10	-1.35456
196408911	chr3:196408911:G:A	4.59204e-05	-1.03933e-10	-1.35708	4.47512e-05	-1.03933e-10	-1.35425	5.52768e-05	-1.03933e-10	-1.35572
196408912	chr3:196408912:G:C	1.2692e-05	-1.28135	-1.36166	1.20345e-05	-1.30296	-1.36463	1.52713e-05	-1.27837	-1.36373
196409420	chr3:196409420:C:T	4.74988e-05	-1.03933e-10	-1.32328	4.56773e-05	-1.03933e-10	-1.33377	5.67047e-05	-1.03933e-10	-1.33022
196410344	chr3:196410344:T:C	5.34025e-05	-1.20613	-3.67306e-10	5.13924e-05	-1.21588	-3.67306e-10	6.37934e-05	-1.21243	-3.67306e-10
196410381	chr3:196410381:C:T	4.68845e-05	-1.03933e-10	-1.3363	4.51544e-05	-1.03933e-10	-1.34528	5.60277e-05	-1.03933e-10	-1.34223
196410678	chr3:196410678:CA:C	0.000120691	-0.390755	-3.67306e-10	0.000108138	-0.471965	-3.67306e-10	0.000183229	-0.157339	-3.67306e-10
196410680	chr3:196410680:A:G	3.89158e-05	-1.52259	-3.67306e-10	3.80047e-05	-1.51766	-3.67306e-10	4.63768e-05	-1.53128	-3.67306e-10
196410682	chr3:196410682:C:G	0.000120609	-0.391431	-3.67306e-10	0.000108065	-0.472639	-3.67306e-10	0.000183092	-0.15809	-3.67306e-10
196410754	chr3:196410754:G:A	5.09248e-05	-1.03933e-10	-1.25364	5.02427e-05	-1.03933e-10	-1.2385	6.1958e-05	-1.03933e-10	-1.24162
196411015	chr3:196411015:G:A	4.50983e-05	-1.03933e-10	-1.37514	4.38083e-05	-1.03933e-10	-1.37555	5.4202e-05	-1.03933e-10	-1.37536
196411128	chr3:196411128:G:A	4.13401e-05	-1.46216	-3.67306e-10	4.00009e-05	-1.46647	-3.67306e-10	5.15596e-05	-1.42534	-3.67306e-10
196411262	chr3:196411262:A:G	2.72187e-05	-0.508599	-1.37149	2.65404e-05	-0.504879	-1.37182	3.46784e-05	-0.450386	-1.37157
196411460	chr3:196411460:C:T	4.73965e-05	-1.32544	-3.67306e-10	4.53231e-05	-1.34155	-3.67306e-10	5.79357e-05	-1.30874	-3.67306e-10
196411501	chr3:196411501:A:C	4.5172e-05	-1.03933e-10	-1.37351	4.39631e-05	-1.03933e-10	-1.37202	5.43682e-05	-1.03933e-10	-1.3723
196413208	chr3:196413208:G:A	5.25346e-05	-1.03933e-10	-1.22252	5.12617e-05	-1.03933e-10	-1.21843	6.30862e-05	-1.03933e-10	-1.22358
196413251	chr3:196413251:C:T	4.52103e-05	-1.03933e-10	-1.37266	4.39581e-05	-1.03933e-10	-1.37213	5.43387e-05	-1.03933e-10	-1.37284
196413496	chr3:196413496:A:G	1.3713e-05	-1.4856	-1.08005	1.33163e-05	-1.48186	-1.08452	1.61973e-05	-1.49273	-1.0905
196413726	chr3:196413726:C:T	5.16396e-05	-1.03933e-10	-1.2397	5.07188e-05	-1.03933e-10	-1.22907	6.23751e-05	-1.03933e-10	-1.23491
196414272	chr3:196414272:C:T	9.53049e-05	-1.03933e-10	-0.626908	9.22729e-05	-1.03933e-10	-0.630619	0.000114601	-1.03933e-10	-0.626621
196414284	chr3:196414284:C:T	4.7766e-05	-1.03933e-10	-1.31767	4.62003e-05	-1.03933e-10	-1.32238	5.72302e-05	-1.03933e-10	-1.32099
196414441	chr3:196414441:T:C	5.5319e-05	-1.03933e-10	-1.17087	5.2999e-05	-1.03933e-10	-1.1851	6.59421e-05	-1.03933e-10	-1.1793
196414790	chr3:196414790:A:G	1.21657e-05	-1.53331	-1.15206	1.17078e-05	-1.53416	-1.16096	1.44509e-05	-1.53139	-1.16593
196415653	chr3:196415653:G:A	4.93325e-05	-1.03933e-10	-1.28541	4.84377e-05	-1.03933e-10	-1.27509	6.00635e-05	-1.03933e-10	-1.27267
196415958	chr3:196415958:A:C	4.57067e-05	-1.03933e-10	-1.36175	4.41784e-05	-1.03933e-10	-1.36713	5.46787e-05	-1.03933e-10	-1.3666
196416159	chr3:196416159:C:T	1.00585e-05	-1.50672	-1.36885	9.73294e-06	-1.51679	-1.36307	1.22543e-05	-1.49525	-1.36695
196416257	chr3:196416257:T:C	6.60259e-05	-1.03933e-10	-0.993941	6.39234e-05	-1.03933e-10	-0.997684	7.96302e-05	-1.03933e-10	-0.990683
196417125	chr3:196417125:A:G	4.61386e-05	-1.03933e-10	-1.35234	4.50269e-05	-1.03933e-10	-1.34811	5.56605e-05	-1.03933e-10	-1.34881
196417504	chr3:196417504:C:A	4.51113e-05	-1.37486	-3.67306e-10	4.41523e-05	-1.36772	-3.67306e-10	5.23468e-05	-1.41018	-3.67306e-10
196417642	chr3:196417642:A:G	1.23927e-05	-1.3916	-1.27529	1.23763e-05	-1.3772	-1.26239	1.50119e-05	-1.38725	-1.27198
196418054	chr3:196418054:C:A	5.15835e-05	-1.03933e-10	-1.24079	5.09412e-05	-1.03933e-10	-1.2247	6.28062e-05	-1.03933e-10	-1.22802
196418125	chr3:196418125:T:C	0.000130495	-1.03933e-10	-0.312652	0.000123146	-1.03933e-10	-0.342003	0.000153747	-1.03933e-10	-0.332769
196418829	chr3:196418829:C:G	5.42104e-05	-1.19112	-3.67306e-10	5.23775e-05	-1.19689	-3.67306e-10	6.57414e-05	-1.18235	-3.67306e-10
196419124	chr3:196419124:G:A	4.95478e-05	-1.03933e-10	-1.28105	4.76893e-05	-1.03933e-10	-1.29066	5.93081e-05	-1.03933e-10	-1.28533
196419168	chr3:196419168:T:C	1.04187e-05	-1.52436	-1.31602	9.91123e-06	-1.52994	-1.33176	1.25245e-05	-1.51689	-1.3235
196419302	chr3:196419302:A:G	4.52239e-05	-1.03933e-10	-1.37236	4.39243e-05	-1.03933e-10	-1.3729	5.43712e-05	-1.03933e-10	-1.37224
196419540	chr3:196419540:C:T	4.74767e-05	-1.03933e-10	-1.32375	4.5663e-05	-1.03933e-10	-1.33408	5.66829e-05	-1.03933e-10	-1.3306
196419636	chr3:196419636:C:T	4.51391e-05	-1.03933e-10	-1.37424	4.38199e-05	-1.03933e-10	-1.37528	5.42441e-05	-1.03933e-10	-1.37458
196419847	chr3:196419847:C:T	8.92618e-05	-0.692415	-3.67306e-10	8.85436e-05	-0.671875	-3.67306e-10	0.000119028	-0.588714	-3.67306e-10
196420176	chr3:196420176:G:T	0.00276079	-1.03933e-10	2.73928	0.00268689	-1.03933e-10	2.74077	0.00334649	-1.03933e-10	2.74759
196420274	chr3:196420274:T:C	3.84758e-05	-1.53396	-3.67306e-10	3.74191e-05	-1.53319	-3.67306e-10	4.6244e-05	-1.53415	-3.67306e-10
196420454	chr3:196420454:C:T	8.05273e-05	-1.03933e-10	-0.795393	8.07338e-05	-1.03933e-10	-0.764213	9.81582e-05	-1.03933e-10	-0.781497
196420492	chr3:196420492:T:C	5.66198e-05	-1.03933e-10	-1.14763	5.46599e-05	-1.03933e-10	-1.15424	6.79052e-05	-1.03933e-10	-1.14996
196420498	chr3:196420498:TC:T	4.90329e-05	-1.03933e-10	-1.2915	4.78031e-05	-1.03933e-10	-1.28828	5.92604e-05	-1.03933e-10	-1.28614
196421184	chr3:196421184:C:T	1.32062e-05	-1.452	-1.1513	1.28339e-05	-1.44747	-1.15581	1.55746e-05	-1.46144	-1.16099
196421224	chr3:196421224:T:C	4.61873e-05	-1.03933e-10	-1.35128	4.48757e-05	-1.03933e-10	-1.35147	5.55495e-05	-1.03933e-10	-1.3508
196422064	chr3:196422064:G:A	0.000133976	-0.286329	-3.67306e-10	0.000132647	-0.267681	-3.67306e-10	0.000143741	-0.400066	-3.67306e-10
196422294	chr3:196422294:C:A	1.08474e-05	-1.51911	-1.28095	1.07031e-05	-1.51389	-1.27095	1.30127e-05	-1.52515	-1.277
196422632	chr3:196422632:T:C	4.99391e-05	-1.27318	-3.67306e-10	4.88264e-05	-1.2671	-3.67306e-10	6.11481e-05	-1.25478	-3.67306e-10
196422806	chr3:196422806:C:T	4.52675e-05	-1.03933e-10	-1.3714	4.39045e-05	-1.03933e-10	-1.37335	5.43286e-05	-1.03933e-10	-1.37303
196423286	chr3:196423286:C:T	0.000167712	-1.03933e-10	-0.0617405	0.000157959	-1.03933e-10	-0.0930354	0.000197522	-1.03933e-10	-0.0822248
196423307	chr3:196423307:T:C	5.1773e-05	-1.03933e-10	-1.23712	5.11766e-05	-1.03933e-10	-1.22009	6.32378e-05	-1.03933e-10	-1.22117
196423983	chr3:196423983:G:A	5.33088e-05	-1.03933e-10	-1.20789	5.27641e-05	-1.03933e-10	-1.18954	6.52079e-05	-1.03933e-10	-1.1905
196424536	chr3:196424536:C:A	4.68808e-05	-1.03933e-10	-1.33638	4.56614e-05	-1.03933e-10	-1.33412	5.63407e-05	-1.03933e-10	-1.33666
196424694	chr3:196424694:T:G	0.000317892	-1.03933e-10	0.577722	0.000300956	-1.03933e-10	0.551595	0.0003697	-1.03933e-10	0.544616
196424881	chr3:196424881:T:C	6.08363e-05	-1.03933e-10	-1.0758	5.8684e-05	-1.03933e-10	-1.0832	7.29508e-05	-1.03933e-10	-1.07829
196425258	chr3:196425258:T:C	1.30723e-05	-1.46046	-1.15304	1.27055e-05	-1.45578	-1.15755	1.54159e-05	-1.46999	-1.16269
196426362	chr3:196426362:G:A	4.4701e-05	-1.38399	-3.67306e-10	4.36994e-05	-1.37804	-3.67306e-10	5.53379e-05	-1.35462	-3.67306e-10
196426615	chr3:196426615:G:A	4.78294e-05	-1.03933e-10	-1.31635	4.64131e-05	-1.03933e-10	-1.31779	5.75422e-05	-1.03933e-10	-1.31556
196427201	chr3:196427201:A:G	1.54778e-05	-1.46811	-0.976471	1.50382e-05	-1.46321	-0.981572	1.822e-05	-1.47688	-0.988675
196427302	chr3:196427302:T:C	2.26795e-05	-1.50841	-0.554116	2.30921e-05	-1.51653	-0.499349	2.79507e-05	-1.50637	-0.531266
196427403	chr3:196427403:C:T	1.3291e-05	-1.39698	-1.19993	1.29632e-05	-1.39291	-1.20034	1.56438e-05	-1.41017	-1.20783
196427980	chr3:196427980:C:T	0.000171088	-1.03933e-10	-0.0418087	0.000163001	-1.03933e-10	-0.0616138	0.000201493	-1.03933e-10	-0.0623209
196428018	chr3:196428018:G:A	4.5088e-05	-1.03933e-10	-1.37537	4.37996e-05	-1.03933e-10	-1.37574	5.41806e-05	-1.03933e-10	-1.37575
196428680	chr3:196428680:C:T	3.8475e-05	-1.53398	-3.67306e-10	3.73814e-05	-1.5342	-3.67306e-10	4.62663e-05	-1.53366	-3.67306e-10
196428721	chr3:196428721:C:T	3.85809e-05	-1.53123	-3.67306e-10	3.74961e-05	-1.53113	-3.67306e-10	4.6243e-05	-1.53417	-3.67306e-10
196428769	chr3:196428769:G:A	0.000716391	-1.03933e-10	1.39024	0.000712428	-1.03933e-10	1.41331	0.000882137	-1.03933e-10	1.41427
196428874	chr3:196428874:T:A	0.000348675	-1.03933e-10	0.670153	0.000344683	-1.03933e-10	0.687255	0.000425754	-1.03933e-10	0.685784
196429064	chr3:196429064:A:T	6.71858e-05	-1.03933e-10	-0.976527	6.47427e-05	-1.03933e-10	-0.984948	8.05723e-05	-1.03933e-10	-0.978921
196429318	chr3:196429318:C:T	4.54369e-05	-1.03933e-10	-1.36767	4.40227e-05	-1.03933e-10	-1.37066	5.45643e-05	-1.03933e-10	-1.3687
196429340	chr3:196429340:AC:A	0.000235323	-1.03933e-10	0.27697	0.000219609	-1.03933e-10	0.236479	0.000275935	-1.03933e-10	0.252088
196429680	chr3:196429680:A:C	5.13796e-05	-1.03933e-10	-1.24475	4.95887e-05	-1.03933e-10	-1.25161	6.15801e-05	-1.03933e-10	-1.24774
196429760	chr3:196429760:G:T	4.82395e-05	-1.03933e-10	-1.30781	4.63981e-05	-1.03933e-10	-1.31811	5.73615e-05	-1.03933e-10	-1.3187
196430139	chr3:196430139:G:C	1.81766e-05	-1.44757	-0.836289	1.77246e-05	-1.44436	-0.836056	2.14426e-05	-1.45499	-0.847702
196430183	chr3:196430183:C:T	0.000331742	-1.03933e-10	0.620368	0.000327852	-1.03933e-10	0.637191	0.000405429	-1.03933e-10	0.63687
196430279	chr3:196430279:C:T	4.8797e-05	-1.03933e-10	-1.29632	4.79529e-05	-1.03933e-10	-1.28515	5.88795e-05	-1.03933e-10	-1.29258
196430510	chr3:196430510:C:T	2.13682e-05	-0.878959	-1.24312	2.01856e-05	-0.890904	-1.2595	2.24742e-05	-1.00313	-1.25258
196430715	chr3:196430715:G:A	4.97429e-05	-1.03933e-10	-1.27712	4.79765e-05	-1.03933e-10	-1.28466	5.93288e-05	-1.03933e-10	-1.28498
196431257	chr3:196431257:C:T	1.12454e-05	-1.46521	-1.29881	1.10281e-05	-1.46364	-1.29128	1.33686e-05	-1.48318	-1.29199
196431384	chr3:196431384:A:G	1.71408e-05	-1.10114	-1.24139	1.71464e-05	-1.11226	-1.20132	2.01865e-05	-1.14614	-1.21692
196431461	chr3:196431461:T:C	1.84706e-05	-0.901895	-1.36591	1.8619e-05	-0.868031	-1.36316	2.16259e-05	-0.931367	-1.36282
196432102	chr3:196432102:C:T	4.51914e-05	-1.03933e-10	-1.37308	4.39318e-05	-1.03933e-10	-1.37273	5.43123e-05	-1.03933e-10	-1.37333
196432871	chr3:196432871:C:T	8.78245e-05	-1.03933e-10	-0.708649	8.37508e-05	-1.03933e-10	-0.727523	0.000104123	-1.03933e-10	-0.722508
196433083	chr3:196433083:G:GAA	0.000119381	-1.03933e-10	-0.401671	0.000121818	-1.03933e-10	-0.352846	0.000149261	-1.03933e-10	-0.362383
196433096	chr3:196433096:T:C	9.32897e-05	-1.03933e-10	-0.648279	9.18037e-05	-1.03933e-10	-0.635717	0.000113525	-1.03933e-10	-0.636057
196433155	chr3:196433155:G:C	5.55765e-05	-1.03933e-10	-1.16623	5.30453e-05	-1.03933e-10	-1.18422	6.57803e-05	-1.03933e-10	-1.18176
196434954	chr3:196434954:C:G	0.000292497	0.494465	-3.67306e-10	0.000301387	0.553025	-3.67306e-10	0.000411329	0.651318	-3.67306e-10
196434957	chr3:196434957:T:G	9.72318e-06	-1.53395	-1.37553	9.45717e-06	-1.53306	-1.37554	1.16906e-05	-1.53374	-1.37555
196435390	chr3:196435390:G:GA	7.0381e-05	-1.03933e-10	-0.930065	7.04373e-05	-1.03933e-10	-0.900647	8.60818e-05	-1.03933e-10	-0.912779
196435425	chr3:196435425:G:A	4.03996e-05	-1.48517	-3.67306e-10	3.91656e-05	-1.48757	-3.67306e-10	4.81957e-05	-1.49281	-3.67306e-10
196435439	chr3:196435439:G:A	4.55621e-05	-1.03933e-10	-1.36491	4.43219e-05	-1.03933e-10	-1.36389	5.48277e-05	-1.03933e-10	-1.36388
196436280	chr3:196436280:G:A	1.04991e-05	-1.45693	-1.37577	1.0305e-05	-1.44761	-1.37514	1.28402e-05	-1.43994	-1.37556
196436588	chr3:196436588:C:A	5.34985e-05	-1.03933e-10	-1.20434	5.22767e-05	-1.03933e-10	-1.19882	6.40962e-05	-1.03933e-10	-1.20769
196436801	chr3:196436801:T:C	1.06739e-05	-1.45508	-1.3611	1.05638e-05	-1.44349	-1.35445	1.30852e-05	-1.43902	-1.35757
196436847	chr3:196436847:A:T	6.84177e-05	-1.03933e-10	-0.958357	6.91184e-05	-1.03933e-10	-0.919549	8.48457e-05	-1.03933e-10	-0.927242
196437033	chr3:196437033:AAATGG:A	4.06136e-05	-1.47989	-3.67306e-10	3.95399e-05	-1.47806	-3.67306e-10	4.79133e-05	-1.49868	-3.67306e-10
196437582	chr3:196437582:A:C	0.000111588	-0.469173	-3.67306e-10	0.000103069	-0.519969	-3.67306e-10	0.00013733	-0.445688	-3.67306e-10
196438890	chr3:196438890:G:A	6.77201e-05	-1.03933e-10	-0.968606	6.84181e-05	-1.03933e-10	-0.929732	8.39163e-05	-1.03933e-10	-0.938256
196438894	chr3:196438894:G:A	4.91817e-05	-1.03933e-10	-1.28847	4.77534e-05	-1.03933e-10	-1.28932	5.90577e-05	-1.03933e-10	-1.28956
196439898	chr3:196439898:C:A	9.79171e-06	-1.53222	-1.37024	9.56249e-06	-1.53396	-1.36356	1.17975e-05	-1.53355	-1.36664
196440298	chr3:196440298:T:C	4.61937e-05	-1.03933e-10	-1.35115	4.46896e-05	-1.03933e-10	-1.35563	5.53123e-05	-1.03933e-10	-1.35508
196440751	chr3:196440751:G:A	4.05899e-05	-1.48047	-3.67306e-10	3.96457e-05	-1.47539	-3.67306e-10	4.76206e-05	-1.50481	-3.67306e-10
196440764	chr3:196440764:T:C	1.0741e-05	-1.47751	-1.3324	1.08358e-05	-1.46813	-1.30438	1.32142e-05	-1.47519	-1.3116
196441176	chr3:196441176:A:G	4.11465e-05	-0.778873	-0.687976	4.45268e-05	-0.756567	-0.602711	5.01557e-05	-0.803948	-0.648997
196441230	chr3:196441230:C:T	2.98462e-05	-0.997707	-0.790224	2.77923e-05	-0.970698	-0.859914	3.13597e-05	-1.07544	-0.847114
196441261	chr3:196441261:T:C	4.52404e-05	-1.03933e-10	-1.372	4.39273e-05	-1.03933e-10	-1.37283	5.43704e-05	-1.03933e-10	-1.37226
196441420	chr3:196441420:T:C	5.44155e-05	-1.03933e-10	-1.18734	5.24229e-05	-1.03933e-10	-1.19603	6.50118e-05	-1.03933e-10	-1.19351
196442025	chr3:196442025:G:A	4.52348e-05	-1.03933e-10	-1.37212	4.39319e-05	-1.03933e-10	-1.37273	5.43815e-05	-1.03933e-10	-1.37205
196442299	chr3:196442299:G:C	5.50231e-05	-1.03933e-10	-1.17624	5.3871e-05	-1.03933e-10	-1.16878	6.6631e-05	-1.03933e-10	-1.16891
196442523	chr3:196442523:G:A	3.95326e-05	-1.50686	-3.67306e-10	3.85017e-05	-1.50467	-3.67306e-10	4.7872e-05	-1.49954	-3.67306e-10
196443061	chr3:196443061:A:G	3.14115e-05	-0.469937	-1.26688	3.21064e-05	-0.392191	-1.29412	3.71898e-05	-0.466333	-1.28571
196443190	chr3:196443190:G:A	3.15586e-05	-0.977694	-0.754448	3.08911e-05	-0.922368	-0.802534	3.72828e-05	-0.962721	-0.786823
196443971	chr3:196443971:C:T	4.74435e-05	-1.03933e-10	-1.32445	4.57889e-05	-1.03933e-10	-1.33133	5.68855e-05	-1.03933e-10	-1.32704
196444061	chr3:196444061:G:A	1.29704e-05	-1.26531	-1.35601	1.33297e-05	-1.20287	-1.36251	1.60339e-05	-1.23256	-1.36082
196444114	chr3:196444114:G:C	4.06104e-05	-0.195849	-1.28412	4.18731e-05	-0.110401	-1.31032	4.73627e-05	-0.20846	-1.30178
196444798	chr3:196444798:CCAGCCTG:C	4.51938e-05	-1.37303	-3.67306e-10	4.3388e-05	-1.38519	-3.67306e-10	5.46501e-05	-1.36713	-3.67306e-10
196444923	chr3:196444923:A:G	3.04281e-05	-0.444397	-1.32422	2.96757e-05	-0.425362	-1.33968	3.80036e-05	-0.394206	-1.33619
196445223	chr3:196445223:A:C	5.03183e-05	-1.03933e-10	-1.26562	4.85829e-05	-1.03933e-10	-1.2721	6.01007e-05	-1.03933e-10	-1.27206
196445630	chr3:196445630:T:C	2.11878e-05	-0.786824	-1.34374	2.01534e-05	-0.803591	-1.3484	2.60274e-05	-0.761615	-1.34731
196445875	chr3:196445875:C:T	9.31494e-05	-1.03933e-10	-0.649784	9.38629e-05	-1.03933e-10	-0.613535	0.000114303	-1.03933e-10	-0.629223
196446307	chr3:196446307:G:A	4.74107e-05	-1.03933e-10	-1.32514	4.59386e-05	-1.03933e-10	-1.32806	5.70101e-05	-1.03933e-10	-1.32485
196446328	chr3:196446328:T:C	8.87149e-05	-1.03933e-10	-0.698561	8.47578e-05	-1.03933e-10	-0.715572	0.000104912	-1.03933e-10	-0.714951
196446812	chr3:196446812:G:A	6.57448e-05	-1.03933e-10	-0.998209	6.42442e-05	-1.03933e-10	-0.992678	7.91718e-05	-1.03933e-10	-0.996456
196446884	chr3:196446884:T:G	2.36548e-05	-0.790552	-1.22987	2.22466e-05	-0.812186	-1.24099	2.89804e-05	-0.762992	-1.23847
196446921	chr3:196446921:G:T	0.000172653	-1.03933e-10	-0.0327023	0.00016208	-1.03933e-10	-0.0672779	0.00020544	-1.03933e-10	-0.042925
196448004	chr3:196448004:TG:T	7.93339e-05	-1.03933e-10	-0.810323	7.71312e-05	-1.03933e-10	-0.809861	9.48966e-05	-1.03933e-10	-0.815289
196448087	chr3:196448087:C:T	4.5094e-05	-1.03933e-10	-1.37524	4.38758e-05	-1.03933e-10	-1.37401	5.42658e-05	-1.03933e-10	-1.37418
196448522	chr3:196448522:C:T	0.000142142	-1.03933e-10	-0.22716	0.000144168	-1.03933e-10	-0.184388	0.000177348	-1.03933e-10	-0.189964
196448668	chr3:196448668:C:T	4.87727e-05	-1.03933e-10	-1.29682	4.73603e-05	-1.03933e-10	-1.29759	5.84694e-05	-1.03933e-10	-1.29957
196449001	chr3:196449001:T:C	9.25411e-05	-1.03933e-10	-0.656336	8.89236e-05	-1.03933e-10	-0.667593	0.000108506	-1.03933e-10	-0.681269
196449010	chr3:196449010:A:G	4.77716e-05	-1.03933e-10	-1.31756	4.64561e-05	-1.03933e-10	-1.31686	5.73567e-05	-1.03933e-10	-1.31879
196450292	chr3:196450292:G:A	6.61816e-05	-1.03933e-10	-0.991586	6.23193e-05	-1.03933e-10	-1.0231	7.77699e-05	-1.03933e-10	-1.01432
196450352	chr3:196450352:C:T	5.49662e-05	-1.03933e-10	-1.17727	5.35885e-05	-1.03933e-10	-1.17403	6.63551e-05	-1.03933e-10	-1.17306
196450509	chr3:196450509:T:C	4.69729e-05	-1.03933e-10	-1.33442	4.52021e-05	-1.03933e-10	-1.34423	5.60702e-05	-1.03933e-10	-1.34147
196450605	chr3:196450605:C:T	6.73364e-05	-1.03933e-10	-0.974288	6.54463e-05	-1.03933e-10	-0.974139	8.03236e-05	-1.03933e-10	-0.982013
196450633	chr3:196450633:G:A	5.10795e-05	-1.03933e-10	-1.2506	4.99922e-05	-1.03933e-10	-1.2435	6.17834e-05	-1.03933e-10	-1.24444
196451296	chr3:196451296:T:G	6.21875e-05	-1.03933e-10	-1.05383	5.86589e-05	-1.03933e-10	-1.08363	7.31014e-05	-1.03933e-10	-1.07623
196451339	chr3:196451339:C:T	6.97191e-05	-1.03933e-10	-0.939514	6.53358e-05	-1.03933e-10	-0.975829	8.19949e-05	-1.03933e-10	-0.961419
196451522	chr3:196451522:A:T	5.4577e-05	-1.03933e-10	-1.18438	5.20287e-05	-1.03933e-10	-1.20357	6.47852e-05	-1.03933e-10	-1.197
196451555	chr3:196451555:C:T	4.9956e-05	-1.27285	-3.67306e-10	4.90736e-05	-1.26205	-3.67306e-10	6.06935e-05	-1.26224	-3.67306e-10
196451881	chr3:196451881:C:T	5.92738e-05	-1.03933e-10	-1.10182	5.6302e-05	-1.03933e-10	-1.12464	7.01929e-05	-1.03933e-10	-1.11683
196452169	chr3:196452169:G:A	1.06969e-05	-1.50284	-1.3112	1.05065e-05	-1.50526	-1.29812	1.31197e-05	-1.49202	-1.30194
196452256	chr3:196452256:T:A	5.12626e-05	-1.03933e-10	-1.24703	5.00813e-05	-1.03933e-10	-1.24172	6.19718e-05	-1.03933e-10	-1.2414
196452299	chr3:196452299:A:G	9.9979e-06	-1.51604	-1.36557	9.75945e-06	-1.51752	-1.35961	1.21708e-05	-1.50739	-1.36165
196452498	chr3:196452498:T:C	9.30958e-05	-1.03933e-10	-0.650359	8.62687e-05	-1.03933e-10	-0.697902	0.000108847	-1.03933e-10	-0.678135
196452587	chr3:196452587:G:T	0.000236747	0.283005	-3.67306e-10	0.000243323	0.33902	-3.67306e-10	0.000329182	0.428535	-3.67306e-10
196452606	chr3:196452606:C:G	6.23943e-05	-1.03933e-10	-1.05052	5.8948e-05	-1.03933e-10	-1.07871	7.34718e-05	-1.03933e-10	-1.07118
196452624	chr3:196452624:C:T	1.16132e-05	-1.50453	-1.22731	1.14978e-05	-1.51071	-1.2025	1.41381e-05	-1.50306	-1.21614
196452721	chr3:196452721:C:G	6.72997e-05	-1.03933e-10	-0.974832	6.5488e-05	-1.03933e-10	-0.973503	8.11804e-05	-1.03933e-10	-0.971402
196452769	chr3:196452769:G:A	6.09123e-05	-1.03933e-10	-1.07455	5.77933e-05	-1.03933e-10	-1.0985	7.20872e-05	-1.03933e-10	-1.0902
196452842	chr3:196452842:C:T	8.53145e-05	-1.03933e-10	-0.737644	8.66635e-05	-1.03933e-10	-0.693337	0.00010654	-1.03933e-10	-0.699552
196452947	chr3:196452947:G:C	5.27286e-05	-1.03933e-10	-1.21883	5.21349e-05	-1.03933e-10	-1.20153	6.43727e-05	-1.03933e-10	-1.20339
196453243	chr3:196453243:C:T	1.15176e-05	-1.51674	-1.22337	1.14942e-05	-1.5149	-1.19863	1.4209e-05	-1.50738	-1.20683
196453382	chr3:196453382:T:C	7.93676e-05	-1.03933e-10	-0.809899	7.51124e-05	-1.03933e-10	-0.836384	9.44462e-05	-1.03933e-10	-0.820046
196453455	chr3:196453455:T:C	5.50171e-05	-1.03933e-10	-1.17634	5.36614e-05	-1.03933e-10	-1.17268	6.65704e-05	-1.03933e-10	-1.16982
196453757	chr3:196453757:C:T	0.000128312	-0.329527	-3.67306e-10	0.000125473	-0.32328	-3.67306e-10	0.000154306	-0.329142	-3.67306e-10
196453759	chr3:196453759:C:T	7.22274e-05	-0.904169	-3.67306e-10	7.09227e-05	-0.89378	-3.67306e-10	7.85512e-05	-1.00433	-3.67306e-10
196453854	chr3:196453854:C:T	8.34914e-05	-1.03933e-10	-0.759246	8.12901e-05	-1.03933e-10	-0.757345	9.98203e-05	-1.03933e-10	-0.764705
196453973	chr3:196453973:A:C	2.63684e-05	-1.08275	-0.829073	2.38458e-05	-1.02465	-0.959106	2.9232e-05	-1.07396	-0.918855
196454143	chr3:196454143:T:C	1.28175e-05	-1.47774	-1.15544	1.29556e-05	-1.46221	-1.13164	1.53284e-05	-1.4896	-1.14877
196454200	chr3:196454200:G:A	1.06426e-05	-1.46321	-1.35591	1.05734e-05	-1.44208	-1.35495	1.26394e-05	-1.47396	-1.3573
196454229	chr3:196454229:A:C	5.96113e-05	-1.03933e-10	-1.09614	5.63339e-05	-1.03933e-10	-1.12407	7.01797e-05	-1.03933e-10	-1.11702
196454398	chr3:196454398:T:G	1.25694e-05	-1.47374	-1.17899	1.26947e-05	-1.45763	-1.15655	1.50203e-05	-1.48599	-1.17268
196454516	chr3:196454516:T:A	3.94074e-05	-1.51003	-3.67306e-10	3.83636e-05	-1.50826	-3.67306e-10	4.67268e-05	-1.52376	-3.67306e-10
196454602	chr3:196454602:G:C	7.92273e-05	-1.03933e-10	-0.811668	7.48947e-05	-1.03933e-10	-0.839286	9.41705e-05	-1.03933e-10	-0.822969
196455525	chr3:196455525:C:T	4.53241e-05	-1.03933e-10	-1.37015	4.41922e-05	-1.03933e-10	-1.36682	5.46473e-05	-1.03933e-10	-1.36718
196455701	chr3:196455701:TTA:T	8.92145e-05	-1.03933e-10	-0.692945	8.42192e-05	-1.03933e-10	-0.721947	0.000104945	-1.03933e-10	-0.714639
196455810	chr3:196455810:G:A	1.56514e-05	-1.11029	-1.32314	1.51993e-05	-1.11186	-1.32226	1.90255e-05	-1.10444	-1.31785
196455986	chr3:196455986:C:A	0.000294163	0.500144	-3.67306e-10	0.000303058	0.558553	-3.67306e-10	0.000412375	0.653856	-3.67306e-10
196456386	chr3:196456386:T:G	2.42277e-05	-0.885019	-1.11148	2.33062e-05	-0.819576	-1.18707	2.79194e-05	-0.876527	-1.16223
196456927	chr3:196456927:T:C	5.01454e-05	-1.03933e-10	-1.26906	4.84569e-05	-1.03933e-10	-1.27469	6.0017e-05	-1.03933e-10	-1.27345
196456979	chr3:196456979:C:T	6.1488e-05	-1.03933e-10	-1.06515	5.96805e-05	-1.03933e-10	-1.06636	7.37729e-05	-1.03933e-10	-1.06708
196457050	chr3:196457050:C:A	6.14336e-05	-1.06603	-3.67306e-10	5.79707e-05	-1.09543	-3.67306e-10	7.56335e-05	-1.04218	-3.67306e-10
196457487	chr3:196457487:G:A	6.25635e-05	-1.04781	-3.67306e-10	6.4299e-05	-0.991825	-3.67306e-10	7.57177e-05	-1.04106	-3.67306e-10
196457504	chr3:196457504:C:T	8.77921e-05	-1.03933e-10	-0.709017	8.41365e-05	-1.03933e-10	-0.722929	0.000104217	-1.03933e-10	-0.721604
196457550	chr3:196457550:T:C	2.41297e-05	-1.10897	-0.891578	2.19281e-05	-1.05326	-1.01434	2.68899e-05	-1.10014	-0.97619
196457571	chr3:196457571:G:C	4.6541e-05	-1.34365	-3.67306e-10	4.50486e-05	-1.34763	-3.67306e-10	5.64167e-05	-1.33531	-3.67306e-10
196457692	chr3:196457692:G:A	4.50915e-05	-1.03933e-10	-1.37529	4.38735e-05	-1.03933e-10	-1.37406	5.42641e-05	-1.03933e-10	-1.37421
196457951	chr3:196457951:C:G	7.0072e-05	-1.03933e-10	-0.934465	6.84625e-05	-1.03933e-10	-0.929084	8.4993e-05	-1.03933e-10	-0.925508
196458919	chr3:196458919:A:G	4.50745e-05	-1.03933e-10	-1.37567	4.38377e-05	-1.03933e-10	-1.37488	5.42223e-05	-1.03933e-10	-1.37499
196458985	chr3:196458985:T:C	7.96936e-05	-1.03933e-10	-0.8058	7.73941e-05	-1.03933e-10	-0.80646	9.48858e-05	-1.03933e-10	-0.815402
196459321	chr3:196459321:C:T	1.44708e-05	-1.2341	-1.27776	1.39971e-05	-1.23416	-1.28235	1.75703e-05	-1.22795	-1.27391
196459456	chr3:196459456:T:C	1.32572e-05	-1.26007	-1.33938	1.32131e-05	-1.21591	-1.35826	1.57511e-05	-1.25589	-1.35527
196459812	chr3:196459812:G:C	1.08054e-05	-1.47629	-1.32766	1.06133e-05	-1.47938	-1.31389	1.33175e-05	-1.4616	-1.31739
196459827	chr3:196459827:CTT:C	6.78955e-05	-1.03933e-10	-0.96602	6.75456e-05	-1.03933e-10	-0.942566	8.30616e-05	-1.03933e-10	-0.948494
196460054	chr3:196460054:C:T	9.39981e-05	-0.640715	-3.67306e-10	8.97323e-05	-0.658539	-3.67306e-10	0.000110829	-0.660092	-3.67306e-10
196460077	chr3:196460077:T:C	1.301e-05	-1.4936	-1.12467	1.27323e-05	-1.50994	-1.10129	1.6202e-05	-1.46394	-1.119
196460168	chr3:196460168:C:T	1.23864e-05	-1.53413	-1.13326	1.21518e-05	-1.53417	-1.12373	1.49494e-05	-1.53412	-1.12928
196460181	chr3:196460181:C:A	4.61235e-05	-1.03933e-10	-1.35267	4.50334e-05	-1.03933e-10	-1.34796	5.56059e-05	-1.03933e-10	-1.34979
196460344	chr3:196460344:C:T	4.87932e-05	-1.03933e-10	-1.2964	4.71442e-05	-1.03933e-10	-1.30216	5.85036e-05	-1.03933e-10	-1.29899
196460737	chr3:196460737:G:A	1.25127e-05	-1.35863	-1.29861	1.26726e-05	-1.33437	-1.28156	1.50745e-05	-1.36248	-1.2926
196460964	chr3:196460964:G:A	4.83735e-05	-1.03933e-10	-1.30504	4.70461e-05	-1.03933e-10	-1.30424	5.79874e-05	-1.03933e-10	-1.30785
196461056	chr3:196461056:G:C	1.06112e-05	-1.45429	-1.36779	1.04353e-05	-1.43867	-1.3715	1.2724e-05	-1.45545	-1.36913
196461137	chr3:196461137:G:A	6.72259e-05	-0.975931	-3.67306e-10	6.43287e-05	-0.991364	-3.67306e-10	7.96797e-05	-0.990061	-3.67306e-10
196461238	chr3:196461238:G:A	6.12351e-05	-1.03933e-10	-1.06927	5.84938e-05	-1.03933e-10	-1.08645	7.22972e-05	-1.03933e-10	-1.08729
196461334	chr3:196461334:A:T	0.000228242	-1.03933e-10	0.24642	0.000229752	-1.03933e-10	0.28163	0.000281315	-1.03933e-10	0.2714
196463690	chr3:196463690:A:G	1.27961e-05	-1.51387	-1.12098	1.27924e-05	-1.51228	-1.09423	1.56193e-05	-1.52048	-1.09909
196463704	chr3:196463704:G:A	1.35453e-05	-1.45811	-1.11984	1.35629e-05	-1.45498	-1.09304	1.64263e-05	-1.47126	-1.09794
196463897	chr3:196463897:G:C	9.61273e-05	-1.03933e-10	-0.618316	9.03395e-05	-1.03933e-10	-0.651795	0.000112679	-1.03933e-10	-0.643534
196464022	chr3:196464022:T:G	1.81967e-05	-1.39781	-0.884937	1.80149e-05	-1.37346	-0.89071	2.20381e-05	-1.39817	-0.877133
196464253	chr3:196464253:C:T	9.36779e-05	-1.03933e-10	-0.644127	8.80616e-05	-1.03933e-10	-0.677333	0.000109867	-1.03933e-10	-0.668802
196464285	chr3:196464285:C:T	3.91156e-05	-1.51747	-3.67306e-10	3.81293e-05	-1.51439	-3.67306e-10	4.6513e-05	-1.52834	-3.67306e-10
196464547	chr3:196464547:C:T	7.26544e-05	-1.03933e-10	-0.898275	6.92841e-05	-1.03933e-10	-0.917154	8.55708e-05	-1.03933e-10	-0.918733
196464872	chr3:196464872:A:G	4.79204e-05	-1.03933e-10	-1.31445	4.60826e-05	-1.03933e-10	-1.32493	5.73681e-05	-1.03933e-10	-1.31859
196464907	chr3:196464907:G:C	4.50711e-05	-1.03933e-10	-1.37575	4.38227e-05	-1.03933e-10	-1.37522	5.41933e-05	-1.03933e-10	-1.37552
196464909	chr3:196464909:G:A	1.13937e-05	-1.50192	-1.24901	1.10413e-05	-1.4938	-1.25993	1.35364e-05	-1.50409	-1.25861
196465099	chr3:196465099:G:A	6.45274e-05	-1.03933e-10	-1.0169	6.25828e-05	-1.03933e-10	-1.01888	7.8153e-05	-1.03933e-10	-1.00941
196465307	chr3:196465307:T:C	1.76344e-05	-1.50534	-0.808801	1.75733e-05	-1.51059	-0.778404	2.15035e-05	-1.49948	-0.800377
196465520	chr3:196465520:T:C	0.000241838	-1.03933e-10	0.304277	0.00022617	-1.03933e-10	0.265917	0.00028503	-1.03933e-10	0.284518
196465542	chr3:196465542:C:T	0.000113028	-1.03933e-10	-0.456357	0.000114982	-1.03933e-10	-0.410591	0.000140609	-1.03933e-10	-0.422094
196465973	chr3:196465973:T:C	3.37594e-05	-1.22365	-0.441077	2.81492e-05	-1.24368	-0.574173	3.54845e-05	-1.26699	-0.531991
196465996	chr3:196465996:T:G	0.000138045	-1.03933e-10	-0.256407	0.00013073	-1.03933e-10	-0.282237	0.000164133	-1.03933e-10	-0.267401
196466118	chr3:196466118:C:T	5.52027e-05	-1.03933e-10	-1.17298	5.40256e-05	-1.03933e-10	-1.16591	6.68956e-05	-1.03933e-10	-1.16494
196466235	chr3:196466235:G:A	4.56648e-05	-1.03933e-10	-1.36266	4.47008e-05	-1.03933e-10	-1.35538	5.51291e-05	-1.03933e-10	-1.3584
196466475	chr3:196466475:G:A	8.36524e-05	-1.03933e-10	-0.757319	8.11396e-05	-1.03933e-10	-0.759199	0.00010003	-1.03933e-10	-0.762602
196466478	chr3:196466478:C:T	5.25942e-05	-1.03933e-10	-1.22138	5.13314e-05	-1.03933e-10	-1.21707	6.34459e-05	-1.03933e-10	-1.21789
196466772	chr3:196466772:G:A	0.000102852	-1.03933e-10	-0.550696	9.77727e-05	-1.03933e-10	-0.572725	0.000120411	-1.03933e-10	-0.577168
196466782	chr3:196466782:G:A	7.45791e-05	-1.03933e-10	-0.872128	7.23994e-05	-1.03933e-10	-0.873172	9.04881e-05	-1.03933e-10	-0.862858
196466823	chr3:196466823:C:T	4.51095e-05	-1.03933e-10	-1.3749	4.38537e-05	-1.03933e-10	-1.37451	5.42422e-05	-1.03933e-10	-1.37462
196466864	chr3:196466864:G:A	4.90702e-05	-1.03933e-10	-1.29074	4.85565e-05	-1.03933e-10	-1.27264	5.96434e-05	-1.03933e-10	-1.27969
196466892	chr3:196466892:C:T	1.567e-05	-1.5306	-0.901635	1.43711e-05	-1.53302	-0.957139	1.83527e-05	-1.52902	-0.92928
196467170	chr3:196467170:T:C	7.66436e-05	-1.03933e-10	-0.844823	7.10669e-05	-1.03933e-10	-0.891748	8.99153e-05	-1.03933e-10	-0.869208
196467308	chr3:196467308:C:A	4.52292e-05	-1.03933e-10	-1.37225	4.39982e-05	-1.03933e-10	-1.37122	5.44013e-05	-1.03933e-10	-1.37169
196467745	chr3:196467745:G:A	4.75102e-05	-1.03933e-10	-1.32304	4.65599e-05	-1.03933e-10	-1.31463	5.74159e-05	-1.03933e-10	-1.31775
196467746	chr3:196467746:T:C	1.22897e-05	-1.53215	-1.14308	1.24137e-05	-1.53001	-1.10656	1.50983e-05	-1.53309	-1.12041
196467878	chr3:196467878:A:G	6.47955e-05	-1.03933e-10	-1.01275	6.36361e-05	-1.03933e-10	-1.00219	7.86538e-05	-1.03933e-10	-1.00302
196467979	chr3:196467979:C:T	4.65585e-05	-1.03933e-10	-1.34328	4.54229e-05	-1.03933e-10	-1.33935	5.63225e-05	-1.03933e-10	-1.33698
196468313	chr3:196468313:T:C	4.91115e-05	-1.03933e-10	-1.2899	4.70917e-05	-1.03933e-10	-1.30327	5.85699e-05	-1.03933e-10	-1.29786
196468401	chr3:196468401:C:T	4.53113e-05	-1.03933e-10	-1.37043	4.39291e-05	-1.03933e-10	-1.37279	5.4347e-05	-1.03933e-10	-1.37269
196468563	chr3:196468563:C:T	4.92281e-05	-1.03933e-10	-1.28752	4.77538e-05	-1.03933e-10	-1.28931	5.92717e-05	-1.03933e-10	-1.28594
196469127	chr3:196469127:G:A	1.74536e-05	-0.972505	-1.35194	1.63187e-05	-0.995236	-1.36782	1.96968e-05	-1.02466	-1.36296
196469175	chr3:196469175:C:T	1.86593e-05	-1.5127	-0.744944	1.80843e-05	-1.50879	-0.751536	2.21876e-05	-1.5174	-0.751145
196469240	chr3:196469240:C:A	5.12171e-05	-1.03933e-10	-1.24792	5.04457e-05	-1.03933e-10	-1.23447	6.21265e-05	-1.03933e-10	-1.2389
196469300	chr3:196469300:G:T	5.11733e-05	-1.03933e-10	-1.24877	5.04005e-05	-1.03933e-10	-1.23537	6.20721e-05	-1.03933e-10	-1.23978
196469307	chr3:196469307:A:G	6.85846e-05	-1.03933e-10	-0.955921	6.49717e-05	-1.03933e-10	-0.981419	8.10895e-05	-1.03933e-10	-0.972524
196469941	chr3:196469941:AGTAGG:A	1.62911e-05	-1.34456	-1.04881	1.721e-05	-1.33699	-0.972888	2.13767e-05	-1.31088	-0.9949
196470281	chr3:196470281:G:A	9.05635e-05	-1.03933e-10	-0.677937	8.60735e-05	-1.03933e-10	-0.700168	0.000107034	-1.03933e-10	-0.69493
196470323	chr3:196470323:G:A	6.00763e-05	-1.03933e-10	-1.08837	5.75301e-05	-1.03933e-10	-1.10306	7.11111e-05	-1.03933e-10	-1.10383
196470721	chr3:196470721:G:A	4.54245e-05	-1.03933e-10	-1.36794	4.44692e-05	-1.03933e-10	-1.36057	5.49105e-05	-1.03933e-10	-1.36237
196470753	chr3:196470753:G:C	4.99165e-05	-1.03933e-10	-1.27364	4.86158e-05	-1.03933e-10	-1.27142	5.99583e-05	-1.03933e-10	-1.27443
196470904	chr3:196470904:G:A	3.88174e-05	-1.52512	-3.67306e-10	3.76761e-05	-1.52634	-3.67306e-10	4.64578e-05	-1.52953	-3.67306e-10
196471006	chr3:196471006:C:T	4.94945e-05	-1.03933e-10	-1.28213	4.79955e-05	-1.03933e-10	-1.28426	5.95831e-05	-1.03933e-10	-1.2807
196471088	chr3:196471088:C:T	5.81412e-05	-1.03933e-10	-1.12111	5.64217e-05	-1.03933e-10	-1.12252	7.03757e-05	-1.03933e-10	-1.11423
196471090	chr3:196471090:G:A	5.94666e-05	-1.03933e-10	-1.09857	5.66282e-05	-1.03933e-10	-1.11886	7.05596e-05	-1.03933e-10	-1.11162
196471104	chr3:196471104:A:G	1.38039e-05	-1.5339	-1.02513	1.28816e-05	-1.53403	-1.06554	1.62716e-05	-1.53275	-1.04591
196471338	chr3:196471338:G:A	0.000100242	-1.03933e-10	-0.5764	9.77075e-05	-1.03933e-10	-0.573391	0.000120686	-1.03933e-10	-0.574882
196471545	chr3:196471545:C:G	4.57057e-05	-1.03933e-10	-1.36177	4.44776e-05	-1.03933e-10	-1.36038	5.50011e-05	-1.03933e-10	-1.36072
196471640	chr3:196471640:C:T	4.32991e-05	-1.41586	-3.67306e-10	4.23943e-05	-1.40836	-3.67306e-10	5.2048e-05	-1.41591	-3.67306e-10
196471662	chr3:196471662:T:C	1.61524e-05	-1.51928	-0.882635	1.58389e-05	-1.50887	-0.884032	1.94613e-05	-1.52363	-0.876023
196471796	chr3:196471796:C:T	9.33283e-05	-1.03933e-10	-0.647865	8.86679e-05	-1.03933e-10	-0.670471	0.000110248	-1.03933e-10	-0.665346
196472054	chr3:196472054:G:A	5.12687e-05	-1.03933e-10	-1.24691	5.0039e-05	-1.03933e-10	-1.24257	6.1831e-05	-1.03933e-10	-1.24367
196472251	chr3:196472251:T:C	4.84063e-05	-1.03933e-10	-1.30436	4.75732e-05	-1.03933e-10	-1.2931	5.8646e-05	-1.03933e-10	-1.29656
196472298	chr3:196472298:C:T	6.74569e-05	-1.03933e-10	-0.9725	6.37172e-05	-1.03933e-10	-1.00092	7.96546e-05	-1.03933e-10	-0.990377
196472333	chr3:196472333:G:T	1.48659e-05	-1.52907	-0.955849	1.57347e-05	-1.53361	-0.86589	1.88786e-05	-1.52954	-0.900504
196472375	chr3:196472375:T:C	4.81537e-05	-1.03933e-10	-1.30959	4.72138e-05	-1.03933e-10	-1.30068	5.82099e-05	-1.03933e-10	-1.30402
196472403	chr3:196472403:A:G	7.8188e-05	-1.03933e-10	-0.824873	7.3446e-05	-1.03933e-10	-0.85882	9.27316e-05	-1.03933e-10	-0.838367
196472563	chr3:196472563:C:T	0.000111971	-1.03933e-10	-0.465753	0.000111484	-1.03933e-10	-0.441485	0.000137231	-1.03933e-10	-0.44641
196472822	chr3:196472822:A:G	5.63095e-05	-1.03933e-10	-1.15312	5.46259e-05	-1.03933e-10	-1.15486	6.80876e-05	-1.03933e-10	-1.14728
196472963	chr3:196472963:G:A	0.00011159	-1.03933e-10	-0.469158	0.000111102	-1.03933e-10	-0.444918	0.000136761	-1.03933e-10	-0.449839
196472964	chr3:196472964:C:T	5.75056e-05	-1.03933e-10	-1.13211	5.53183e-05	-1.03933e-10	-1.14227	6.89357e-05	-1.03933e-10	-1.1349
196473319	chr3:196473319:G:A	1.8592e-05	-1.50673	-0.754531	1.80283e-05	-1.50235	-0.761078	2.20932e-05	-1.51211	-0.76069
196473583	chr3:196473583:G:A	4.07592e-05	-1.47631	-3.67306e-10	3.95279e-05	-1.47836	-3.67306e-10	5.02223e-05	-1.45162	-3.67306e-10
196473861	chr3:196473861:G:A	6.34658e-05	-1.03933e-10	-1.03349	6.00003e-05	-1.03933e-10	-1.06102	7.48549e-05	-1.03933e-10	-1.05252
196473866	chr3:196473866:T:C	1.58763e-05	-1.5269	-0.892264	1.46918e-05	-1.52102	-0.94706	1.85392e-05	-1.53024	-0.917945
196473985	chr3:196473985:C:T	5.63368e-05	-1.03933e-10	-1.15264	5.46521e-05	-1.03933e-10	-1.15438	6.8121e-05	-1.03933e-10	-1.14679
196474163	chr3:196474163:T:A	0.000112762	-0.458707	-3.67306e-10	0.000105708	-0.494685	-3.67306e-10	0.000139556	-0.429614	-3.67306e-10
196474247	chr3:196474247:C:T	0.000100726	-1.03933e-10	-0.57158	0.000101967	-1.03933e-10	-0.530723	0.000125001	-1.03933e-10	-0.539754
196474537	chr3:196474537:T:G	4.5886e-05	-1.03933e-10	-1.35783	4.47646e-05	-1.03933e-10	-1.35395	5.52435e-05	-1.03933e-10	-1.35633
196474596	chr3:196474596:C:T	1.82198e-05	-0.937029	-1.34445	1.69685e-05	-0.960573	-1.36344	2.04817e-05	-0.990904	-1.35764
196474624	chr3:196474624:T:G	1.01998e-05	-1.48769	-1.37393	9.77141e-06	-1.50029	-1.37561	1.24282e-05	-1.47234	-1.37576
196474629	chr3:196474629:G:C	6.10766e-05	-1.03933e-10	-1.07186	5.86777e-05	-1.03933e-10	-1.08331	7.318e-05	-1.03933e-10	-1.07516
196474728	chr3:196474728:G:A	4.01119e-05	-1.49232	-3.67306e-10	3.88994e-05	-1.49439	-3.67306e-10	4.77371e-05	-1.50237	-3.67306e-10
196475043	chr3:196475043:G:A	1.1863e-05	-1.43632	-1.27425	1.17349e-05	-1.46017	-1.23263	1.46547e-05	-1.43762	-1.24569
196475071	chr3:196475071:G:A	1.74231e-05	-0.978727	-1.34747	1.62609e-05	-1.00134	-1.36527	1.96414e-05	-1.03063	-1.35981
196475165	chr3:196475165:T:C	3.93676e-05	-1.51105	-3.67306e-10	3.82839e-05	-1.51034	-3.67306e-10	4.72854e-05	-1.51187	-3.67306e-10
196475437	chr3:196475437:T:C	4.92605e-05	-1.03933e-10	-1.28687	4.77869e-05	-1.03933e-10	-1.28862	5.9318e-05	-1.03933e-10	-1.28516
196475455	chr3:196475455:T:C	1.62695e-05	-1.33806	-1.05664	1.60418e-05	-1.35085	-1.02932	2.10075e-05	-1.28473	-1.03847
196475643	chr3:196475643:C:T	0.000110221	-1.03933e-10	-0.481503	0.000104593	-1.03933e-10	-0.50529	0.00013034	-1.03933e-10	-0.497927
196475739	chr3:196475739:A:G	5.76207e-05	-1.03933e-10	-1.13011	5.77498e-05	-1.03933e-10	-1.09925	7.05572e-05	-1.03933e-10	-1.11165
196475751	chr3:196475751:C:T	0.000143784	-1.03933e-10	-0.215679	0.000134947	-1.03933e-10	-0.250487	0.000168468	-1.03933e-10	-0.241332
196475845	chr3:196475845:C:T	5.59321e-05	-1.03933e-10	-1.15985	5.58771e-05	-1.03933e-10	-1.13222	6.8332e-05	-1.03933e-10	-1.1437
196475921	chr3:196475921:G:A	4.9027e-05	-1.03933e-10	-1.29162	4.75644e-05	-1.03933e-10	-1.29328	5.9036e-05	-1.03933e-10	-1.28993
196475936	chr3:196475936:T:C	5.64707e-05	-1.03933e-10	-1.15027	5.4414e-05	-1.03933e-10	-1.15875	6.73495e-05	-1.03933e-10	-1.15818
196475951	chr3:196475951:C:A	1.56276e-05	-1.52193	-0.913018	1.65561e-05	-1.5302	-0.818413	1.98954e-05	-1.52265	-0.854936
196475962	chr3:196475962:C:T	5.00531e-05	-1.03933e-10	-1.2709	4.85529e-05	-1.03933e-10	-1.27272	6.02806e-05	-1.03933e-10	-1.26907
196475974	chr3:196475974:C:T	4.55282e-05	-1.03933e-10	-1.36566	4.46164e-05	-1.03933e-10	-1.35727	5.50848e-05	-1.03933e-10	-1.3592
196476090	chr3:196476090:G:C	3.55944e-05	-1.52696	-0.0848385	3.34084e-05	-1.52049	-0.126069	4.19805e-05	-1.53011	-0.100757
196476158	chr3:196476158:C:T	6.12762e-05	-1.03933e-10	-1.0686	6.07065e-05	-1.03933e-10	-1.04932	7.47593e-05	-1.03933e-10	-1.0538
196476322	chr3:196476322:T:C	5.03439e-05	-1.03933e-10	-1.26511	4.8831e-05	-1.03933e-10	-1.267	6.06351e-05	-1.03933e-10	-1.2632
196476605	chr3:196476605:G:A	4.54369e-05	-1.03933e-10	-1.36767	4.4485e-05	-1.03933e-10	-1.36022	5.4931e-05	-1.03933e-10	-1.362
196476631	chr3:196476631:G:A	0.000118316	-1.03933e-10	-0.41063	0.000117914	-1.03933e-10	-0.385413	0.000145127	-1.03933e-10	-0.390469
196476718	chr3:196476718:C:T	9.74594e-06	-1.53175	-1.37539	9.48424e-06	-1.53	-1.37574	1.16971e-05	-1.53301	-1.37572
196476739	chr3:196476739:A:G	4.95513e-05	-1.03933e-10	-1.28098	4.74815e-05	-1.03933e-10	-1.29503	5.90651e-05	-1.03933e-10	-1.28944
196476841	chr3:196476841:G:A	4.51246e-05	-1.03933e-10	-1.37456	4.39319e-05	-1.03933e-10	-1.37273	5.43338e-05	-1.03933e-10	-1.37293
196476897	chr3:196476897:G:A	4.86375e-05	-1.03933e-10	-1.29959	4.7719e-05	-1.03933e-10	-1.29004	5.88158e-05	-1.03933e-10	-1.29367
196477209	chr3:196477209:CAT:C	0.000151647	-0.162434	-3.67306e-10	0.000158513	-0.0895337	-3.67306e-10	0.000169012	-0.238107	-3.67306e-10
196477498	chr3:196477498:A:G	4.50841e-05	-1.03933e-10	-1.37546	4.38569e-05	-1.03933e-10	-1.37444	5.42461e-05	-1.03933e-10	-1.37455
196478502	chr3:196478502:C:T	5.62504e-05	-1.03933e-10	-1.15417	5.41303e-05	-1.03933e-10	-1.16398	6.74309e-05	-1.03933e-10	-1.15697
196478689	chr3:196478689:CAG:C	5.47036e-05	-1.03933e-10	-1.18206	5.45806e-05	-1.03933e-10	-1.15569	6.6832e-05	-1.03933e-10	-1.16589
196478823	chr3:196478823:T:C	1.69614e-05	-1.53406	-0.818989	1.83077e-05	-1.53084	-0.717207	2.17344e-05	-1.53403	-0.755146
196478854	chr3:196478854:A:G	5.51733e-05	-1.17351	-3.67306e-10	5.41363e-05	-1.16387	-3.67306e-10	6.58672e-05	-1.18044	-3.67306e-10
196479260	chr3:196479260:G:A	1.42506e-05	-1.27517	-1.25202	1.35288e-05	-1.27706	-1.27349	1.64696e-05	-1.30351	-1.26305
196479265	chr3:196479265:G:A	1.50872e-05	-1.11424	-1.3559	1.45053e-05	-1.11669	-1.36416	1.74244e-05	-1.14969	-1.36052
196479304	chr3:196479304:T:C	1.00274e-05	-1.51816	-1.36051	9.77002e-06	-1.52545	-1.3506	1.21437e-05	-1.51774	-1.35352
196479451	chr3:196479451:C:T	4.79804e-05	-1.03933e-10	-1.3132	4.74262e-05	-1.03933e-10	-1.2962	5.82158e-05	-1.03933e-10	-1.30392
196479637	chr3:196479637:C:T	6.86124e-05	-1.03933e-10	-0.955515	6.51011e-05	-1.03933e-10	-0.979428	8.11901e-05	-1.03933e-10	-0.971283
196479651	chr3:196479651:T:C	4.54202e-05	-1.03933e-10	-1.36803	4.44732e-05	-1.03933e-10	-1.36048	5.49207e-05	-1.03933e-10	-1.36219
196479652	chr3:196479652:G:A	4.53386e-05	-1.03933e-10	-1.36983	4.43559e-05	-1.03933e-10	-1.36312	5.47864e-05	-1.03933e-10	-1.36464
196479870	chr3:196479870:G:A	4.86398e-05	-1.03933e-10	-1.29955	4.71843e-05	-1.03933e-10	-1.30131	5.85551e-05	-1.03933e-10	-1.29811
196479872	chr3:196479872:A:G	1.43008e-05	-1.53419	-0.989481	1.37862e-05	-1.53361	-0.998093	1.71994e-05	-1.53401	-0.989191
196479891	chr3:196479891:T:C	4.84756e-05	-1.03933e-10	-1.30293	4.75501e-05	-1.03933e-10	-1.29359	5.86137e-05	-1.03933e-10	-1.29711
196479956	chr3:196479956:T:C	6.08571e-05	-1.03933e-10	-1.07546	5.84747e-05	-1.03933e-10	-1.08678	7.29233e-05	-1.03933e-10	-1.07867
196479960	chr3:196479960:A:G	7.18732e-05	-1.03933e-10	-0.909085	6.81273e-05	-1.03933e-10	-0.933992	8.50049e-05	-1.03933e-10	-0.925368
196480444	chr3:196480444:A:G	1.85621e-05	-1.51176	-0.75111	1.79938e-05	-1.50778	-0.757563	2.20719e-05	-1.51657	-0.757207
196480515	chr3:196480515:G:C	4.5264e-05	-1.03933e-10	-1.37148	4.42472e-05	-1.03933e-10	-1.36558	5.46593e-05	-1.03933e-10	-1.36696
196480751	chr3:196480751:T:C	4.55811e-05	-1.03933e-10	-1.36449	4.438e-05	-1.03933e-10	-1.36258	5.48616e-05	-1.03933e-10	-1.36326
196481118	chr3:196481118:A:G	1.74953e-05	-1.52634	-0.795714	1.61296e-05	-1.5202	-0.854516	2.0405e-05	-1.52985	-0.822451
196481248	chr3:196481248:T:C	4.91059e-05	-1.03933e-10	-1.29001	4.86723e-05	-1.03933e-10	-1.27026	5.96744e-05	-1.03933e-10	-1.27917
196481868	chr3:196481868:G:A	6.9843e-05	-1.03933e-10	-0.937739	6.61633e-05	-1.03933e-10	-0.963244	8.25348e-05	-1.03933e-10	-0.954856
196482145	chr3:196482145:T:C	9.14177e-05	-1.03933e-10	-0.66855	8.98287e-05	-1.03933e-10	-0.657465	0.000110875	-1.03933e-10	-0.659671
196482576	chr3:196482576:A:G	8.42516e-05	-1.03933e-10	-0.750181	8.0223e-05	-1.03933e-10	-0.77056	9.98534e-05	-1.03933e-10	-0.764373
196482659	chr3:196482659:A:G	1.12147e-05	-1.53295	-1.23381	1.09053e-05	-1.53025	-1.23587	1.35045e-05	-1.53356	-1.23149
196482861	chr3:196482861:G:A	4.54417e-05	-1.03933e-10	-1.36756	4.42316e-05	-1.03933e-10	-1.36593	5.46841e-05	-1.03933e-10	-1.3665
196483079	chr3:196483079:G:A	5.60892e-05	-1.03933e-10	-1.15705	5.43098e-05	-1.03933e-10	-1.16067	6.74902e-05	-1.03933e-10	-1.15609
196483200	chr3:196483200:G:A	7.26853e-05	-1.03933e-10	-0.89785	6.87832e-05	-1.03933e-10	-0.92441	8.59224e-05	-1.03933e-10	-0.914632
196483719	chr3:196483719:A:G	1.09299e-05	-1.53218	-1.26031	1.06362e-05	-1.52895	-1.26215	1.31563e-05	-1.53299	-1.25818
196483937	chr3:196483937:T:C	1.39295e-05	-1.53409	-1.01589	1.34296e-05	-1.53393	-1.02397	1.67594e-05	-1.53372	-1.01539
196484004	chr3:196484004:T:C	1.05638e-05	-1.45666	-1.3699	1.00508e-05	-1.47235	-1.37537	1.28466e-05	-1.44035	-1.37465
196484023	chr3:196484023:T:C	1.40466e-05	-1.53414	-1.00746	1.35412e-05	-1.53382	-1.01581	1.68934e-05	-1.53385	-1.0073
196484162	chr3:196484162:C:T	1.46005e-05	-1.53418	-0.968753	1.40977e-05	-1.53328	-0.976084	1.75749e-05	-1.53414	-0.967464
196484314	chr3:196484314:G:A	8.095e-05	-1.03933e-10	-0.790157	7.72597e-05	-1.03933e-10	-0.808197	9.61697e-05	-1.03933e-10	-0.801962
196484348	chr3:196484348:T:C	2.05633e-05	-1.17563	-0.98485	1.97926e-05	-1.20716	-0.962895	2.52606e-05	-1.16627	-0.972566
196484425	chr3:196484425:C:T	7.52259e-05	-1.03933e-10	-0.863494	7.07864e-05	-1.03933e-10	-0.895703	8.92839e-05	-1.03933e-10	-0.876255
196484463	chr3:196484463:C:T	4.55293e-05	-1.03933e-10	-1.36563	4.43024e-05	-1.03933e-10	-1.36433	5.47858e-05	-1.03933e-10	-1.36464
196485085	chr3:196485085:T:A	4.71421e-05	-1.03933e-10	-1.33082	4.55278e-05	-1.03933e-10	-1.33705	5.63637e-05	-1.03933e-10	-1.33625
196485126	chr3:196485126:TA:T	5.88489e-05	-1.03933e-10	-1.10902	5.73629e-05	-1.03933e-10	-1.10597	7.01919e-05	-1.03933e-10	-1.11684
196485200	chr3:196485200:T:G	1.88183e-05	-1.51005	-0.739106	1.82436e-05	-1.50592	-0.745635	2.23719e-05	-1.51507	-0.745201
196485411	chr3:196485411:G:A	1.50916e-05	-1.52841	-0.941442	1.59854e-05	-1.53338	-0.850315	1.91643e-05	-1.52888	-0.886144
196485640	chr3:196485640:A:T	5.24822e-05	-1.03933e-10	-1.22351	5.01381e-05	-1.03933e-10	-1.24059	6.25162e-05	-1.03933e-10	-1.23265
196485690	chr3:196485690:T:C	4.81604e-05	-1.03933e-10	-1.30945	4.67337e-05	-1.03933e-10	-1.3109	5.79732e-05	-1.03933e-10	-1.3081
196486137	chr3:196486137:C:G	8.02842e-05	-1.03933e-10	-0.798416	7.65133e-05	-1.03933e-10	-0.817905	9.51979e-05	-1.03933e-10	-0.812119
196486282	chr3:196486282:T:C	4.74493e-05	-1.03933e-10	-1.32433	4.60466e-05	-1.03933e-10	-1.32571	5.70999e-05	-1.03933e-10	-1.32327
196486324	chr3:196486324:A:G	5.736e-05	-1.03933e-10	-1.13464	5.52616e-05	-1.03933e-10	-1.14329	6.8394e-05	-1.03933e-10	-1.14279
196486465	chr3:196486465:G:A	7.21528e-05	-1.03933e-10	-0.905202	7.26963e-05	-1.03933e-10	-0.869079	8.96417e-05	-1.03933e-10	-0.872256
196486953	chr3:196486953:C:T	1.96143e-05	-0.921211	-1.28652	1.7981e-05	-0.956364	-1.30969	2.5578e-05	-0.825766	-1.30058
196487033	chr3:196487033:T:C	1.00539e-05	-1.51154	-1.36448	9.67518e-06	-1.51616	-1.36965	1.21016e-05	-1.50698	-1.36775
196487070	chr3:196487070:C:A	5.68523e-05	-1.03933e-10	-1.14353	5.46986e-05	-1.03933e-10	-1.15353	6.81575e-05	-1.03933e-10	-1.14626
196487648	chr3:196487648:G:C	4.93296e-05	-1.03933e-10	-1.28547	4.80399e-05	-1.03933e-10	-1.28334	5.92449e-05	-1.03933e-10	-1.2864
196487863	chr3:196487863:C:T	4.51643e-05	-1.03933e-10	-1.37368	4.39273e-05	-1.03933e-10	-1.37283	5.43224e-05	-1.03933e-10	-1.37314
196488126	chr3:196488126:G:A	1.88471e-05	-1.49702	-0.750611	1.82907e-05	-1.49189	-0.757083	2.23787e-05	-1.50326	-0.756711
196488257	chr3:196488257:G:A	5.54644e-05	-1.03933e-10	-1.16825	5.53863e-05	-1.03933e-10	-1.14104	6.77541e-05	-1.03933e-10	-1.15219
196488449	chr3:196488449:T:C	5.70233e-05	-1.03933e-10	-1.14053	5.70781e-05	-1.03933e-10	-1.11095	6.97604e-05	-1.03933e-10	-1.12301
196488713	chr3:196488713:T:C	7.21843e-05	-1.03933e-10	-0.904766	7.2584e-05	-1.03933e-10	-0.870626	8.94943e-05	-1.03933e-10	-0.873902
196488789	chr3:196488789:G:A	1.14114e-05	-1.53273	-1.21664	1.10961e-05	-1.52979	-1.21898	1.37375e-05	-1.53346	-1.21449
196488963	chr3:196488963:TGCCTCA:T	6.15773e-05	-1.03933e-10	-1.0637	6.17249e-05	-1.03933e-10	-1.03268	7.54822e-05	-1.03933e-10	-1.04418
196489140	chr3:196489140:G:A	1.44835e-05	-1.46579	-1.04519	1.40018e-05	-1.46041	-1.05577	1.71325e-05	-1.47399	-1.05311
196489227	chr3:196489227:A:G	4.72769e-05	-1.03933e-10	-1.32797	4.58879e-05	-1.03933e-10	-1.32917	5.68967e-05	-1.03933e-10	-1.32684
196489838	chr3:196489838:T:C	5.64977e-05	-1.03933e-10	-1.14979	5.64859e-05	-1.03933e-10	-1.12138	6.90741e-05	-1.03933e-10	-1.1329
196489919	chr3:196489919:T:TA	5.59632e-05	-1.03933e-10	-1.15929	5.30812e-05	-1.03933e-10	-1.18355	6.60709e-05	-1.03933e-10	-1.17735
196489937	chr3:196489937:G:A	5.66688e-05	-1.03933e-10	-1.14677	5.46121e-05	-1.03933e-10	-1.15511	6.75881e-05	-1.03933e-10	-1.15464
196490167	chr3:196490167:G:A	1.63986e-05	-1.48781	-0.898982	1.5339e-05	-1.47367	-0.951305	1.90913e-05	-1.49682	-0.922028
196490256	chr3:196490256:T:C	1.41978e-05	-1.4013	-1.1296	1.26889e-05	-1.4372	-1.17745	1.61054e-05	-1.43077	-1.15815
196490541	chr3:196490541:G:A	5.69322e-05	-1.03933e-10	-1.14213	5.69435e-05	-1.03933e-10	-1.11331	6.96189e-05	-1.03933e-10	-1.12504
196490649	chr3:196490649:A:T	6.14597e-05	-1.03933e-10	-1.06561	5.90376e-05	-1.03933e-10	-1.07719	7.36411e-05	-1.03933e-10	-1.06887
196490711	chr3:196490711:T:C	5.06617e-05	-1.03933e-10	-1.25882	4.95047e-05	-1.03933e-10	-1.2533	6.1113e-05	-1.03933e-10	-1.25535
196490849	chr3:196490849:C:T	5.10621e-05	-1.03933e-10	-1.25095	4.94901e-05	-1.03933e-10	-1.2536	6.1393e-05	-1.03933e-10	-1.25078
196490885	chr3:196490885:T:C	4.80486e-05	-1.03933e-10	-1.31178	4.65914e-05	-1.03933e-10	-1.31395	5.77265e-05	-1.03933e-10	-1.31236
196490903	chr3:196490903:A:T	1.34504e-05	-1.42297	-1.16201	1.2103e-05	-1.45558	-1.20633	1.5329e-05	-1.44981	-1.18852
196491089	chr3:196491089:C:T	0.000129678	-0.318932	-3.67306e-10	0.000132909	-0.265702	-3.67306e-10	0.000143044	-0.404925	-3.67306e-10
196491101	chr3:196491101:T:C	3.38075e-05	-1.25016	-0.413147	2.97786e-05	-1.22376	-0.537817	3.54849e-05	-1.2894	-0.509571
196491173	chr3:196491173:C:T	5.12554e-05	-1.03933e-10	-1.24717	4.96772e-05	-1.03933e-10	-1.24982	6.1625e-05	-1.03933e-10	-1.24701
196491227	chr3:196491227:A:C	1.3094e-05	-1.42343	-1.18841	1.18181e-05	-1.45597	-1.22977	1.49498e-05	-1.45021	-1.21317
196491259	chr3:196491259:G:A	6.33502e-05	-1.03933e-10	-1.03531	6.01497e-05	-1.03933e-10	-1.05853	7.48019e-05	-1.03933e-10	-1.05323
196491400	chr3:196491400:G:A	4.55351e-05	-1.03933e-10	-1.36551	4.43298e-05	-1.03933e-10	-1.36371	5.48023e-05	-1.03933e-10	-1.36434
196491504	chr3:196491504:G:A	7.37086e-05	-1.03933e-10	-0.883869	6.94017e-05	-1.03933e-10	-0.915459	8.75006e-05	-1.03933e-10	-0.896431
196491709	chr3:196491709:G:A	1.55283e-05	-1.15617	-1.28515	1.3844e-05	-1.21515	-1.31237	1.74225e-05	-1.20801	-1.3023
196492280	chr3:196492280:C:T	1.95309e-05	-1.48681	-0.725186	1.89213e-05	-1.48182	-0.733262	2.31625e-05	-1.49303	-0.732513
196492345	chr3:196492345:T:A	5.71074e-05	-1.13905	-3.67306e-10	5.44616e-05	-1.15787	-3.67306e-10	7.0194e-05	-1.11681	-3.67306e-10
196492412	chr3:196492412:T:C	0.000182878	0.0248331	-3.67306e-10	0.000163637	-0.0577203	-3.67306e-10	0.000218887	0.0204781	-3.67306e-10
196492494	chr3:196492494:G:A	1.59337e-05	-1.522	-0.893556	1.48054e-05	-1.51422	-0.946158	1.86314e-05	-1.52629	-0.916938
196492638	chr3:196492638:T:C	1.37644e-05	-1.42841	-1.13349	1.23659e-05	-1.46015	-1.18028	1.56796e-05	-1.45455	-1.16117
196492703	chr3:196492703:G:A	7.3701e-05	-1.03933e-10	-0.883972	6.9398e-05	-1.03933e-10	-0.915511	8.74938e-05	-1.03933e-10	-0.896509
196492710	chr3:196492710:A:G	1.70723e-05	-1.27858	-1.06795	1.48667e-05	-1.33337	-1.12288	1.91677e-05	-1.31397	-1.10088
196492824	chr3:196492824:T:C	5.93894e-05	-1.03933e-10	-1.09987	5.74511e-05	-1.03933e-10	-1.10444	7.16797e-05	-1.03933e-10	-1.09587
196492923	chr3:196492923:A:G	1.95219e-05	-1.53075	-0.681698	1.86704e-05	-1.53321	-0.695223	2.35483e-05	-1.52933	-0.679695
196493193	chr3:196493193:C:T	0.000107802	-1.03933e-10	-0.503694	0.000107219	-1.03933e-10	-0.480496	0.000132018	-1.03933e-10	-0.485141
196493323	chr3:196493323:A:G	4.6994e-05	-1.03933e-10	-1.33397	4.61327e-05	-1.03933e-10	-1.32385	5.69071e-05	-1.03933e-10	-1.32666
196493439	chr3:196493439:C:T	5.63593e-05	-1.03933e-10	-1.15224	5.38878e-05	-1.03933e-10	-1.16847	6.70898e-05	-1.03933e-10	-1.16204
196493513	chr3:196493513:T:C	4.0671e-05	-1.37099	-0.107483	3.48633e-05	-1.38177	-0.222168	4.44472e-05	-1.39635	-0.177421
196493812	chr3:196493812:G:A	1.72384e-05	-1.39491	-0.941946	1.51693e-05	-1.4312	-1.0049	1.93671e-05	-1.42493	-0.979569
196493839	chr3:196493839:TTC:T	0.000112052	-1.03933e-10	-0.465024	0.000106592	-1.03933e-10	-0.486362	0.000133798	-1.03933e-10	-0.471749
196493928	chr3:196493928:C:T	2.00825e-05	-1.23829	-0.945846	2.14883e-05	-1.22873	-0.859128	2.67679e-05	-1.19649	-0.884387
196493934	chr3:196493934:T:C	5.46698e-05	-1.03933e-10	-1.18268	5.39912e-05	-1.03933e-10	-1.16655	6.67899e-05	-1.03933e-10	-1.16652
196494292	chr3:196494292:C:T	4.51939e-05	-1.03933e-10	-1.37303	4.39699e-05	-1.03933e-10	-1.37187	5.44375e-05	-1.03933e-10	-1.37102
196494344	chr3:196494344:C:T	0.000110726	-1.03933e-10	-0.476931	0.000110146	-1.03933e-10	-0.453565	0.000135624	-1.03933e-10	-0.458187
196495161	chr3:196495161:T:C	9.01083e-05	-1.03933e-10	-0.682976	9.09893e-05	-1.03933e-10	-0.644627	0.000111568	-1.03933e-10	-0.653441
196495498	chr3:196495498:C:T	1.11704e-05	-1.43761	-1.33311	1.09201e-05	-1.46001	-1.30476	1.36594e-05	-1.43978	-1.31386
196495737	chr3:196495737:T:C	2.05728e-05	-1.48616	-0.673861	1.99292e-05	-1.48112	-0.682058	2.43728e-05	-1.49248	-0.682132
196495789	chr3:196495789:T:C	0.000101569	-0.563252	-3.67306e-10	0.00010154	-0.534918	-3.67306e-10	0.000123418	-0.552499	-3.67306e-10
196496414	chr3:196496414:T:C	0.000193243	0.0799589	-3.67306e-10	0.00017506	0.00975711	-3.67306e-10	0.000278136	0.260033	-3.67306e-10
196497028	chr3:196497028:C:T	1.46264e-05	-1.52736	-0.9738	1.36307e-05	-1.52233	-1.02072	1.71724e-05	-1.53023	-0.994544
196497167	chr3:196497167:C:T	1.0615e-05	-1.46529	-1.35643	1.03307e-05	-1.48414	-1.33612	1.29097e-05	-1.46732	-1.34277
196497314	chr3:196497314:C:A	2.00454e-05	-1.49319	-0.692795	1.94174e-05	-1.48854	-0.700663	2.3776e-05	-1.49901	-0.700391
196497422	chr3:196497422:C:T	0.000121294	-1.03933e-10	-0.385774	0.000115365	-1.03933e-10	-0.40727	0.000144915	-1.03933e-10	-0.391928
196497758	chr3:196497758:A:G	0.000110706	-1.03933e-10	-0.47711	0.000106108	-1.03933e-10	-0.490909	0.000132494	-1.03933e-10	-0.481542
196498123	chr3:196498123:A:C	5.45592e-05	-1.03933e-10	-1.1847	5.32914e-05	-1.03933e-10	-1.17959	6.5768e-05	-1.03933e-10	-1.18194
196498136	chr3:196498136:A:G	0.000122606	-1.03933e-10	-0.375015	0.000116627	-1.03933e-10	-0.396388	0.000146428	-1.03933e-10	-0.38154
196498184	chr3:196498184:G:C	3.43607e-05	-1.44387	-0.203208	3.30414e-05	-1.43765	-0.219959	4.03618e-05	-1.45281	-0.217384
196498204	chr3:196498204:C:A	5.66304e-05	-1.03933e-10	-1.14744	5.36759e-05	-1.03933e-10	-1.17241	6.68263e-05	-1.03933e-10	-1.16598
196498723	chr3:196498723:G:A	5.85216e-05	-1.03933e-10	-1.11459	5.53408e-05	-1.03933e-10	-1.14186	6.8927e-05	-1.03933e-10	-1.13503
196499188	chr3:196499188:G:C	1.46546e-05	-1.52	-0.979236	1.36877e-05	-1.51301	-1.02586	1.71836e-05	-1.52433	-0.999794
196499199	chr3:196499199:G:C	0.000129655	-1.03933e-10	-0.31911	0.000123242	-1.03933e-10	-0.341219	0.00015478	-1.03933e-10	-0.326075
196499305	chr3:196499305:C:G	6.89344e-05	-1.03933e-10	-0.950833	6.62185e-05	-1.03933e-10	-0.962409	8.2184e-05	-1.03933e-10	-0.959115
196499433	chr3:196499433:T:C	0.000169167	-1.03933e-10	-0.053105	0.000160317	-1.03933e-10	-0.0782166	0.000202847	-1.03933e-10	-0.0556266
196499605	chr3:196499605:G:A	5.73647e-05	-1.03933e-10	-1.13456	5.74871e-05	-1.03933e-10	-1.10381	7.02585e-05	-1.03933e-10	-1.1159
196499676	chr3:196499676:T:C	5.52249e-05	-1.03933e-10	-1.17258	5.39502e-05	-1.03933e-10	-1.16731	6.65781e-05	-1.03933e-10	-1.1697
196500014	chr3:196500014:C:T	3.31616e-05	-1.45116	-0.231439	3.20131e-05	-1.44404	-0.245189	3.90913e-05	-1.45927	-0.242912
196500201	chr3:196500201:C:A	4.66616e-05	-1.03933e-10	-1.34107	4.5099e-05	-1.03933e-10	-1.34651	5.58272e-05	-1.03933e-10	-1.34582
196500325	chr3:196500325:G:C	5.35686e-05	-1.03933e-10	-1.20303	5.33211e-05	-1.03933e-10	-1.17904	6.5211e-05	-1.03933e-10	-1.19045
196500383	chr3:196500383:G:A	4.78126e-05	-1.03933e-10	-1.3167	4.70079e-05	-1.03933e-10	-1.30505	5.79528e-05	-1.03933e-10	-1.30845
196500530	chr3:196500530:G:A	5.26767e-05	-1.03933e-10	-1.21982	5.11456e-05	-1.03933e-10	-1.22069	6.35104e-05	-1.03933e-10	-1.21687
196500759	chr3:196500759:T:G	3.10301e-05	-1.43015	-0.318879	2.98385e-05	-1.42361	-0.335958	3.63975e-05	-1.43938	-0.3342
196500814	chr3:196500814:C:T	5.17883e-05	-1.03933e-10	-1.23682	5.14363e-05	-1.03933e-10	-1.21502	6.29326e-05	-1.03933e-10	-1.22601
196500860	chr3:196500860:T:C	4.08423e-05	-1.3914	-0.0828715	3.92024e-05	-1.38337	-0.103257	4.74881e-05	-1.40704	-0.100558
196500865	chr3:196500865:A:C	3.91278e-05	-1.30258	-0.214579	3.76606e-05	-1.29215	-0.234605	4.53341e-05	-1.32271	-0.231304
196501380	chr3:196501380:T:C	6.01411e-05	-1.03933e-10	-1.0873	6.04823e-05	-1.03933e-10	-1.05302	7.3825e-05	-1.03933e-10	-1.06638
196501415	chr3:196501415:C:T	5.87668e-05	-1.03933e-10	-1.11041	5.91637e-05	-1.03933e-10	-1.07506	7.23843e-05	-1.03933e-10	-1.08609
196501489	chr3:196501489:C:A	1.00879e-05	-1.50187	-1.37078	9.80957e-06	-1.51378	-1.35823	1.22185e-05	-1.50244	-1.36268
196501918	chr3:196501918:T:C	4.88612e-05	-1.47557	0.180567	4.72198e-05	-1.47054	0.169981	5.79896e-05	-1.48507	0.177261
196502013	chr3:196502013:T:A	0.000122547	-1.03933e-10	-0.375491	0.000130715	-1.03933e-10	-0.282354	0.000156616	-1.03933e-10	-0.31428
196502064	chr3:196502064:A:G	6.49711e-05	-1.03933e-10	-1.01005	6.42127e-05	-1.03933e-10	-0.993168	7.86008e-05	-1.03933e-10	-1.00369
196502551	chr3:196502551:G:A	3.39505e-05	-1.44924	-0.209845	3.37187e-05	-1.44256	-0.194754	4.09096e-05	-1.46027	-0.196444
196502600	chr3:196502600:AAG:A	4.54892e-05	-1.03933e-10	-1.36651	4.40384e-05	-1.03933e-10	-1.37031	5.45887e-05	-1.03933e-10	-1.36825
196502603	chr3:196502603:A:G	3.87001e-05	-1.52815	-3.67306e-10	3.78102e-05	-1.52279	-3.67306e-10	4.63873e-05	-1.53105	-3.67306e-10
196503291	chr3:196503291:G:C	1.86836e-05	-1.16594	-1.0904	1.83321e-05	-1.21881	-1.02791	2.25575e-05	-1.20134	-1.05067
196503379	chr3:196503379:G:A	9.09607e-05	-0.673561	-3.67306e-10	9.07539e-05	-0.647218	-3.67306e-10	0.000108572	-0.680665	-3.67306e-10
196503693	chr3:196503693:G:C	1.28637e-05	-1.51914	-1.11044	1.29439e-05	-1.51567	-1.07908	1.5874e-05	-1.51204	-1.09135
196503768	chr3:196503768:C:G	9.86929e-06	-1.52856	-1.366	9.55094e-06	-1.53141	-1.36732	1.18268e-05	-1.53013	-1.36758
196503953	chr3:196503953:C:T	4.58069e-05	-1.03933e-10	-1.35955	4.45804e-05	-1.03933e-10	-1.35808	5.50875e-05	-1.03933e-10	-1.35915
196504103	chr3:196504103:G:A	2.17372e-05	-0.847398	-1.25756	2.04508e-05	-0.920511	-1.21684	2.83884e-05	-0.791674	-1.23042
196504198	chr3:196504198:A:G	4.94166e-05	-1.03933e-10	-1.2837	4.81584e-05	-1.03933e-10	-1.28087	5.98797e-05	-1.03933e-10	-1.27574
196504201	chr3:196504201:T:G	8.85945e-05	-1.22822	0.528303	8.9819e-05	-1.22293	0.565361	0.000111686	-1.20436	0.55197
196504256	chr3:196504256:G:A	1.45097e-05	-1.13803	-1.37114	1.39331e-05	-1.16172	-1.35938	1.77297e-05	-1.12845	-1.36438
196504437	chr3:196504437:G:A	1.61835e-05	-1.50548	-0.894516	1.46844e-05	-1.51392	-0.954662	1.90818e-05	-1.49534	-0.923996
196505275	chr3:196505275:C:T	0.000150148	-1.03933e-10	-0.172365	0.000142475	-1.03933e-10	-0.196201	0.00017974	-1.03933e-10	-0.176567
196505590	chr3:196505590:G:A	1.24638e-05	-1.36668	-1.29448	1.2327e-05	-1.36965	-1.27393	1.57302e-05	-1.3299	-1.2826
196506266	chr3:196506266:A:G	0.000137287	-1.03933e-10	-0.261916	0.000128306	-1.03933e-10	-0.300951	0.000159603	-1.03933e-10	-0.295386
196506340	chr3:196506340:G:C	6.34426e-05	-1.03933e-10	-1.03385	6.03444e-05	-1.03933e-10	-1.0553	7.55384e-05	-1.03933e-10	-1.04344
196506890	chr3:196506890:A:G	1.16297e-05	-1.47061	-1.25982	1.15249e-05	-1.49184	-1.21902	1.41234e-05	-1.48374	-1.2365
196506924	chr3:196506924:G:A	1.79737e-05	-0.93966	-1.35542	1.69271e-05	-0.957702	-1.36875	2.28714e-05	-0.874513	-1.36368
196507393	chr3:196507393:G:A	0.000127251	-1.03933e-10	-0.337827	0.000117378	-1.03933e-10	-0.389974	0.000147583	-1.03933e-10	-0.373685
196507515	chr3:196507515:C:G	5.5888e-05	-1.03933e-10	-1.16064	5.29495e-05	-1.03933e-10	-1.18603	6.59579e-05	-1.03933e-10	-1.17906
196507592	chr3:196507592:A:G	0.000139186	-1.03933e-10	-0.248178	0.000134537	-1.03933e-10	-0.253527	0.000167172	-1.03933e-10	-0.249054
196507976	chr3:196507976:C:T	4.86676e-05	-1.03933e-10	-1.29898	4.80472e-05	-1.03933e-10	-1.28319	5.93346e-05	-1.03933e-10	-1.28488
196508058	chr3:196508058:C:T	5.89136e-05	-1.03933e-10	-1.10792	5.84527e-05	-1.03933e-10	-1.08715	7.22371e-05	-1.03933e-10	-1.08812
196508139	chr3:196508139:C:T	3.51514e-05	-0.678313	-0.946012	3.65915e-05	-0.626975	-0.928578	4.26926e-05	-0.674206	-0.939844
196508710	chr3:196508710:T:G	1.62587e-05	-1.02803	-1.36733	1.56228e-05	-1.04929	-1.35735	2.08712e-05	-0.967547	-1.36216
196508998	chr3:196508998:T:C	2.51153e-05	-1.42623	-0.534284	2.34601e-05	-1.38656	-0.613508	2.9426e-05	-1.39829	-0.587903
196509122	chr3:196509122:T:A	3.59723e-05	-0.27471	-1.32653	3.27671e-05	-0.363428	-1.30252	4.67587e-05	-0.213119	-1.30996
196509279	chr3:196509279:T:G	4.77975e-05	-1.03933e-10	-1.31702	4.71065e-05	-1.03933e-10	-1.30296	5.81849e-05	-1.03933e-10	-1.30445
196509300	chr3:196509300:G:A	5.55606e-05	-1.03933e-10	-1.16652	5.39807e-05	-1.03933e-10	-1.16674	6.64096e-05	-1.03933e-10	-1.17223
196509373	chr3:196509373:T:C	2.21336e-05	-0.751785	-1.33511	2.12952e-05	-0.779365	-1.31752	2.89128e-05	-0.677761	-1.32603
196509530	chr3:196509530:G:A	1.93232e-05	-1.30855	-0.914129	1.87967e-05	-1.25156	-0.970131	2.32203e-05	-1.27112	-0.951928
196509662	chr3:196509662:G:A	4.60922e-05	-1.03933e-10	-1.35334	4.44795e-05	-1.03933e-10	-1.36034	5.51286e-05	-1.03933e-10	-1.35841
196509894	chr3:196509894:C:CT	4.52963e-05	-1.03933e-10	-1.37076	4.41848e-05	-1.03933e-10	-1.36699	5.4597e-05	-1.03933e-10	-1.3681
196510049	chr3:196510049:C:T	5.5817e-05	-1.03933e-10	-1.16191	5.62666e-05	-1.03933e-10	-1.12527	6.8677e-05	-1.03933e-10	-1.13866
196510263	chr3:196510263:C:T	5.81263e-05	-1.03933e-10	-1.12137	5.87261e-05	-1.03933e-10	-1.08248	7.16049e-05	-1.03933e-10	-1.09691
196510490	chr3:196510490:C:T	5.84961e-05	-1.03933e-10	-1.11503	5.80221e-05	-1.03933e-10	-1.09455	7.17106e-05	-1.03933e-10	-1.09544
196510491	chr3:196510491:G:A	5.30185e-05	-1.03933e-10	-1.21335	5.26361e-05	-1.03933e-10	-1.19197	6.49587e-05	-1.03933e-10	-1.19433
196510592	chr3:196510592:T:G	5.71439e-05	-1.03933e-10	-1.13842	5.76397e-05	-1.03933e-10	-1.10116	7.0308e-05	-1.03933e-10	-1.11519
196510601	chr3:196510601:G:A	4.42068e-05	-1.39511	-3.67306e-10	4.27953e-05	-1.39894	-3.67306e-10	5.55026e-05	-1.35165	-3.67306e-10
196510747	chr3:196510747:C:G	4.50881e-05	-1.03933e-10	-1.37537	4.387e-05	-1.03933e-10	-1.37414	5.42651e-05	-1.03933e-10	-1.3742
196510751	chr3:196510751:A:T	4.91247e-05	-1.03933e-10	-1.28963	4.84748e-05	-1.03933e-10	-1.27432	5.95638e-05	-1.03933e-10	-1.28103
196512148	chr3:196512148:CCTGAG:C	3.84729e-05	-1.53403	-3.67306e-10	3.74348e-05	-1.53277	-3.67306e-10	4.62416e-05	-1.5342	-3.67306e-10
196512284	chr3:196512284:G:T	4.65783e-05	-0.687195	-0.65566	4.85932e-05	-0.63553	-0.636356	5.66949e-05	-0.681535	-0.648857
196512320	chr3:196512320:T:C	9.98936e-05	-1.03933e-10	-0.579883	9.25777e-05	-1.03933e-10	-0.627322	0.000116898	-1.03933e-10	-0.606777
196512335	chr3:196512335:G:A	4.60751e-05	-1.03933e-10	-1.35372	4.50409e-05	-1.03933e-10	-1.3478	5.55802e-05	-1.03933e-10	-1.35025
196512760	chr3:196512760:G:A	4.85151e-05	-1.03933e-10	-1.30211	4.64908e-05	-1.03933e-10	-1.31611	5.77379e-05	-1.03933e-10	-1.31216
196513201	chr3:196513201:A:C	1.10527e-05	-1.51502	-1.26629	1.14958e-05	-1.49427	-1.21912	1.38269e-05	-1.50364	-1.23782
196513365	chr3:196513365:T:C	4.53575e-05	-1.03933e-10	-1.36941	4.42623e-05	-1.03933e-10	-1.36524	5.46869e-05	-1.03933e-10	-1.36645
196513583	chr3:196513583:C:T	5.09999e-05	-1.03933e-10	-1.25217	4.97785e-05	-1.03933e-10	-1.24779	6.11311e-05	-1.03933e-10	-1.25506
196513818	chr3:196513818:G:A	0.000157369	-1.03933e-10	-0.125395	0.000146971	-1.03933e-10	-0.165132	0.000187735	-1.03933e-10	-0.133043
196513851	chr3:196513851:C:T	2.37965e-05	-1.37135	-0.643104	2.15542e-05	-1.3407	-0.744097	2.58287e-05	-1.39836	-0.718227
196514347	chr3:196514347:T:C	4.75926e-05	-1.03933e-10	-1.32131	4.7347e-05	-1.03933e-10	-1.29787	5.80393e-05	-1.03933e-10	-1.30696
196514497	chr3:196514497:C:T	4.60871e-05	-1.03933e-10	-1.35345	4.55086e-05	-1.03933e-10	-1.33747	5.59435e-05	-1.03933e-10	-1.34373
196514664	chr3:196514664:T:C	0.000144368	-1.03933e-10	-0.21162	0.000134926	-1.03933e-10	-0.250646	0.000172176	-1.03933e-10	-0.21956
196514690	chr3:196514690:TTTA:T	5.80777e-05	-1.03933e-10	-1.12221	5.65989e-05	-1.03933e-10	-1.11938	6.99327e-05	-1.03933e-10	-1.12054
196514758	chr3:196514758:T:C	4.86396e-05	-1.03933e-10	-1.29955	4.66079e-05	-1.03933e-10	-1.3136	5.7891e-05	-1.03933e-10	-1.30952
196514983	chr3:196514983:G:A	0.000225735	-1.03933e-10	0.235373	0.000212645	-1.03933e-10	0.204255	0.000268943	-1.03933e-10	0.226421
196515030	chr3:196515030:G:A	4.89295e-05	-1.03933e-10	-1.29361	4.69567e-05	-1.03933e-10	-1.30614	5.83999e-05	-1.03933e-10	-1.30076
196515035	chr3:196515035:G:A	5.82886e-05	-1.03933e-10	-1.11858	5.846e-05	-1.03933e-10	-1.08703	7.15074e-05	-1.03933e-10	-1.09828
196515540	chr3:196515540:C:T	4.51017e-05	-1.03933e-10	-1.37507	4.38947e-05	-1.03933e-10	-1.37358	5.4295e-05	-1.03933e-10	-1.37364
196515602	chr3:196515602:T:A	4.66295e-05	-1.03933e-10	-1.34175	4.61763e-05	-1.03933e-10	-1.3229	5.66977e-05	-1.03933e-10	-1.33034
196515652	chr3:196515652:T:A	8.04147e-05	-1.03933e-10	-0.796791	7.61798e-05	-1.03933e-10	-0.822273	9.46092e-05	-1.03933e-10	-0.818322
196516194	chr3:196516194:T:C	4.5683e-05	-1.03933e-10	-1.36226	4.49616e-05	-1.03933e-10	-1.34956	5.5335e-05	-1.03933e-10	-1.35467
196516320	chr3:196516320:T:G	4.53517e-05	-1.03933e-10	-1.36954	4.41596e-05	-1.03933e-10	-1.36756	5.45847e-05	-1.03933e-10	-1.36832
196516497	chr3:196516497:T:C	4.51034e-05	-1.03933e-10	-1.37503	4.38976e-05	-1.03933e-10	-1.37351	5.42987e-05	-1.03933e-10	-1.37358
196516630	chr3:196516630:A:G	0.000202295	0.12574	-3.67306e-10	0.000208388	0.184032	-3.67306e-10	0.000243699	0.127858	-3.67306e-10
196516864	chr3:196516864:T:C	1.54318e-05	-1.43102	-1.01654	1.40237e-05	-1.44299	-1.07163	1.84831e-05	-1.4033	-1.04791
196516906	chr3:196516906:T:C	5.47608e-05	-1.03933e-10	-1.18101	5.47424e-05	-1.03933e-10	-1.15273	6.6992e-05	-1.03933e-10	-1.1635
196516960	chr3:196516960:A:G	4.50703e-05	-1.03933e-10	-1.37577	4.38208e-05	-1.03933e-10	-1.37526	5.42054e-05	-1.03933e-10	-1.3753
196517024	chr3:196517024:G:A	6.09236e-05	-1.03933e-10	-1.07437	5.9096e-05	-1.03933e-10	-1.07621	7.25475e-05	-1.03933e-10	-1.08384
196517198	chr3:196517198:C:T	1.71763e-05	-1.47529	-0.86517	1.50819e-05	-1.50063	-0.941245	1.92345e-05	-1.49079	-0.920578
196517204	chr3:196517204:A:G	8.07562e-05	-1.03933e-10	-0.792555	7.24663e-05	-1.03933e-10	-0.872248	9.15438e-05	-1.03933e-10	-0.851259
196517375	chr3:196517375:GA:G	0.000103303	-1.03933e-10	-0.546325	0.000100777	-1.03933e-10	-0.542464	0.000125039	-1.03933e-10	-0.539448
196517622	chr3:196517622:CT:C	7.50476e-05	-1.03933e-10	-0.865866	7.13027e-05	-1.03933e-10	-0.888436	8.87157e-05	-1.03933e-10	-0.882639
196517624	chr3:196517624:G:A	1.10131e-05	-1.40987	-1.37504	1.06943e-05	-1.41482	-1.37084	1.33565e-05	-1.40289	-1.37318
196517680	chr3:196517680:A:C	4.52838e-05	-1.03933e-10	-1.37104	4.41766e-05	-1.03933e-10	-1.36717	5.45652e-05	-1.03933e-10	-1.36868
196517721	chr3:196517721:G:A	0.00020777	0.680911	-0.528469	0.000192394	0.675022	-0.570848	0.000266825	0.77066	-0.552142
196517732	chr3:196517732:T:C	9.78217e-06	-1.53238	-1.37105	9.55915e-06	-1.53293	-1.36494	1.18052e-05	-1.53186	-1.36768
196517743	chr3:196517743:C:T	0.000317285	0.756129	-0.180317	0.000304966	0.684071	-0.119239	0.000446123	0.871341	-0.138822
196517791	chr3:196517791:C:T	1.22524e-05	-1.32681	-1.35146	1.14705e-05	-1.35918	-1.35641	1.49919e-05	-1.30659	-1.35398
196517818	chr3:196517818:T:C	1.70816e-05	-1.08409	-1.26189	1.60772e-05	-1.14508	-1.23288	2.06373e-05	-1.09616	-1.24482
196517819	chr3:196517819:G:A	1.41774e-05	-1.25905	-1.27329	1.38301e-05	-1.28386	-1.24466	1.82286e-05	-1.20902	-1.25607
196517863	chr3:196517863:T:C	4.50711e-05	-1.03933e-10	-1.37575	4.38243e-05	-1.03933e-10	-1.37518	5.42073e-05	-1.03933e-10	-1.37526
196517975	chr3:196517975:T:C	3.67971e-05	-0.27686	-1.30171	3.27451e-05	-0.363155	-1.30346	4.76135e-05	-0.20075	-1.30421
196518454	chr3:196518454:A:G	4.6705e-05	-1.03933e-10	-1.34014	4.57722e-05	-1.03933e-10	-1.33169	5.6595e-05	-1.03933e-10	-1.33216
196518530	chr3:196518530:G:A	6.50063e-05	-1.03933e-10	-1.00951	6.14459e-05	-1.03933e-10	-1.03721	7.6629e-05	-1.03933e-10	-1.0291
196518584	chr3:196518584:G:GAGACAAAGGACCCTGGCACA	0.000210222	0.164175	-3.67306e-10	0.000213721	0.2093	-3.67306e-10	0.000250033	0.153517	-3.67306e-10
196518732	chr3:196518732:C:T	4.94434e-05	-0.984577	-0.298583	4.25104e-05	-1.05753	-0.348094	6.05363e-05	-0.934603	-0.33023
196519222	chr3:196519222:T:C	4.58879e-05	-1.03933e-10	-1.35779	4.48693e-05	-1.03933e-10	-1.35162	5.54833e-05	-1.03933e-10	-1.352
196519451	chr3:196519451:T:A	6.00141e-05	0.238715	-1.32812	6.28676e-05	0.313931	-1.32827	7.27765e-05	0.249378	-1.33006
196520459	chr3:196520459:C:T	6.60388e-05	-1.03933e-10	-0.993747	6.09834e-05	-1.03933e-10	-1.04477	7.69598e-05	-1.03933e-10	-1.02479
196520522	chr3:196520522:C:T	6.68244e-05	-1.03933e-10	-0.981921	6.33962e-05	-1.03933e-10	-1.00597	7.88026e-05	-1.03933e-10	-1.00113
196520569	chr3:196520569:C:G	2.59948e-05	-0.997261	-0.928833	2.55166e-05	-1.04067	-0.875365	3.44431e-05	-0.935261	-0.893506
196520688	chr3:196520688:C:T	5.1745e-05	-1.03933e-10	-1.23766	5.03521e-05	-1.03933e-10	-1.23633	6.23112e-05	-1.03933e-10	-1.23594
196520794	chr3:196520794:A:G	6.37485e-05	0.254508	-1.28355	6.78786e-05	0.341558	-1.27921	7.86614e-05	0.276204	-1.27913
196520846	chr3:196520846:A:G	5.14263e-05	-1.03933e-10	-1.24384	4.85095e-05	-1.03933e-10	-1.27361	6.07273e-05	-1.03933e-10	-1.26168
196521063	chr3:196521063:A:G	0.000208066	-0.954519	1.10839	0.000156973	-1.03704	0.937749	0.000231884	-0.910928	0.98909
196521123	chr3:196521123:T:C	0.000231848	-0.963476	1.22557	0.000174201	-1.04528	1.05012	0.000257327	-0.920279	1.10255
196521241	chr3:196521241:G:A	6.32823e-05	-1.03933e-10	-1.03638	5.86125e-05	-1.03933e-10	-1.08442	7.38806e-05	-1.03933e-10	-1.06563
196521242	chr3:196521242:G:T	5.84778e-05	-1.03933e-10	-1.11534	5.54434e-05	-1.03933e-10	-1.14001	6.90813e-05	-1.03933e-10	-1.13279
196521335	chr3:196521335:T:C	5.15004e-05	-0.929572	-0.312827	4.41506e-05	-1.0059	-0.361866	6.32124e-05	-0.877411	-0.344165
196521685	chr3:196521685:C:T	2.10362e-05	-1.18305	-0.95469	2.04308e-05	-1.18205	-0.956276	2.46646e-05	-1.20667	-0.95604
196521719	chr3:196521719:G:A	6.9568e-05	-1.03933e-10	-0.941684	6.75866e-05	-1.03933e-10	-0.94196	8.40698e-05	-1.03933e-10	-0.936429
196522623	chr3:196522623:T:C	5.41926e-05	-0.639446	-0.551999	4.9079e-05	-0.710868	-0.551071	7.06101e-05	-0.560619	-0.550285
196522721	chr3:196522721:T:C	5.73134e-05	-1.03933e-10	-1.13545	5.42613e-05	-1.03933e-10	-1.16156	6.77213e-05	-1.03933e-10	-1.15268
196523153	chr3:196523153:C:T	6.49812e-05	0.313191	-1.32308	6.81969e-05	0.390319	-1.32329	7.87942e-05	0.323805	-1.32504
196523207	chr3:196523207:C:T	8.62918e-05	-1.03933e-10	-0.726254	8.20431e-05	-1.03933e-10	-0.748125	0.000102128	-1.03933e-10	-0.741848
196523581	chr3:196523581:C:T	4.67186e-05	-1.03933e-10	-1.33985	4.57877e-05	-1.03933e-10	-1.33135	5.66142e-05	-1.03933e-10	-1.33182
196524077	chr3:196524077:G:A	4.38215e-05	-1.40386	-3.67306e-10	4.25989e-05	-1.40354	-3.67306e-10	5.309e-05	-1.39609	-3.67306e-10
196524078	chr3:196524078:A:C	5.59479e-05	-1.03933e-10	-1.15957	5.33266e-05	-1.03933e-10	-1.17893	6.62793e-05	-1.03933e-10	-1.1742
196524102	chr3:196524102:T:C	6.1037e-05	-1.03933e-10	-1.07251	5.67293e-05	-1.03933e-10	-1.11708	7.14287e-05	-1.03933e-10	-1.09938
196524198	chr3:196524198:T:C	5.51307e-05	-1.03933e-10	-1.17428	5.20967e-05	-1.03933e-10	-1.20227	6.51152e-05	-1.03933e-10	-1.19192
196524762	chr3:196524762:A:G	5.02872e-05	-1.03933e-10	-1.26624	4.75861e-05	-1.03933e-10	-1.29283	5.95061e-05	-1.03933e-10	-1.282
196525039	chr3:196525039:G:C	5.52283e-05	-1.03933e-10	-1.17251	5.36265e-05	-1.03933e-10	-1.17333	6.63144e-05	-1.03933e-10	-1.17367
196525184	chr3:196525184:A:G	6.60644e-05	-1.03933e-10	-0.993359	6.54946e-05	-1.03933e-10	-0.973403	8.08748e-05	-1.03933e-10	-0.975174
196525296	chr3:196525296:A:G	7.05687e-05	-0.651299	-0.276103	5.71642e-05	-0.750238	-0.359204	8.71866e-05	-0.579332	-0.320694
196525444	chr3:196525444:T:C	5.89214e-05	-1.03933e-10	-1.10778	5.68713e-05	-1.03933e-10	-1.11458	7.07097e-05	-1.03933e-10	-1.10949
196525654	chr3:196525654:C:T	6.83221e-05	-0.47593	-0.483825	5.66199e-05	-0.573666	-0.545343	8.1748e-05	-0.449803	-0.514632
196525655	chr3:196525655:G:A	6.00699e-05	-1.03933e-10	-1.08848	5.8301e-05	-1.03933e-10	-1.08975	7.14496e-05	-1.03933e-10	-1.09908
196525741	chr3:196525741:C:T	4.82282e-05	-0.558194	-0.74985	3.89189e-05	-0.6646	-0.829289	5.95601e-05	-0.485274	-0.795817
196525866	chr3:196525866:C:G	1.11543e-05	-1.534	-1.23816	1.07442e-05	-1.53405	-1.24695	1.33542e-05	-1.53213	-1.24412
196525903	chr3:196525903:C:T	4.66167e-05	-1.03933e-10	-1.34203	4.56741e-05	-1.03933e-10	-1.33384	5.64753e-05	-1.03933e-10	-1.33427
196526094	chr3:196526094:C:T	4.64023e-05	-1.03933e-10	-1.34664	4.47419e-05	-1.03933e-10	-1.35446	5.54958e-05	-1.03933e-10	-1.35177
196526174	chr3:196526174:A:G	2.02088e-05	-1.00165	-1.17622	1.83761e-05	-1.06143	-1.18288	2.49049e-05	-0.975224	-1.17779
196526208	chr3:196526208:C:CAAAGTATA	8.16398e-05	-1.03933e-10	-0.781672	7.4576e-05	-1.03933e-10	-0.843551	9.46992e-05	-1.03933e-10	-0.817371
196526297	chr3:196526297:C:T	6.19787e-05	-1.03933e-10	-1.0572	5.78543e-05	-1.03933e-10	-1.09744	7.25429e-05	-1.03933e-10	-1.0839
196526342	chr3:196526342:C:T	6.59145e-05	-1.03933e-10	-0.99563	6.44312e-05	-1.03933e-10	-0.989771	7.96214e-05	-1.03933e-10	-0.990793
196526392	chr3:196526392:T:G	1.4329e-05	-1.27553	-1.24617	1.31658e-05	-1.31488	-1.26287	1.74789e-05	-1.25233	-1.25475
196526491	chr3:196526491:TA:T	6.14889e-05	-1.03933e-10	-1.06513	5.84419e-05	-1.03933e-10	-1.08734	7.36143e-05	-1.03933e-10	-1.06924
196526626	chr3:196526626:C:T	7.63835e-05	-1.03933e-10	-0.848222	7.47842e-05	-1.03933e-10	-0.840764	9.23594e-05	-1.03933e-10	-0.84239
196526681	chr3:196526681:T:C	6.09392e-05	-1.03933e-10	-1.07411	5.86608e-05	-1.03933e-10	-1.0836	7.33566e-05	-1.03933e-10	-1.07274
196526728	chr3:196526728:G:C	4.5472e-05	-1.03933e-10	-1.36689	4.42739e-05	-1.03933e-10	-1.36497	5.46816e-05	-1.03933e-10	-1.36655
196526839	chr3:196526839:T:TA	4.62092e-05	-1.03933e-10	-1.35081	4.52285e-05	-1.03933e-10	-1.34364	5.59292e-05	-1.03933e-10	-1.34399
196526851	chr3:196526851:A:G	1.301e-05	-1.24477	-1.37351	1.20813e-05	-1.29173	-1.37199	1.64832e-05	-1.19358	-1.37216
196526875	chr3:196526875:T:C	4.73059e-05	-1.03933e-10	-1.32735	4.64241e-05	-1.03933e-10	-1.31755	5.74002e-05	-1.03933e-10	-1.31803
196526892	chr3:196526892:GCA:G	4.72867e-05	-1.03933e-10	-1.32776	4.64052e-05	-1.03933e-10	-1.31796	5.73768e-05	-1.03933e-10	-1.31844
196526915	chr3:196526915:C:T	4.76953e-05	-1.03933e-10	-1.31916	4.68538e-05	-1.03933e-10	-1.30834	5.79255e-05	-1.03933e-10	-1.30892
196526925	chr3:196526925:A:G	1.09562e-05	-1.53407	-1.25601	1.05667e-05	-1.53404	-1.26362	1.31157e-05	-1.5337	-1.26057
196526978	chr3:196526978:G:A	1.26401e-05	-1.27444	-1.37267	1.17703e-05	-1.31895	-1.37084	1.59876e-05	-1.22527	-1.37099
196527228	chr3:196527228:T:C	1.16746e-05	-1.53399	-1.19259	1.12451e-05	-1.53403	-1.20141	1.39956e-05	-1.53191	-1.19743
196527571	chr3:196527571:G:A	1.29541e-05	-1.25044	-1.37214	1.20006e-05	-1.29746	-1.37296	1.63566e-05	-1.20044	-1.373
196527609	chr3:196527609:GCCTCCCAAAGTGCTGGGATTACAGGAGTGAGTCACT:G	6.73776e-05	-1.03933e-10	-0.973677	6.37788e-05	-1.03933e-10	-0.999949	8.02164e-05	-1.03933e-10	-0.983348
196527614	chr3:196527614:C:T	4.14048e-05	-1.46059	-3.67306e-10	4.0298e-05	-1.45907	-3.67306e-10	4.85819e-05	-1.48483	-3.67306e-10
196527673	chr3:196527673:A:T	4.72866e-05	-1.03933e-10	-1.32776	4.64035e-05	-1.03933e-10	-1.31799	5.73748e-05	-1.03933e-10	-1.31847
196527830	chr3:196527830:TGTTCA:T	4.7347e-05	-1.03933e-10	-1.32649	4.64681e-05	-1.03933e-10	-1.3166	5.74547e-05	-1.03933e-10	-1.31708
196527870	chr3:196527870:G:A	1.3119e-05	-1.2352	-1.37472	1.21403e-05	-1.28371	-1.37514	1.65932e-05	-1.18393	-1.37516
196528009	chr3:196528009:ATGT:A	4.73608e-05	-1.03933e-10	-1.32619	4.64826e-05	-1.03933e-10	-1.31629	5.74723e-05	-1.03933e-10	-1.31677
196528139	chr3:196528139:C:T	1.37593e-05	-1.18661	-1.37566	1.26929e-05	-1.23856	-1.37577	1.74898e-05	-1.13069	-1.37577
196528312	chr3:196528312:A:G	1.27735e-05	-1.26177	-1.37485	1.18486e-05	-1.30773	-1.37543	1.61372e-05	-1.21151	-1.37544
196528352	chr3:196528352:A:G	4.83671e-05	-1.03933e-10	-1.30517	4.75894e-05	-1.03933e-10	-1.29276	5.88272e-05	-1.03933e-10	-1.29347
196528381	chr3:196528381:C:A	1.36024e-05	-1.2595	-1.31425	1.25925e-05	-1.30593	-1.31634	1.70347e-05	-1.21672	-1.31611
196528512	chr3:196528512:G:A	4.5215e-05	-1.03933e-10	-1.37256	4.38951e-05	-1.03933e-10	-1.37357	5.42895e-05	-1.03933e-10	-1.37375
196528619	chr3:196528619:T:TCGAGTCCTCCGC	9.13528e-05	-1.03933e-10	-0.66926	8.94419e-05	-1.03933e-10	-0.661781	0.000110869	-1.03933e-10	-0.659731
196528684	chr3:196528684:T:C	6.06365e-05	-1.03933e-10	-1.07909	5.86637e-05	-1.03933e-10	-1.08355	7.18453e-05	-1.03933e-10	-1.09356
196528691	chr3:196528691:A:G	5.6452e-05	-1.03933e-10	-1.1506	5.36332e-05	-1.03933e-10	-1.1732	6.67417e-05	-1.03933e-10	-1.16725
196528768	chr3:196528768:G:C	1.61342e-05	-1.51454	-0.888511	1.46061e-05	-1.5179	-0.956029	1.87466e-05	-1.50815	-0.92891
196528838	chr3:196528838:C:G	1.72218e-05	-1.46847	-0.869342	1.54567e-05	-1.48614	-0.931181	1.99848e-05	-1.46077	-0.912331
196528925	chr3:196528925:C:T	1.00394e-05	-1.51817	-1.3593	9.73709e-06	-1.51786	-1.36156	1.19675e-05	-1.52515	-1.36073
196528991	chr3:196528991:C:G	1.19143e-05	-1.39184	-1.31441	1.11728e-05	-1.42481	-1.31707	1.48291e-05	-1.3577	-1.31379
196529250	chr3:196529250:T:C	2.07358e-05	-1.31765	-0.834479	1.85621e-05	-1.35813	-0.876119	2.49705e-05	-1.29954	-0.85084
196529404	chr3:196529404:A:G	0.000366509	0.846306	-0.126272	0.000273576	0.685648	-0.22944	0.000380651	0.757334	-0.183529
196529492	chr3:196529492:G:T	6.48437e-05	-1.03933e-10	-1.01201	6.34107e-05	-1.03933e-10	-1.00574	7.83602e-05	-1.03933e-10	-1.00676
196529617	chr3:196529617:G:A	1.06085e-05	-1.53419	-1.28814	1.02499e-05	-1.53419	-1.29391	1.27247e-05	-1.53292	-1.29161
196529691	chr3:196529691:G:A	5.14757e-05	-1.03933e-10	-1.24288	4.99936e-05	-1.03933e-10	-1.24347	6.14307e-05	-1.03933e-10	-1.25017
196529700	chr3:196529700:G:A	4.69041e-05	-1.03933e-10	-1.33588	4.58093e-05	-1.03933e-10	-1.33088	5.64746e-05	-1.03933e-10	-1.33429
196529727	chr3:196529727:T:A	1.45127e-05	-1.13331	-1.37566	1.34031e-05	-1.18419	-1.3757	1.81043e-05	-1.09623	-1.3757
196529731	chr3:196529731:T:A	4.5256e-05	-1.03933e-10	-1.37165	4.40329e-05	-1.03933e-10	-1.37043	5.44602e-05	-1.03933e-10	-1.37061
196529872	chr3:196529872:A:G	8.09091e-05	-1.03933e-10	-0.790662	7.63787e-05	-1.03933e-10	-0.819665	9.64818e-05	-1.03933e-10	-0.798723
196530048	chr3:196530048:C:T	1.1983e-05	-1.37461	-1.32589	1.11747e-05	-1.40515	-1.33656	1.4564e-05	-1.35664	-1.33288
196530260	chr3:196530260:G:A	4.7172e-05	-1.33019	-3.67306e-10	4.62351e-05	-1.32163	-3.67306e-10	5.50581e-05	-1.35969	-3.67306e-10
196531081	chr3:196531081:T:C	1.46464e-05	-1.16628	-1.33351	1.35463e-05	-1.2127	-1.33656	1.80998e-05	-1.13777	-1.33441
196531555	chr3:196531555:G:A	7.31417e-05	-1.03933e-10	-0.89159	6.92715e-05	-1.03933e-10	-0.917336	8.74103e-05	-1.03933e-10	-0.897464
196531582	chr3:196531582:CAG:C	3.29809e-05	-1.49146	-0.1966	2.93831e-05	-1.49689	-0.278062	3.81971e-05	-1.48215	-0.243166
196531639	chr3:196531639:G:A	2.09454e-05	-1.48506	-0.657015	1.98613e-05	-1.48852	-0.67808	2.46461e-05	-1.4934	-0.670056
196531714	chr3:196531714:T:C	8.25136e-05	-1.03933e-10	-0.771026	7.54925e-05	-1.03933e-10	-0.831336	9.5303e-05	-1.03933e-10	-0.811015
196532273	chr3:196532273:C:T	0.000189118	-0.847172	0.905553	0.000148015	-0.933356	0.775303	0.000220059	-0.803454	0.829274
196532343	chr3:196532343:T:C	5.20074e-05	-1.03933e-10	-1.2326	4.9717e-05	-1.03933e-10	-1.24902	6.19596e-05	-1.03933e-10	-1.24159
196532345	chr3:196532345:A:G	5.54235e-05	-1.03933e-10	-1.16899	5.38878e-05	-1.03933e-10	-1.16846	6.61335e-05	-1.03933e-10	-1.1764
196532445	chr3:196532445:T:C	4.88966e-05	-1.03933e-10	-1.29428	4.75411e-05	-1.03933e-10	-1.29378	5.85755e-05	-1.03933e-10	-1.29776
196532534	chr3:196532534:A:G	1.72207e-05	-1.1692	-1.16868	1.55475e-05	-1.20662	-1.20485	2.04911e-05	-1.15407	-1.19402
196532930	chr3:196532930:G:C	5.28863e-05	-1.03933e-10	-1.21584	5.05549e-05	-1.03933e-10	-1.23231	6.32283e-05	-1.03933e-10	-1.22132
196533072	chr3:196533072:T:C	1.29227e-05	-1.32358	-1.30143	1.25208e-05	-1.32469	-1.30328	1.6433e-05	-1.26867	-1.30012
196533227	chr3:196533227:T:C	2.48033e-05	-1.4977	-0.475313	2.21429e-05	-1.50284	-0.555016	2.86351e-05	-1.4892	-0.524237
196533429	chr3:196533429:G:A	9.73474e-06	-1.53282	-1.37546	9.46334e-06	-1.53243	-1.37552	1.16868e-05	-1.53418	-1.37543
196533481	chr3:196533481:G:A	1.61082e-05	-1.20794	-1.19672	1.46862e-05	-1.24863	-1.21983	1.99308e-05	-1.16357	-1.21224
196533519	chr3:196533519:C:T	5.35558e-05	-1.03933e-10	-1.20326	5.10358e-05	-1.03933e-10	-1.22284	6.34679e-05	-1.03933e-10	-1.21754
196533532	chr3:196533532:G:C	5.02714e-05	-1.26655	-3.67306e-10	4.85947e-05	-1.27186	-3.67306e-10	5.90699e-05	-1.28936	-3.67306e-10
196533641	chr3:196533641:C:G	0.000109842	-0.815522	0.330575	8.59447e-05	-0.898881	0.197215	0.000113511	-0.883043	0.246863
196533721	chr3:196533721:T:C	6.26603e-05	-1.03933e-10	-1.04626	5.95169e-05	-1.03933e-10	-1.06911	7.4714e-05	-1.03933e-10	-1.05441
196533727	chr3:196533727:C:T	0.000101235	-1.03933e-10	-0.56654	9.1801e-05	-1.03933e-10	-0.635746	0.000116129	-1.03933e-10	-0.613374
196533762	chr3:196533762:C:T	6.8345e-05	-1.03933e-10	-0.95942	6.39923e-05	-1.03933e-10	-0.996608	8.046e-05	-1.03933e-10	-0.980317
196533913	chr3:196533913:C:T	3.84698e-05	-1.53412	-3.67306e-10	3.74197e-05	-1.53317	-3.67306e-10	4.62418e-05	-1.53419	-3.67306e-10
196534106	chr3:196534106:C:T	1.18158e-05	-1.41241	-1.30214	1.17771e-05	-1.40583	-1.28339	1.42421e-05	-1.42272	-1.28916
196534118	chr3:196534118:T:C	9.75865e-06	-1.53222	-1.37362	9.49494e-06	-1.53209	-1.37252	1.17165e-05	-1.53403	-1.37305
196534132	chr3:196534132:A:G	1.0276e-05	-1.53259	-1.32159	9.93954e-06	-1.53251	-1.32634	1.22991e-05	-1.53413	-1.32442
196534149	chr3:196534149:G:A	9.80495e-06	-1.52619	-1.37491	9.53776e-06	-1.52594	-1.37417	1.17363e-05	-1.53086	-1.37453
196534415	chr3:196534415:C:T	6.71555e-05	-1.03933e-10	-0.976977	6.30407e-05	-1.03933e-10	-1.01159	7.93133e-05	-1.03933e-10	-0.994671
196534581	chr3:196534581:A:G	3.2902e-05	-0.83942	-0.851035	2.84687e-05	-0.917059	-0.889507	4.07707e-05	-0.790524	-0.869588
196534589	chr3:196534589:A:C	3.31917e-05	-0.886964	-0.794727	2.87128e-05	-0.962007	-0.836018	4.09914e-05	-0.839551	-0.815162
196534638	chr3:196534638:C:A	4.50704e-05	-1.03933e-10	-1.37576	4.38185e-05	-1.03933e-10	-1.37531	5.41842e-05	-1.03933e-10	-1.37569
196534646	chr3:196534646:G:A	7.69089e-05	-1.34401	0.502643	6.37918e-05	-1.32087	0.321128	7.71813e-05	-1.37795	0.356028
196534708	chr3:196534708:G:A	7.37414e-05	-1.03933e-10	-0.883425	7.14102e-05	-1.03933e-10	-0.886929	8.82203e-05	-1.03933e-10	-0.888239
196534868	chr3:196534868:A:G	4.90721e-05	-1.03933e-10	-1.2907	4.68312e-05	-1.03933e-10	-1.30882	5.82488e-05	-1.03933e-10	-1.30335
196534911	chr3:196534911:G:A	6.14181e-05	-0.735188	-0.331097	5.08832e-05	-0.821263	-0.404575	7.50628e-05	-0.684424	-0.365327
196534971	chr3:196534971:G:A	3.259e-05	-0.886669	-0.813313	2.82099e-05	-0.961817	-0.853879	4.02479e-05	-0.839517	-0.833501
196535020	chr3:196535020:ACGGTGAAACC:A	2.97045e-05	-0.925794	-0.866895	2.58232e-05	-0.998773	-0.905323	3.66785e-05	-0.879919	-0.885967
196535063	chr3:196535063:G:A	5.25464e-05	-1.03933e-10	-1.22229	5.01968e-05	-1.03933e-10	-1.23942	6.25774e-05	-1.03933e-10	-1.23167
196535177	chr3:196535177:T:C	3.28208e-05	-0.866635	-0.826291	2.83816e-05	-0.943295	-0.866334	4.05644e-05	-0.819249	-0.845935
196535450	chr3:196535450:C:T	6.63477e-05	-1.03933e-10	-0.989079	6.23168e-05	-1.03933e-10	-1.02314	7.83807e-05	-1.03933e-10	-1.0065
196535590	chr3:196535590:T:C	7.74509e-05	-0.834345	-3.67306e-10	7.1744e-05	-0.882266	-3.67306e-10	0.000106511	-0.699826	-3.67306e-10
196535871	chr3:196535871:A:C	7.73006e-05	-1.03933e-10	-0.836288	7.0353e-05	-1.03933e-10	-0.901845	8.90761e-05	-1.03933e-10	-0.878585
196536088	chr3:196536088:G:A	1.49358e-05	-1.20809	-1.27213	1.36377e-05	-1.24409	-1.29844	1.84316e-05	-1.16387	-1.29014
196536549	chr3:196536549:G:A	7.20576e-05	-1.03933e-10	-0.906523	6.6406e-05	-1.03933e-10	-0.959582	8.35497e-05	-1.03933e-10	-0.942634
196536867	chr3:196536867:T:G	9.74232e-06	-1.53176	-1.37575	9.4682e-06	-1.53169	-1.37574	1.16874e-05	-1.5338	-1.37577
196536878	chr3:196536878:C:G	4.70745e-05	-1.03933e-10	-1.33226	4.51651e-05	-1.03933e-10	-1.34504	5.60866e-05	-1.03933e-10	-1.34118
196537084	chr3:196537084:T:C	4.6333e-05	-1.03933e-10	-1.34814	4.53683e-05	-1.03933e-10	-1.34056	5.58816e-05	-1.03933e-10	-1.34484
196537148	chr3:196537148:A:C	9.52624e-05	-1.03933e-10	-0.627354	8.57336e-05	-1.03933e-10	-0.704125	0.00010905	-1.03933e-10	-0.676266
196537385	chr3:196537385:G:A	4.25879e-05	-0.913929	-0.51849	3.64152e-05	-0.987192	-0.573192	5.1898e-05	-0.871497	-0.5473
196537415	chr3:196537415:A:G	1.39905e-05	-1.24398	-1.30163	1.28993e-05	-1.28228	-1.31592	1.73197e-05	-1.20448	-1.31175
196537842	chr3:196537842:T:C	5.57432e-05	-0.882196	-0.281037	4.71683e-05	-0.957837	-0.343811	6.76787e-05	-0.83899	-0.314315
196538004	chr3:196538004:G:C	7.77969e-05	-1.03933e-10	-0.829888	7.06935e-05	-1.03933e-10	-0.897015	8.95528e-05	-1.03933e-10	-0.873249
196538022	chr3:196538022:T:G	1.38682e-05	-1.18231	-1.37208	1.2886e-05	-1.22844	-1.37079	1.73789e-05	-1.14207	-1.37076
196538118	chr3:196538118:TC:T	0.000410729	0.833945	-3.67306e-10	0.00039719	0.829046	-3.67306e-10	0.000484199	0.814419	-3.67306e-10
196538229	chr3:196538229:T:C	6.24629e-05	-1.03933e-10	-1.04942	5.91791e-05	-1.03933e-10	-1.0748	7.42197e-05	-1.03933e-10	-1.06105
196538303	chr3:196538303:T:G	5.99463e-05	-0.866408	-0.224132	5.06016e-05	-0.942927	-0.28846	7.27577e-05	-0.822769	-0.258172
196538747	chr3:196538747:C:T	7.93142e-05	-1.03933e-10	-0.810572	7.67903e-05	-1.03933e-10	-0.814292	9.48575e-05	-1.03933e-10	-0.815701
196538773	chr3:196538773:AC:A	5.93633e-05	-0.892558	-0.207754	5.01939e-05	-0.967207	-0.272271	7.19499e-05	-0.850008	-0.242098
196539081	chr3:196539081:G:A	6.92755e-05	-1.03933e-10	-0.945897	6.56874e-05	-1.03933e-10	-0.970462	8.28184e-05	-1.03933e-10	-0.951426
196539180	chr3:196539180:G:A	5.11345e-05	-0.9669	-0.282629	4.35034e-05	-1.03732	-0.345212	6.19136e-05	-0.926514	-0.315823
196539312	chr3:196539312:G:A	9.79696e-05	-1.03933e-10	-0.599332	8.88175e-05	-1.03933e-10	-0.668786	0.000112134	-1.03933e-10	-0.648379
196539735	chr3:196539735:G:A	5.473e-05	-0.908103	-0.273474	4.63858e-05	-0.98191	-0.336467	6.63795e-05	-0.865825	-0.306864
196540129	chr3:196540129:C:G	5.97438e-05	-1.03933e-10	-1.09392	5.73694e-05	-1.03933e-10	-1.10586	7.14765e-05	-1.03933e-10	-1.09871
196540167	chr3:196540167:C:T	5.68244e-05	-1.03933e-10	-1.14402	5.5201e-05	-1.03933e-10	-1.14439	6.84569e-05	-1.03933e-10	-1.14187
196540550	chr3:196540550:G:A	4.72442e-05	-1.03933e-10	-1.32866	4.57381e-05	-1.03933e-10	-1.33244	5.67181e-05	-1.03933e-10	-1.32998
196540650	chr3:196540650:C:T	5.64636e-05	-1.03933e-10	-1.15039	5.4343e-05	-1.03933e-10	-1.16005	6.76275e-05	-1.03933e-10	-1.15406
196540665	chr3:196540665:A:G	7.37853e-05	0.413896	-1.29672	6.70382e-05	0.346566	-1.29667	9.35235e-05	0.464928	-1.29479
196540714	chr3:196540714:G:A	5.48997e-05	-0.390331	-0.78815	4.61769e-05	-0.48173	-0.84116	7.0157e-05	-0.296846	-0.820495
196540721	chr3:196540721:G:C	2.53688e-05	-0.626507	-1.32396	2.41275e-05	-0.632687	-1.33933	2.91223e-05	-0.662419	-1.33415
196540747	chr3:196540747:A:G	0.00010598	-1.03933e-10	-0.520738	9.81853e-05	-1.03933e-10	-0.568513	0.000124757	-1.03933e-10	-0.541707
196540752	chr3:196540752:A:G	6.64914e-05	-1.03933e-10	-0.986916	6.4302e-05	-1.03933e-10	-0.991779	7.94243e-05	-1.03933e-10	-0.993273
196540825	chr3:196540825:G:A	0.000204734	-1.03933e-10	0.137723	0.000187073	-1.03933e-10	0.0761293	0.000239712	-1.03933e-10	0.11136
196540840	chr3:196540840:T:C	6.38019e-05	-1.03933e-10	-1.02821	6.00195e-05	-1.03933e-10	-1.0607	7.56788e-05	-1.03933e-10	-1.04158
196540853	chr3:196540853:G:A	5.66936e-05	-1.03933e-10	-1.14633	5.40752e-05	-1.03933e-10	-1.16499	6.76584e-05	-1.03933e-10	-1.15361
196540993	chr3:196540993:A:C	0.000185089	-1.03933e-10	0.0368487	0.000182484	-1.03933e-10	0.051295	0.000225805	-1.03933e-10	0.0515968
196541558	chr3:196541558:T:C	4.67203e-05	-1.03933e-10	-1.33981	4.47092e-05	-1.03933e-10	-1.35519	5.55444e-05	-1.03933e-10	-1.35089
196541565	chr3:196541565:C:G	4.28211e-05	-0.573344	-0.853615	3.66205e-05	-0.637118	-0.917644	5.08694e-05	-0.543674	-0.895141
196541681	chr3:196541681:T:C	7.49895e-05	-1.03933e-10	-0.86664	7.04174e-05	-1.03933e-10	-0.90093	8.86044e-05	-1.03933e-10	-0.883896
196542520	chr3:196542520:G:A	4.53136e-05	-1.03933e-10	-1.37038	4.42246e-05	-1.03933e-10	-1.36609	5.45947e-05	-1.03933e-10	-1.36814
196542614	chr3:196542614:T:C	4.50908e-05	-1.03933e-10	-1.37531	4.38975e-05	-1.03933e-10	-1.37351	5.4247e-05	-1.03933e-10	-1.37453
196542626	chr3:196542626:A:G	9.40256e-05	-0.640421	-3.67306e-10	8.84988e-05	-0.672381	-3.67306e-10	0.000117128	-0.604812	-3.67306e-10
196542704	chr3:196542704:A:G	4.55021e-05	-1.03933e-10	-1.36623	4.44633e-05	-1.03933e-10	-1.3607	5.48062e-05	-1.03933e-10	-1.36427
196542715	chr3:196542715:C:G	1.73585e-05	-1.11169	-1.21822	1.69147e-05	-1.11739	-1.2098	2.23115e-05	-1.0566	-1.20637
196542847	chr3:196542847:T:C	0.000105109	-0.52899	-3.67306e-10	9.60306e-05	-0.590703	-3.67306e-10	0.000129018	-0.508125	-3.67306e-10
196542873	chr3:196542873:A:G	5.65853e-05	-1.03933e-10	-1.14824	5.39291e-05	-1.03933e-10	-1.1677	6.72683e-05	-1.03933e-10	-1.15939
196542894	chr3:196542894:T:TG	4.51174e-05	-1.03933e-10	-1.37472	4.3801e-05	-1.03933e-10	-1.37571	5.41802e-05	-1.03933e-10	-1.37576
196543019	chr3:196543019:T:C	7.37738e-05	-0.745386	-0.137599	6.02205e-05	-0.832407	-0.224951	8.87587e-05	-0.690562	-0.191593
196543098	chr3:196543098:T:C	4.59847e-05	-1.03933e-10	-1.35568	4.50243e-05	-1.03933e-10	-1.34817	5.54235e-05	-1.03933e-10	-1.35307
196543673	chr3:196543673:C:T	8.46736e-05	-1.03933e-10	-0.745185	7.92016e-05	-1.03933e-10	-0.783373	9.97512e-05	-1.03933e-10	-0.765397
196543687	chr3:196543687:C:G	9.29937e-05	-1.03933e-10	-0.651457	8.77088e-05	-1.03933e-10	-0.681347	0.00011065	-1.03933e-10	-0.661701
196544048	chr3:196544048:C:T	1.85767e-05	-1.06857	-1.19351	1.81056e-05	-1.07572	-1.18342	2.39542e-05	-1.01184	-1.18009
196544180	chr3:196544180:C:T	4.73449e-05	-1.03933e-10	-1.32653	4.53063e-05	-1.03933e-10	-1.34192	5.62651e-05	-1.03933e-10	-1.338
196544621	chr3:196544621:C:T	0.000183348	0.0273977	-3.67306e-10	0.000184358	0.0615102	-3.67306e-10	0.000218544	0.01891	-3.67306e-10
196544830	chr3:196544830:G:A	9.04789e-05	-1.03933e-10	-0.678873	8.38525e-05	-1.03933e-10	-0.72631	0.000106584	-1.03933e-10	-0.699143
196545055	chr3:196545055:T:C	4.67087e-05	-1.34006	-3.67306e-10	4.50166e-05	-1.34834	-3.67306e-10	5.48164e-05	-1.36409	-3.67306e-10
196545100	chr3:196545100:A:G	6.5898e-05	-0.995881	-3.67306e-10	6.8068e-05	-0.934862	-3.67306e-10	6.86742e-05	-1.1387	-3.67306e-10
196545193	chr3:196545193:A:G	5.09464e-05	-1.03933e-10	-1.25321	4.79605e-05	-1.03933e-10	-1.28499	5.99346e-05	-1.03933e-10	-1.27482
196545197	chr3:196545197:C:T	7.95833e-05	-1.03933e-10	-0.807184	7.45421e-05	-1.03933e-10	-0.844006	9.3905e-05	-1.03933e-10	-0.825793
196545208	chr3:196545208:G:A	3.12726e-05	-0.834676	-0.906571	2.69286e-05	-0.905543	-0.956638	3.79832e-05	-0.79311	-0.937822
196545260	chr3:196545260:TG:T	4.03649e-05	-1.48603	-3.67306e-10	3.93694e-05	-1.48238	-3.67306e-10	4.76259e-05	-1.5047	-3.67306e-10
196545518	chr3:196545518:G:A	4.5237e-05	-1.03933e-10	-1.37207	4.41145e-05	-1.03933e-10	-1.36858	5.44425e-05	-1.03933e-10	-1.37093
196545652	chr3:196545652:C:A	7.94025e-05	-1.03933e-10	-0.809459	7.57265e-05	-1.03933e-10	-0.828241	9.44021e-05	-1.03933e-10	-0.820513
196546281	chr3:196546281:G:A	4.47065e-05	-1.38387	-3.67306e-10	4.3293e-05	-1.38738	-3.67306e-10	5.26835e-05	-1.40377	-3.67306e-10
196546801	chr3:196546801:C:T	4.51676e-05	-1.03933e-10	-1.37361	4.40847e-05	-1.03933e-10	-1.36926	5.4452e-05	-1.03933e-10	-1.37076
196546901	chr3:196546901:C:T	8.01138e-05	-1.03933e-10	-0.800541	7.50533e-05	-1.03933e-10	-0.837171	9.45478e-05	-1.03933e-10	-0.818971
196547430	chr3:196547430:C:T	7.41054e-05	-1.03933e-10	-0.8785	6.96029e-05	-1.03933e-10	-0.912564	8.75706e-05	-1.03933e-10	-0.895631
196547683	chr3:196547683:C:T	7.2665e-05	-0.898129	-3.67306e-10	7.54318e-05	-0.832141	-3.67306e-10	7.4717e-05	-1.05437	-3.67306e-10
196547874	chr3:196547874:C:T	1.02696e-05	-1.49776	-1.35703	1.0034e-05	-1.49079	-1.3586	1.23072e-05	-1.49987	-1.35802
196547910	chr3:196547910:A:G	7.86613e-05	-1.03933e-10	-0.818837	7.3731e-05	-1.03933e-10	-0.854946	9.28594e-05	-1.03933e-10	-0.83699
196548094	chr3:196548094:A:C	2.01242e-05	-1.12789	-1.05417	1.86832e-05	-1.17706	-1.05069	2.56921e-05	-1.07572	-1.04617
196548198	chr3:196548198:CA:C	4.16176e-05	-1.45546	-3.67306e-10	4.02346e-05	-1.46064	-3.67306e-10	5.09972e-05	-1.43631	-3.67306e-10
196548309	chr3:196548309:C:T	0.000105125	-1.03933e-10	-0.528843	9.69401e-05	-1.03933e-10	-0.581276	0.000123566	-1.03933e-10	-0.551305
196548329	chr3:196548329:G:T	6.58237e-05	-0.997009	-3.67306e-10	6.79681e-05	-0.936332	-3.67306e-10	6.86166e-05	-1.13954	-3.67306e-10
196548380	chr3:196548380:G:C	4.51972e-05	-1.03933e-10	-1.37295	4.3806e-05	-1.03933e-10	-1.3756	5.42104e-05	-1.03933e-10	-1.3752
196548702	chr3:196548702:G:A	4.50922e-05	-1.03933e-10	-1.37528	4.3812e-05	-1.03933e-10	-1.37546	5.41821e-05	-1.03933e-10	-1.37573
196549000	chr3:196549000:A:G	1.01271e-05	-1.51544	-1.35333	9.87401e-06	-1.51041	-1.35506	1.21443e-05	-1.5168	-1.35442
196549350	chr3:196549350:G:T	4.51563e-05	-1.03933e-10	-1.37386	4.40118e-05	-1.03933e-10	-1.37091	5.43588e-05	-1.03933e-10	-1.37247
196549657	chr3:196549657:A:G	4.63401e-05	-1.03933e-10	-1.34798	4.56673e-05	-1.03933e-10	-1.33399	5.62925e-05	-1.03933e-10	-1.33751
196549729	chr3:196549729:C:G	3.83079e-05	-0.74465	-0.793684	3.25044e-05	-0.824533	-0.849461	4.75806e-05	-0.682521	-0.82313
196549771	chr3:196549771:G:A	4.63707e-05	-1.03933e-10	-1.34732	4.49717e-05	-1.03933e-10	-1.34934	5.56566e-05	-1.03933e-10	-1.34888
196550124	chr3:196550124:G:A	4.50858e-05	-1.03933e-10	-1.37542	4.38175e-05	-1.03933e-10	-1.37534	5.41858e-05	-1.03933e-10	-1.37566
196550223	chr3:196550223:G:T	8.29591e-05	-1.03933e-10	-0.765641	7.76278e-05	-1.03933e-10	-0.803444	9.78573e-05	-1.03933e-10	-0.784567
196550224	chr3:196550224:T:A	8.16879e-05	-1.03933e-10	-0.781082	7.64825e-05	-1.03933e-10	-0.818307	9.63841e-05	-1.03933e-10	-0.799735
196550439	chr3:196550439:C:T	3.86482e-05	-1.52949	-3.67306e-10	3.76647e-05	-1.52665	-3.67306e-10	4.62484e-05	-1.53405	-3.67306e-10
196550530	chr3:196550530:A:G	9.68771e-05	-1.03933e-10	-0.610545	9.48444e-05	-1.03933e-10	-0.603132	0.000117894	-1.03933e-10	-0.598292
196550796	chr3:196550796:C:T	1.02504e-05	-1.49446	-1.36221	1.00221e-05	-1.48715	-1.36342	1.22871e-05	-1.49664	-1.36288
196550866	chr3:196550866:G:A	4.51073e-05	-1.03933e-10	-1.37495	4.38042e-05	-1.03933e-10	-1.37564	5.41798e-05	-1.03933e-10	-1.37577
196551123	chr3:196551123:G:A	5.54582e-05	-1.03933e-10	-1.16836	5.41393e-05	-1.03933e-10	-1.16381	6.7258e-05	-1.03933e-10	-1.15954
196551305	chr3:196551305:A:C	6.45154e-05	-0.855324	-0.16176	5.26091e-05	-0.932522	-0.259957	7.69773e-05	-0.797436	-0.22713
196551495	chr3:196551495:C:T	1.39432e-05	-1.19764	-1.35136	1.30658e-05	-1.23909	-1.34628	1.77606e-05	-1.14357	-1.34753
196551586	chr3:196551586:G:A	4.51801e-05	-1.03933e-10	-1.37333	4.40268e-05	-1.03933e-10	-1.37057	5.436e-05	-1.03933e-10	-1.37245
196552092	chr3:196552092:G:A	4.50707e-05	-1.03933e-10	-1.37576	4.38824e-05	-1.03933e-10	-1.37386	5.42414e-05	-1.03933e-10	-1.37463
196552363	chr3:196552363:G:A	3.95262e-05	-1.50703	-3.67306e-10	3.82515e-05	-1.51119	-3.67306e-10	4.81028e-05	-1.49474	-3.67306e-10
196552387	chr3:196552387:TATA:T	4.50805e-05	-1.03933e-10	-1.37554	4.38253e-05	-1.03933e-10	-1.37516	5.41914e-05	-1.03933e-10	-1.37555
196552438	chr3:196552438:ATTAT:A	1.08935e-05	-1.49077	-1.30505	1.06968e-05	-1.49712	-1.28831	1.30022e-05	-1.50951	-1.29345
196552747	chr3:196552747:C:T	8.1508e-05	-1.03933e-10	-0.783287	7.62006e-05	-1.03933e-10	-0.822	9.60843e-05	-1.03933e-10	-0.802851
196553274	chr3:196553274:C:G	1.00353e-05	-1.50316	-1.37472	9.72817e-06	-1.50458	-1.37576	1.21605e-05	-1.4942	-1.37569
196553362	chr3:196553362:A:G	3.99848e-05	-0.488792	-1.0067	3.43231e-05	-0.572085	-1.04747	5.01047e-05	-0.425385	-1.02858
196553515	chr3:196553515:A:G	2.08959e-05	-0.858912	-1.28552	1.96099e-05	-0.902211	-1.27712	2.60348e-05	-0.830551	-1.27809
196553531	chr3:196553531:A:G	5.37554e-05	-1.03933e-10	-1.19954	5.17636e-05	-1.03933e-10	-1.20868	6.43081e-05	-1.03933e-10	-1.20439
196553766	chr3:196553766:G:A	4.60483e-05	-1.03933e-10	-1.3543	4.43077e-05	-1.03933e-10	-1.36421	5.49336e-05	-1.03933e-10	-1.36195
196553798	chr3:196553798:A:G	2.12562e-05	-1.11609	-1.01125	1.94823e-05	-1.16631	-1.01956	2.71119e-05	-1.06023	-1.00788
196554083	chr3:196554083:T:C	4.55648e-05	-1.03933e-10	-1.36485	4.43684e-05	-1.03933e-10	-1.36284	5.48242e-05	-1.03933e-10	-1.36394
196554337	chr3:196554337:T:C	2.997e-05	-0.854416	-0.929377	2.56885e-05	-0.927318	-0.982007	3.71636e-05	-0.792947	-0.959801
196554392	chr3:196554392:C:T	4.50899e-05	-1.03933e-10	-1.37533	4.38136e-05	-1.03933e-10	-1.37543	5.41833e-05	-1.03933e-10	-1.3757
196554878	chr3:196554878:G:T	8.77383e-05	-1.03933e-10	-0.709631	8.30201e-05	-1.03933e-10	-0.736287	0.00010465	-1.03933e-10	-0.717455
196555055	chr3:196555055:T:C	7.85881e-05	-1.03933e-10	-0.819769	7.44178e-05	-1.03933e-10	-0.845675	9.37765e-05	-1.03933e-10	-0.827163
196555184	chr3:196555184:A:G	8.71648e-05	-1.03933e-10	-0.716189	8.22032e-05	-1.03933e-10	-0.746176	0.000103716	-1.03933e-10	-0.726423
196555215	chr3:196555215:T:C	1.86089e-05	-1.49274	-0.767607	1.98431e-05	-1.48202	-0.685492	2.35649e-05	-1.49326	-0.715055
196555277	chr3:196555277:G:A	6.43559e-05	-1.01956	-3.67306e-10	6.42734e-05	-0.992225	-3.67306e-10	8.01787e-05	-0.983819	-3.67306e-10
196556063	chr3:196556063:A:T	1.0392e-05	-1.51556	-1.32739	1.01213e-05	-1.51056	-1.33017	1.24505e-05	-1.51699	-1.32933
196556286	chr3:196556286:G:A	0.000106767	-1.03933e-10	-0.513339	9.82049e-05	-1.03933e-10	-0.568313	0.000125899	-1.03933e-10	-0.532599
196556361	chr3:196556361:A:C	4.5189e-05	-1.03933e-10	-1.37314	4.38041e-05	-1.03933e-10	-1.37564	5.42057e-05	-1.03933e-10	-1.37529
196556456	chr3:196556456:A:C	4.55304e-05	-1.03933e-10	-1.36561	4.46302e-05	-1.03933e-10	-1.35696	5.50802e-05	-1.03933e-10	-1.35929
196556482	chr3:196556482:G:C	1.8663e-05	-1.26805	-0.989394	1.74082e-05	-1.30692	-0.991502	2.35843e-05	-1.22302	-0.984474
196556573	chr3:196556573:G:A	3.43608e-05	-0.901307	-0.745766	2.92294e-05	-0.971244	-0.808951	4.23789e-05	-0.841731	-0.779694
196556624	chr3:196556624:C:T	4.6346e-05	-1.03933e-10	-1.34785	4.51566e-05	-1.03933e-10	-1.34523	5.57635e-05	-1.03933e-10	-1.34696
196556869	chr3:196556869:C:G	5.75557e-05	-1.03933e-10	-1.13124	5.68405e-05	-1.03933e-10	-1.11512	6.98649e-05	-1.03933e-10	-1.12151
196557192	chr3:196557192:C:A	4.41481e-05	-0.38604	-1.0104	3.76098e-05	-0.473429	-1.05468	5.54822e-05	-0.319093	-1.03292
196557491	chr3:196557491:C:G	1.02715e-05	-1.50196	-1.35266	1.00281e-05	-1.49543	-1.35455	1.23097e-05	-1.50379	-1.3539
196557559	chr3:196557559:C:G	5.53493e-05	-1.03933e-10	-1.17032	5.39112e-05	-1.03933e-10	-1.16803	6.61407e-05	-1.03933e-10	-1.17629
196557587	chr3:196557587:T:C	6.65393e-05	-0.986196	-3.67306e-10	6.87715e-05	-0.92458	-3.67306e-10	6.91981e-05	-1.1311	-3.67306e-10
196558986	chr3:196558986:G:A	6.24346e-05	-1.03933e-10	-1.04987	5.90848e-05	-1.03933e-10	-1.0764	7.38558e-05	-1.03933e-10	-1.06596
196559275	chr3:196559275:G:C	6.68276e-05	-0.509724	-0.472149	5.50344e-05	-0.599093	-0.548319	8.11065e-05	-0.451905	-0.520408
196559529	chr3:196559529:T:C	4.51755e-05	-1.03933e-10	-1.37343	4.38089e-05	-1.03933e-10	-1.37553	5.42104e-05	-1.03933e-10	-1.3752
196559784	chr3:196559784:T:C	2.46176e-05	-1.38691	-0.593614	2.26262e-05	-1.41822	-0.618041	3.06588e-05	-1.34782	-0.597338
196560356	chr3:196560356:C:G	4.71549e-05	-1.03933e-10	-1.33055	4.65454e-05	-1.03933e-10	-1.31494	5.73487e-05	-1.03933e-10	-1.31893
196560627	chr3:196560627:TA:T	4.77763e-05	-1.03933e-10	-1.31746	4.72504e-05	-1.03933e-10	-1.29991	5.81926e-05	-1.03933e-10	-1.30432
196560747	chr3:196560747:C:A	1.47236e-05	-1.12344	-1.3711	1.4709e-05	-1.0988	-1.36811	1.78943e-05	-1.11423	-1.36936
196561906	chr3:196561906:G:A	4.25787e-05	-0.768097	-0.664538	3.58898e-05	-0.84402	-0.730897	5.27215e-05	-0.702394	-0.700659
196561943	chr3:196561943:C:A	6.67906e-05	-0.982426	-3.67306e-10	6.90356e-05	-0.920747	-3.67306e-10	6.94554e-05	-1.12739	-3.67306e-10
196562102	chr3:196562102:A:G	2.50524e-05	-1.52716	-0.435857	2.29125e-05	-1.52924	-0.494451	2.9432e-05	-1.5048	-0.481189
196562143	chr3:196562143:C:G	5.60357e-05	-0.427933	-0.730068	4.71772e-05	-0.513394	-0.788066	6.977e-05	-0.363491	-0.759381
196562516	chr3:196562516:C:T	5.45204e-05	-0.428718	-0.756696	4.59582e-05	-0.514133	-0.813504	6.79163e-05	-0.364178	-0.785622
196563004	chr3:196563004:T:C	5.53266e-05	-1.03933e-10	-1.17074	5.27326e-05	-1.03933e-10	-1.19014	6.58223e-05	-1.03933e-10	-1.18112
196563594	chr3:196563594:C:T	4.70204e-05	-1.03933e-10	-1.33341	4.60058e-05	-1.03933e-10	-1.3266	5.68608e-05	-1.03933e-10	-1.32747
196564047	chr3:196564047:A:G	7.99359e-05	-1.03933e-10	-0.802764	7.80201e-05	-1.03933e-10	-0.798404	9.69282e-05	-1.03933e-10	-0.794106
196564709	chr3:196564709:T:C	4.69214e-05	-1.03933e-10	-1.33551	4.57658e-05	-1.03933e-10	-1.33183	5.65526e-05	-1.03933e-10	-1.33291
196565199	chr3:196565199:CAT:C	4.39796e-05	-0.858327	-0.541936	3.69638e-05	-0.929412	-0.616018	5.40039e-05	-0.796633	-0.582387
196565396	chr3:196565396:G:C	5.04352e-05	-1.03933e-10	-1.2633	5.0218e-05	-1.03933e-10	-1.239	6.17379e-05	-1.03933e-10	-1.24518
196565702	chr3:196565702:T:C	4.74514e-05	-1.03933e-10	-1.32428	4.57249e-05	-1.03933e-10	-1.33273	5.67164e-05	-1.03933e-10	-1.33001
196565913	chr3:196565913:C:G	8.4067e-05	-1.03933e-10	-0.752375	7.82553e-05	-1.03933e-10	-0.795393	9.88758e-05	-1.03933e-10	-0.774212
196566116	chr3:196566116:A:G	3.1788e-05	-0.868725	-0.856175	2.97483e-05	-0.911601	-0.850998	3.95786e-05	-0.844083	-0.845704
196566335	chr3:196566335:A:C	5.08732e-05	-1.03933e-10	-1.25465	4.89624e-05	-1.03933e-10	-1.26432	6.09454e-05	-1.03933e-10	-1.2581
196566560	chr3:196566560:T:C	5.12892e-05	-1.03933e-10	-1.24651	5.00929e-05	-1.03933e-10	-1.24149	6.19201e-05	-1.03933e-10	-1.24223
196566645	chr3:196566645:T:C	2.1848e-05	-1.01155	-1.08833	2.02128e-05	-1.06345	-1.08561	2.8179e-05	-0.947946	-1.08155
196566878	chr3:196566878:T:C	4.82393e-05	-1.03933e-10	-1.30781	4.776e-05	-1.03933e-10	-1.28918	5.88153e-05	-1.03933e-10	-1.29367
196566933	chr3:196566933:C:T	5.97335e-05	-1.03933e-10	-1.0941	5.82472e-05	-1.03933e-10	-1.09067	7.13828e-05	-1.03933e-10	-1.10002
196567100	chr3:196567100:G:T	0.00011518	-1.03933e-10	-0.437495	0.000109924	-1.03933e-10	-0.455579	0.000138876	-1.03933e-10	-0.434496
196567230	chr3:196567230:C:A	4.7491e-05	-1.03933e-10	-1.32345	4.67751e-05	-1.03933e-10	-1.31002	5.76119e-05	-1.03933e-10	-1.31435
196567464	chr3:196567464:T:C	4.67402e-05	-1.03933e-10	-1.33938	4.46933e-05	-1.03933e-10	-1.35555	5.55802e-05	-1.03933e-10	-1.35025
196567613	chr3:196567613:G:A	5.12795e-05	-1.03933e-10	-1.2467	5.11322e-05	-1.03933e-10	-1.22095	6.2851e-05	-1.03933e-10	-1.22731
196567647	chr3:196567647:AATG:A	5.18444e-05	-1.03933e-10	-1.23574	4.9965e-05	-1.03933e-10	-1.24405	6.20922e-05	-1.03933e-10	-1.23946
196567846	chr3:196567846:T:G	2.99557e-05	-1.0293	-0.754966	2.59103e-05	-1.08516	-0.815571	3.63791e-05	-0.983036	-0.791045
196567884	chr3:196567884:G:A	3.5007e-05	-0.921825	-0.706615	2.99322e-05	-0.985868	-0.770566	4.28173e-05	-0.869918	-0.741216
196568292	chr3:196568292:A:G	3.11319e-05	-0.777037	-0.96872	2.76269e-05	-0.828745	-1.00784	3.75022e-05	-0.756317	-0.987359
196568499	chr3:196568499:C:T	4.51738e-05	-1.03933e-10	-1.37347	4.39852e-05	-1.03933e-10	-1.37152	5.44059e-05	-1.03933e-10	-1.3716
196568829	chr3:196568829:C:T	4.86465e-05	-1.03933e-10	-1.29941	4.78693e-05	-1.03933e-10	-1.28689	5.91373e-05	-1.03933e-10	-1.28821
196569017	chr3:196569017:C:T	5.29658e-05	-1.21434	-3.67306e-10	5.4019e-05	-1.16603	-3.67306e-10	5.71526e-05	-1.32235	-3.67306e-10
196569578	chr3:196569578:A:G	0.000319884	-1.03933e-10	0.58397	0.00029393	-1.03933e-10	0.527972	0.000377379	-1.03933e-10	0.565173
196569590	chr3:196569590:C:T	4.60371e-05	-1.03933e-10	-1.35454	4.51539e-05	-1.03933e-10	-1.34529	5.55598e-05	-1.03933e-10	-1.35062
196570130	chr3:196570130:CTTGAG:C	7.11965e-05	-1.03933e-10	-0.918545	6.6739e-05	-1.03933e-10	-0.95458	8.41273e-05	-1.03933e-10	-0.935745
196570176	chr3:196570176:T:C	5.18674e-05	-1.03933e-10	-1.2353	4.88172e-05	-1.03933e-10	-1.26729	6.0945e-05	-1.03933e-10	-1.2581
196570556	chr3:196570556:C:T	3.15009e-05	-1.28713	-0.446844	2.91896e-05	-1.32711	-0.454448	3.97427e-05	-1.25068	-0.434966
196570620	chr3:196570620:T:C	5.04653e-05	-1.03933e-10	-1.2627	4.97659e-05	-1.03933e-10	-1.24804	6.1156e-05	-1.03933e-10	-1.25465
196570626	chr3:196570626:T:C	5.017e-05	-1.03933e-10	-1.26857	4.88988e-05	-1.03933e-10	-1.26562	6.03367e-05	-1.03933e-10	-1.26814
196570804	chr3:196570804:C:T	0.00104464	1.76744	-3.67306e-10	0.00087533	1.61923	-3.67306e-10	0.00123596	1.75153	-3.67306e-10
196570844	chr3:196570844:T:C	7.55827e-05	0.236414	-1.09517	6.93857e-05	0.167152	-1.08284	9.26437e-05	0.246005	-1.08532
196571258	chr3:196571258:ACT:A	7.11254e-05	0.156757	-1.0763	6.53839e-05	0.0883821	-1.06348	8.72554e-05	0.166634	-1.06587
196571304	chr3:196571304:G:A	4.56631e-05	-1.03933e-10	-1.3627	4.44747e-05	-1.03933e-10	-1.36045	5.48948e-05	-1.03933e-10	-1.36266
196571383	chr3:196571383:A:G	7.15526e-05	-1.03933e-10	-0.913556	6.6743e-05	-1.03933e-10	-0.95452	8.40471e-05	-1.03933e-10	-0.936699
196571661	chr3:196571661:A:G	7.20687e-05	-0.906369	-3.67306e-10	7.49385e-05	-0.838702	-3.67306e-10	7.42856e-05	-1.06016	-3.67306e-10
196572401	chr3:196572401:G:A	8.22764e-05	-1.03933e-10	-0.773905	8.17769e-05	-1.03933e-10	-0.751375	0.000100829	-1.03933e-10	-0.754654
196572573	chr3:196572573:G:A	0.000222266	0.219887	-3.67306e-10	0.000222048	0.247526	-3.67306e-10	0.000266226	0.216269	-3.67306e-10
196573000	chr3:196573000:C:T	6.10828e-05	-1.07176	-3.67306e-10	5.83907e-05	-1.08821	-3.67306e-10	7.0868e-05	-1.10726	-3.67306e-10
196573522	chr3:196573522:T:C	4.84218e-05	-1.03933e-10	-1.30404	4.60458e-05	-1.03933e-10	-1.32573	5.72694e-05	-1.03933e-10	-1.32031
196573730	chr3:196573730:TG:T	4.09016e-05	-1.03204	-0.440776	3.54927e-05	-1.01484	-0.571207	4.24985e-05	-1.08185	-0.536753
196573750	chr3:196573750:A:G	4.17523e-05	-0.344487	-1.10775	4.11975e-05	-0.259225	-1.17777	4.30557e-05	-0.444383	-1.1612
196574148	chr3:196574148:C:T	0.000199226	-1.03933e-10	0.110452	0.000183218	-1.03933e-10	0.0553043	0.000236343	-1.03933e-10	0.0972088
196574399	chr3:196574399:C:G	1.05513e-05	-1.52729	-1.30045	1.04323e-05	-1.52895	-1.28152	1.28854e-05	-1.526	-1.28599
196574510	chr3:196574510:A:G	7.39048e-05	-1.03933e-10	-0.881211	7.02286e-05	-1.03933e-10	-0.903614	8.78098e-05	-1.03933e-10	-0.892904
196574634	chr3:196574634:T:C	4.77762e-05	-1.03933e-10	-1.31746	4.588e-05	-1.03933e-10	-1.32934	5.71181e-05	-1.03933e-10	-1.32296
196575512	chr3:196575512:T:C	7.08222e-05	-1.03933e-10	-0.923817	6.83944e-05	-1.03933e-10	-0.930078	8.52659e-05	-1.03933e-10	-0.922302
196575835	chr3:196575835:C:T	4.1689e-05	-1.06619	-0.387557	3.6544e-05	-1.05138	-0.505477	4.37261e-05	-1.11661	-0.473519
196575884	chr3:196575884:C:T	8.16529e-05	-1.03933e-10	-0.781512	8.11401e-05	-1.03933e-10	-0.759193	0.000100065	-1.03933e-10	-0.762254
196575966	chr3:196575966:C:T	4.52772e-05	-1.03933e-10	-1.37119	4.40004e-05	-1.03933e-10	-1.37117	5.4383e-05	-1.03933e-10	-1.37203
196575993	chr3:196575993:C:T	1.28164e-05	-1.44466	-1.18861	1.30514e-05	-1.42498	-1.1615	1.56459e-05	-1.44995	-1.16791
196576173	chr3:196576173:G:A	0.000102261	-1.00063	0.444169	8.75859e-05	-0.968426	0.285677	0.000102442	-1.06903	0.330244
196576667	chr3:196576667:A:G	4.45365e-05	-1.02976	-0.357915	4.02049e-05	-1.08181	-0.379568	5.56654e-05	-0.989849	-0.358868
196576733	chr3:196576733:A:G	7.24256e-05	-1.03933e-10	-0.901429	6.75364e-05	-1.03933e-10	-0.942703	8.50333e-05	-1.03933e-10	-0.925034
196576743	chr3:196576743:A:G	0.000204195	-1.03933e-10	0.135085	0.0001876	-1.03933e-10	0.0789418	0.000242014	-1.03933e-10	0.120918
196576786	chr3:196576786:T:C	7.04005e-05	-0.929789	-3.67306e-10	7.31216e-05	-0.863247	-3.67306e-10	7.27996e-05	-1.08037	-3.67306e-10
196577266	chr3:196577266:AT:A	4.50832e-05	-1.03933e-10	-1.37548	4.39708e-05	-1.03933e-10	-1.37184	5.43175e-05	-1.03933e-10	-1.37323
196577322	chr3:196577322:T:C	5.94207e-05	-1.03933e-10	-1.09935	5.80556e-05	-1.03933e-10	-1.09397	7.12123e-05	-1.03933e-10	-1.10241
196577891	chr3:196577891:A:G	0.0002291	-1.03933e-10	0.250169	0.000210079	-1.03933e-10	0.192115	0.000271564	-1.03933e-10	0.236121
196578153	chr3:196578153:C:T	0.000294464	-1.03933e-10	0.501167	0.000267036	-1.03933e-10	0.432015	0.000347171	-1.03933e-10	0.48174
196578351	chr3:196578351:A:G	8.55133e-05	-1.03933e-10	-0.735316	8.44615e-05	-1.03933e-10	-0.719074	0.00010533	-1.03933e-10	-0.710975
196578747	chr3:196578747:T:C	0.000207318	-1.03933e-10	0.150264	0.000190429	-1.03933e-10	0.0939103	0.000245817	-1.03933e-10	0.136511
196579412	chr3:196579412:A:G	0.000203571	-1.03933e-10	0.132026	0.000187101	-1.03933e-10	0.0762763	0.000241462	-1.03933e-10	0.118638
196579502	chr3:196579502:C:T	5.64708e-05	-1.15027	-3.67306e-10	5.28744e-05	-1.18745	-3.67306e-10	7.37159e-05	-1.06786	-3.67306e-10
196579741	chr3:196579741:C:T	0.000215947	-1.03933e-10	0.191046	0.000198206	-1.03933e-10	0.133937	0.000256002	-1.03933e-10	0.17711
196579995	chr3:196579995:G:A	7.59551e-05	-1.03933e-10	-0.853847	7.39328e-05	-1.03933e-10	-0.852213	9.11056e-05	-1.03933e-10	-0.856057
196580021	chr3:196580021:T:C	0.000207712	-1.03933e-10	0.152166	0.000190771	-1.03933e-10	0.0957038	0.000246273	-1.03933e-10	0.138366
196580088	chr3:196580088:G:T	0.000208331	-1.03933e-10	0.15514	0.000191334	-1.03933e-10	0.0986525	0.000247008	-1.03933e-10	0.141342
196580360	chr3:196580360:C:T	9.31042e-05	-1.03933e-10	-0.650269	8.90816e-05	-1.03933e-10	-0.665817	0.000110601	-1.03933e-10	-0.662149
196580572	chr3:196580572:G:A	3.23421e-05	-1.32525	-0.382369	3.00551e-05	-1.36216	-0.390176	4.07162e-05	-1.29142	-0.370035
196581007	chr3:196581007:A:G	0.000196213	-1.03933e-10	0.0952138	0.000180444	-1.03933e-10	0.0400506	0.000232761	-1.03933e-10	0.081934
196581419	chr3:196581419:T:C	4.4925e-05	-1.379	-3.67306e-10	4.30319e-05	-1.39343	-3.67306e-10	5.44058e-05	-1.37161	-3.67306e-10
196581420	chr3:196581420:GA:G	4.54142e-05	-1.36816	-3.67306e-10	4.34783e-05	-1.38311	-3.67306e-10	5.50061e-05	-1.36063	-3.67306e-10
196581431	chr3:196581431:A:G	4.28163e-05	-1.42707	-3.67306e-10	4.11e-05	-1.43936	-3.67306e-10	5.18074e-05	-1.42054	-3.67306e-10
196581436	chr3:196581436:G:A	4.47293e-05	-1.38336	-3.67306e-10	4.28548e-05	-1.39755	-3.67306e-10	5.41599e-05	-1.37614	-3.67306e-10
196581457	chr3:196581457:T:C	4.43577e-05	-1.3917	-3.67306e-10	4.25157e-05	-1.4055	-3.67306e-10	5.36983e-05	-1.3847	-3.67306e-10
196581621	chr3:196581621:C:T	0.000211076	-1.03933e-10	0.168229	0.000193812	-1.03933e-10	0.111517	0.000250249	-1.03933e-10	0.15438
196581662	chr3:196581662:G:A	5.96841e-05	-1.03933e-10	-1.09492	5.88515e-05	-1.03933e-10	-1.08035	7.27228e-05	-1.03933e-10	-1.08142
196581664	chr3:196581664:A:C	0.000206022	-1.03933e-10	0.143996	0.000189257	-1.03933e-10	0.0877381	0.000244285	-1.03933e-10	0.130257
196581673	chr3:196581673:A:G	0.000206505	-1.03933e-10	0.146335	0.000189696	-1.03933e-10	0.0900545	0.000244857	-1.03933e-10	0.132599
196582001	chr3:196582001:G:A	8.36583e-05	0.319445	-1.07669	7.67224e-05	0.247658	-1.06283	0.000102709	0.329023	-1.0652
196582010	chr3:196582010:A:C	9.11917e-05	-0.0344672	-0.636558	0.000105073	0.0463911	-0.547108	0.000103774	-0.157723	-0.568139
196582116	chr3:196582116:A:G	0.000338012	-1.03933e-10	0.639093	0.000307732	-1.03933e-10	0.57386	0.000399117	-1.03933e-10	0.621178
196582295	chr3:196582295:G:A	8.174e-05	-0.780445	-3.67306e-10	7.65643e-05	-0.817238	-3.67306e-10	0.000104639	-0.717556	-3.67306e-10
196582434	chr3:196582434:A:G	0.000206199	-1.03933e-10	0.144855	0.000189422	-1.03933e-10	0.0886082	0.000244446	-1.03933e-10	0.130916
196582737	chr3:196582737:G:A	4.28783e-05	-1.42562	-3.67306e-10	4.18003e-05	-1.42247	-3.67306e-10	5.04488e-05	-1.44712	-3.67306e-10
196582865	chr3:196582865:A:T	4.55356e-05	-1.03933e-10	-1.36549	4.47478e-05	-1.03933e-10	-1.35433	5.51639e-05	-1.03933e-10	-1.35777
196583031	chr3:196583031:C:T	3.42474e-05	-1.35107	-0.299312	3.18264e-05	-1.38628	-0.308793	4.2895e-05	-1.32118	-0.28814
196583156	chr3:196583156:G:C	5.55514e-05	-1.03933e-10	-1.16668	5.3305e-05	-1.03933e-10	-1.17934	6.61456e-05	-1.03933e-10	-1.17622
196583230	chr3:196583230:G:A	8.47441e-05	-1.03933e-10	-0.744352	8.46698e-05	-1.03933e-10	-0.716611	0.000105395	-1.03933e-10	-0.710358
196583246	chr3:196583246:G:A	0.000104497	0.261919	-0.796747	9.62518e-05	0.190132	-0.778535	0.000128836	0.270632	-0.780167
196583252	chr3:196583252:A:T	3.30582e-05	-1.32922	-0.356503	3.06907e-05	-1.36554	-0.365869	4.15304e-05	-1.29606	-0.345592
196583774	chr3:196583774:G:A	0.000154015	-1.03933e-10	-0.146942	0.00014278	-1.03933e-10	-0.194065	0.000180273	-1.03933e-10	-0.173602
196583822	chr3:196583822:AT:A	4.85415e-05	-1.30157	-3.67306e-10	4.78244e-05	-1.28783	-3.67306e-10	5.55154e-05	-1.35142	-3.67306e-10
196583858	chr3:196583858:G:A	6.8581e-05	-1.03933e-10	-0.955973	6.41121e-05	-1.03933e-10	-0.994736	8.06545e-05	-1.03933e-10	-0.977902
196583881	chr3:196583881:C:T	6.33459e-05	-1.03933e-10	-1.03538	6.04885e-05	-1.03933e-10	-1.05292	7.49636e-05	-1.03933e-10	-1.05107
196584078	chr3:196584078:C:T	4.50935e-05	-1.03933e-10	-1.37525	4.3804e-05	-1.03933e-10	-1.37564	5.4183e-05	-1.03933e-10	-1.37571
196584452	chr3:196584452:AGCTC:A	0.000236078	-1.03933e-10	0.280173	0.000223448	-1.03933e-10	0.25381	0.000284439	-1.03933e-10	0.282441
196584984	chr3:196584984:C:T	7.41398e-05	-0.878036	-3.67306e-10	7.71705e-05	-0.809352	-3.67306e-10	7.61494e-05	-1.03538	-3.67306e-10
196585014	chr3:196585014:G:A	8.02637e-05	-1.03933e-10	-0.798671	7.97293e-05	-1.03933e-10	-0.776732	9.83047e-05	-1.03933e-10	-0.780005
196585253	chr3:196585253:G:A	9.17658e-05	0.208403	-0.873152	8.45535e-05	0.137634	-0.855619	0.000113142	0.218203	-0.857638
196585689	chr3:196585689:A:G	6.9894e-05	-1.03933e-10	-0.937009	6.5281e-05	-1.03933e-10	-0.976668	8.21592e-05	-1.03933e-10	-0.959417
196585787	chr3:196585787:A:G	0.000208053	-1.03933e-10	0.153802	0.000191189	-1.03933e-10	0.0978933	0.000246766	-1.03933e-10	0.140364
196586066	chr3:196586066:T:C	6.92168e-05	-0.946746	-3.67306e-10	7.17952e-05	-0.881552	-3.67306e-10	7.17442e-05	-1.09497	-3.67306e-10
196586080	chr3:196586080:T:C	5.20447e-05	-0.944588	-0.287299	4.51283e-05	-1.00054	-0.345322	6.34459e-05	-0.901389	-0.316501
196586553	chr3:196586553:CAGT:C	8.49767e-05	-1.03933e-10	-0.741611	8.44309e-05	-1.03933e-10	-0.719436	0.000104031	-1.03933e-10	-0.723383
196586599	chr3:196586599:A:T	0.000187141	-1.03933e-10	0.0478722	0.000172269	-1.03933e-10	-0.0063096	0.000222013	-1.03933e-10	0.0346605
196586977	chr3:196586977:G:T	7.29274e-05	-1.03933e-10	-0.894524	6.96754e-05	-1.03933e-10	-0.911522	8.63186e-05	-1.03933e-10	-0.910032
196587065	chr3:196587065:G:C	0.000208218	-1.03933e-10	0.154597	0.000191291	-1.03933e-10	0.0984236	0.000246898	-1.03933e-10	0.140897
196587160	chr3:196587160:T:C	0.000221771	-1.03933e-10	0.217658	0.000203487	-1.03933e-10	0.160231	0.000262899	-1.03933e-10	0.203695
196587340	chr3:196587340:A:G	4.51268e-05	-1.03933e-10	-1.37451	4.40615e-05	-1.03933e-10	-1.36978	5.44075e-05	-1.03933e-10	-1.37157
196587463	chr3:196587463:C:T	8.29426e-05	-0.76584	-3.67306e-10	8.68056e-05	-0.691699	-3.67306e-10	8.40388e-05	-0.936798	-3.67306e-10
196587840	chr3:196587840:C:T	1.67035e-05	-1.03083	-1.33754	1.61186e-05	-1.03797	-1.33743	1.8537e-05	-1.11053	-1.33778
196587881	chr3:196587881:A:G	1.08512e-05	-1.46397	-1.33574	1.07081e-05	-1.45408	-1.33029	1.31427e-05	-1.46123	-1.33098
196588003	chr3:196588003:T:C	0.000150728	1.13608	-1.30459	0.00013241	1.04592	-1.31538	0.000186889	1.17322	-1.31078
196588340	chr3:196588340:G:A	0.000289769	0.485096	-3.67306e-10	0.000251638	0.37262	-3.67306e-10	0.000461444	0.766284	-3.67306e-10
196588389	chr3:196588389:T:C	0.000120536	0.976808	-1.36884	0.000107052	0.88996	-1.37202	0.000149952	1.01295	-1.37071
196588435	chr3:196588435:T:C	4.59914e-05	-1.03933e-10	-1.35553	4.48868e-05	-1.03933e-10	-1.35123	5.55322e-05	-1.03933e-10	-1.35111
196588749	chr3:196588749:GAGAA:G	6.36874e-05	-1.03933e-10	-1.03	6.2957e-05	-1.03933e-10	-1.01292	7.77484e-05	-1.03933e-10	-1.0146
196588927	chr3:196588927:C:G	4.68002e-05	-1.03933e-10	-1.3381	4.52271e-05	-1.03933e-10	-1.34367	5.59538e-05	-1.03933e-10	-1.34355
196589375	chr3:196589375:T:C	0.000113545	-1.03933e-10	-0.451793	0.000105378	-1.03933e-10	-0.497817	0.00013237	-1.03933e-10	-0.482472
196589426	chr3:196589426:G:C	4.52072e-05	-1.03933e-10	-1.37273	4.39657e-05	-1.03933e-10	-1.37196	5.44056e-05	-1.03933e-10	-1.37161
196589659	chr3:196589659:A:G	5.71105e-05	-1.16245	0.0234483	5.77924e-05	-1.18981	0.0913018	7.60253e-05	-1.12699	0.0899798
196589733	chr3:196589733:A:C	1.97255e-05	-0.890782	-1.3113	1.91771e-05	-0.869727	-1.33192	2.18031e-05	-0.957963	-1.32806
196590136	chr3:196590136:A:G	6.18614e-05	-1.03933e-10	-1.05909	6.02238e-05	-1.03933e-10	-1.0573	7.4777e-05	-1.03933e-10	-1.05357
196590229	chr3:196590229:C:A	4.75996e-05	-1.03933e-10	-1.32116	4.58695e-05	-1.03933e-10	-1.32957	5.6968e-05	-1.03933e-10	-1.32559
196590443	chr3:196590443:G:A	2.55277e-05	-1.51526	-0.428963	2.51645e-05	-1.52797	-0.401965	3.32564e-05	-1.46979	-0.394037
196590616	chr3:196590616:T:C	1.7088e-05	-1.52856	-0.817056	1.55608e-05	-1.52794	-0.882675	1.96151e-05	-1.53417	-0.857603
196590658	chr3:196590658:T:C	4.51824e-05	-1.03933e-10	-1.37328	4.38581e-05	-1.03933e-10	-1.37441	5.42643e-05	-1.03933e-10	-1.37421
196590748	chr3:196590748:A:G	6.83206e-05	-0.959777	-3.67306e-10	6.47146e-05	-0.985383	-3.67306e-10	8.57904e-05	-0.91617	-3.67306e-10
196590760	chr3:196590760:T:C	1.14349e-05	-1.37163	-1.37569	1.11455e-05	-1.36931	-1.37502	1.37087e-05	-1.37457	-1.37547
196591102	chr3:196591102:C:T	1.78799e-05	-1.51236	-0.787953	1.66332e-05	-1.51726	-0.826715	2.09873e-05	-1.5022	-0.821954
196591150	chr3:196591150:A:G	4.00684e-05	-0.832961	-0.660441	3.77465e-05	-0.837045	-0.687433	4.53488e-05	-0.87364	-0.680053
196591387	chr3:196591387:T:C	8.73166e-05	-1.03933e-10	-0.714449	8.71293e-05	-1.03933e-10	-0.687976	0.000107116	-1.03933e-10	-0.694163
196591412	chr3:196591412:G:A	0.000239175	-1.03933e-10	0.293208	0.000238529	-1.03933e-10	0.31912	0.000289006	-1.03933e-10	0.29837
196591597	chr3:196591597:A:G	1.20539e-05	-1.52091	-1.17369	1.1852e-05	-1.52363	-1.15924	1.46514e-05	-1.51948	-1.16406
196591600	chr3:196591600:G:C	1.16569e-05	-1.52848	-1.19961	1.14701e-05	-1.53021	-1.18541	1.41614e-05	-1.52756	-1.19
196591601	chr3:196591601:G:A	1.20656e-05	-1.52767	-1.16596	1.18853e-05	-1.52953	-1.15053	1.46715e-05	-1.52668	-1.15549
196591607	chr3:196591607:A:G	1.20527e-05	-1.52711	-1.16758	1.18706e-05	-1.52908	-1.15222	1.46555e-05	-1.52611	-1.15715
196591617	chr3:196591617:C:T	1.20424e-05	-1.5272	-1.16835	1.18619e-05	-1.52912	-1.15292	1.46449e-05	-1.52617	-1.15782
196591641	chr3:196591641:G:A	3.39605e-05	-0.729736	-0.929054	3.36251e-05	-0.725739	-0.914359	4.14234e-05	-0.720479	-0.923751
196591689	chr3:196591689:A:G	4.0676e-05	-1.47835	-3.67306e-10	3.89893e-05	-1.49208	-3.67306e-10	4.8276e-05	-1.49114	-3.67306e-10
196591984	chr3:196591984:C:T	3.12971e-05	-1.44801	-0.292453	2.97406e-05	-1.45114	-0.311715	3.74624e-05	-1.43737	-0.30737
196592132	chr3:196592132:C:A	8.08799e-05	-1.03933e-10	-0.791023	8.07583e-05	-1.03933e-10	-0.763909	9.88683e-05	-1.03933e-10	-0.774288
196592215	chr3:196592215:G:T	1.11874e-05	-1.39346	-1.37574	1.06627e-05	-1.413	-1.37561	1.31492e-05	-1.41598	-1.37574
196592250	chr3:196592250:C:G	5.0026e-05	-0.636928	-0.634517	4.47666e-05	-0.739786	-0.614121	6.61538e-05	-0.562742	-0.613353
196592269	chr3:196592269:G:A	1.0976e-05	-1.41277	-1.37551	1.0475e-05	-1.432	-1.37438	1.29304e-05	-1.43362	-1.37487
196592352	chr3:196592352:C:T	8.86955e-05	-1.03933e-10	-0.698779	8.43348e-05	-1.03933e-10	-0.720575	0.000104762	-1.03933e-10	-0.716382
196592532	chr3:196592532:A:G	1.08499e-05	-1.47571	-1.32413	1.07222e-05	-1.44736	-1.3357	1.26991e-05	-1.49311	-1.33343
196593070	chr3:196593070:TTTTG:T	0.00144404	-1.03933e-10	2.09121	0.00140451	-1.03933e-10	2.09207	0.00173711	-1.03933e-10	2.0919
196593103	chr3:196593103:T:G	0.000119929	-1.03933e-10	-0.397089	0.000111342	-1.03933e-10	-0.442767	0.000137947	-1.03933e-10	-0.44121
196593272	chr3:196593272:A:T	0.0017848	-1.03933e-10	2.30307	0.00173685	-1.03933e-10	2.30446	0.00214715	-1.03933e-10	2.30382
196593444	chr3:196593444:A:G	1.84657e-05	-0.91026	-1.35781	1.76597e-05	-0.93277	-1.35132	2.17629e-05	-0.934329	-1.35354
196593759	chr3:196593759:A:T	0.00013537	-1.03933e-10	-0.275973	0.000124856	-1.03933e-10	-0.328208	0.000157237	-1.03933e-10	-0.310319
196593928	chr3:196593928:T:C	3.9826e-05	-1.49947	-3.67306e-10	3.82277e-05	-1.51181	-3.67306e-10	4.73704e-05	-1.51008	-3.67306e-10
196594007	chr3:196594007:C:T	1.43936e-05	-1.16044	-1.35676	1.38723e-05	-1.17525	-1.35023	1.7032e-05	-1.18075	-1.35223
196594331	chr3:196594331:G:C	0.000103821	-1.03933e-10	-0.541323	0.000103959	-1.03933e-10	-0.511374	0.000127677	-1.03933e-10	-0.518574
196594505	chr3:196594505:G:A	1.16942e-05	-1.48807	-1.23682	1.19538e-05	-1.48304	-1.19128	1.4598e-05	-1.48877	-1.19842
196595205	chr3:196595205:T:C	1.5642e-05	-1.07278	-1.36125	1.47586e-05	-1.09857	-1.36498	1.84006e-05	-1.09199	-1.36371
196595488	chr3:196595488:C:T	1.24818e-05	-1.52645	-1.13327	1.16269e-05	-1.53322	-1.16883	1.48031e-05	-1.51875	-1.15448
196596506	chr3:196596506:G:GA	0.000124026	-1.03933e-10	-0.363494	0.000117976	-1.03933e-10	-0.384889	0.000146968	-1.03933e-10	-0.377864
196596541	chr3:196596541:G:A	1.3887e-05	-1.25617	-1.29687	1.38826e-05	-1.24016	-1.28457	1.64277e-05	-1.28028	-1.28883
196596635	chr3:196596635:G:A	4.86391e-05	-1.03933e-10	-1.29956	4.67157e-05	-1.03933e-10	-1.31129	5.80011e-05	-1.03933e-10	-1.30762
196596733	chr3:196596733:G:A	8.83632e-05	-0.702533	-3.67306e-10	8.80714e-05	-0.677222	-3.67306e-10	0.000104146	-0.722278	-3.67306e-10
196596787	chr3:196596787:T:C	3.88261e-05	-1.5249	-3.67306e-10	3.74712e-05	-1.5318	-3.67306e-10	4.64609e-05	-1.52947	-3.67306e-10
196596796	chr3:196596796:A:G	0.0001901	-1.03933e-10	0.0635623	0.00017642	-1.03933e-10	0.0175005	0.000218317	-1.03933e-10	0.0178724
196597005	chr3:196597005:A:G	1.16675e-05	-1.53349	-1.19369	1.09669e-05	-1.52882	-1.23167	1.36945e-05	-1.53114	-1.21994
196597096	chr3:196597096:G:A	5.98971e-05	-1.03933e-10	-1.09136	5.8374e-05	-1.03933e-10	-1.0885	7.16368e-05	-1.03933e-10	-1.09647
196597097	chr3:196597097:C:T	5.99172e-05	-1.03933e-10	-1.09102	5.8394e-05	-1.03933e-10	-1.08816	7.16604e-05	-1.03933e-10	-1.09614
196597269	chr3:196597269:G:A	1.37202e-05	-1.19499	-1.37013	1.29524e-05	-1.22345	-1.37064	1.73508e-05	-1.1433	-1.37114
196597527	chr3:196597527:G:A	6.54264e-05	-1.03933e-10	-1.00306	6.19818e-05	-1.03933e-10	-1.02853	7.77983e-05	-1.03933e-10	-1.01396
196597594	chr3:196597594:T:G	9.50484e-05	0.384975	-1.01458	8.69926e-05	0.316637	-1.00618	0.000125466	0.46543	-1.00147
196597809	chr3:196597809:G:A	5.02692e-05	-1.03933e-10	-1.2666	4.94175e-05	-1.03933e-10	-1.25507	6.06721e-05	-1.03933e-10	-1.26259
196597857	chr3:196597857:G:A	1.08932e-05	-1.53048	-1.26538	1.08054e-05	-1.53156	-1.24377	1.3362e-05	-1.52689	-1.24877
196598044	chr3:196598044:C:T	5.705e-05	-1.03933e-10	-1.14006	5.65525e-05	-1.03933e-10	-1.1202	6.94688e-05	-1.03933e-10	-1.1272
196598177	chr3:196598177:A:G	0.000144858	-1.03933e-10	-0.208233	0.00013464	-1.03933e-10	-0.252764	0.000170759	-1.03933e-10	-0.227823
196598214	chr3:196598214:A:T	1.60965e-05	-1.13178	-1.2736	1.54606e-05	-1.14684	-1.27023	1.89891e-05	-1.15878	-1.26543
196598309	chr3:196598309:T:C	0.000241724	-1.03933e-10	0.303806	0.000218103	-1.03933e-10	0.2296	0.000268761	-1.03933e-10	0.225747
196598427	chr3:196598427:G:A	0.000276494	-1.03933e-10	0.438202	0.000276529	-1.03933e-10	0.466945	0.000343514	-1.03933e-10	0.471151
196598441	chr3:196598441:T:C	0.000357678	1.21332	-0.517676	0.000254134	1.0136	-0.631105	0.000412323	1.2668	-0.613066
196598512	chr3:196598512:G:A	4.61592e-05	-1.03933e-10	-1.35189	4.51902e-05	-1.03933e-10	-1.34449	5.56778e-05	-1.03933e-10	-1.34849
196598593	chr3:196598593:C:T	0.000246376	-0.776462	1.09933	0.000266674	-0.725109	1.15576	0.000294888	-0.805923	1.12444
196598645	chr3:196598645:T:C	9.73686e-06	-1.53282	-1.37525	9.47498e-06	-1.53415	-1.37256	1.17469e-05	-1.53071	-1.37377
196598675	chr3:196598675:A:T	2.2633e-05	-1.52164	-0.542935	2.2345e-05	-1.51433	-0.534434	2.77846e-05	-1.51552	-0.528074
196598745	chr3:196598745:A:G	1.25315e-05	-1.49928	-1.15647	1.20219e-05	-1.51464	-1.154	1.52863e-05	-1.485	-1.15612
196598989	chr3:196598989:C:T	0.000101519	-1.03933e-10	-0.563747	9.98764e-05	-1.03933e-10	-0.551436	0.000122079	-1.03933e-10	-0.563406
196599032	chr3:196599032:G:A	6.32194e-05	-1.03933e-10	-1.03738	6.1791e-05	-1.03933e-10	-1.03161	7.6084e-05	-1.03933e-10	-1.03624
196599172	chr3:196599172:G:C	2.31134e-05	-0.709107	-1.33447	2.17291e-05	-0.731377	-1.34534	2.72015e-05	-0.723457	-1.34135
196599353	chr3:196599353:G:A	0.000109564	-1.03933e-10	-0.487478	0.000101202	-1.03933e-10	-0.538253	0.000126571	-1.03933e-10	-0.527273
196599365	chr3:196599365:T:C	5.58215e-05	-1.03933e-10	-1.16183	5.30762e-05	-1.03933e-10	-1.18364	6.60436e-05	-1.03933e-10	-1.17776
196599399	chr3:196599399:G:A	4.51363e-05	-1.03933e-10	-1.3743	4.38188e-05	-1.03933e-10	-1.37531	5.42176e-05	-1.03933e-10	-1.37507
196599743	chr3:196599743:T:C	0.0001251	-1.03933e-10	-0.354875	0.000123573	-1.03933e-10	-0.338536	0.000150383	-1.03933e-10	-0.354888
196599947	chr3:196599947:AG:A	1.03555e-05	-1.47606	-1.37042	9.9292e-06	-1.49272	-1.36717	1.24996e-05	-1.47366	-1.36872
196600137	chr3:196600137:C:T	0.000201856	0.949185	-0.825619	0.000177549	0.90471	-0.880834	0.000236019	0.946349	-0.850511
196600175	chr3:196600175:G:A	1.02901e-05	-1.48518	-1.36762	9.84323e-06	-1.50211	-1.36647	1.24037e-05	-1.48316	-1.36692
196600252	chr3:196600252:A:G	1.02336e-05	-1.4905	-1.36781	9.80273e-06	-1.50595	-1.36676	1.23284e-05	-1.489	-1.36717
196600349	chr3:196600349:T:C	1.67081e-05	-1.44213	-0.925971	1.56442e-05	-1.42149	-0.983781	1.95842e-05	-1.42409	-0.96927
196600420	chr3:196600420:A:G	7.18637e-05	-1.03933e-10	-0.909217	6.89221e-05	-1.03933e-10	-0.922392	8.58142e-05	-1.03933e-10	-0.915893
196600533	chr3:196600533:G:A	4.98319e-05	-1.03933e-10	-1.27533	4.80182e-05	-1.03933e-10	-1.28379	5.9597e-05	-1.03933e-10	-1.28047
196600557	chr3:196600557:C:T	5.04898e-05	-1.03933e-10	-1.26222	4.86234e-05	-1.03933e-10	-1.27127	6.03607e-05	-1.03933e-10	-1.26774
196600931	chr3:196600931:G:A	1.69358e-05	-1.45805	-0.896514	1.57997e-05	-1.43906	-0.956319	1.97948e-05	-1.44155	-0.941101
196600977	chr3:196600977:G:A	1.65475e-05	-1.45178	-0.925971	1.5479e-05	-1.4321	-0.983781	1.93783e-05	-1.43465	-0.96927
196601005	chr3:196601005:T:C	1.66186e-05	-1.44594	-0.927533	1.55568e-05	-1.42563	-0.985242	1.9474e-05	-1.42825	-0.970751
196601221	chr3:196601221:T:C	6.11094e-05	-1.07132	-3.67306e-10	6.0353e-05	-1.05516	-3.67306e-10	7.33461e-05	-1.07289	-3.67306e-10
196601420	chr3:196601420:G:C	4.52383e-05	-1.03933e-10	-1.37205	4.39551e-05	-1.03933e-10	-1.3722	5.4402e-05	-1.03933e-10	-1.37168
196601508	chr3:196601508:T:C	4.50871e-05	-1.03933e-10	-1.37539	4.386e-05	-1.03933e-10	-1.37437	5.42371e-05	-1.03933e-10	-1.37471
196601564	chr3:196601564:G:A	6.12385e-05	-1.06921	-3.67306e-10	6.0468e-05	-1.05325	-3.67306e-10	7.34693e-05	-1.07121	-3.67306e-10
196601614	chr3:196601614:C:A	1.70003e-05	-1.42481	-0.925947	1.59469e-05	-1.40235	-0.983755	1.99577e-05	-1.40521	-0.969246
196601978	chr3:196601978:A:G	6.19229e-05	0.291262	-1.34936	5.08889e-05	0.142611	-1.36834	7.62149e-05	0.331319	-1.36584
196602067	chr3:196602067:T:C	1.6588e-05	-1.41932	-0.955986	1.55912e-05	-1.396	-1.01266	1.95034e-05	-1.39911	-0.998378
196602156	chr3:196602156:A:G	4.76433e-05	-1.03933e-10	-1.32025	4.57774e-05	-1.03933e-10	-1.33158	5.69096e-05	-1.03933e-10	-1.32661
196602285	chr3:196602285:C:A	4.50754e-05	-1.03933e-10	-1.37565	4.38351e-05	-1.03933e-10	-1.37493	5.4211e-05	-1.03933e-10	-1.37519
196602346	chr3:196602346:T:G	7.13265e-05	-1.03933e-10	-0.916721	7.02933e-05	-1.03933e-10	-0.902693	8.65548e-05	-1.03933e-10	-0.907299
196602367	chr3:196602367:T:C	8.50289e-05	-1.03933e-10	-0.740998	7.79046e-05	-1.03933e-10	-0.799884	9.89277e-05	-1.03933e-10	-0.773687
196602448	chr3:196602448:C:G	1.66092e-05	-1.44881	-0.92522	1.55402e-05	-1.42885	-0.983086	1.94561e-05	-1.43137	-0.968549
196602501	chr3:196602501:G:A	6.0432e-05	-1.35983	0.277365	5.39683e-05	-1.33221	0.165236	6.75803e-05	-1.336	0.181241
196602633	chr3:196602633:T:C	7.39818e-05	-1.03933e-10	-0.88017	7.25971e-05	-1.03933e-10	-0.870444	8.90034e-05	-1.03933e-10	-0.879402
196602645	chr3:196602645:C:T	1.58616e-05	-1.5276	-0.892481	1.56261e-05	-1.52167	-0.88476	1.92292e-05	-1.52289	-0.888757
196602690	chr3:196602690:A:G	7.46365e-05	-1.03933e-10	-0.871359	6.87435e-05	-1.03933e-10	-0.924987	8.60531e-05	-1.03933e-10	-0.913112
196602786	chr3:196602786:T:A	1.66789e-05	-1.44365	-0.926199	1.5616e-05	-1.42309	-0.983986	1.95478e-05	-1.42574	-0.969476
196602815	chr3:196602815:T:A	4.50739e-05	-1.03933e-10	-1.37568	4.38311e-05	-1.03933e-10	-1.37503	5.42068e-05	-1.03933e-10	-1.37527
196603285	chr3:196603285:T:C	1.39958e-05	-1.52111	-1.02411	1.28504e-05	-1.50588	-1.09611	1.59652e-05	-1.52463	-1.07303
196603321	chr3:196603321:T:C	1.75366e-05	-1.4484	-0.871297	1.63451e-05	-1.42853	-0.932912	2.048e-05	-1.43105	-0.917583
196603328	chr3:196603328:C:A	1.66633e-05	-1.46853	-0.902252	1.55269e-05	-1.45105	-0.96175	1.94524e-05	-1.45326	-0.946842
196603355	chr3:196603355:G:A	0.000187291	1.37906	-1.33039	0.000170999	1.33355	-1.34726	0.000220792	1.36853	-1.33938
196603372	chr3:196603372:G:A	3.88504e-05	-1.52427	-3.67306e-10	3.76134e-05	-1.52801	-3.67306e-10	4.66878e-05	-1.52459	-3.67306e-10
196603378	chr3:196603378:G:A	1.93921e-05	-1.44754	-0.771586	1.79713e-05	-1.42747	-0.839126	2.2552e-05	-1.43006	-0.822194
196603545	chr3:196603545:T:C	0.000152927	-1.03933e-10	-0.154029	0.000138006	-1.03933e-10	-0.228072	0.00017633	-1.03933e-10	-0.195719
196603769	chr3:196603769:T:C	4.5085e-05	-1.03933e-10	-1.37544	4.37985e-05	-1.03933e-10	-1.37577	5.41808e-05	-1.03933e-10	-1.37575
196603942	chr3:196603942:C:T	4.78812e-05	-1.03933e-10	-1.31527	4.59853e-05	-1.03933e-10	-1.32705	5.71817e-05	-1.03933e-10	-1.32184
196604000	chr3:196604000:G:T	4.33242e-05	-1.41528	-3.67306e-10	4.07473e-05	-1.44798	-3.67306e-10	5.33873e-05	-1.3905	-3.67306e-10
196604050	chr3:196604050:T:A	1.93119e-05	-1.45948	-0.763783	1.78745e-05	-1.44077	-0.831227	2.24471e-05	-1.44305	-0.813866
196604215	chr3:196604215:G:A	0.00011159	-1.03933e-10	-0.469158	0.00010263	-1.03933e-10	-0.52424	0.000128846	-1.03933e-10	-0.509462
196604228	chr3:196604228:G:A	4.60065e-05	-1.03933e-10	-1.35521	4.49666e-05	-1.03933e-10	-1.34945	5.55337e-05	-1.03933e-10	-1.35109
196604441	chr3:196604441:G:GT	7.1343e-05	-1.03933e-10	-0.91649	6.60637e-05	-1.03933e-10	-0.96475	8.23255e-05	-1.03933e-10	-0.957396
196604731	chr3:196604731:C:T	1.84656e-05	-1.47368	-0.794395	1.70924e-05	-1.45665	-0.860084	2.14489e-05	-1.45919	-0.84321
196604873	chr3:196604873:C:T	3.93531e-05	-1.51141	-3.67306e-10	3.85791e-05	-1.50266	-3.67306e-10	4.73428e-05	-1.51066	-3.67306e-10
196605025	chr3:196605025:C:G	1.6146e-05	-1.33884	-1.06347	1.65923e-05	-1.27588	-1.07055	1.95228e-05	-1.33104	-1.06546
196605192	chr3:196605192:G:A	1.76702e-05	-1.48946	-0.822653	1.63559e-05	-1.47463	-0.886151	2.05196e-05	-1.4768	-0.8699
196605491	chr3:196605491:T:C	0.000147661	-1.03933e-10	-0.189068	0.00013874	-1.03933e-10	-0.22277	0.000171456	-1.03933e-10	-0.223749
196605601	chr3:196605601:A:G	0.000106093	-1.03933e-10	-0.519675	9.92177e-05	-1.03933e-10	-0.558053	0.000122907	-1.03933e-10	-0.556646
196605863	chr3:196605863:G:A	1.43088e-05	-1.52555	-0.997567	1.30687e-05	-1.51249	-1.07266	1.62948e-05	-1.52839	-1.04884
196605880	chr3:196605880:A:G	6.24686e-05	-1.03933e-10	-1.04932	6.21613e-05	-1.03933e-10	-1.02564	7.62852e-05	-1.03933e-10	-1.0336
196606240	chr3:196606240:G:A	0.000138057	-1.03933e-10	-0.256325	0.000125672	-1.03933e-10	-0.321698	0.00015875	-1.03933e-10	-0.300745
196606374	chr3:196606374:T:C	6.49746e-05	-1.03933e-10	-1.00999	6.04962e-05	-1.03933e-10	-1.05279	7.53154e-05	-1.03933e-10	-1.04639
196606415	chr3:196606415:T:C	1.98168e-05	-1.38082	-0.816637	1.9929e-05	-1.32579	-0.837399	2.37848e-05	-1.37469	-0.824337
196606796	chr3:196606796:T:C	7.5081e-05	-1.03933e-10	-0.865421	7.34604e-05	-1.03933e-10	-0.858623	9.01021e-05	-1.03933e-10	-0.867133
196606929	chr3:196606929:G:A	4.84237e-05	-1.03933e-10	-1.304	4.6646e-05	-1.03933e-10	-1.31278	5.78467e-05	-1.03933e-10	-1.31028
196606997	chr3:196606997:C:T	1.81217e-05	-1.38814	-0.898745	1.82405e-05	-1.33428	-0.917447	2.17696e-05	-1.38208	-0.90548
196607124	chr3:196607124:C:T	4.66566e-05	-1.03933e-10	-1.34118	4.55109e-05	-1.03933e-10	-1.33742	5.62952e-05	-1.03933e-10	-1.33747
196607128	chr3:196607128:A:T	1.79266e-05	-1.37104	-0.926663	1.81049e-05	-1.31435	-0.944835	2.15463e-05	-1.36464	-0.93323
196607131	chr3:196607131:C:T	4.40148e-05	-1.27119	-0.128272	3.88113e-05	-1.30445	-0.192212	5.16316e-05	-1.25495	-0.168991
196607258	chr3:196607258:G:A	2.20272e-05	-0.753928	-1.33778	2.11448e-05	-0.76074	-1.34324	2.59529e-05	-0.77072	-1.34107
196607545	chr3:196607545:G:A	1.39642e-05	-1.46145	-1.08604	1.29682e-05	-1.43094	-1.16192	1.57929e-05	-1.47186	-1.13666
196607659	chr3:196607659:G:A	1.6476e-05	-1.48036	-0.901723	1.53362e-05	-1.46426	-0.960899	1.92143e-05	-1.4666	-0.945824
196607889	chr3:196607889:G:A	1.97196e-05	-1.26903	-0.933345	1.89302e-05	-1.24555	-0.969057	2.35959e-05	-1.25037	-0.956637
196607926	chr3:196607926:G:A	5.22256e-05	-1.03933e-10	-1.22842	4.9843e-05	-1.03933e-10	-1.24649	6.19882e-05	-1.03933e-10	-1.24113
196608219	chr3:196608219:C:A	7.58377e-05	-0.0908094	-0.764584	6.28266e-05	-0.206165	-0.808827	9.59013e-05	-0.0180706	-0.786687
196608235	chr3:196608235:G:A	4.87209e-05	-1.03933e-10	-1.29788	4.69575e-05	-1.03933e-10	-1.30613	5.82401e-05	-1.03933e-10	-1.3035
196608322	chr3:196608322:T:C	1.48411e-05	-1.53368	-0.95291	1.42294e-05	-1.53331	-0.966748	1.78264e-05	-1.53084	-0.956559
196608595	chr3:196608595:A:G	0.000292262	-1.03933e-10	0.493662	0.000272236	-1.03933e-10	0.4513	0.000333964	-1.03933e-10	0.442956
196609495	chr3:196609495:G:T	5.51869e-05	-1.03933e-10	-1.17326	5.46254e-05	-1.03933e-10	-1.15487	6.71297e-05	-1.03933e-10	-1.16145
196609553	chr3:196609553:T:C	5.23318e-05	-1.03933e-10	-1.22638	5.02899e-05	-1.03933e-10	-1.23757	6.27593e-05	-1.03933e-10	-1.22877
196609921	chr3:196609921:C:T	1.7064e-05	-0.977273	-1.36974	1.62578e-05	-0.99374	-1.37306	2.07084e-05	-0.964489	-1.37305
196610140	chr3:196610140:C:A	4.60599e-05	-1.03933e-10	-1.35405	4.4917e-05	-1.03933e-10	-1.35055	5.53668e-05	-1.03933e-10	-1.3541
196610326	chr3:196610326:G:A	2.13357e-05	-1.04104	-1.08256	1.86955e-05	-1.08167	-1.14541	2.50289e-05	-1.01307	-1.13498
196610541	chr3:196610541:T:C	4.68853e-05	-1.03933e-10	-1.33629	4.48402e-05	-1.03933e-10	-1.35227	5.56485e-05	-1.03933e-10	-1.34902
196610718	chr3:196610718:G:A	5.243e-05	-1.22451	-3.67306e-10	4.7194e-05	-1.3011	-3.67306e-10	6.46763e-05	-1.19868	-3.67306e-10
196610799	chr3:196610799:G:A	9.92146e-06	-1.51541	-1.37388	9.81411e-06	-1.49755	-1.374	1.18242e-05	-1.52414	-1.37378
196610975	chr3:196610975:AG:A	1.77498e-05	-1.35263	-0.954983	1.67199e-05	-1.33023	-1.00854	2.11356e-05	-1.32277	-0.994352
196611049	chr3:196611049:A:G	8.46814e-05	-0.745092	-3.67306e-10	7.91595e-05	-0.783905	-3.67306e-10	0.000113025	-0.640468	-3.67306e-10
196611370	chr3:196611370:C:A	7.18602e-05	-1.03933e-10	-0.909266	6.83794e-05	-1.03933e-10	-0.930297	8.52489e-05	-1.03933e-10	-0.922501
196611835	chr3:196611835:T:C	4.78294e-05	-1.03933e-10	-1.31635	4.6882e-05	-1.03933e-10	-1.30774	5.77725e-05	-1.03933e-10	-1.31156
196612004	chr3:196612004:A:G	6.74478e-05	0.386613	-1.35925	6.78416e-05	0.418223	-1.35642	8.07676e-05	0.382301	-1.3588
196612349	chr3:196612349:G:A	4.87434e-05	-1.03933e-10	-1.29742	4.71718e-05	-1.03933e-10	-1.30157	5.85834e-05	-1.03933e-10	-1.29763
196612762	chr3:196612762:C:T	9.11655e-05	-1.03933e-10	-0.671313	8.61743e-05	-1.03933e-10	-0.698998	0.000107686	-1.03933e-10	-0.688859
196612786	chr3:196612786:G:A	0.000360096	0.702382	-3.67306e-10	0.000293072	0.525048	-3.67306e-10	0.00044247	0.724297	-3.67306e-10
196612981	chr3:196612981:G:A	5.08968e-05	0.0497609	-1.30395	5.09022e-05	0.088295	-1.31376	6.05437e-05	0.0511766	-1.31589
196613044	chr3:196613044:T:C	5.832e-05	0.241505	-1.35955	5.8179e-05	0.264178	-1.35602	6.96026e-05	0.234006	-1.35928
196613374	chr3:196613374:T:G	4.8274e-05	-1.03933e-10	-1.3071	4.68534e-05	-1.03933e-10	-1.30835	5.78168e-05	-1.03933e-10	-1.3108
196613596	chr3:196613596:A:G	9.91015e-06	-1.51486	-1.37557	9.80508e-06	-1.49694	-1.37553	1.18062e-05	-1.52385	-1.3756
196613627	chr3:196613627:G:A	4.9432e-05	-1.03933e-10	-1.28339	4.76191e-05	-1.03933e-10	-1.29214	5.92975e-05	-1.03933e-10	-1.28551
196613654	chr3:196613654:C:T	5.02101e-05	-1.03933e-10	-1.26777	4.87161e-05	-1.03933e-10	-1.26936	6.00863e-05	-1.03933e-10	-1.2723
196613759	chr3:196613759:G:A	3.54131e-05	-0.799241	-0.817665	3.00449e-05	-0.843186	-0.90949	4.08338e-05	-0.766451	-0.892114
196613812	chr3:196613812:G:A	3.70175e-05	-0.803207	-0.769391	3.12742e-05	-0.847051	-0.865524	4.25299e-05	-0.770463	-0.847407
196613853	chr3:196613853:A:C	0.000231597	-1.03933e-10	0.261009	0.000211985	-1.03933e-10	0.201147	0.000266839	-1.03933e-10	0.21857
196613889	chr3:196613889:ACAGTGGCT:A	6.29277e-05	-1.03933e-10	-1.042	6.19468e-05	-1.03933e-10	-1.02909	7.62943e-05	-1.03933e-10	-1.03348
196614012	chr3:196614012:C:T	9.91852e-06	-1.51442	-1.37517	9.56615e-06	-1.52137	-1.37577	1.19956e-05	-1.50779	-1.37575
196614069	chr3:196614069:T:C	4.50703e-05	-1.03933e-10	-1.37576	4.38097e-05	-1.03933e-10	-1.37551	5.41854e-05	-1.03933e-10	-1.37566
196614308	chr3:196614308:T:G	1.72301e-05	-1.37973	-0.9576	1.62134e-05	-1.35866	-1.01087	2.04826e-05	-1.35182	-0.996679
196614333	chr3:196614333:C:T	2.90384e-05	-0.468571	-1.3468	2.63393e-05	-0.529619	-1.35469	3.57092e-05	-0.437459	-1.35521
196614443	chr3:196614443:C:T	4.99994e-05	-1.03933e-10	-1.27198	4.83328e-05	-1.03933e-10	-1.27726	5.99073e-05	-1.03933e-10	-1.27528
196614642	chr3:196614642:A:C	9.94984e-06	-1.52678	-1.35965	9.58111e-06	-1.53079	-1.36479	1.19578e-05	-1.52253	-1.36416
196614962	chr3:196614962:T:C	1.2913e-05	-1.41165	-1.21411	1.26419e-05	-1.38684	-1.23151	1.49193e-05	-1.44202	-1.2234
196615339	chr3:196615339:A:G	8.77474e-05	-1.03933e-10	-0.709526	8.37111e-05	-1.03933e-10	-0.727999	0.000105222	-1.03933e-10	-0.712004
196615670	chr3:196615670:C:T	1.35074e-05	-1.2268	-1.35395	1.30601e-05	-1.2425	-1.3433	1.65426e-05	-1.21704	-1.3451
196615778	chr3:196615778:C:T	8.84126e-05	-0.701974	-3.67306e-10	7.92662e-05	-0.782557	-3.67306e-10	0.000114214	-0.63	-3.67306e-10
196616280	chr3:196616280:T:C	7.95698e-05	-1.03933e-10	-0.807354	7.53932e-05	-1.03933e-10	-0.832653	9.35569e-05	-1.03933e-10	-0.829507
196616482	chr3:196616482:A:G	1.56459e-05	-1.10635	-1.32743	1.5197e-05	-1.11328	-1.321	1.86637e-05	-1.11713	-1.32437
196616903	chr3:196616903:C:T	1.30231e-05	-1.45849	-1.15878	1.21062e-05	-1.46157	-1.20008	1.49141e-05	-1.47218	-1.19359
196616918	chr3:196616918:G:A	0.000180101	-1.03933e-10	0.00952643	0.000179418	-1.03933e-10	0.034349	0.000218376	-1.03933e-10	0.0181405
196616942	chr3:196616942:C:T	4.60889e-05	-1.03933e-10	-1.35342	4.49726e-05	-1.03933e-10	-1.34932	5.55454e-05	-1.03933e-10	-1.35088
196616946	chr3:196616946:A:G	5.66589e-05	-1.47528	0.328338	5.30576e-05	-1.47094	0.286952	6.77144e-05	-1.46657	0.313794
196616998	chr3:196616998:A:C	4.87828e-05	-0.100558	-1.19605	4.67751e-05	-0.115022	-1.195	5.77815e-05	-0.115483	-1.19592
196617039	chr3:196617039:G:A	0.00131691	-1.03933e-10	1.99905	0.0011922	-1.03933e-10	1.92819	0.00150281	-1.03933e-10	1.94701
196617151	chr3:196617151:C:T	8.36308e-05	-1.03933e-10	-0.757577	7.95843e-05	-1.03933e-10	-0.778553	9.87775e-05	-1.03933e-10	-0.775207
196617291	chr3:196617291:A:G	4.20012e-05	-0.0725631	-1.37373	4.06274e-05	-0.0769157	-1.37401	4.99816e-05	-0.0823268	-1.37409
196617331	chr3:196617331:T:C	0.00036266	-1.03933e-10	0.709478	0.000366	-1.03933e-10	0.747264	0.000443072	-1.03933e-10	0.725655
196617405	chr3:196617405:A:G	8.59019e-05	-1.03933e-10	-0.730783	8.58004e-05	-1.03933e-10	-0.703346	0.000105772	-1.03933e-10	-0.70679
196617493	chr3:196617493:T:C	0.000209128	-1.03933e-10	0.158956	0.000211464	-1.03933e-10	0.198686	0.000256048	-1.03933e-10	0.177289
196617519	chr3:196617519:C:T	1.14931e-05	-1.5255	-1.21674	1.10981e-05	-1.52233	-1.22627	1.36826e-05	-1.52742	-1.22454
196617835	chr3:196617835:G:A	1.16348e-05	-1.52144	-1.20855	1.1237e-05	-1.51762	-1.21853	1.38401e-05	-1.52377	-1.21674
196617946	chr3:196617946:G:GC	6.05684e-05	0.25684	-1.33705	5.81522e-05	0.24594	-1.33825	7.17194e-05	0.244045	-1.33936
196618278	chr3:196618278:A:C	3.48754e-05	-1.53417	-0.0980373	3.35534e-05	-1.53417	-0.108063	4.16247e-05	-1.5342	-0.105188
196618306	chr3:196618306:C:T	5.53305e-05	-1.03933e-10	-1.17066	5.37449e-05	-1.03933e-10	-1.17112	6.67092e-05	-1.03933e-10	-1.16773
196618344	chr3:196618344:A:T	8.22435e-05	-0.116454	-0.65785	7.87691e-05	-0.0965364	-0.692312	9.78303e-05	-0.109567	-0.675275
196618669	chr3:196618669:C:T	1.85323e-05	-1.44499	-0.819482	1.76789e-05	-1.43783	-0.845167	2.16732e-05	-1.45335	-0.838653
196618766	chr3:196618766:C:A	1.03703e-05	-1.52216	-1.32288	1.00835e-05	-1.52618	-1.31829	1.25218e-05	-1.51995	-1.32065
196619116	chr3:196619116:G:A	0.000101322	0.770096	-1.33579	9.96787e-05	0.782628	-1.33605	0.000122238	0.772409	-1.33451
196619448	chr3:196619448:C:T	0.000185136	-1.03933e-10	0.0371035	0.000187373	-1.03933e-10	0.0777292	0.000226786	-1.03933e-10	0.0559315
196619717	chr3:196619717:A:T	3.18346e-05	-1.52904	-0.194394	3.0683e-05	-1.52742	-0.204241	3.80358e-05	-1.52796	-0.20159
196619873	chr3:196619873:T:C	5.9605e-05	-1.03933e-10	-1.09625	5.70819e-05	-1.03933e-10	-1.11088	7.08137e-05	-1.03933e-10	-1.10802
196619874	chr3:196619874:A:C	6.11132e-05	-1.03933e-10	-1.07126	6.02088e-05	-1.03933e-10	-1.05755	7.37133e-05	-1.03933e-10	-1.06789
196619896	chr3:196619896:C:T	6.73224e-05	-1.03933e-10	-0.974495	6.75148e-05	-1.03933e-10	-0.943023	8.2814e-05	-1.03933e-10	-0.95148
196619920	chr3:196619920:A:G	1.7466e-05	-1.47465	-0.849084	1.66413e-05	-1.46771	-0.875773	2.04336e-05	-1.48066	-0.870241
196620440	chr3:196620440:TC:T	7.94859e-05	0.417324	-1.22573	7.80495e-05	0.440585	-1.23861	9.55094e-05	0.426438	-1.23529
196620566	chr3:196620566:T:C	3.86957e-05	-0.357535	-1.17072	3.94509e-05	-0.364876	-1.11544	4.87048e-05	-0.350772	-1.13153
196620634	chr3:196620634:C:T	8.27243e-05	-0.768475	-3.67306e-10	7.37547e-05	-0.854625	-3.67306e-10	0.000101264	-0.750348	-3.67306e-10
196620833	chr3:196620833:T:C	2.92948e-05	-0.496454	-1.31012	2.93474e-05	-0.500872	-1.2753	3.644e-05	-0.487461	-1.28495
196620901	chr3:196620901:C:T	0.000182759	-1.03933e-10	0.0241782	0.000171582	-1.03933e-10	-0.0103085	0.000216088	-1.03933e-10	0.0076085
196621160	chr3:196621160:AG:A	8.74293e-05	-1.03933e-10	-0.713158	8.82409e-05	-1.03933e-10	-0.675299	0.000107843	-1.03933e-10	-0.687403
196621183	chr3:196621183:C:A	7.83309e-05	-1.03933e-10	-0.823046	7.28297e-05	-1.03933e-10	-0.867246	9.1421e-05	-1.03933e-10	-0.852601
196621450	chr3:196621450:G:A	0.000173726	-1.03933e-10	-0.0265086	0.000175764	-1.03933e-10	0.0137709	0.000212709	-1.03933e-10	-0.00814944
196621485	chr3:196621485:T:C	7.08375e-05	-0.0198293	-0.903771	6.72489e-05	-0.0297236	-0.917245	8.5368e-05	-0.00573782	-0.915367
196621507	chr3:196621507:T:C	8.63814e-05	0.648944	-1.37416	8.47529e-05	0.658113	-1.37374	0.000103193	0.64257	-1.37405
196621549	chr3:196621549:TA:T	8.72018e-05	-0.0116531	-0.704111	8.22883e-05	-0.0220361	-0.723105	0.000105006	0.00574242	-0.719804
196621553	chr3:196621553:C:G	3.82849e-05	-1.53375	-0.00518443	3.67898e-05	-1.53321	-0.0169407	4.54782e-05	-1.53341	-0.017434
196621886	chr3:196621886:G:A	7.84474e-05	-1.03933e-10	-0.821561	7.44735e-05	-1.03933e-10	-0.844926	9.34317e-05	-1.03933e-10	-0.830846
196622133	chr3:196622133:C:T	6.27695e-05	-1.46656	0.422037	5.93534e-05	-1.46164	0.389777	7.57982e-05	-1.45731	0.41731
196622363	chr3:196622363:T:C	4.23242e-05	-0.142312	-1.29632	4.14442e-05	-0.16305	-1.26797	5.33055e-05	-0.118139	-1.2739
196622438	chr3:196622438:A:G	4.73752e-05	-1.03933e-10	-1.32589	4.58187e-05	-1.03933e-10	-1.33068	5.66569e-05	-1.03933e-10	-1.33106
196622723	chr3:196622723:T:C	5.19128e-05	-1.03933e-10	-1.23442	5.04549e-05	-1.03933e-10	-1.23429	6.25795e-05	-1.03933e-10	-1.23164
196622944	chr3:196622944:C:T	0.000146302	-0.198319	-3.67306e-10	0.000145177	-0.177415	-3.67306e-10	0.000173392	-0.212523	-3.67306e-10
196623052	chr3:196623052:C:T	2.80107e-05	-1.3284	-0.523003	2.40264e-05	-1.35043	-0.625785	3.14669e-05	-1.32329	-0.595846
196623083	chr3:196623083:A:G	1.35484e-05	-1.4941	-1.08361	1.33364e-05	-1.49291	-1.07196	1.63782e-05	-1.49375	-1.07837
196623294	chr3:196623294:A:G	2.2954e-05	-1.10549	-0.945005	2.39203e-05	-1.11546	-0.865186	3.06079e-05	-1.05738	-0.88944
196623465	chr3:196623465:C:T	0.000129541	-1.03933e-10	-0.319991	0.00012861	-1.03933e-10	-0.298588	0.000159804	-1.03933e-10	-0.294128
196623970	chr3:196623970:G:A	4.24841e-05	-0.206075	-1.22878	4.30375e-05	-0.214648	-1.17865	5.3352e-05	-0.19778	-1.19339
196624005	chr3:196624005:T:C	5.61563e-05	-1.45541	0.299556	5.31731e-05	-1.4501	0.268279	6.78609e-05	-1.44565	0.295037
196624039	chr3:196624039:G:A	0.000100308	0.739492	-1.31524	9.83962e-05	0.755901	-1.32227	0.000120627	0.745791	-1.32117
196624124	chr3:196624124:A:C	4.93308e-05	-1.03933e-10	-1.28544	4.80056e-05	-1.03933e-10	-1.28405	5.94705e-05	-1.03933e-10	-1.2826
196624168	chr3:196624168:C:T	9.91433e-05	-1.03933e-10	-0.587422	9.8939e-05	-1.03933e-10	-0.560866	0.000121785	-1.03933e-10	-0.565822
196624274	chr3:196624274:AT:A	0.000113884	-1.03933e-10	-0.448805	0.000108352	-1.03933e-10	-0.469983	0.000134487	-1.03933e-10	-0.466607
196624344	chr3:196624344:C:T	4.25703e-05	-0.201695	-1.23114	4.30283e-05	-0.210985	-1.18253	5.32822e-05	-0.195385	-1.19709
196624508	chr3:196624508:C:T	2.35593e-05	-1.53148	-0.492986	2.25852e-05	-1.53304	-0.50504	2.80194e-05	-1.53154	-0.503641
196624792	chr3:196624792:A:G	5.03388e-05	0.0219085	-1.28712	4.84791e-05	0.0138369	-1.28807	5.9292e-05	0.00367126	-1.28927
196625230	chr3:196625230:C:T	4.88367e-05	-1.03933e-10	-1.29551	4.71906e-05	-1.03933e-10	-1.30118	5.86727e-05	-1.03933e-10	-1.2961
196625963	chr3:196625963:C:T	4.69226e-05	-1.03933e-10	-1.33549	4.54077e-05	-1.03933e-10	-1.33969	5.63914e-05	-1.03933e-10	-1.33576
196626369	chr3:196626369:A:G	0.000159796	-1.03933e-10	-0.110088	0.000158913	-1.03933e-10	-0.0870105	0.000191354	-1.03933e-10	-0.113951
196626489	chr3:196626489:G:A	8.14504e-05	-1.03933e-10	-0.783994	7.86817e-05	-1.03933e-10	-0.789959	9.8984e-05	-1.03933e-10	-0.773118
196626545	chr3:196626545:G:A	5.84256e-05	-1.03933e-10	-1.11624	5.58509e-05	-1.03933e-10	-1.13268	6.91766e-05	-1.03933e-10	-1.13141
196626645	chr3:196626645:C:T	0.000128046	-1.03933e-10	-0.3316	0.000128367	-1.03933e-10	-0.300474	0.000156394	-1.03933e-10	-0.315696
196626685	chr3:196626685:C:T	1.69073e-05	-1.36354	-0.992707	1.60256e-05	-1.38145	-0.99974	2.03321e-05	-1.3577	-0.998176
196627147	chr3:196627147:C:T	4.70496e-05	-1.03933e-10	-1.33279	4.55275e-05	-1.03933e-10	-1.33705	5.65442e-05	-1.03933e-10	-1.33305
196627149	chr3:196627149:G:A	9.73357e-06	-1.53292	-1.37549	9.4838e-06	-1.53161	-1.37418	1.17046e-05	-1.5336	-1.37449
196627532	chr3:196627532:C:T	0.00014191	-1.03933e-10	-0.228792	0.000140883	-1.03933e-10	-0.207436	0.00016974	-1.03933e-10	-0.23381
196627586	chr3:196627586:C:T	5.77278e-05	-1.03933e-10	-1.12825	5.52109e-05	-1.03933e-10	-1.14421	6.83846e-05	-1.03933e-10	-1.14293
196627630	chr3:196627630:C:T	4.24961e-05	-1.45881	0.0242369	4.03633e-05	-1.45352	-0.00393303	5.1312e-05	-1.44953	0.0193825
196627752	chr3:196627752:C:T	4.85274e-05	-1.39365	0.0917939	4.6058e-05	-1.3879	0.0624291	5.89608e-05	-1.37916	0.0879535
196628080	chr3:196628080:G:A	7.23508e-05	-1.03933e-10	-0.902463	7.04227e-05	-1.03933e-10	-0.900854	8.74753e-05	-1.03933e-10	-0.89672
196628083	chr3:196628083:C:G	5.14681e-05	-1.03933e-10	-1.24303	5.06039e-05	-1.03933e-10	-1.23134	6.1987e-05	-1.03933e-10	-1.24115
196628489	chr3:196628489:T:C	0.000226612	1.61409	-1.37484	0.000234394	1.67709	-1.37546	0.000272513	1.615	-1.37538
196628648	chr3:196628648:C:T	7.45974e-05	-0.871883	-3.67306e-10	6.71858e-05	-0.947908	-3.67306e-10	9.56759e-05	-0.80711	-3.67306e-10
196628649	chr3:196628649:G:A	4.00177e-05	-1.49467	-3.67306e-10	3.96688e-05	-1.4748	-3.67306e-10	4.79322e-05	-1.49829	-3.67306e-10
196628797	chr3:196628797:T:C	1.25376e-05	-1.48249	-1.17276	1.22352e-05	-1.47932	-1.17173	1.50333e-05	-1.48033	-1.17748
196628921	chr3:196628921:TTTTTA:T	4.73221e-05	-1.03933e-10	-1.32701	4.5814e-05	-1.03933e-10	-1.33078	5.69209e-05	-1.03933e-10	-1.32641
196628943	chr3:196628943:T:C	1.27002e-05	-1.48675	-1.15562	1.23946e-05	-1.48374	-1.15438	1.52293e-05	-1.48453	-1.16032
196628951	chr3:196628951:T:G	3.14617e-05	-1.50753	-0.227686	3.03821e-05	-1.50463	-0.236884	3.76354e-05	-1.50545	-0.234679
196629233	chr3:196629233:C:T	0.000104654	-1.03933e-10	-0.533327	0.000104866	-1.03933e-10	-0.502686	0.00012758	-1.03933e-10	-0.519337
196629309	chr3:196629309:A:C	4.8506e-05	-1.03933e-10	-1.3023	4.74217e-05	-1.03933e-10	-1.29629	5.86425e-05	-1.03933e-10	-1.29662
196629446	chr3:196629446:T:C	1.27042e-05	-1.48159	-1.16046	1.24009e-05	-1.47843	-1.15918	1.52349e-05	-1.47939	-1.1651
196629589	chr3:196629589:AAAAATGTTAAAC:A	7.21751e-05	-1.03933e-10	-0.904893	7.02584e-05	-1.03933e-10	-0.903189	8.72702e-05	-1.03933e-10	-0.899067
196629615	chr3:196629615:C:T	4.84797e-05	-1.03933e-10	-1.30284	4.68434e-05	-1.03933e-10	-1.30856	5.82546e-05	-1.03933e-10	-1.30325
196630255	chr3:196630255:A:T	7.77664e-05	-0.830279	-3.67306e-10	7.00138e-05	-0.906677	-3.67306e-10	9.99765e-05	-0.763142	-3.67306e-10
196630491	chr3:196630491:C:T	0.000164202	1.03199	-1.11488	0.000154512	1.03474	-1.14984	0.000194116	1.04342	-1.14304
196630544	chr3:196630544:G:A	3.36167e-05	-1.49895	-0.170014	3.24459e-05	-1.49557	-0.180229	4.01907e-05	-1.49644	-0.178004
196630846	chr3:196630846:C:T	6.79229e-05	-1.03933e-10	-0.965616	6.4742e-05	-1.03933e-10	-0.984959	7.9869e-05	-1.03933e-10	-0.987689
196630966	chr3:196630966:T:C	0.000105363	-1.03933e-10	-0.526581	0.000105235	-1.03933e-10	-0.499176	0.00012953	-1.03933e-10	-0.504166
196631434	chr3:196631434:T:C	0.000145931	-1.03933e-10	-0.200855	0.000146659	-1.03933e-10	-0.167257	0.000178542	-1.03933e-10	-0.183254
196631608	chr3:196631608:G:A	0.000189799	-1.03933e-10	0.0619785	0.000188855	-1.03933e-10	0.0856119	0.000235055	-1.03933e-10	0.0917412
196631765	chr3:196631765:G:T	4.9475e-05	-1.43871	0.15619	4.69234e-05	-1.43209	0.125239	5.96935e-05	-1.42975	0.150893
196631909	chr3:196631909:G:A	1.22595e-05	-1.44789	-1.22979	1.16894e-05	-1.45869	-1.238	1.46636e-05	-1.44659	-1.23612
196631972	chr3:196631972:G:T	8.30149e-05	-0.2929	-0.472069	8.19082e-05	-0.219503	-0.530267	8.7407e-05	-0.369384	-0.528117
196631993	chr3:196631993:A:G	0.00025205	-1.03933e-10	0.345637	0.000253154	-1.03933e-10	0.378629	0.000306687	-1.03933e-10	0.357753
196632169	chr3:196632169:G:A	0.000143473	-1.03933e-10	-0.217841	0.000143086	-1.03933e-10	-0.191927	0.000173781	-1.03933e-10	-0.210281
196632265	chr3:196632265:GA:G	0.000109853	0.434818	-0.91966	0.000111951	0.522033	-0.959345	0.000127491	0.432281	-0.952314
196632439	chr3:196632439:G:A	0.00226863	2.80493	-0.261988	0.00222976	2.85774	-0.303461	0.00276262	2.86748	-0.311626
196632480	chr3:196632480:G:A	4.67148e-05	-1.03933e-10	-1.33993	4.51129e-05	-1.03933e-10	-1.3462	5.58281e-05	-1.03933e-10	-1.3458
196632572	chr3:196632572:G:A	2.24198e-05	-0.740377	-1.33367	2.26029e-05	-0.712838	-1.32445	2.82758e-05	-0.701355	-1.32472
196632836	chr3:196632836:C:T	1.631e-05	-1.03934	-1.35287	1.62122e-05	-1.02397	-1.34563	1.96993e-05	-1.0385	-1.349
196632847	chr3:196632847:G:A	5.08284e-05	-1.03933e-10	-1.25553	4.93674e-05	-1.03933e-10	-1.25608	6.12664e-05	-1.03933e-10	-1.25284
196633102	chr3:196633102:C:T	3.6431e-05	-1.25599	-0.332574	3.54821e-05	-1.24551	-0.340832	4.4787e-05	-1.24121	-0.324953
196633174	chr3:196633174:C:T	1.28753e-05	-1.51756	-1.11112	1.25854e-05	-1.52503	-1.0978	1.57463e-05	-1.51595	-1.09552
196633290	chr3:196633290:C:T	0.000366559	0.699052	0.0211193	0.000333002	0.666042	-0.0132629	0.000425311	0.687766	-0.00302271
196633337	chr3:196633337:C:T	0.000270303	-1.03933e-10	0.415555	0.000273216	-1.03933e-10	0.454892	0.000328254	-1.03933e-10	0.42571
196633725	chr3:196633725:C:T	2.27443e-05	-1.52685	-0.532821	2.23447e-05	-1.51799	-0.530791	2.71094e-05	-1.52807	-0.540128
196633959	chr3:196633959:A:T	0.000388792	1.87183	-1.09278	0.00037996	1.9035	-1.1188	0.000434113	1.82693	-1.1217
196634017	chr3:196634017:G:A	0.000109002	-1.03933e-10	-0.49262	0.000107171	-1.03933e-10	-0.480947	0.000130739	-1.03933e-10	-0.494873
196634358	chr3:196634358:C:T	5.59257e-05	-1.03933e-10	-1.15996	5.31655e-05	-1.03933e-10	-1.18196	6.65618e-05	-1.03933e-10	-1.16995
196634976	chr3:196634976:C:T	6.50901e-05	-0.660774	-0.347442	6.30186e-05	-0.63833	-0.373609	8.01298e-05	-0.632727	-0.351701
196635013	chr3:196635013:G:T	6.29028e-05	-0.692451	-0.349947	6.08359e-05	-0.671097	-0.376093	7.74787e-05	-0.663859	-0.354214
196635163	chr3:196635163:G:A	4.9235e-05	-1.03933e-10	-1.28738	4.78542e-05	-1.03933e-10	-1.28721	5.93991e-05	-1.03933e-10	-1.2838
196635178	chr3:196635178:G:C	4.66888e-05	-1.03933e-10	-1.34049	4.55249e-05	-1.03933e-10	-1.33711	5.62504e-05	-1.03933e-10	-1.33826
196635405	chr3:196635405:T:G	4.63953e-05	-1.03933e-10	-1.34679	4.52031e-05	-1.03933e-10	-1.3442	5.57973e-05	-1.03933e-10	-1.34635
196635414	chr3:196635414:CCTT:C	1.14768e-05	-1.48332	-1.26035	1.10506e-05	-1.49385	-1.25903	1.38958e-05	-1.4772	-1.25929
196635694	chr3:196635694:G:C	0.000212333	-1.03933e-10	0.174166	0.000214129	-1.03933e-10	0.211211	0.000257549	-1.03933e-10	0.183132
196635708	chr3:196635708:G:A	0.00106848	-1.03933e-10	1.79	0.000992485	-1.03933e-10	1.74484	0.00126053	-1.03933e-10	1.77121
196635795	chr3:196635795:A:AC	1.97767e-05	-1.51813	-0.681351	1.96462e-05	-1.52204	-0.65544	2.42987e-05	-1.5138	-0.663848
196635826	chr3:196635826:G:T	0.00019576	-1.03933e-10	0.0928983	0.000189696	-1.03933e-10	0.0900553	0.000239645	-1.03933e-10	0.111082
196636309	chr3:196636309:G:A	1.16368e-05	-1.50041	-1.22941	1.11498e-05	-1.51034	-1.23361	1.39836e-05	-1.49653	-1.23366
196637285	chr3:196637285:A:G	1.43356e-05	-1.43075	-1.09049	1.38256e-05	-1.43665	-1.09219	1.76006e-05	-1.40721	-1.09293
196637530	chr3:196637530:A:C	1.13641e-05	-1.49248	-1.26105	1.10974e-05	-1.50563	-1.24304	1.39181e-05	-1.48982	-1.24507
196637629	chr3:196637629:G:A	5.93772e-05	-1.03933e-10	-1.10008	5.91826e-05	-1.03933e-10	-1.07474	7.27663e-05	-1.03933e-10	-1.08082
196637759	chr3:196637759:G:T	4.51352e-05	-1.03933e-10	-1.37433	4.39101e-05	-1.03933e-10	-1.37322	5.43153e-05	-1.03933e-10	-1.37327
196637920	chr3:196637920:T:TGA	1.70991e-05	-1.51937	-0.82559	1.68966e-05	-1.5088	-0.819459	2.04892e-05	-1.52166	-0.826513
196638318	chr3:196638318:T:A	1.61743e-05	-1.48767	-0.91289	1.60729e-05	-1.47103	-0.907202	1.93458e-05	-1.49201	-0.913589
196638673	chr3:196638673:A:C	8.06425e-05	0.224838	-1.0188	6.69627e-05	0.130596	-1.08183	0.000105726	0.36153	-1.06876
196638894	chr3:196638894:A:G	7.06678e-05	0.427134	-1.35313	6.47398e-05	0.377975	-1.36297	8.42283e-05	0.427196	-1.36174
196639048	chr3:196639048:T:G	0.000424805	1.78513	-0.91749	0.00041767	1.79903	-0.919705	0.000472335	1.71736	-0.927745
196639259	chr3:196639259:C:A	1.29222e-05	-1.46835	-1.1567	1.27316e-05	-1.44517	-1.16611	1.52924e-05	-1.4747	-1.16603
196639393	chr3:196639393:C:T	3.76428e-05	-1.37825	-0.177595	3.60194e-05	-1.38514	-0.186176	4.47413e-05	-1.38721	-0.179972
196639449	chr3:196639449:C:G	3.80155e-05	-0.481705	-1.06429	4.009e-05	-0.405214	-1.05903	4.30355e-05	-0.547641	-1.05841
196639483	chr3:196639483:G:A	9.27422e-05	-1.03933e-10	-0.654165	9.176e-05	-1.03933e-10	-0.636194	0.000112644	-1.03933e-10	-0.643847
196639618	chr3:196639618:G:A	4.50847e-05	-1.03933e-10	-1.37545	4.38004e-05	-1.03933e-10	-1.37573	5.41879e-05	-1.03933e-10	-1.37562
196639828	chr3:196639828:C:T	2.19015e-05	-1.16575	-0.931684	2.12478e-05	-1.14336	-0.955755	2.52412e-05	-1.19374	-0.945863
196639988	chr3:196639988:C:G	4.07315e-05	-1.47699	-3.67306e-10	4.04745e-05	-1.4547	-3.67306e-10	4.74121e-05	-1.5092	-3.67306e-10
196640138	chr3:196640138:G:A	4.32135e-05	-1.41784	-3.67306e-10	4.24062e-05	-1.40807	-3.67306e-10	5.19352e-05	-1.41808	-3.67306e-10
196640613	chr3:196640613:C:T	1.30246e-05	-1.26621	-1.35094	1.20641e-05	-1.30019	-1.36494	1.5518e-05	-1.26525	-1.36082
196640800	chr3:196640800:CCT:C	4.85848e-05	0.0378152	-1.33849	4.52051e-05	-0.014448	-1.32971	5.83262e-05	0.0315408	-1.33357
196640864	chr3:196640864:G:A	5.32423e-05	-1.03933e-10	-1.20914	5.20943e-05	-1.03933e-10	-1.20231	6.43919e-05	-1.03933e-10	-1.20309
196640897	chr3:196640897:T:G	7.524e-05	-1.03933e-10	-0.863305	7.255e-05	-1.03933e-10	-0.871094	8.99686e-05	-1.03933e-10	-0.868616
196640988	chr3:196640988:G:A	7.06857e-05	-0.925746	-3.67306e-10	7.25119e-05	-0.87162	-3.67306e-10	8.4539e-05	-0.930864	-3.67306e-10
196641059	chr3:196641059:G:A	1.76433e-05	-1.41812	-0.895511	1.67429e-05	-1.40627	-0.93112	2.0663e-05	-1.41628	-0.923449
196641065	chr3:196641065:G:A	1.70563e-05	-1.40774	-0.939733	1.62292e-05	-1.39531	-0.973243	2.00097e-05	-1.40578	-0.966085
196641075	chr3:196641075:G:A	1.92919e-05	-1.18315	-1.04116	1.69669e-05	-1.22063	-1.10348	2.23257e-05	-1.18057	-1.08177
196641206	chr3:196641206:T:A	3.77549e-05	-0.324377	-1.2285	3.5926e-05	-0.342651	-1.23126	4.58959e-05	-0.306157	-1.23554
196641401	chr3:196641401:C:G	1.13232e-05	-1.42001	-1.33713	1.1377e-05	-1.39889	-1.32489	1.35276e-05	-1.43379	-1.32955
196641402	chr3:196641402:A:T	1.64581e-05	-1.43249	-0.950679	1.57363e-05	-1.42636	-0.973038	1.96945e-05	-1.43361	-0.954123
196641481	chr3:196641481:C:CT	5.41346e-05	-1.03933e-10	-1.19252	5.32135e-05	-1.03933e-10	-1.18106	6.58181e-05	-1.03933e-10	-1.18118
196641487	chr3:196641487:G:A	4.62047e-05	-0.538064	-0.812843	4.07234e-05	-0.635594	-0.812973	5.89663e-05	-0.470101	-0.82101
196641565	chr3:196641565:T:C	9.75324e-06	-1.53089	-1.3755	9.45288e-06	-1.53402	-1.37503	1.18903e-05	-1.51685	-1.3755
196641630	chr3:196641630:A:G	5.33657e-05	0.0236158	-1.23044	5.17321e-05	0.00664432	-1.21594	6.61782e-05	0.0434978	-1.21922
196641767	chr3:196641767:C:T	1.14581e-05	-1.49905	-1.24624	1.15307e-05	-1.4823	-1.22806	1.3779e-05	-1.50958	-1.23535
196642290	chr3:196642290:AAG:A	4.62219e-05	-1.03933e-10	-1.35053	4.50923e-05	-1.03933e-10	-1.34666	5.5833e-05	-1.03933e-10	-1.34571
196642291	chr3:196642291:AG:A	6.94324e-05	-1.03933e-10	-0.943635	6.95777e-05	-1.03933e-10	-0.912926	8.51257e-05	-1.03933e-10	-0.923947
196642324	chr3:196642324:C:A	0.000173174	-0.0296892	-3.67306e-10	0.0001485	-0.154786	-3.67306e-10	0.000232463	0.080654	-3.67306e-10
196642456	chr3:196642456:G:A	8.07973e-05	-0.256684	-0.535362	7.14699e-05	-0.354199	-0.531894	0.000105177	-0.17679	-0.535646
196642779	chr3:196642779:T:C	0.000150473	-1.03933e-10	-0.170203	0.000144987	-1.03933e-10	-0.178725	0.000182491	-1.03933e-10	-0.161373
196643207	chr3:196643207:G:A	4.50736e-05	-1.03933e-10	-1.37569	4.37986e-05	-1.03933e-10	-1.37577	5.41812e-05	-1.03933e-10	-1.37574
196643565	chr3:196643565:GGA:G	1.71286e-05	-1.4139	-0.929343	1.80755e-05	-1.38845	-0.872367	2.09862e-05	-1.43217	-0.89204
196643844	chr3:196643844:G:C	5.70927e-05	-1.03933e-10	-1.13931	5.53075e-05	-1.03933e-10	-1.14246	6.83553e-05	-1.03933e-10	-1.14336
196643969	chr3:196643969:C:T	5.58985e-05	-1.06479	-0.0956632	5.26732e-05	-1.12341	-0.0678528	7.25064e-05	-1.01952	-0.0648821
196644011	chr3:196644011:A:T	4.66539e-05	-1.03933e-10	-1.34123	4.52772e-05	-1.03933e-10	-1.34256	5.59604e-05	-1.03933e-10	-1.34343
196644545	chr3:196644545:G:T	5.99205e-05	-1.03933e-10	-1.09097	6.01168e-05	-1.03933e-10	-1.05908	7.34938e-05	-1.03933e-10	-1.07088
196644628	chr3:196644628:G:A	3.85424e-05	-1.53223	-3.67306e-10	3.74157e-05	-1.53328	-3.67306e-10	4.64665e-05	-1.52934	-3.67306e-10
196645141	chr3:196645141:C:T	4.02359e-05	-1.48923	-3.67306e-10	3.84333e-05	-1.50645	-3.67306e-10	4.89933e-05	-1.47639	-3.67306e-10
196645227	chr3:196645227:G:A	4.56833e-05	-1.03933e-10	-1.36226	4.42233e-05	-1.03933e-10	-1.36612	5.48086e-05	-1.03933e-10	-1.36423
196645837	chr3:196645837:C:T	2.40447e-05	-1.49603	-0.508043	2.54616e-05	-1.50791	-0.410292	3.13132e-05	-1.48193	-0.442106
196645872	chr3:196645872:G:A	0.0001559	-1.03933e-10	-0.134775	0.00014939	-1.03933e-10	-0.148812	0.000187784	-1.03933e-10	-0.132786
196646066	chr3:196646066:G:A	0.000208328	1.43267	-1.27754	0.000172029	1.26266	-1.27036	0.000282978	1.54677	-1.26948
196646124	chr3:196646124:A:T	7.36567e-05	-0.884574	-3.67306e-10	7.24499e-05	-0.872475	-3.67306e-10	9.19114e-05	-0.847251	-3.67306e-10
196646135	chr3:196646135:AGGCCATC:A	4.57834e-05	-1.03933e-10	-1.36007	4.42208e-05	-1.03933e-10	-1.36618	5.47093e-05	-1.03933e-10	-1.36604
196646167	chr3:196646167:C:T	1.05295e-05	-1.53226	-1.29754	1.03751e-05	-1.53061	-1.28534	1.27902e-05	-1.5326	-1.2868
196646336	chr3:196646336:C:G	3.41412e-05	-1.5341	-0.119379	3.34919e-05	-1.53348	-0.110586	4.15477e-05	-1.53242	-0.10881
196646504	chr3:196646504:TGGC:T	8.99805e-05	-0.684396	-3.67306e-10	8.86071e-05	-0.671158	-3.67306e-10	0.000100284	-0.760066	-3.67306e-10
196646535	chr3:196646535:T:A	3.93969e-05	-1.45712	-0.053179	3.89075e-05	-1.45737	-0.0368107	4.99815e-05	-1.43986	-0.0165689
196646537	chr3:196646537:G:A	1.37478e-05	-1.19782	-1.36529	1.34056e-05	-1.18519	-1.37451	1.64818e-05	-1.19313	-1.37269
196646540	chr3:196646540:T:C	0.000100597	-1.03933e-10	-0.572867	9.95161e-05	-1.03933e-10	-0.55505	0.000123919	-1.03933e-10	-0.548447
196646685	chr3:196646685:G:A	1.84731e-05	-1.43873	-0.828946	1.69483e-05	-1.45044	-0.874763	2.21712e-05	-1.41686	-0.852426
196646711	chr3:196646711:C:T	3.50357e-05	-0.492829	-1.13479	3.44166e-05	-0.507402	-1.10943	4.3713e-05	-0.476639	-1.11379
196646750	chr3:196646750:T:C	5.44755e-05	-1.35624	0.170008	5.83374e-05	-1.30837	0.219239	6.71234e-05	-1.37659	0.215043
196646759	chr3:196646759:A:G	3.76234e-05	-0.387045	-1.16932	3.66835e-05	-0.403333	-1.14971	4.68624e-05	-0.36791	-1.15295
196646781	chr3:196646781:T:C	3.4795e-05	-0.448537	-1.18598	3.39093e-05	-0.464185	-1.1675	4.3265e-05	-0.429538	-1.17119
196646869	chr3:196646869:C:T	5.30066e-05	-1.03933e-10	-1.21357	5.13029e-05	-1.03933e-10	-1.21762	6.36355e-05	-1.03933e-10	-1.2149
196646992	chr3:196646992:C:T	5.16401e-05	-1.03933e-10	-1.23969	5.02052e-05	-1.03933e-10	-1.23925	6.2471e-05	-1.03933e-10	-1.23337
196647158	chr3:196647158:T:C	9.95627e-06	-1.51204	-1.37374	9.77755e-06	-1.50209	-1.3732	1.19754e-05	-1.51196	-1.37326
196647684	chr3:196647684:G:A	2.71996e-05	-1.47567	-0.405112	2.59591e-05	-1.49237	-0.406476	3.34821e-05	-1.45856	-0.398509
196647848	chr3:196647848:T:C	1.36489e-05	-1.19461	-1.37572	1.33392e-05	-1.19433	-1.37033	1.66783e-05	-1.18096	-1.37301
196647849	chr3:196647849:G:A	0.000122358	-0.727448	0.35041	0.000120332	-0.666724	0.301608	0.000141841	-0.728786	0.315416
196648023	chr3:196648023:A:G	1.10079e-05	-1.4113	-1.37407	1.10762e-05	-1.38383	-1.36674	1.33212e-05	-1.40892	-1.3698
196648121	chr3:196648121:C:T	0.000115265	-0.69399	0.257236	0.000113681	-0.631836	0.209867	0.000133711	-0.695649	0.223257
196648269	chr3:196648269:T:G	9.55315e-05	-1.39453	0.77	8.90669e-05	-1.41953	0.753545	0.000116693	-1.3773	0.768766
196648480	chr3:196648480:C:T	4.65083e-05	-0.182686	-1.16167	4.55572e-05	-0.198715	-1.13769	5.85171e-05	-0.157018	-1.14174
196648505	chr3:196648505:G:A	0.000130699	-0.765233	0.454142	0.000128305	-0.705669	0.404706	0.000151436	-0.766657	0.418744
196648557	chr3:196648557:G:A	1.09128e-05	-1.47785	-1.3162	1.04405e-05	-1.46922	-1.34046	1.29915e-05	-1.46961	-1.33416
196649292	chr3:196649292:T:C	0.000172123	-1.03933e-10	-0.0357822	0.000166001	-1.03933e-10	-0.0433749	0.000209128	-1.03933e-10	-0.025129
196649342	chr3:196649342:T:C	8.30275e-05	-1.03933e-10	-0.764817	8.03733e-05	-1.03933e-10	-0.768688	9.99067e-05	-1.03933e-10	-0.76384
196649505	chr3:196649505:T:C	5.57306e-05	-0.520424	-0.643036	5.64683e-05	-0.429553	-0.692137	6.60078e-05	-0.502944	-0.67536
196649654	chr3:196649654:G:A	5.65807e-05	-1.03933e-10	-1.14832	5.44392e-05	-1.03933e-10	-1.15828	6.75802e-05	-1.03933e-10	-1.15476
196650211	chr3:196650211:G:C	0.000103201	-0.706753	0.15944	0.000102663	-0.646	0.122084	0.000120067	-0.711412	0.131386
196650246	chr3:196650246:C:T	0.000175418	-1.03933e-10	-0.0168167	0.000169122	-1.03933e-10	-0.0247492	0.000213029	-1.03933e-10	-0.00665044
196650571	chr3:196650571:G:A	1.42224e-05	-1.19042	-1.33875	1.35511e-05	-1.20061	-1.34829	1.67202e-05	-1.20667	-1.34479
196650665	chr3:196650665:C:T	4.76549e-05	-1.03933e-10	-1.32	4.67169e-05	-1.03933e-10	-1.31126	5.76089e-05	-1.03933e-10	-1.3144
196650721	chr3:196650721:T:A	4.58638e-05	-1.03933e-10	-1.35831	4.47884e-05	-1.03933e-10	-1.35342	5.53046e-05	-1.03933e-10	-1.35522
196650879	chr3:196650879:C:T	1.0784e-05	-1.48768	-1.31824	1.05738e-05	-1.47958	-1.3174	1.31054e-05	-1.48075	-1.3143
196651147	chr3:196651147:A:G	1.11339e-05	-1.48446	-1.28954	1.09223e-05	-1.47449	-1.29007	1.3519e-05	-1.47813	-1.28586
196651213	chr3:196651213:C:G	4.53204e-05	-1.03933e-10	-1.37023	4.39501e-05	-1.03933e-10	-1.37231	5.44462e-05	-1.03933e-10	-1.37086
196651504	chr3:196651504:C:T	4.78911e-05	-1.03933e-10	-1.31506	4.69355e-05	-1.03933e-10	-1.3066	5.78877e-05	-1.03933e-10	-1.30957
196651562	chr3:196651562:A:T	2.59757e-05	-0.65986	-1.26697	2.6995e-05	-0.573664	-1.28605	3.13013e-05	-0.64329	-1.28113
196651636	chr3:196651636:G:A	4.57649e-05	-1.03933e-10	-1.36047	4.46643e-05	-1.03933e-10	-1.3562	5.51702e-05	-1.03933e-10	-1.35765
196651649	chr3:196651649:C:A	0.000234746	-1.03933e-10	0.274516	0.000226741	-1.03933e-10	0.268438	0.000286383	-1.03933e-10	0.289255
196651702	chr3:196651702:T:G	4.72536e-05	-1.03933e-10	-1.32846	4.62663e-05	-1.03933e-10	-1.32096	5.70806e-05	-1.03933e-10	-1.32361
196651834	chr3:196651834:G:A	1.11872e-05	-1.39382	-1.37541	1.10178e-05	-1.38059	-1.37527	1.36185e-05	-1.38175	-1.3749
196652086	chr3:196652086:C:T	0.000150094	-1.03933e-10	-0.172724	0.000145936	-1.03933e-10	-0.172202	0.000180099	-1.03933e-10	-0.174567
196652185	chr3:196652185:T:C	4.94866e-05	-1.03933e-10	-1.28229	4.8424e-05	-1.03933e-10	-1.27537	5.9656e-05	-1.03933e-10	-1.27948
196652348	chr3:196652348:T:C	1.57092e-05	-1.08375	-1.346	1.61124e-05	-1.04935	-1.32643	1.80288e-05	-1.14418	-1.33192
196652480	chr3:196652480:A:G	1.18985e-05	-1.35131	-1.35627	1.11248e-05	-1.39159	-1.35461	1.46124e-05	-1.33236	-1.35385
196652530	chr3:196652530:G:T	6.23179e-05	-1.03933e-10	-1.05174	6.19779e-05	-1.03933e-10	-1.02859	7.64326e-05	-1.03933e-10	-1.03167
196652637	chr3:196652637:T:C	1.96529e-05	-1.53326	-0.672503	1.74705e-05	-1.5335	-0.761358	2.22559e-05	-1.5342	-0.731272
196652674	chr3:196652674:A:G	4.57559e-05	-1.03933e-10	-1.36067	4.38424e-05	-1.03933e-10	-1.37477	5.43889e-05	-1.03933e-10	-1.37192
196652676	chr3:196652676:T:C	4.6278e-05	-1.03933e-10	-1.34932	4.46184e-05	-1.03933e-10	-1.35722	5.52892e-05	-1.03933e-10	-1.3555
196652681	chr3:196652681:T:C	4.80028e-05	-1.03933e-10	-1.31273	4.65824e-05	-1.03933e-10	-1.31415	5.76992e-05	-1.03933e-10	-1.31283
196652825	chr3:196652825:T:C	4.58896e-05	-1.03933e-10	-1.35775	4.4398e-05	-1.03933e-10	-1.36217	5.50995e-05	-1.03933e-10	-1.35894
196652972	chr3:196652972:T:C	1.28842e-05	-1.47704	-1.15095	1.23291e-05	-1.47715	-1.16626	1.51747e-05	-1.4898	-1.15865
196653026	chr3:196653026:A:G	3.61067e-05	-1.38632	-0.211192	3.05678e-05	-1.40456	-0.330863	3.97582e-05	-1.39298	-0.292283
196653035	chr3:196653035:C:T	1.28222e-05	-1.5339	-1.09891	1.23263e-05	-1.53254	-1.11109	1.51097e-05	-1.53404	-1.1187
196653045	chr3:196653045:T:C	1.50245e-05	-1.11556	-1.35875	1.45685e-05	-1.11923	-1.35728	1.93202e-05	-1.04956	-1.35736
196653085	chr3:196653085:G:A	1.75434e-05	-1.52051	-0.798799	1.75367e-05	-1.52224	-0.768832	2.15801e-05	-1.5198	-0.776503
196653122	chr3:196653122:G:T	1.39884e-05	-1.22046	-1.3253	1.33333e-05	-1.23009	-1.33501	1.82521e-05	-1.13052	-1.33328
196653141	chr3:196653141:G:A	7.33147e-05	-1.03933e-10	-0.889228	6.89386e-05	-1.03933e-10	-0.922154	8.69831e-05	-1.03933e-10	-0.902362
196653435	chr3:196653435:G:A	2.40975e-05	-1.02329	-0.978585	2.4035e-05	-0.983733	-0.992124	3.00812e-05	-0.983401	-0.980777
196653482	chr3:196653482:C:T	4.55003e-05	-1.03933e-10	-1.36627	4.41416e-05	-1.03933e-10	-1.36797	5.45691e-05	-1.03933e-10	-1.36861
196653505	chr3:196653505:A:C	4.81596e-05	-1.03933e-10	-1.30947	4.71094e-05	-1.03933e-10	-1.3029	5.81615e-05	-1.03933e-10	-1.30485
196653736	chr3:196653736:T:C	1.74489e-05	-1.27655	-1.04816	1.67437e-05	-1.28106	-1.05629	2.06794e-05	-1.27755	-1.06139
196653759	chr3:196653759:A:G	0.000112945	-1.03933e-10	-0.457091	0.000109705	-1.03933e-10	-0.457572	0.000133297	-1.03933e-10	-0.475498
196653877	chr3:196653877:C:G	0.000366667	-1.48837	2.20883	0.000290133	-1.50106	2.01603	0.0003737	-1.4872	2.04257
196653880	chr3:196653880:G:A	4.54174e-05	-1.03933e-10	-1.36809	4.40324e-05	-1.03933e-10	-1.37044	5.45518e-05	-1.03933e-10	-1.36893
196654088	chr3:196654088:G:A	4.65804e-05	-1.03933e-10	-1.34281	4.5083e-05	-1.03933e-10	-1.34687	5.58232e-05	-1.03933e-10	-1.34589
196654267	chr3:196654267:C:T	2.83272e-05	-0.544891	-1.29527	2.21331e-05	-0.748419	-1.30988	3.8657e-05	-0.408094	-1.30525
196654268	chr3:196654268:G:A	2.72378e-05	-1.39961	-0.479774	2.83318e-05	-1.36668	-0.444706	3.42339e-05	-1.39538	-0.439484
196654965	chr3:196654965:A:G	1.33827e-05	-1.24813	-1.3419	1.17346e-05	-1.35271	-1.34012	1.70327e-05	-1.1935	-1.33944
196655056	chr3:196655056:A:G	1.2585e-05	-1.29554	-1.35594	1.11885e-05	-1.38614	-1.35434	1.59244e-05	-1.24611	-1.35412
196655085	chr3:196655085:A:ATCAG	0.000122849	-1.03933e-10	-0.373037	0.000119308	-1.03933e-10	-0.373663	0.000144887	-1.03933e-10	-0.392122
196655140	chr3:196655140:T:C	1.40376e-05	-1.53376	-1.00848	1.37508e-05	-1.53336	-1.00091	1.68712e-05	-1.53327	-1.0092
196655809	chr3:196655809:T:C	6.53402e-05	-1.00438	-3.67306e-10	6.69154e-05	-0.95194	-3.67306e-10	7.631e-05	-1.03327	-3.67306e-10
196655823	chr3:196655823:T:C	7.11461e-05	-0.0680421	-0.851211	6.08099e-05	-0.204077	-0.84354	8.65305e-05	-0.0593756	-0.848205
196655885	chr3:196655885:A:G	3.04611e-05	-0.502049	-1.26549	2.35839e-05	-0.71077	-1.28404	4.16449e-05	-0.362106	-1.27679
196655911	chr3:196655911:G:A	5.21465e-05	-1.03933e-10	-1.22993	5.03181e-05	-1.03933e-10	-1.237	6.2107e-05	-1.03933e-10	-1.23922
196656330	chr3:196656330:C:T	6.85459e-05	-0.390401	-0.566084	5.88448e-05	-0.521136	-0.559331	8.32715e-05	-0.381508	-0.564462
196656344	chr3:196656344:G:T	2.49239e-05	-1.36348	-0.604681	2.25685e-05	-1.43499	-0.603822	3.0874e-05	-1.34524	-0.592924
196656556	chr3:196656556:G:A	7.43114e-05	0.289004	-1.16473	6.99165e-05	0.273726	-1.18179	8.97694e-05	0.300441	-1.17127
196656932	chr3:196656932:G:A	1.14586e-05	-1.3811	-1.36415	1.14592e-05	-1.35289	-1.36368	1.37854e-05	-1.38372	-1.36075
196657016	chr3:196657016:C:T	3.91958e-05	-1.51542	-3.67306e-10	3.74049e-05	-1.53357	-3.67306e-10	4.73383e-05	-1.51076	-3.67306e-10
196657118	chr3:196657118:C:T	4.90225e-05	-1.03933e-10	-1.29171	4.81551e-05	-1.03933e-10	-1.28094	5.92943e-05	-1.03933e-10	-1.28556
196657142	chr3:196657142:T:G	3.49364e-05	-1.5327	-0.0977566	3.22685e-05	-1.52873	-0.152553	4.10949e-05	-1.53283	-0.119362
196657444	chr3:196657444:G:A	5.75551e-05	-1.03933e-10	-1.13125	5.57691e-05	-1.03933e-10	-1.13415	6.85767e-05	-1.03933e-10	-1.14012
196657488	chr3:196657488:A:G	5.41059e-05	-0.731775	-0.461271	4.30722e-05	-0.888764	-0.503729	6.7736e-05	-0.653136	-0.499324
196657630	chr3:196657630:C:T	6.46359e-05	-1.35103	0.335812	5.66148e-05	-1.42647	0.307373	7.65595e-05	-1.33339	0.303382
196657648	chr3:196657648:A:G	9.29177e-05	-1.53388	0.881604	8.28301e-05	-1.5314	0.792821	0.000104079	-1.53395	0.81102
196657731	chr3:196657731:A:G	1.36882e-05	-1.2471	-1.32035	1.20143e-05	-1.35112	-1.31816	1.74089e-05	-1.19226	-1.31883
196657743	chr3:196657743:A:G	3.20341e-05	-0.347589	-1.3696	2.47254e-05	-0.574386	-1.37315	4.45278e-05	-0.200194	-1.37177
196657994	chr3:196657994:T:C	0.000380468	-0.567463	1.32488	0.000271505	-0.777572	1.22618	0.000450273	-0.528277	1.27006
196658560	chr3:196658560:C:T	2.03259e-05	-1.30269	-0.869407	2.17608e-05	-1.29081	-0.784445	2.54122e-05	-1.32582	-0.807025
196658566	chr3:196658566:G:A	0.000149485	-1.03933e-10	-0.17679	0.000138649	-1.03933e-10	-0.223427	0.000177064	-1.03933e-10	-0.191565
196658627	chr3:196658627:A:G	6.19518e-05	-0.772965	-0.284667	4.49645e-05	-0.947431	-0.402065	7.45147e-05	-0.689548	-0.367532
196658640	chr3:196658640:C:T	4.02719e-05	-1.48834	-3.67306e-10	3.95915e-05	-1.47676	-3.67306e-10	4.90878e-05	-1.47447	-3.67306e-10
196658687	chr3:196658687:C:T	5.28478e-05	-1.03933e-10	-1.21657	5.1305e-05	-1.03933e-10	-1.21758	6.33319e-05	-1.03933e-10	-1.21969
196658693	chr3:196658693:C:T	4.29147e-05	-1.42477	-3.67306e-10	3.92055e-05	-1.48655	-3.67306e-10	5.22006e-05	-1.41298	-3.67306e-10
196658806	chr3:196658806:A:G	1.14961e-05	-1.44693	-1.29505	1.10152e-05	-1.45579	-1.3003	1.40172e-05	-1.43205	-1.29574
196658863	chr3:196658863:G:A	1.25359e-05	-1.53267	-1.12272	1.20554e-05	-1.53199	-1.13387	1.48913e-05	-1.534	-1.1333
196658902	chr3:196658902:A:G	8.03209e-05	-1.09562	0.297664	7.95111e-05	-1.1362	0.356724	9.67398e-05	-1.1368	0.340744
196659104	chr3:196659104:G:A	0.0008149	-1.03933e-10	1.51908	0.000732546	-1.03933e-10	1.44116	0.000928063	-1.03933e-10	1.46502
196659212	chr3:196659212:G:A	4.81417e-05	-0.13418	-1.17566	5.34623e-05	0.0187269	-1.19512	5.36603e-05	-0.20593	-1.17947
196659441	chr3:196659441:G:A	2.94499e-05	-1.5325	-0.268802	2.54123e-05	-1.52966	-0.390479	3.16088e-05	-1.53216	-0.382482
196659528	chr3:196659528:T:C	2.01323e-05	-1.50018	-0.681479	1.91503e-05	-1.51271	-0.690343	2.44344e-05	-1.48653	-0.685559
196660892	chr3:196660892:G:A	7.49011e-05	-1.03933e-10	-0.867821	7.16973e-05	-1.03933e-10	-0.882916	8.99854e-05	-1.03933e-10	-0.868429
196661228	chr3:196661228:G:C	3.45776e-05	-1.5137	-0.12708	3.74633e-05	-1.51584	-0.0161632	4.47337e-05	-1.51794	-0.0494114
196662179	chr3:196662179:GACAAGGATTTCATAGCAGGACGACGAC:G	1.54966e-05	-1.28787	-1.15549	1.56592e-05	-1.25852	-1.14578	1.92348e-05	-1.25409	-1.15727
196662231	chr3:196662231:G:A	9.98067e-05	-1.03933e-10	-0.580753	9.35837e-05	-1.03933e-10	-0.616514	0.000119768	-1.03933e-10	-0.582521
196662543	chr3:196662543:A:G	6.08784e-05	-1.03933e-10	-1.07511	5.80173e-05	-1.03933e-10	-1.09463	7.20812e-05	-1.03933e-10	-1.09028
196662567	chr3:196662567:G:A	6.29891e-05	-1.03933e-10	-1.04103	6.30823e-05	-1.03933e-10	-1.01093	7.72987e-05	-1.03933e-10	-1.0204
196662643	chr3:196662643:C:G	7.44367e-05	-1.03933e-10	-0.87404	7.51555e-05	-1.03933e-10	-0.83581	9.18901e-05	-1.03933e-10	-0.847483
196662709	chr3:196662709:A:G	1.36672e-05	-1.37983	-1.18917	1.46968e-05	-1.26563	-1.20211	1.66632e-05	-1.36254	-1.19233
196662825	chr3:196662825:C:T	4.71533e-05	-1.03933e-10	-1.33058	4.52989e-05	-1.03933e-10	-1.34209	5.63906e-05	-1.03933e-10	-1.33577
196663219	chr3:196663219:G:T	4.73755e-05	-1.03933e-10	-1.32588	4.54821e-05	-1.03933e-10	-1.33805	5.66398e-05	-1.03933e-10	-1.33137
196663377	chr3:196663377:C:A	5.93261e-05	-0.167841	-0.933099	6.80071e-05	-0.0340446	-0.901713	7.56237e-05	-0.135817	-0.906489
196663378	chr3:196663378:A:G	5.51579e-05	-1.03933e-10	-1.17379	5.50712e-05	-1.03933e-10	-1.14674	6.76437e-05	-1.03933e-10	-1.15382
196663703	chr3:196663703:C:T	1.29265e-05	-1.38429	-1.24042	1.38875e-05	-1.26998	-1.2544	1.53173e-05	-1.39162	-1.24747
196663972	chr3:196663972:G:A	9.35716e-05	-1.03933e-10	-0.645262	8.78529e-05	-1.03933e-10	-0.679706	0.000112287	-1.03933e-10	-0.647021
196664016	chr3:196664016:GA:G	6.90414e-05	-1.03933e-10	-0.949283	6.95051e-05	-1.03933e-10	-0.913969	8.50794e-05	-1.03933e-10	-0.924492
196664057	chr3:196664057:G:A	1.65333e-05	-1.34302	-1.03559	1.77617e-05	-1.22574	-1.05258	1.96504e-05	-1.34967	-1.04031
196664260	chr3:196664260:C:G	5.49032e-05	-1.03933e-10	-1.17842	5.48026e-05	-1.03933e-10	-1.15163	6.73252e-05	-1.03933e-10	-1.15854
196664264	chr3:196664264:T:C	5.47035e-05	-1.03933e-10	-1.18206	5.45951e-05	-1.03933e-10	-1.15543	6.70729e-05	-1.03933e-10	-1.1623
196664267	chr3:196664267:A:G	5.4683e-05	-1.03933e-10	-1.18244	5.45724e-05	-1.03933e-10	-1.15584	6.70442e-05	-1.03933e-10	-1.16272
196664297	chr3:196664297:A:G	1.13442e-05	-1.53154	-1.22374	1.08256e-05	-1.53318	-1.24028	1.37106e-05	-1.52512	-1.22479
196664433	chr3:196664433:G:A	6.32819e-05	-1.03933e-10	-1.03639	6.31043e-05	-1.03933e-10	-1.01058	7.74558e-05	-1.03933e-10	-1.01837
196664671	chr3:196664671:T:C	5.41103e-05	-1.03933e-10	-1.19296	5.17397e-05	-1.03933e-10	-1.20914	6.42089e-05	-1.03933e-10	-1.20593
196664715	chr3:196664715:T:A	5.61415e-05	-1.03933e-10	-1.15611	5.6119e-05	-1.03933e-10	-1.1279	6.89131e-05	-1.03933e-10	-1.13523
196664792	chr3:196664792:T:C	4.38212e-05	-0.0367461	-1.36713	4.82723e-05	0.0904533	-1.36896	5.17621e-05	-0.0540105	-1.36741
196664819	chr3:196664819:C:T	5.46768e-05	-0.011336	-1.17121	6.21723e-05	0.126386	-1.15185	6.86445e-05	0.016679	-1.15581
196664899	chr3:196664899:G:A	8.33506e-05	-1.03933e-10	-0.760933	7.84682e-05	-1.03933e-10	-0.792676	0.000100024	-1.03933e-10	-0.762665
196664922	chr3:196664922:T:C	6.39967e-05	-1.03933e-10	-1.02516	6.06873e-05	-1.03933e-10	-1.04964	7.5704e-05	-1.03933e-10	-1.04125
196664937	chr3:196664937:G:A	1.55349e-05	-1.31815	-1.12276	1.69467e-05	-1.1987	-1.12659	1.90683e-05	-1.30926	-1.11079
196664967	chr3:196664967:A:G	6.89446e-05	-1.03933e-10	-0.950686	6.94072e-05	-1.03933e-10	-0.915379	8.49638e-05	-1.03933e-10	-0.925851
196665025	chr3:196665025:A:G	8.84377e-05	-1.03933e-10	-0.70169	8.31326e-05	-1.03933e-10	-0.734933	0.000106122	-1.03933e-10	-0.703487
196665062	chr3:196665062:G:A	3.96889e-05	-1.50292	-3.67306e-10	3.88964e-05	-1.49447	-3.67306e-10	4.76388e-05	-1.50443	-3.67306e-10
196665097	chr3:196665097:G:A	1.5678e-05	-1.52904	-0.902688	1.49962e-05	-1.51254	-0.935029	1.86898e-05	-1.53333	-0.90677
196665099	chr3:196665099:G:A	1.58718e-05	-1.52854	-0.890906	1.51833e-05	-1.51152	-0.92365	1.89147e-05	-1.53312	-0.895017
196665104	chr3:196665104:G:A	1.75986e-05	-1.52752	-0.788651	1.68014e-05	-1.50953	-0.824376	2.09484e-05	-1.53265	-0.793359
196665254	chr3:196665254:C:T	6.11447e-05	-1.03933e-10	-1.07075	6.11655e-05	-1.03933e-10	-1.04179	7.4974e-05	-1.03933e-10	-1.05094
196665270	chr3:196665270:G:A	5.15226e-05	-0.0521916	-1.18978	5.86265e-05	0.0871802	-1.17136	6.47883e-05	-0.0219561	-1.17499
196665652	chr3:196665652:G:A	4.74826e-05	-1.03933e-10	-1.32363	4.58192e-05	-1.03933e-10	-1.33067	5.64956e-05	-1.03933e-10	-1.33391
196665708	chr3:196665708:C:T	4.77898e-05	-0.472239	-0.844938	4.60359e-05	-0.43869	-0.887259	5.03386e-05	-0.572791	-0.876512
196665714	chr3:196665714:C:T	4.6251e-05	-1.03933e-10	-1.34991	4.46733e-05	-1.03933e-10	-1.35599	5.56284e-05	-1.03933e-10	-1.34938
196665745	chr3:196665745:G:A	7.90323e-05	-1.03933e-10	-0.814132	7.75542e-05	-1.03933e-10	-0.804392	9.51049e-05	-1.03933e-10	-0.813096
196665808	chr3:196665808:G:A	6.17e-05	-1.03933e-10	-1.06171	5.8957e-05	-1.03933e-10	-1.07856	7.42081e-05	-1.03933e-10	-1.0612
196665937	chr3:196665937:A:C	0.000104224	-1.03933e-10	-0.537444	9.75287e-05	-1.03933e-10	-0.575223	0.000124995	-1.03933e-10	-0.539802
196665953	chr3:196665953:C:A	6.22666e-05	-1.03933e-10	-1.05256	6.23285e-05	-1.03933e-10	-1.02295	7.63954e-05	-1.03933e-10	-1.03215
196666148	chr3:196666148:A:G	5.30818e-05	-0.0350439	-1.17711	6.03278e-05	0.103151	-1.15873	6.65585e-05	-0.00759759	-1.1624
196666266	chr3:196666266:C:T	4.51105e-05	-1.03933e-10	-1.37487	4.39519e-05	-1.03933e-10	-1.37227	5.43265e-05	-1.03933e-10	-1.37306
196666397	chr3:196666397:C:T	4.87826e-05	-1.29661	-3.67306e-10	4.30228e-05	-1.39364	-3.67306e-10	5.98256e-05	-1.27664	-3.67306e-10
196666609	chr3:196666609:C:T	4.92348e-05	-0.490601	-0.796788	4.767e-05	-0.456988	-0.834079	5.21787e-05	-0.59002	-0.823383
196666880	chr3:196666880:C:T	1.19553e-05	-1.36742	-1.3354	1.29882e-05	-1.24812	-1.3432	1.41867e-05	-1.37494	-1.34083
196666974	chr3:196666974:T:C	4.69863e-05	-1.03933e-10	-1.33413	4.6191e-05	-1.03933e-10	-1.32259	5.69444e-05	-1.03933e-10	-1.326
196667299	chr3:196667299:C:G	1.21795e-05	-1.4226	-1.26164	1.22614e-05	-1.37337	-1.27554	1.41354e-05	-1.45116	-1.26824
196667305	chr3:196667305:T:C	1.21322e-05	-1.41829	-1.26984	1.22317e-05	-1.36822	-1.28312	1.40762e-05	-1.44745	-1.27614
196667523	chr3:196667523:C:A	0.000100887	0.240693	-0.810684	0.000117479	0.391623	-0.780735	0.000127562	0.268382	-0.787854
196667647	chr3:196667647:T:C	1.58352e-05	-1.06101	-1.36074	1.4227e-05	-1.13789	-1.36234	1.91303e-05	-1.05846	-1.35834
196667815	chr3:196667815:C:T	6.17242e-05	-1.03933e-10	-1.06131	6.08859e-05	-1.03933e-10	-1.04637	7.60008e-05	-1.03933e-10	-1.03733
196668036	chr3:196668036:G:T	4.50753e-05	-1.03933e-10	-1.37565	4.37985e-05	-1.03933e-10	-1.37577	5.42041e-05	-1.03933e-10	-1.37532
196668744	chr3:196668744:AC:A	6.71952e-05	-0.392646	-0.583742	6.43771e-05	-0.356839	-0.633774	7.01099e-05	-0.496344	-0.621669
196668810	chr3:196668810:A:G	1.38927e-05	-1.37568	-1.17694	1.4901e-05	-1.27214	-1.18181	1.69817e-05	-1.36879	-1.16715
196669025	chr3:196669025:T:G	0.00012893	-0.324719	-3.67306e-10	0.000142643	-0.195026	-3.67306e-10	0.000166324	-0.254138	-3.67306e-10
196669581	chr3:196669581:T:C	5.60628e-05	-1.03933e-10	-1.15752	5.5145e-05	-1.03933e-10	-1.1454	6.87208e-05	-1.03933e-10	-1.13802
196669597	chr3:196669597:C:T	1.91971e-05	-1.24458	-0.98465	2.14709e-05	-1.09939	-0.989284	2.2846e-05	-1.25365	-0.985656
196669737	chr3:196669737:C:T	4.73966e-05	-0.0854148	-1.24002	4.80865e-05	-0.0274361	-1.25493	6.29255e-05	0.0224823	-1.24861
196669938	chr3:196669938:C:G	6.61265e-05	-0.416405	-0.576014	6.32784e-05	-0.381048	-0.626777	6.90294e-05	-0.518878	-0.614667
196670009	chr3:196670009:A:C	7.20396e-05	-0.326814	-0.579959	6.90377e-05	-0.290122	-0.630595	7.4897e-05	-0.433448	-0.618515
196670442	chr3:196670442:A:G	3.85496e-05	-0.253259	-1.27879	4.35295e-05	-0.125641	-1.25629	4.60324e-05	-0.271394	-1.26734
196670817	chr3:196670817:C:G	8.8492e-05	0.144957	-0.846034	9.98317e-05	0.303303	-0.855186	0.000103719	0.126144	-0.852538
196670843	chr3:196670843:C:T	0.000120306	-1.03933e-10	-0.393953	0.000116639	-1.03933e-10	-0.396288	0.000147479	-1.03933e-10	-0.374389
196670991	chr3:196670991:G:T	0.000447099	0.159225	0.759565	0.000526635	0.317477	0.793662	0.000526614	0.138318	0.760073
196671211	chr3:196671211:C:T	6.94717e-05	-0.451325	-0.491744	6.6198e-05	-0.416772	-0.545947	7.24243e-05	-0.552362	-0.533172
196671995	chr3:196671995:C:T	0.000101659	-1.03933e-10	-0.562367	9.50398e-05	-1.03933e-10	-0.601074	0.000121932	-1.03933e-10	-0.564615
196672134	chr3:196672134:G:A	1.22642e-05	-1.455	-1.22231	1.20088e-05	-1.45556	-1.21417	1.50507e-05	-1.44057	-1.21609
196672135	chr3:196672135:C:T	4.18994e-05	-1.44872	-3.67306e-10	4.12272e-05	-1.43627	-3.67306e-10	5.04467e-05	-1.44716	-3.67306e-10
196672146	chr3:196672146:A:G	6.83157e-05	-0.95985	-3.67306e-10	5.79421e-05	-1.09593	-3.67306e-10	7.97858e-05	-0.988731	-3.67306e-10
196672155	chr3:196672155:A:G	3.86489e-05	-1.52947	-3.67306e-10	3.75366e-05	-1.53005	-3.67306e-10	4.64893e-05	-1.52885	-3.67306e-10
196672477	chr3:196672477:A:G	8.98216e-05	-1.03933e-10	-0.686164	8.32633e-05	-1.03933e-10	-0.733362	0.000104959	-1.03933e-10	-0.714503
196672729	chr3:196672729:C:T	1.76045e-05	-1.52932	-0.786514	1.80184e-05	-1.5259	-0.738076	2.18421e-05	-1.53231	-0.75193
196672808	chr3:196672808:T:G	6.21297e-05	-1.03933e-10	-1.05476	5.92161e-05	-1.03933e-10	-1.07418	7.50999e-05	-1.03933e-10	-1.04926
196672920	chr3:196672920:G:T	1.43871e-05	-1.46223	-1.05543	1.33225e-05	-1.45823	-1.10769	1.7413e-05	-1.43099	-1.07987
196672979	chr3:196672979:G:A	4.34616e-05	-1.41211	-3.67306e-10	4.15906e-05	-1.4275	-3.67306e-10	5.24443e-05	-1.40832	-3.67306e-10
196673347	chr3:196673347:A:G	9.95716e-06	-1.51612	-1.36958	9.44804e-06	-1.53381	-1.37575	1.19848e-05	-1.50972	-1.37472
196673591	chr3:196673591:G:T	1.95084e-05	-1.06137	-1.15177	1.73465e-05	-1.1832	-1.11878	2.29064e-05	-1.10522	-1.13144
196673626	chr3:196673626:A:G	4.79972e-05	-1.03933e-10	-1.31285	4.63332e-05	-1.03933e-10	-1.31951	5.74035e-05	-1.03933e-10	-1.31797
196673837	chr3:196673837:T:C	1.82924e-05	-1.17302	-1.10448	1.72117e-05	-1.26357	-1.04621	2.22979e-05	-1.18945	-1.07414
196673972	chr3:196673972:A:G	4.34958e-05	-0.628708	-0.782617	9.07651e-05	0.237505	-0.884599	4.59523e-05	-0.699135	-0.841337
196674585	chr3:196674585:A:T	4.56183e-05	-1.03933e-10	-1.36368	4.4568e-05	-1.03933e-10	-1.35835	5.49053e-05	-1.03933e-10	-1.36247
196674623	chr3:196674623:C:T	5.08385e-05	-1.25533	-3.67306e-10	4.62962e-05	-1.32031	-3.67306e-10	6.01598e-05	-1.27107	-3.67306e-10
196674788	chr3:196674788:C:G	9.35805e-05	-1.03933e-10	-0.645167	9.1286e-05	-1.03933e-10	-0.641373	0.000115789	-1.03933e-10	-0.616308
196674933	chr3:196674933:G:A	1.33289e-05	-1.46793	-1.12613	1.34566e-05	-1.43393	-1.12197	1.61996e-05	-1.46983	-1.11326
196675250	chr3:196675250:G:A	1.65426e-05	-1.01325	-1.36481	1.82847e-05	-0.897819	-1.35148	2.00695e-05	-1.01175	-1.35713
196675381	chr3:196675381:A:T	5.50887e-05	-1.03933e-10	-1.17504	5.27628e-05	-1.03933e-10	-1.18956	6.57437e-05	-1.03933e-10	-1.18231
196675513	chr3:196675513:C:T	2.12912e-05	-1.05546	-1.07024	1.86849e-05	-1.1957	-1.03196	2.50342e-05	-1.099	-1.04884
196675521	chr3:196675521:A:G	1.11481e-05	-1.40582	-1.36689	1.15818e-05	-1.35053	-1.3554	1.35914e-05	-1.39655	-1.3621
196675809	chr3:196675809:C:T	4.55956e-05	-1.03933e-10	-1.36418	4.40892e-05	-1.03933e-10	-1.36915	5.4618e-05	-1.03933e-10	-1.36771
196675854	chr3:196675854:G:A	4.50957e-05	-1.03933e-10	-1.3752	4.39231e-05	-1.03933e-10	-1.37293	5.42593e-05	-1.03933e-10	-1.3743
196675915	chr3:196675915:G:C	0.000115199	-1.03933e-10	-0.437329	0.00011396	-1.03933e-10	-0.419524	0.000136443	-1.03933e-10	-0.452168
196676517	chr3:196676517:A:G	4.77616e-05	-1.03933e-10	-1.31777	4.70989e-05	-1.03933e-10	-1.30312	5.76316e-05	-1.03933e-10	-1.31401
196676521	chr3:196676521:A:G	1.26402e-05	-1.45907	-1.18803	1.26379e-05	-1.38115	-1.23752	1.45147e-05	-1.47824	-1.21467
196676632	chr3:196676632:T:C	0.000205605	-1.03933e-10	0.141968	0.000221092	-1.03933e-10	0.243208	0.000259375	-1.03933e-10	0.190198
196676864	chr3:196676864:T:C	1.50696e-05	-1.29322	-1.17809	1.49688e-05	-1.23929	-1.21011	1.77967e-05	-1.2993	-1.18976
196677077	chr3:196677077:A:C	4.35719e-05	-1.40958	-3.67306e-10	4.27105e-05	-1.40092	-3.67306e-10	5.3172e-05	-1.39455	-3.67306e-10
196677092	chr3:196677092:GA:G	7.1576e-05	-1.03933e-10	-0.913229	6.8648e-05	-1.03933e-10	-0.926377	8.40236e-05	-1.03933e-10	-0.936979
196677495	chr3:196677495:T:A	1.62427e-05	-1.02987	-1.36648	1.67863e-05	-0.977561	-1.35725	1.91608e-05	-1.05243	-1.36278
196677609	chr3:196677609:A:T	4.65038e-05	-1.03933e-10	-1.34446	4.51432e-05	-1.03933e-10	-1.34553	5.57224e-05	-1.03933e-10	-1.34769
196678237	chr3:196678237:A:T	4.21445e-05	-1.44289	-3.67306e-10	3.92394e-05	-1.48569	-3.67306e-10	5.04601e-05	-1.44689	-3.67306e-10
196678265	chr3:196678265:A:T	1.3799e-05	-1.32741	-1.23198	1.44815e-05	-1.20437	-1.27813	1.5652e-05	-1.35934	-1.25814
196678287	chr3:196678287:T:A	4.42624e-05	-1.39385	-3.67306e-10	4.5255e-05	-1.34306	-3.67306e-10	5.28268e-05	-1.40106	-3.67306e-10
196678356	chr3:196678356:A:T	1.14743e-05	-1.37637	-1.36751	1.37733e-05	-1.17758	-1.35506	1.38295e-05	-1.37993	-1.36134
196678526	chr3:196678526:G:A	4.71839e-05	-1.03933e-10	-1.32994	4.5373e-05	-1.03933e-10	-1.34045	5.63039e-05	-1.03933e-10	-1.33731
196678577	chr3:196678577:C:T	4.59299e-05	-1.03933e-10	-1.35687	4.44847e-05	-1.03933e-10	-1.36022	5.50756e-05	-1.03933e-10	-1.35937
196679805	chr3:196679805:A:G	7.03321e-05	-1.03933e-10	-0.93076	6.97801e-05	-1.03933e-10	-0.910021	8.3982e-05	-1.03933e-10	-0.937474
196679895	chr3:196679895:C:A	5.06622e-05	-1.03933e-10	-1.25881	4.87936e-05	-1.03933e-10	-1.26777	6.16814e-05	-1.03933e-10	-1.24609
196680083	chr3:196680083:A:G	9.97896e-05	-1.03933e-10	-0.580925	0.000100837	-1.03933e-10	-0.541864	0.000120261	-1.03933e-10	-0.578413
196680336	chr3:196680336:C:T	1.7176e-05	-1.51475	-0.825721	1.74198e-05	-1.47298	-0.824788	2.097e-05	-1.51797	-0.807012
196680410	chr3:196680410:T:C	1.47891e-05	-1.26881	-1.22129	1.57191e-05	-1.13103	-1.26947	1.66668e-05	-1.30601	-1.24865
196680480	chr3:196680480:G:A	4.79615e-05	-1.31359	-3.67306e-10	5.34139e-05	-1.1773	-3.67306e-10	5.61495e-05	-1.34006	-3.67306e-10
196680550	chr3:196680550:C:G	4.86747e-05	-1.03933e-10	-1.29883	4.76434e-05	-1.03933e-10	-1.29163	5.83923e-05	-1.03933e-10	-1.30089
196680767	chr3:196680767:C:T	4.73735e-05	-1.03933e-10	-1.32593	4.66475e-05	-1.03933e-10	-1.31275	5.71323e-05	-1.03933e-10	-1.32271
196681058	chr3:196681058:G:A	1.22884e-05	-1.51245	-1.16288	1.24922e-05	-1.46911	-1.16115	1.49093e-05	-1.51599	-1.1501
196681362	chr3:196681362:T:C	3.85255e-05	-1.53267	-3.67306e-10	3.73858e-05	-1.53408	-3.67306e-10	4.62676e-05	-1.53364	-3.67306e-10
196681616	chr3:196681616:T:C	1.40351e-05	-1.1739	-1.36853	1.43671e-05	-1.11702	-1.37341	1.66369e-05	-1.18659	-1.36986
196681908	chr3:196681908:T:C	2.05834e-05	-0.790731	-1.36877	2.1407e-05	-0.731088	-1.36056	2.41391e-05	-0.818712	-1.36553
196682441	chr3:196682441:C:T	1.42349e-05	-1.32894	-1.19935	1.41204e-05	-1.27809	-1.22966	1.68206e-05	-1.33524	-1.21023
196682976	chr3:196682976:CAG:C	6.49135e-05	-1.03933e-10	-1.01093	6.02038e-05	-1.03933e-10	-1.05763	7.69656e-05	-1.03933e-10	-1.02472
196683015	chr3:196683015:A:G	1.66117e-05	-1.08985	-1.28403	1.67188e-05	-1.06657	-1.27227	1.97419e-05	-1.10594	-1.27939
196683099	chr3:196683099:C:T	4.56061e-05	-1.03933e-10	-1.36395	4.41773e-05	-1.03933e-10	-1.36716	5.50964e-05	-1.03933e-10	-1.35899
196683294	chr3:196683294:G:A	5.94349e-05	-1.03933e-10	-1.09911	5.80504e-05	-1.03933e-10	-1.09406	7.07254e-05	-1.03933e-10	-1.10927
196683300	chr3:196683300:T:C	4.71033e-05	-1.03933e-10	-1.33165	4.55187e-05	-1.03933e-10	-1.33725	5.70922e-05	-1.03933e-10	-1.32341
196683306	chr3:196683306:A:G	3.85531e-05	-1.53195	-3.67306e-10	3.79054e-05	-1.52028	-3.67306e-10	4.63632e-05	-1.53157	-3.67306e-10
196683419	chr3:196683419:A:G	4.87354e-05	-1.03933e-10	-1.29758	4.83249e-05	-1.03933e-10	-1.27742	5.82108e-05	-1.03933e-10	-1.30401
196683563	chr3:196683563:CCACACCG:C	4.59157e-05	-1.03933e-10	-1.35718	4.49554e-05	-1.03933e-10	-1.3497	5.54554e-05	-1.03933e-10	-1.3525
196683591	chr3:196683591:C:T	5.99042e-05	-1.03933e-10	-1.09124	5.7629e-05	-1.03933e-10	-1.10134	7.22085e-05	-1.03933e-10	-1.08852
196683956	chr3:196683956:A:G	6.41715e-05	-1.03933e-10	-1.02243	6.28675e-05	-1.03933e-10	-1.01434	7.78125e-05	-1.03933e-10	-1.01377
196684181	chr3:196684181:C:T	2.67552e-05	-1.52919	-0.368067	2.53042e-05	-1.53406	-0.390339	3.24169e-05	-1.52949	-0.359912
196684214	chr3:196684214:T:C	2.30677e-05	-1.11413	-0.931422	2.24838e-05	-1.05713	-0.985446	2.70393e-05	-1.12355	-0.94723
196684272	chr3:196684272:T:C	2.69385e-05	-1.05345	-0.836983	2.65124e-05	-0.989867	-0.887892	3.16306e-05	-1.06381	-0.850137
196684647	chr3:196684647:C:T	4.61887e-05	-1.05485	-0.2964	4.64455e-05	-0.890634	-0.426457	5.01436e-05	-1.10793	-0.345258
196684974	chr3:196684974:T:C	4.56393e-05	-1.03933e-10	-1.36322	4.46524e-05	-1.03933e-10	-1.35646	5.45437e-05	-1.03933e-10	-1.36907
196685160	chr3:196685160:T:C	5.79845e-05	-1.03933e-10	-1.12381	5.67787e-05	-1.03933e-10	-1.11621	7.0007e-05	-1.03933e-10	-1.11948
196685175	chr3:196685175:G:A	7.91686e-05	-1.03933e-10	-0.812409	7.931e-05	-1.03933e-10	-0.782005	9.52065e-05	-1.03933e-10	-0.812028
196685499	chr3:196685499:G:C	8.4701e-05	-1.03933e-10	-0.744862	8.58149e-05	-1.03933e-10	-0.703177	0.000101902	-1.03933e-10	-0.744064
196685616	chr3:196685616:A:G	2.3304e-05	-0.707509	-1.32785	3.02231e-05	-0.404061	-1.3427	2.74582e-05	-0.722491	-1.33292
196685626	chr3:196685626:G:A	1.0585e-05	-1.53027	-1.29428	1.02812e-05	-1.52695	-1.29811	1.28193e-05	-1.52941	-1.28771
196685634	chr3:196685634:G:A	4.51008e-05	-1.03933e-10	-1.37509	4.3908e-05	-1.03933e-10	-1.37327	5.42587e-05	-1.03933e-10	-1.37431
196685899	chr3:196685899:G:A	0.000878403	-1.02653	2.62065	0.00202816	-0.0615211	2.52104	0.000930763	-1.08285	2.55078
196686365	chr3:196686365:A:G	5.43061e-05	-1.03933e-10	-1.18935	5.41006e-05	-1.03933e-10	-1.16453	6.38689e-05	-1.03933e-10	-1.21124
196686487	chr3:196686487:C:T	5.3258e-05	-1.03933e-10	-1.20884	5.29919e-05	-1.03933e-10	-1.18523	6.27137e-05	-1.03933e-10	-1.2295
196687285	chr3:196687285:G:C	4.78461e-05	-1.03933e-10	-1.316	4.61775e-05	-1.03933e-10	-1.32288	5.80242e-05	-1.03933e-10	-1.30722
196687288	chr3:196687288:C:T	2.60011e-05	-0.683601	-1.24225	3.33702e-05	-0.379934	-1.26777	3.04807e-05	-0.699959	-1.25102
196687747	chr3:196687747:A:C	9.47425e-05	-1.03933e-10	-0.632826	9.31312e-05	-1.03933e-10	-0.621361	0.000108867	-1.03933e-10	-0.677952
196687790	chr3:196687790:T:G	9.62802e-05	-1.03933e-10	-0.616726	9.46402e-05	-1.03933e-10	-0.605287	0.000110572	-1.03933e-10	-0.662413
196688063	chr3:196688063:TG:T	4.81503e-05	-1.03933e-10	-1.30966	4.68013e-05	-1.03933e-10	-1.30946	5.76661e-05	-1.03933e-10	-1.31341
196688484	chr3:196688484:G:C	1.45663e-05	-1.50166	-1.00361	1.60756e-05	-1.43334	-0.94472	1.8307e-05	-1.48398	-0.976815
196688782	chr3:196688782:A:G	2.78869e-05	-0.943768	-0.912063	3.32248e-05	-0.680202	-0.971872	3.25835e-05	-0.953175	-0.931097
196688913	chr3:196688913:G:A	5.3111e-05	-1.03933e-10	-1.2116	5.13246e-05	-1.03933e-10	-1.2172	6.36864e-05	-1.03933e-10	-1.2141
196689451	chr3:196689451:C:T	8.59564e-05	-1.03933e-10	-0.730148	8.50156e-05	-1.03933e-10	-0.712535	0.000106032	-1.03933e-10	-0.704337
196689551	chr3:196689551:A:C	4.87933e-05	-1.03933e-10	-1.2964	4.93776e-05	-1.03933e-10	-1.25587	5.91347e-05	-1.03933e-10	-1.28826
196689553	chr3:196689553:T:C	6.62131e-05	-1.03933e-10	-0.99111	6.43806e-05	-1.03933e-10	-0.990558	8.1274e-05	-1.03933e-10	-0.97025
196689673	chr3:196689673:C:G	0.000186325	-1.03933e-10	0.0435055	0.000174827	-1.03933e-10	0.00842903	0.000219671	-1.03933e-10	0.0240544
196689917	chr3:196689917:G:A	5.12785e-05	-1.03933e-10	-1.24672	5.0251e-05	-1.03933e-10	-1.23834	6.28501e-05	-1.03933e-10	-1.22732
196690335	chr3:196690335:C:A	6.86188e-05	-1.03933e-10	-0.955422	6.75497e-05	-1.03933e-10	-0.942506	8.25199e-05	-1.03933e-10	-0.955037
196690667	chr3:196690667:G:A	7.25171e-05	-1.03933e-10	-0.900167	7.37841e-05	-1.03933e-10	-0.854227	8.80298e-05	-1.03933e-10	-0.890401
196690886	chr3:196690886:T:C	7.18151e-05	-1.03933e-10	-0.909894	7.30406e-05	-1.03933e-10	-0.864355	8.71582e-05	-1.03933e-10	-0.900351
196691118	chr3:196691118:C:T	4.60373e-05	-1.03933e-10	-1.35454	4.49143e-05	-1.03933e-10	-1.35061	5.57869e-05	-1.03933e-10	-1.34654
196691533	chr3:196691533:G:A	4.93444e-05	-1.03933e-10	-1.28516	4.83248e-05	-1.03933e-10	-1.27742	6.03371e-05	-1.03933e-10	-1.26813
196691612	chr3:196691612:T:A	5.71566e-05	-1.03933e-10	-1.13819	5.62828e-05	-1.03933e-10	-1.12498	6.73847e-05	-1.03933e-10	-1.15766
196691926	chr3:196691926:G:C	7.00838e-05	-1.03933e-10	-0.934298	6.90165e-05	-1.03933e-10	-0.921024	8.42585e-05	-1.03933e-10	-0.934188
196691935	chr3:196691935:G:A	9.25505e-05	-1.03933e-10	-0.656235	9.19985e-05	-1.03933e-10	-0.633597	0.000109596	-1.03933e-10	-0.671275
196692129	chr3:196692129:A:C	0.000229874	-1.31793	1.57148	0.000452405	-0.506467	1.46568	0.000245941	-1.35422	1.49123
196692449	chr3:196692449:T:C	4.56232e-05	-1.03933e-10	-1.36357	4.45878e-05	-1.03933e-10	-1.35791	5.52471e-05	-1.03933e-10	-1.35626
196692610	chr3:196692610:A:G	4.89845e-05	-1.03933e-10	-1.29248	4.79734e-05	-1.03933e-10	-1.28472	5.97756e-05	-1.03933e-10	-1.27748
196692841	chr3:196692841:A:G	6.04954e-05	-1.03933e-10	-1.08142	6.15049e-05	-1.03933e-10	-1.03625	7.23928e-05	-1.03933e-10	-1.08597
196693371	chr3:196693371:T:C	1.40329e-05	-1.16751	-1.37507	2.41192e-05	-0.596731	-1.37563	1.65365e-05	-1.1869	-1.3756
196693573	chr3:196693573:C:T	2.63844e-05	-1.32232	-0.588893	4.5009e-05	-0.842259	-0.506248	3.09257e-05	-1.33009	-0.606395
196695752	chr3:196695752:C:G	5.58531e-05	-1.03933e-10	-1.16126	5.2977e-05	-1.03933e-10	-1.18551	6.67188e-05	-1.03933e-10	-1.16759
196695793	chr3:196695793:T:C	4.90772e-05	-1.03933e-10	-1.29059	4.69859e-05	-1.03933e-10	-1.30552	5.84605e-05	-1.03933e-10	-1.29973
196695801	chr3:196695801:C:G	5.22654e-05	-1.03933e-10	-1.22765	4.92672e-05	-1.03933e-10	-1.25811	6.2016e-05	-1.03933e-10	-1.24068
196695949	chr3:196695949:C:T	5.31904e-05	-1.03933e-10	-1.21011	5.05563e-05	-1.03933e-10	-1.23228	6.35073e-05	-1.03933e-10	-1.21692
196696083	chr3:196696083:T:G	0.000108424	-1.03933e-10	-0.497941	0.000101754	-1.03933e-10	-0.53281	0.000127717	-1.03933e-10	-0.518259
196696112	chr3:196696112:A:G	4.9287e-05	-1.03933e-10	-1.28633	4.71719e-05	-1.03933e-10	-1.30157	5.86968e-05	-1.03933e-10	-1.29569
196696152	chr3:196696152:C:CT	4.59752e-05	-1.35589	-3.67306e-10	4.12241e-05	-1.43635	-3.67306e-10	5.52427e-05	-1.35634	-3.67306e-10
196696155	chr3:196696155:T:C	4.62022e-05	-1.03933e-10	-1.35096	4.4422e-05	-1.03933e-10	-1.36163	5.51725e-05	-1.03933e-10	-1.35761
196696261	chr3:196696261:T:C	4.28214e-05	-1.42695	-3.67306e-10	3.97907e-05	-1.47174	-3.67306e-10	5.17956e-05	-1.42077	-3.67306e-10
196696622	chr3:196696622:T:A	2.66886e-05	-0.524836	-1.37492	2.26495e-05	-0.663634	-1.3716	3.09495e-05	-0.561585	-1.37414
196696666	chr3:196696666:C:T	4.53596e-05	-1.03933e-10	-1.36937	4.41283e-05	-1.03933e-10	-1.36827	5.47936e-05	-1.03933e-10	-1.3645
196697330	chr3:196697330:T:G	4.64781e-05	-1.03933e-10	-1.34501	4.47743e-05	-1.03933e-10	-1.35373	5.55926e-05	-1.03933e-10	-1.35003
196697356	chr3:196697356:A:G	4.53122e-05	-1.03933e-10	-1.37041	4.40692e-05	-1.03933e-10	-1.36961	5.46916e-05	-1.03933e-10	-1.36637
196697458	chr3:196697458:T:C	1.40766e-05	-1.16658	-1.37289	2.45709e-05	-0.58826	-1.36555	1.66596e-05	-1.18437	-1.37072
196697678	chr3:196697678:A:G	4.64783e-05	-1.03933e-10	-1.345	4.4775e-05	-1.03933e-10	-1.35372	5.55936e-05	-1.03933e-10	-1.35001
196697696	chr3:196697696:G:A	6.2945e-05	-1.03933e-10	-1.04173	6.4158e-05	-1.03933e-10	-0.994022	7.52815e-05	-1.03933e-10	-1.04684
196697712	chr3:196697712:C:T	0.000170154	-1.44823	1.40094	0.000282113	-0.817934	1.30487	0.000185891	-1.47154	1.32862
196697793	chr3:196697793:T:A	4.64497e-05	-1.03933e-10	-1.34562	4.47517e-05	-1.03933e-10	-1.35424	5.55623e-05	-1.03933e-10	-1.35057
196697863	chr3:196697863:C:A	8.30616e-05	-1.03933e-10	-0.764407	8.49474e-05	-1.03933e-10	-0.713337	0.00010078	-1.03933e-10	-0.755132
196698318	chr3:196698318:C:T	5.76331e-05	-1.03933e-10	-1.12989	5.85167e-05	-1.03933e-10	-1.08606	6.9274e-05	-1.03933e-10	-1.13001
196698504	chr3:196698504:A:G	4.50737e-05	-1.03933e-10	-1.37569	4.38476e-05	-1.03933e-10	-1.37465	5.41804e-05	-1.03933e-10	-1.37576
196698621	chr3:196698621:T:G	7.81194e-05	-1.03933e-10	-0.825751	7.96865e-05	-1.03933e-10	-0.77727	9.47472e-05	-1.03933e-10	-0.816864
196698687	chr3:196698687:C:T	1.09525e-05	-1.51984	-1.27059	1.11043e-05	-1.47558	-1.27246	1.3326e-05	-1.51353	-1.26484
196699114	chr3:196699114:A:T	6.41196e-05	-1.03933e-10	-1.02324	6.54408e-05	-1.03933e-10	-0.974223	7.66782e-05	-1.03933e-10	-1.02846
196699336	chr3:196699336:C:T	0.000219079	-1.44823	1.65367	0.000362189	-0.817166	1.55396	0.000238678	-1.47154	1.57858
196699397	chr3:196699397:G:A	0.000182604	-1.03933e-10	0.0233301	0.000179621	-1.03933e-10	0.0354811	0.000213436	-1.03933e-10	-0.00474061
196699499	chr3:196699499:A:G	4.15133e-05	-1.45797	-3.67306e-10	3.83533e-05	-1.50853	-3.67306e-10	4.93535e-05	-1.46907	-3.67306e-10
196699735	chr3:196699735:T:G	9.27684e-05	-1.28361	0.629723	0.000154918	-0.772206	0.659731	0.00010484	-1.29339	0.577749
196699993	chr3:196699993:C:T	4.6176e-05	-1.03933e-10	-1.35153	4.50176e-05	-1.03933e-10	-1.34832	5.54739e-05	-1.03933e-10	-1.35216
196700016	chr3:196700016:C:T	7.35549e-05	-1.03933e-10	-0.885957	7.43295e-05	-1.03933e-10	-0.846862	8.87622e-05	-1.03933e-10	-0.882116
196700222	chr3:196700222:C:T	2.32159e-05	-1.25914	-0.780013	3.97805e-05	-0.736639	-0.735355	2.71342e-05	-1.27155	-0.795727
196700341	chr3:196700341:C:T	4.64037e-05	-1.03933e-10	-1.34661	4.51895e-05	-1.03933e-10	-1.34451	5.58791e-05	-1.03933e-10	-1.34489
196700387	chr3:196700387:T:C	5.57265e-05	-1.03933e-10	-1.16353	5.54195e-05	-1.03933e-10	-1.14044	6.79424e-05	-1.03933e-10	-1.14942
196700406	chr3:196700406:T:A	4.54199e-05	-1.03933e-10	-1.36804	4.40743e-05	-1.03933e-10	-1.36949	5.48082e-05	-1.03933e-10	-1.36424
196700500	chr3:196700500:A:G	1.44308e-05	-1.18785	-1.32677	2.54456e-05	-0.607402	-1.31143	1.70195e-05	-1.20534	-1.32838
196700544	chr3:196700544:G:A	1.81668e-05	-0.941905	-1.34249	3.55727e-05	-0.228487	-1.3553	2.12973e-05	-0.965805	-1.34369
196700568	chr3:196700568:A:G	4.68081e-05	-1.03933e-10	-1.33793	4.50412e-05	-1.03933e-10	-1.34779	5.59511e-05	-1.03933e-10	-1.3436
196700611	chr3:196700611:G:A	0.00013223	-1.03933e-10	-0.299446	0.000123712	-1.03933e-10	-0.33741	0.000155462	-1.03933e-10	-0.321673
196700706	chr3:196700706:G:A	4.75902e-05	-1.03933e-10	-1.32136	4.61724e-05	-1.03933e-10	-1.32299	5.67739e-05	-1.03933e-10	-1.329
196701158	chr3:196701158:C:G	0.000115986	-1.03933e-10	-0.430519	0.000108997	-1.03933e-10	-0.464045	0.000136953	-1.03933e-10	-0.448437
196701243	chr3:196701243:C:G	1.05026e-05	-1.53354	-1.29883	1.04163e-05	-1.51129	-1.30071	1.27097e-05	-1.53141	-1.2943
196701299	chr3:196701299:T:C	0.000117752	-1.03933e-10	-0.415411	0.000110643	-1.03933e-10	-0.449059	0.000138997	-1.03933e-10	-0.433625
196701320	chr3:196701320:G:C	1.58198e-05	-1.17651	-1.24622	2.85677e-05	-0.597866	-1.20523	1.88551e-05	-1.19072	-1.24057
196701499	chr3:196701499:T:C	4.66387e-05	-1.03933e-10	-1.34156	4.49063e-05	-1.03933e-10	-1.35079	5.57683e-05	-1.03933e-10	-1.34687
196701843	chr3:196701843:C:T	4.18826e-05	-1.44912	-3.67306e-10	3.91664e-05	-1.48755	-3.67306e-10	5.0646e-05	-1.44322	-3.67306e-10
196701886	chr3:196701886:T:C	4.67493e-05	-1.03933e-10	-1.33919	4.4997e-05	-1.03933e-10	-1.34877	5.5889e-05	-1.03933e-10	-1.34471
196701927	chr3:196701927:A:T	6.61124e-05	-1.03933e-10	-0.992632	6.76102e-05	-1.03933e-10	-0.941611	7.90339e-05	-1.03933e-10	-0.9982
196702270	chr3:196702270:C:T	0.000159092	-1.44276	1.32825	0.000285595	-0.797138	1.29634	0.000181104	-1.46674	1.29774
196702400	chr3:196702400:G:A	4.53691e-05	-1.03933e-10	-1.36916	4.41141e-05	-1.03933e-10	-1.36859	5.43412e-05	-1.03933e-10	-1.37279
196702843	chr3:196702843:C:T	4.92035e-05	-1.03933e-10	-1.28802	4.7747e-05	-1.03933e-10	-1.28945	5.86058e-05	-1.03933e-10	-1.29724
196703208	chr3:196703208:A:G	5.18724e-05	-1.03933e-10	-1.2352	5.16001e-05	-1.03933e-10	-1.21185	6.32495e-05	-1.03933e-10	-1.22099
196704947	chr3:196704947:A:T	4.63972e-05	-1.03933e-10	-1.34675	4.51228e-05	-1.03933e-10	-1.34598	5.55536e-05	-1.03933e-10	-1.35073
196705218	chr3:196705218:A:C	4.54512e-05	-1.03933e-10	-1.36735	4.3993e-05	-1.03933e-10	-1.37134	5.45372e-05	-1.03933e-10	-1.36919
196705261	chr3:196705261:G:A	9.79378e-05	-1.03933e-10	-0.599656	9.66507e-05	-1.03933e-10	-0.584266	0.000114633	-1.03933e-10	-0.626342
196705296	chr3:196705296:A:G	9.92017e-06	-1.51409	-1.37533	9.47026e-06	-1.5315	-1.37571	1.18279e-05	-1.52196	-1.37566
196705844	chr3:196705844:G:C	7.36086e-05	-1.03933e-10	-0.885227	6.98897e-05	-1.03933e-10	-0.908452	8.63817e-05	-1.03933e-10	-0.909301
196706550	chr3:196706550:C:T	4.58201e-05	-0.0120605	-1.34721	0.000105649	0.859323	-1.35457	4.85138e-05	-0.140444	-1.34578
196706570	chr3:196706570:T:C	4.5992e-05	-0.0121602	-1.34336	0.000106028	0.859523	-1.35118	4.87304e-05	-0.139971	-1.3418
196706635	chr3:196706635:C:T	5.91936e-05	-1.03933e-10	-1.10318	5.6382e-05	-1.03933e-10	-1.12322	6.98798e-05	-1.03933e-10	-1.1213
196706736	chr3:196706736:TC:T	0.000129722	-1.03933e-10	-0.318594	0.000137877	-1.03933e-10	-0.229011	0.000152242	-1.03933e-10	-0.342603
196706752	chr3:196706752:T:C	3.61282e-05	-0.23671	-1.36021	7.63551e-05	0.545261	-1.36524	3.83648e-05	-0.361948	-1.35899
196706782	chr3:196706782:CCTT:C	5.11734e-05	0.0879138	-1.33668	0.000120887	0.984714	-1.34523	5.39576e-05	-0.0449454	-1.33493
196706928	chr3:196706928:C:A	4.51993e-05	-1.03933e-10	-1.37291	4.40164e-05	-1.03933e-10	-1.37081	5.42339e-05	-1.03933e-10	-1.37477
196707113	chr3:196707113:C:T	4.00457e-05	-0.198015	-1.29595	8.75217e-05	0.624565	-1.30805	4.28483e-05	-0.317498	-1.29291
196707493	chr3:196707493:AGTCTG:A	2.16418e-05	-1.29108	-0.818282	1.68931e-05	-1.49448	-0.833981	2.62364e-05	-1.27587	-0.825057
196707974	chr3:196707974:C:G	0.000731968	-1.03933e-10	1.41175	0.000817748	-1.03933e-10	1.55118	0.000922852	-1.03933e-10	1.45939
196708267	chr3:196708267:A:G	4.4577e-05	-0.0111535	-1.37562	8.16447e-05	0.622658	-1.37565	5.10503e-05	-0.0600604	-1.37521
196708663	chr3:196708663:T:C	4.29122e-05	-0.0506457	-1.37419	7.78996e-05	0.574501	-1.37445	4.92093e-05	-0.0988903	-1.3731
196708709	chr3:196708709:G:T	0.000126926	-1.03933e-10	-0.340388	0.000135076	-1.03933e-10	-0.249534	0.000149328	-1.03933e-10	-0.361932
196708735	chr3:196708735:G:GA	4.81342e-05	-1.03933e-10	-1.30999	4.61014e-05	-1.03933e-10	-1.32453	5.74895e-05	-1.03933e-10	-1.31648
196708826	chr3:196708826:C:T	4.81391e-05	-1.03933e-10	-1.30989	4.61029e-05	-1.03933e-10	-1.32449	5.74951e-05	-1.03933e-10	-1.31638
196709115	chr3:196709115:G:A	4.09872e-05	-0.095992	-1.37474	7.37562e-05	0.520341	-1.37495	4.70287e-05	-0.143485	-1.37383
196709123	chr3:196709123:C:T	4.81968e-05	0.019948	-1.32864	0.000111867	0.900015	-1.33807	5.09744e-05	-0.110011	-1.32674
196709605	chr3:196709605:T:C	1.14839e-05	-1.51326	-1.22978	1.27472e-05	-1.38632	-1.22374	1.41033e-05	-1.51694	-1.20473
196709758	chr3:196709758:C:T	4.9308e-05	0.0498601	-1.33576	0.000115475	0.937618	-1.34393	5.21168e-05	-0.0813253	-1.33326
196710133	chr3:196710133:C:T	4.20218e-05	-0.0724798	-1.37332	7.59518e-05	0.548376	-1.37365	4.82223e-05	-0.120252	-1.372
196710326	chr3:196710326:T:C	3.95273e-05	-0.13227	-1.37473	6.87084e-05	0.44931	-1.37481	4.49435e-05	-0.187232	-1.37544
196710477	chr3:196710477:G:A	6.33616e-05	-1.03513	-3.67306e-10	6.02843e-05	-1.0563	-3.67306e-10	7.28655e-05	-1.07946	-3.67306e-10
196710568	chr3:196710568:T:A	1.18372e-05	-1.49598	-1.21676	1.352e-05	-1.34542	-1.20578	1.45738e-05	-1.50098	-1.18788
196710736	chr3:196710736:A:G	3.84669e-05	-1.53419	-3.67306e-10	3.85091e-05	-1.50447	-3.67306e-10	4.62489e-05	-1.53404	-3.67306e-10
196710757	chr3:196710757:G:A	4.86608e-05	-1.03933e-10	-1.29911	4.65393e-05	-1.03933e-10	-1.31507	5.80623e-05	-1.03933e-10	-1.30656
196710956	chr3:196710956:T:C	4.50744e-05	-1.03933e-10	-1.37567	4.38227e-05	-1.03933e-10	-1.37522	5.41797e-05	-1.03933e-10	-1.37577
196711831	chr3:196711831:T:C	5.71326e-05	-1.03933e-10	-1.13861	5.41643e-05	-1.03933e-10	-1.16335	6.84103e-05	-1.03933e-10	-1.14255
196711873	chr3:196711873:A:G	1.52124e-05	-1.49216	-0.969716	1.44178e-05	-1.53419	-0.952719	1.82543e-05	-1.48221	-0.981465
196711955	chr3:196711955:G:T	1.30219e-05	-1.53033	-1.08702	1.30135e-05	-1.51472	-1.07466	1.55411e-05	-1.52696	-1.09763
196712319	chr3:196712319:T:C	4.57707e-05	-1.03933e-10	-1.36034	4.43211e-05	-1.03933e-10	-1.36391	5.53499e-05	-1.03933e-10	-1.3544
196712468	chr3:196712468:C:T	6.90367e-05	-1.03933e-10	-0.949351	6.50346e-05	-1.03933e-10	-0.98045	8.32999e-05	-1.03933e-10	-0.945629
196712754	chr3:196712754:G:A	1.8071e-05	-1.01379	-1.27588	1.46557e-05	-1.19105	-1.27949	2.14499e-05	-1.01993	-1.28243
196712777	chr3:196712777:C:T	1.96447e-05	-0.943305	-1.26288	1.5713e-05	-1.13322	-1.26766	2.33229e-05	-0.949972	-1.26867
196713024	chr3:196713024:G:A	5.22354e-05	-0.582492	-0.645737	8.63121e-05	0.00443801	-0.701837	5.62416e-05	-0.653068	-0.685352
196713115	chr3:196713115:A:G	5.90108e-05	-1.03933e-10	-1.10627	5.87069e-05	-1.03933e-10	-1.08281	7.18358e-05	-1.03933e-10	-1.09369
196713357	chr3:196713357:A:G	5.01446e-05	-1.26908	-3.67306e-10	5.32883e-05	-1.17965	-3.67306e-10	6.2926e-05	-1.22612	-3.67306e-10
196713367	chr3:196713367:C:T	4.79695e-05	-1.31342	-3.67306e-10	4.92168e-05	-1.25913	-3.67306e-10	5.85551e-05	-1.29811	-3.67306e-10
196713593	chr3:196713593:T:C	2.80701e-05	-1.3641	-0.485189	3.33128e-05	-1.08543	-0.563999	3.22258e-05	-1.36007	-0.535239
196713607	chr3:196713607:A:G	5.70413e-05	-1.03933e-10	-1.14021	5.6754e-05	-1.03933e-10	-1.11664	6.90592e-05	-1.03933e-10	-1.13311
196713656	chr3:196713656:G:A	5.53405e-05	0.169998	-1.34048	0.000104063	0.824632	-1.335	6.27611e-05	0.106682	-1.33542
196713862	chr3:196713862:A:G	2.95684e-05	-0.487367	-1.30992	4.42062e-05	-0.0438278	-1.32268	3.59193e-05	-0.465283	-1.32152
196713937	chr3:196713937:T:C	3.12607e-05	-0.385368	-1.35626	4.78291e-05	0.075351	-1.36309	3.81635e-05	-0.363553	-1.36264
196713978	chr3:196713978:TC:T	4.64852e-05	-1.03933e-10	-1.34485	4.49783e-05	-1.03933e-10	-1.34919	5.54198e-05	-1.03933e-10	-1.35314
196714064	chr3:196714064:G:A	2.54466e-05	-0.576783	-1.37062	3.77037e-05	-0.151816	-1.37379	3.10974e-05	-0.557382	-1.37357
196714256	chr3:196714256:G:T	5.06316e-05	-1.03933e-10	-1.25941	5.1149e-05	-1.03933e-10	-1.22063	6.04908e-05	-1.03933e-10	-1.26559
196714269	chr3:196714269:G:C	6.76088e-05	0.398516	-1.36877	0.000134603	1.11693	-1.36997	7.62267e-05	0.331262	-1.36563
196714320	chr3:196714320:C:T	5.04561e-05	-1.03933e-10	-1.26289	5.04507e-05	-1.03933e-10	-1.23437	6.13413e-05	-1.03933e-10	-1.25162
196714435	chr3:196714435:G:A	0.000115564	-1.03933e-10	-0.434165	0.000116736	-1.03933e-10	-0.395453	0.000130841	-1.03933e-10	-0.494093
196714693	chr3:196714693:C:T	0.000133891	-1.03933e-10	-0.286966	0.000142212	-1.03933e-10	-0.198051	0.000165169	-1.03933e-10	-0.261105
196714883	chr3:196714883:C:T	4.92843e-05	-1.03933e-10	-1.28638	4.68422e-05	-1.03933e-10	-1.30858	5.90557e-05	-1.03933e-10	-1.28959
196715000	chr3:196715000:T:C	2.8824e-05	-0.486491	-1.33629	4.44168e-05	-0.0467552	-1.315	3.57466e-05	-0.468345	-1.32328
196715261	chr3:196715261:G:A	2.46481e-05	-0.606248	-1.37304	3.63686e-05	-0.186476	-1.37519	3.01548e-05	-0.586669	-1.37506
196715320	chr3:196715320:G:A	5.09604e-05	-1.03933e-10	-1.25294	5.16986e-05	-1.03933e-10	-1.20994	6.0961e-05	-1.03933e-10	-1.25784
196715354	chr3:196715354:G:T	4.77995e-05	-1.03933e-10	-1.31697	4.73145e-05	-1.03933e-10	-1.29855	5.76194e-05	-1.03933e-10	-1.31422
196715624	chr3:196715624:C:A	0.000230308	0.405093	-0.149663	0.000254991	0.616435	-0.230577	0.000300874	0.507031	-0.168417
196715735	chr3:196715735:A:AGTGCAGTG	0.000108563	-1.03933e-10	-0.496659	9.83699e-05	-1.03933e-10	-0.566635	0.000128961	-1.03933e-10	-0.508569
196715863	chr3:196715863:T:C	2.40428e-05	-0.644607	-1.35955	3.53186e-05	-0.227453	-1.36351	2.93383e-05	-0.624068	-1.36512
196716933	chr3:196716933:G:A	4.81213e-05	-1.03933e-10	-1.31026	4.76817e-05	-1.03933e-10	-1.29082	5.80208e-05	-1.03933e-10	-1.30727
196716955	chr3:196716955:A:G	2.51382e-05	-0.606562	-1.35304	3.71982e-05	-0.181367	-1.35774	3.06604e-05	-0.585382	-1.35972
196716960	chr3:196716960:G:A	4.77781e-05	-1.03933e-10	-1.31742	4.72904e-05	-1.03933e-10	-1.29906	5.7593e-05	-1.03933e-10	-1.31468
196716979	chr3:196716979:A:G	4.78176e-05	-1.03933e-10	-1.3166	4.73351e-05	-1.03933e-10	-1.29812	5.76418e-05	-1.03933e-10	-1.31383
196717073	chr3:196717073:G:A	0.000253308	0.437946	-0.0873299	0.000280416	0.651021	-0.170118	0.000331171	0.540913	-0.106354
196717487	chr3:196717487:A:G	5.70175e-05	-1.03933e-10	-1.14063	5.28863e-05	-1.03933e-10	-1.18723	6.74834e-05	-1.03933e-10	-1.15619
196717750	chr3:196717750:C:T	5.99827e-05	-1.03933e-10	-1.08993	5.53628e-05	-1.03933e-10	-1.14146	7.08897e-05	-1.03933e-10	-1.10695
196717765	chr3:196717765:A:G	6.79115e-05	0.389047	-1.35483	0.000134768	1.10525	-1.35706	7.67211e-05	0.321803	-1.3497
196717840	chr3:196717840:A:C	0.000133542	-1.03933e-10	-0.28957	0.000136649	-1.03933e-10	-0.237953	0.000151114	-1.03933e-10	-0.350044
196717864	chr3:196717864:T:C	4.79029e-05	-1.31481	-3.67306e-10	5.06561e-05	-1.23031	-3.67306e-10	5.86537e-05	-1.29643	-3.67306e-10
196718099	chr3:196718099:A:G	2.48456e-05	-0.596231	-1.37508	3.67933e-05	-0.174287	-1.37577	3.04384e-05	-0.576601	-1.37577
196718138	chr3:196718138:A:G	2.53952e-05	-0.573732	-1.3757	3.80695e-05	-0.140888	-1.37507	3.12263e-05	-0.552057	-1.37476
196718178	chr3:196718178:T:C	3.24161e-05	-1.53234	-0.172995	2.86102e-05	-1.52546	-0.276149	3.60859e-05	-1.53273	-0.249438
196718221	chr3:196718221:A:G	2.32924e-05	-0.669655	-1.36621	3.40602e-05	-0.258072	-1.36917	2.84626e-05	-0.649142	-1.37034
196718575	chr3:196718575:G:A	7.65026e-05	-0.846665	-3.67306e-10	9.15631e-05	-0.638342	-3.67306e-10	8.545e-05	-0.920145	-3.67306e-10
196718611	chr3:196718611:A:C	2.44758e-05	-0.611406	-1.3749	3.61384e-05	-0.192244	-1.37577	2.99759e-05	-0.591928	-1.37576
196719077	chr3:196719077:A:G	7.47469e-05	-1.03933e-10	-0.869881	7.38383e-05	-1.03933e-10	-0.853492	8.87335e-05	-1.03933e-10	-0.882439
196719108	chr3:196719108:A:G	4.81562e-05	-1.03933e-10	-1.30954	4.61291e-05	-1.03933e-10	-1.32393	5.75608e-05	-1.03933e-10	-1.31524
196719254	chr3:196719254:T:C	8.29212e-05	-1.03933e-10	-0.766098	7.51874e-05	-1.03933e-10	-0.835386	9.86526e-05	-1.03933e-10	-0.776472
196719290	chr3:196719290:C:T	2.3279e-05	-0.661992	-1.37444	3.8112e-05	-0.143044	-1.3718	2.7702e-05	-0.674504	-1.37207
196719850	chr3:196719850:C:T	2.11773e-05	-1.37663	-0.754432	2.60972e-05	-1.15697	-0.736571	2.65316e-05	-1.37227	-0.717473
196719861	chr3:196719861:C:T	4.8311e-05	-1.03933e-10	-1.30633	4.78938e-05	-1.03933e-10	-1.28638	5.82515e-05	-1.03933e-10	-1.30331
196719951	chr3:196719951:C:T	4.7854e-05	-1.03933e-10	-1.31583	4.73745e-05	-1.03933e-10	-1.29728	5.76881e-05	-1.03933e-10	-1.31303
196720068	chr3:196720068:G:A	4.50886e-05	-1.03933e-10	-1.37536	4.3812e-05	-1.03933e-10	-1.37546	5.41845e-05	-1.03933e-10	-1.37568
196720469	chr3:196720469:C:T	7.31526e-05	0.38387	-1.27531	0.000144757	1.10006	-1.28037	8.30319e-05	0.316709	-1.26556
196720648	chr3:196720648:T:C	2.38889e-05	-0.638071	-1.3725	3.50116e-05	-0.224762	-1.37493	2.92007e-05	-0.61912	-1.37476
196720819	chr3:196720819:A:T	5.76352e-05	-1.03933e-10	-1.12986	5.34e-05	-1.03933e-10	-1.17756	6.81903e-05	-1.03933e-10	-1.14577
196721749	chr3:196721749:T:A	1.83115e-05	-1.01103	-1.26543	2.12126e-05	-0.823589	-1.27718	2.07398e-05	-1.0715	-1.26452
196721756	chr3:196721756:TTTTTTC:T	0.000157554	-1.03933e-10	-0.124221	0.000144661	-1.03933e-10	-0.180975	0.00018983	-1.03933e-10	-0.121949
196721825	chr3:196721825:T:C	6.30522e-05	-0.455724	-0.584302	6.80784e-05	-0.281739	-0.65297	7.87767e-05	-0.364555	-0.636905
196721828	chr3:196721828:T:C	4.91234e-05	-1.03933e-10	-1.28965	4.61786e-05	-1.03933e-10	-1.32285	5.84836e-05	-1.03933e-10	-1.29933
196721910	chr3:196721910:C:T	7.031e-05	0.434999	-1.36607	0.00014068	1.15873	-1.36761	7.92306e-05	0.366865	-1.36258
196721912	chr3:196721912:C:T	4.93241e-05	-1.03933e-10	-1.28558	4.63352e-05	-1.03933e-10	-1.31947	5.87159e-05	-1.03933e-10	-1.29537
196722040	chr3:196722040:C:T	6.76125e-05	0.37662	-1.34682	0.000133729	1.09003	-1.34958	7.64513e-05	0.309484	-1.34091
196722739	chr3:196722739:T:C	5.75357e-05	-1.13158	-3.67306e-10	4.83939e-05	-1.276	-3.67306e-10	7.00415e-05	-1.11899	-3.67306e-10
196722941	chr3:196722941:A:G	2.11768e-05	-1.36836	-0.762723	2.62615e-05	-1.14264	-0.744629	2.65533e-05	-1.36348	-0.725447
196722972	chr3:196722972:A:G	4.78713e-05	-1.03933e-10	-1.31547	4.73981e-05	-1.03933e-10	-1.29679	5.77094e-05	-1.03933e-10	-1.31266
196723030	chr3:196723030:A:T	0.000145579	-1.03933e-10	-0.203269	0.000149277	-1.03933e-10	-0.149569	0.000164352	-1.03933e-10	-0.266066
196723122	chr3:196723122:G:A	0.000381744	-1.03933e-10	0.760761	0.000417769	-1.03933e-10	0.879559	0.000460941	-1.03933e-10	0.765194
196723295	chr3:196723295:C:G	0.000282121	0.615605	-0.157256	0.000316085	0.838944	-0.238304	0.000370531	0.722906	-0.176046
196723296	chr3:196723296:G:A	4.76567e-05	-1.03933e-10	-1.31997	4.71592e-05	-1.03933e-10	-1.30184	5.74459e-05	-1.03933e-10	-1.31723
196723463	chr3:196723463:C:G	6.13067e-05	-1.03933e-10	-1.0681	5.67304e-05	-1.03933e-10	-1.11706	7.27835e-05	-1.03933e-10	-1.08059
196723564	chr3:196723564:C:T	4.54216e-05	-1.03933e-10	-1.368	4.38482e-05	-1.03933e-10	-1.37464	5.46687e-05	-1.03933e-10	-1.36678
196724263	chr3:196724263:C:T	7.05708e-05	0.439054	-1.36643	0.000141376	1.16399	-1.36794	7.95043e-05	0.37073	-1.363
196725104	chr3:196725104:T:C	0.00267883	-1.03933e-10	2.70915	0.00311646	-1.03933e-10	2.88908	0.00342656	-1.03933e-10	2.77124
196725440	chr3:196725440:A:G	4.89713e-05	-1.03933e-10	-1.29276	4.70032e-05	-1.03933e-10	-1.30515	5.84173e-05	-1.03933e-10	-1.30046
196725871	chr3:196725871:C:G	6.55918e-05	-1.03933e-10	-1.00054	6.03807e-05	-1.03933e-10	-1.0547	7.77873e-05	-1.03933e-10	-1.0141
196725909	chr3:196725909:T:G	4.78671e-05	-1.03933e-10	-1.31556	4.73934e-05	-1.03933e-10	-1.29689	5.77045e-05	-1.03933e-10	-1.31274
196725961	chr3:196725961:G:A	4.75298e-05	-1.03933e-10	-1.32263	4.70034e-05	-1.03933e-10	-1.30515	5.72838e-05	-1.03933e-10	-1.32006
196726026	chr3:196726026:G:A	4.78166e-05	-1.03933e-10	-1.31662	4.73338e-05	-1.03933e-10	-1.29815	5.76405e-05	-1.03933e-10	-1.31385
196726545	chr3:196726545:G:A	4.73899e-05	-1.03933e-10	-1.32558	4.68479e-05	-1.03933e-10	-1.30846	5.71139e-05	-1.03933e-10	-1.32303
196726556	chr3:196726556:C:A	2.5921e-05	-0.554018	-1.37492	3.87224e-05	-0.123184	-1.37577	3.17552e-05	-0.534261	-1.37576
196726596	chr3:196726596:A:C	8.2564e-05	0.522243	-1.29266	0.000212699	1.50323	-1.29872	8.5562e-05	0.365857	-1.28469
196727053	chr3:196727053:G:C	4.88452e-05	-1.03933e-10	-1.29533	4.84905e-05	-1.03933e-10	-1.274	5.89071e-05	-1.03933e-10	-1.29212
196727148	chr3:196727148:C:T	2.56913e-05	-1.40672	-0.531112	3.44435e-05	-1.00114	-0.614913	2.97719e-05	-1.40844	-0.566074
196727182	chr3:196727182:G:A	2.65418e-05	-0.54648	-1.35879	3.9802e-05	-0.108896	-1.36256	3.24096e-05	-0.52517	-1.36445
196727311	chr3:196727311:T:C	5.74766e-05	-1.03933e-10	-1.13261	5.89452e-05	-1.03933e-10	-1.07876	6.98579e-05	-1.03933e-10	-1.12161
196727568	chr3:196727568:G:T	6.30284e-05	-1.03933e-10	-1.0404	5.81817e-05	-1.03933e-10	-1.0918	7.47815e-05	-1.03933e-10	-1.05351
196727689	chr3:196727689:G:A	5.62851e-05	0.194695	-1.34825	0.000217204	1.57555	-1.35008	6.03522e-05	0.0818947	-1.34977
196728226	chr3:196728226:C:T	6.58985e-05	-1.03933e-10	-0.995874	6.06419e-05	-1.03933e-10	-1.05038	7.81444e-05	-1.03933e-10	-1.00952
196728258	chr3:196728258:GTATT:G	6.58985e-05	-1.03933e-10	-0.995874	6.06419e-05	-1.03933e-10	-1.05038	7.81444e-05	-1.03933e-10	-1.00952
196728334	chr3:196728334:A:C	6.2356e-05	-1.03933e-10	-1.05113	5.76108e-05	-1.03933e-10	-1.10166	7.39995e-05	-1.03933e-10	-1.06402
196728447	chr3:196728447:T:A	0.000176266	-1.03933e-10	-0.0119957	0.000157012	-1.03933e-10	-0.099047	0.000209135	-1.03933e-10	-0.0250969
196728535	chr3:196728535:AT:A	7.29907e-05	-1.03933e-10	-0.893656	6.69571e-05	-1.03933e-10	-0.951318	8.67432e-05	-1.03933e-10	-0.905124
196728811	chr3:196728811:G:A	1.86986e-05	-1.06281	-1.19273	2.78764e-05	-0.641163	-1.18643	2.26002e-05	-1.08283	-1.16729
196728867	chr3:196728867:G:C	6.4206e-05	-1.03933e-10	-1.02189	5.91824e-05	-1.03933e-10	-1.07475	7.61509e-05	-1.03933e-10	-1.03536
196728887	chr3:196728887:C:CTG	6.2356e-05	-1.03933e-10	-1.05113	5.76108e-05	-1.03933e-10	-1.10166	7.39995e-05	-1.03933e-10	-1.06402
196728962	chr3:196728962:C:T	0.0003071	0.543183	-3.67306e-10	0.000369031	0.755512	-3.67306e-10	0.000407955	0.64308	-3.67306e-10
196729531	chr3:196729531:A:G	0.000133296	-1.03933e-10	-0.291415	0.000119948	-1.03933e-10	-0.368312	0.00015842	-1.03933e-10	-0.302826
196729835	chr3:196729835:C:T	5.85012e-05	-1.03933e-10	-1.11494	6.01059e-05	-1.03933e-10	-1.05926	7.11307e-05	-1.03933e-10	-1.10356
196729949	chr3:196729949:A:G	7.15431e-05	-1.03933e-10	-0.913689	7.14748e-05	-1.03933e-10	-0.886025	8.2065e-05	-1.03933e-10	-0.960565
196729962	chr3:196729962:T:C	1.99218e-05	-0.936823	-1.25535	3.23439e-05	-0.423502	-1.25544	2.46589e-05	-0.901689	-1.26125
196729985	chr3:196729985:A:G	6.00315e-05	-1.03933e-10	-1.08912	5.56534e-05	-1.03933e-10	-1.13623	7.13153e-05	-1.03933e-10	-1.10097
196730093	chr3:196730093:A:G	1.65612e-05	-1.02773	-1.3492	2.58228e-05	-0.554506	-1.34961	2.04938e-05	-0.993704	-1.35425
196730144	chr3:196730144:C:T	7.53746e-05	-1.03933e-10	-0.861518	6.86493e-05	-1.03933e-10	-0.926359	8.97093e-05	-1.03933e-10	-0.871502
196730145	chr3:196730145:G:A	4.88135e-05	-1.03933e-10	-1.29598	4.64968e-05	-1.03933e-10	-1.31599	5.85608e-05	-1.03933e-10	-1.29801
196730261	chr3:196730261:G:A	5.6565e-05	0.216619	-1.36522	0.000108233	0.895927	-1.36701	6.39824e-05	0.154141	-1.36361
196731028	chr3:196731028:T:C	7.48258e-05	-1.03933e-10	-0.868826	7.3918e-05	-1.03933e-10	-0.852414	8.88253e-05	-1.03933e-10	-0.881406
196731150	chr3:196731150:G:C	5.96107e-05	-1.03933e-10	-1.09615	5.52809e-05	-1.03933e-10	-1.14294	7.08104e-05	-1.03933e-10	-1.10807
196731186	chr3:196731186:T:G	0.000176609	-1.03933e-10	-0.0100521	0.00015754	-1.03933e-10	-0.0956888	0.000209808	-1.03933e-10	-0.0218844
196731533	chr3:196731533:A:G	5.26101e-05	-1.03933e-10	-1.22108	5.07023e-05	-1.03933e-10	-1.2294	6.38043e-05	-1.03933e-10	-1.21226
196731667	chr3:196731667:T:G	7.40448e-05	0.434931	-1.31425	0.000147472	1.15114	-1.31286	8.36532e-05	0.363937	-1.30533
196731937	chr3:196731937:T:A	5.61422e-05	-1.03933e-10	-1.1561	5.23297e-05	-1.03933e-10	-1.19781	6.68004e-05	-1.03933e-10	-1.16637
196732133	chr3:196732133:C:T	2.65298e-05	-0.530024	-1.3757	3.82877e-05	-0.134713	-1.37553	3.26581e-05	-0.506404	-1.37558
196732430	chr3:196732430:T:C	2.48249e-05	-0.597382	-1.37476	3.68311e-05	-0.176647	-1.37238	3.0492e-05	-0.577986	-1.37263
196732442	chr3:196732442:T:C	6.08216e-05	-1.03933e-10	-1.07604	5.62835e-05	-1.03933e-10	-1.12497	7.22135e-05	-1.03933e-10	-1.08845
196732445	chr3:196732445:A:C	6.38705e-05	-1.03933e-10	-1.02713	5.89031e-05	-1.03933e-10	-1.07948	7.5793e-05	-1.03933e-10	-1.04007
196732491	chr3:196732491:A:G	5.53359e-05	-1.03933e-10	-1.17057	5.16732e-05	-1.03933e-10	-1.21043	6.58514e-05	-1.03933e-10	-1.18068
196732576	chr3:196732576:G:A	5.92546e-05	-1.03933e-10	-1.10215	5.49744e-05	-1.03933e-10	-1.1485	7.03891e-05	-1.03933e-10	-1.11404
196732838	chr3:196732838:T:C	7.54219e-05	0.45266	-1.31355	0.000150712	1.17216	-1.31216	8.51884e-05	0.381363	-1.30457
196732894	chr3:196732894:G:GT	5.85724e-05	-1.03933e-10	-1.11372	5.43994e-05	-1.03933e-10	-1.15902	6.95997e-05	-1.03933e-10	-1.12532
196733117	chr3:196733117:T:C	2.13267e-05	-0.983907	-1.14012	3.27478e-05	-0.534003	-1.13253	2.58256e-05	-1.00546	-1.11125
196733321	chr3:196733321:TA:T	4.05126e-05	-1.48238	-3.67306e-10	3.79213e-05	-1.51986	-3.67306e-10	4.84922e-05	-1.48667	-3.67306e-10
196733525	chr3:196733525:T:C	5.79435e-05	-1.03933e-10	-1.12452	5.38673e-05	-1.03933e-10	-1.16885	6.88679e-05	-1.03933e-10	-1.13589
196733603	chr3:196733603:T:G	7.31571e-05	-1.03933e-10	-0.891379	7.57171e-05	-1.03933e-10	-0.828365	8.52812e-05	-1.03933e-10	-0.922123
196733728	chr3:196733728:C:A	5.71172e-05	-1.03933e-10	-1.13888	5.85398e-05	-1.03933e-10	-1.08566	6.94124e-05	-1.03933e-10	-1.12801
196734519	chr3:196734519:C:T	1.97701e-05	-0.925985	-1.27384	3.0699e-05	-0.457245	-1.2739	2.35295e-05	-0.949505	-1.26032
196734531	chr3:196734531:A:C	2.23491e-05	-0.729615	-1.34759	3.85936e-05	-0.149315	-1.35297	2.76783e-05	-0.693478	-1.35395
196734603	chr3:196734603:A:C	5.72052e-05	0.220887	-1.35823	0.000109662	0.902547	-1.36052	6.47642e-05	0.158809	-1.35613
196734708	chr3:196734708:C:T	0.000170958	-1.03933e-10	-0.0425712	0.000217642	-1.03933e-10	0.227484	0.000235011	-1.03933e-10	0.0915557
196735037	chr3:196735037:A:G	4.93061e-05	-1.03933e-10	-1.28594	4.66816e-05	-1.03933e-10	-1.31202	5.89166e-05	-1.03933e-10	-1.29195
196735376	chr3:196735376:G:C	5.52994e-05	-1.03933e-10	-1.17123	5.65711e-05	-1.03933e-10	-1.11987	6.72476e-05	-1.03933e-10	-1.1597
196735630	chr3:196735630:T:C	8.33235e-05	-0.761259	-3.67306e-10	0.000100855	-0.54169	-3.67306e-10	9.26426e-05	-0.839327	-3.67306e-10
196736078	chr3:196736078:C:T	1.84912e-05	-0.98837	-1.27833	2.82376e-05	-0.540298	-1.27442	2.21379e-05	-1.01044	-1.26034
196736597	chr3:196736597:G:A	1.99002e-05	-1.34864	-0.844619	3.01061e-05	-0.878039	-0.872604	2.33664e-05	-1.34903	-0.867749
196736672	chr3:196736672:T:C	2.34829e-05	-0.664994	-1.36272	4.14032e-05	-0.0659725	-1.36604	2.91718e-05	-0.628165	-1.36671
196736793	chr3:196736793:A:G	4.07222e-05	-1.47722	-3.67306e-10	3.80259e-05	-1.5171	-3.67306e-10	4.87313e-05	-1.48176	-3.67306e-10
196736889	chr3:196736889:T:C	1.3775e-05	-1.38349	-1.17764	1.9784e-05	-0.942067	-1.22843	1.60721e-05	-1.3829	-1.20809
196737049	chr3:196737049:C:T	2.28867e-05	-0.700416	-1.35302	3.9903e-05	-0.111255	-1.35766	2.8348e-05	-0.665002	-1.35852
196737338	chr3:196737338:C:T	4.57146e-05	-1.03933e-10	-1.36157	4.46269e-05	-1.03933e-10	-1.35703	5.48637e-05	-1.03933e-10	-1.36322
196737421	chr3:196737421:C:T	4.56974e-05	-1.03933e-10	-1.36195	4.46078e-05	-1.03933e-10	-1.35746	5.48447e-05	-1.03933e-10	-1.36357
196737455	chr3:196737455:G:A	0.000120217	-0.394689	-3.67306e-10	9.54266e-05	-0.597012	-3.67306e-10	0.000174074	-0.208596	-3.67306e-10
196737458	chr3:196737458:T:C	0.000111883	-0.466536	-3.67306e-10	8.93835e-05	-0.662433	-3.67306e-10	0.000161141	-0.285796	-3.67306e-10
196737459	chr3:196737459:G:A	0.000112108	-0.464522	-3.67306e-10	8.95459e-05	-0.660618	-3.67306e-10	0.000161486	-0.28366	-3.67306e-10
196737487	chr3:196737487:T:C	2.70846e-05	-0.561412	-1.32361	4.20331e-05	-0.10423	-1.31268	3.36797e-05	-0.535727	-1.31545
196737492	chr3:196737492:T:G	6.92663e-05	-1.03933e-10	-0.94603	7.28102e-05	-1.03933e-10	-0.867513	8.49022e-05	-1.03933e-10	-0.926577
196737533	chr3:196737533:G:A	4.57054e-05	0.0139563	-1.37573	9.69078e-05	0.793253	-1.37486	5.82957e-05	0.0722386	-1.37479
196737590	chr3:196737590:C:T	5.36483e-05	-1.20154	-3.67306e-10	5.78624e-05	-1.0973	-3.67306e-10	6.52445e-05	-1.18993	-3.67306e-10
196738302	chr3:196738302:C:G	0.000251215	-1.03933e-10	0.342319	0.000261484	-1.03933e-10	0.411005	0.000304772	-1.03933e-10	0.351489
196738765	chr3:196738765:G:C	9.88908e-05	-1.03933e-10	-0.589972	0.000101048	-1.03933e-10	-0.539778	0.000119444	-1.03933e-10	-0.58523
196738802	chr3:196738802:AG:A	0.000242265	1.24874	-0.942699	0.00682017	4.68901	-1.01674	0.000257769	1.14133	-0.957346
196738941	chr3:196738941:C:T	3.82209e-05	-1.53302	-0.00758408	4.97937e-05	-1.45919	0.211709	4.85688e-05	-1.53284	0.0477417
196739186	chr3:196739186:C:T	9.04818e-05	-1.03933e-10	-0.678841	9.01204e-05	-1.03933e-10	-0.654224	0.000107688	-1.03933e-10	-0.688835
196739192	chr3:196739192:T:G	9.05016e-05	-1.03933e-10	-0.678621	9.01411e-05	-1.03933e-10	-0.653994	0.000107711	-1.03933e-10	-0.688622
196739353	chr3:196739353:C:T	7.57921e-05	-1.03933e-10	-0.855994	7.52737e-05	-1.03933e-10	-0.834239	9.04209e-05	-1.03933e-10	-0.863601
196739604	chr3:196739604:A:G	4.75617e-05	-1.32196	-3.67306e-10	4.42795e-05	-1.36485	-3.67306e-10	5.57465e-05	-1.34726	-3.67306e-10
196739633	chr3:196739633:G:A	2.74406e-05	-0.731655	-1.14031	8.51362e-05	0.366432	-1.07755	3.17497e-05	-0.806873	-1.10332
196739663	chr3:196739663:G:A	4.50732e-05	-1.03933e-10	-1.3757	4.38712e-05	-1.03933e-10	-1.37411	5.41809e-05	-1.03933e-10	-1.37575
196739928	chr3:196739928:T:C	0.000133697	-1.03933e-10	-0.288414	0.000118815	-1.03933e-10	-0.377798	0.000159197	-1.03933e-10	-0.297936
196740032	chr3:196740032:C:T	0.000142075	-0.227636	-3.67306e-10	0.00015925	-0.0848952	-3.67306e-10	0.000160083	-0.292387	-3.67306e-10
196740204	chr3:196740204:T:A	9.47698e-05	-0.632538	-3.67306e-10	0.00012272	-0.345467	-3.67306e-10	0.000104515	-0.718745	-3.67306e-10
196740395	chr3:196740395:G:C	1.41696e-05	-1.45534	-1.07754	2.58913e-05	-0.916422	-0.98504	1.68484e-05	-1.46656	-1.07726
196740442	chr3:196740442:A:T	5.29445e-05	-1.03933e-10	-1.21474	5.29839e-05	-1.03933e-10	-1.18538	6.43854e-05	-1.03933e-10	-1.20319
196740467	chr3:196740467:C:T	0.00038053	0.408993	0.348584	0.0101212	3.17015	0.896875	0.000388449	0.217822	0.376263
196740647	chr3:196740647:G:C	4.64104e-05	-1.03933e-10	-1.34646	4.53118e-05	-1.03933e-10	-1.3418	5.56155e-05	-1.03933e-10	-1.34961
196741023	chr3:196741023:G:T	1.9667e-05	-0.968398	-1.23665	8.65906e-05	0.470664	-1.16484	2.29169e-05	-1.00473	-1.23147
196741126	chr3:196741126:C:A	4.79744e-05	-1.03933e-10	-1.31332	4.5876e-05	-1.03933e-10	-1.32943	5.76924e-05	-1.03933e-10	-1.31295
196741311	chr3:196741311:G:A	2.75422e-05	-1.07012	-0.798151	0.000118375	0.268351	-0.649867	3.21478e-05	-1.10729	-0.79044
196742054	chr3:196742054:A:G	5.37645e-05	-1.03933e-10	-1.19937	5.29079e-05	-1.03933e-10	-1.18682	6.41313e-05	-1.03933e-10	-1.20714
196742169	chr3:196742169:A:G	4.72748e-05	-1.32801	-3.67306e-10	5.69924e-05	-1.11245	-3.67306e-10	5.55719e-05	-1.3504	-3.67306e-10
196742556	chr3:196742556:A:T	4.51541e-05	-1.03933e-10	-1.37391	4.4032e-05	-1.03933e-10	-1.37045	5.42859e-05	-1.03933e-10	-1.37381
196742643	chr3:196742643:G:C	2.68009e-05	-1.15721	-0.738348	3.54014e-05	-0.957334	-0.631285	3.02687e-05	-1.23767	-0.720289
196742667	chr3:196742667:C:A	0.000104345	-0.536287	-3.67306e-10	0.000129774	-0.289571	-3.67306e-10	0.000131852	-0.486396	-3.67306e-10
196742675	chr3:196742675:G:A	7.16713e-05	0.155623	-1.06752	0.00127157	2.84625	-0.853611	7.37696e-05	-0.0218506	-1.04528
196742711	chr3:196742711:A:G	0.000107084	-0.576276	0.0659018	0.000146583	-0.341655	0.173881	0.000130136	-0.579894	0.0804008
196742786	chr3:196742786:A:G	9.72509e-06	-1.53399	-1.37528	9.57426e-06	-1.52742	-1.36888	1.17149e-05	-1.53324	-1.37397
196742875	chr3:196742875:G:A	0.000125235	-1.03933e-10	-0.353801	0.000147083	-1.03933e-10	-0.164372	0.000146913	-1.03933e-10	-0.378236
196743306	chr3:196743306:G:A	3.80781e-05	-1.2739	-0.270453	4.60602e-05	-1.15801	-0.167413	4.6862e-05	-1.26848	-0.252393
196743349	chr3:196743349:C:G	6.31084e-05	-1.03933e-10	-1.03913	6.40587e-05	-1.03933e-10	-0.995569	7.66993e-05	-1.03933e-10	-1.02818
196743980	chr3:196743980:G:A	7.76044e-05	-0.832364	-3.67306e-10	0.000106648	-0.485832	-3.67306e-10	9.50759e-05	-0.813401	-3.67306e-10
196744145	chr3:196744145:G:T	0.000280653	-1.03933e-10	0.453132	0.000382338	-1.03933e-10	0.790936	0.000398186	-1.03933e-10	0.618843
196744247	chr3:196744247:A:G	6.08658e-05	-1.3214	0.246081	8.46157e-05	-1.20661	0.489363	7.62393e-05	-1.30883	0.27463
196744401	chr3:196744401:CAATT:C	5.03218e-05	-1.03933e-10	-1.26555	4.83918e-05	-1.03933e-10	-1.27604	6.0911e-05	-1.03933e-10	-1.25866
196744528	chr3:196744528:A:T	0.000208149	-1.03933e-10	0.154265	0.000218483	-1.03933e-10	0.231337	0.000243286	-1.03933e-10	0.126162
196744585	chr3:196744585:C:T	3.8581e-05	-1.53123	-3.67306e-10	3.73842e-05	-1.53412	-3.67306e-10	4.65272e-05	-1.52804	-3.67306e-10
196744636	chr3:196744636:AAGT:A	0.000159211	0.0619354	-0.175695	0.00358362	2.70748	0.321276	0.000163794	-0.115094	-0.154375
196744682	chr3:196744682:A:G	5.98277e-05	-1.34481	0.252287	8.27219e-05	-1.23583	0.495948	7.48862e-05	-1.33292	0.280816
196745200	chr3:196745200:C:T	4.51119e-05	-1.03933e-10	-1.37484	4.37985e-05	-1.03933e-10	-1.37577	5.42266e-05	-1.03933e-10	-1.37491
196745436	chr3:196745436:A:G	0.000523967	-1.03933e-10	1.07744	0.000743318	-1.03933e-10	1.45575	0.000669017	-1.03933e-10	1.13773
196745597	chr3:196745597:T:G	1.47828e-05	-1.41424	-1.07628	1.52286e-05	-1.28299	-1.14921	1.73685e-05	-1.43562	-1.0778
196745809	chr3:196745809:A:G	0.000131908	-1.03933e-10	-0.301881	0.000162562	-1.03933e-10	-0.0643129	0.000154761	-1.03933e-10	-0.326197
196745998	chr3:196745998:T:C	1.46705e-05	-1.42604	-1.07211	1.50211e-05	-1.30019	-1.14573	1.72523e-05	-1.44628	-1.07385
196746324	chr3:196746324:G:C	2.64896e-05	-0.95585	-0.951385	0.000128975	0.529747	-0.825498	3.06104e-05	-0.998565	-0.948172
196746518	chr3:196746518:T:C	1.56027e-05	-1.52294	-0.913601	1.90849e-05	-1.33208	-0.874388	2.01845e-05	-1.52919	-0.833967
196746533	chr3:196746533:C:T	7.74447e-05	-1.03933e-10	-0.834425	7.76512e-05	-1.03933e-10	-0.803142	9.304e-05	-1.03933e-10	-0.835047
196746556	chr3:196746556:T:A	0.000172141	0.120489	-0.156165	0.00403385	2.80275	0.34436	0.000176604	-0.0593992	-0.134768
196746761	chr3:196746761:G:C	0.000114832	-0.0967517	-0.343765	0.00225181	2.44468	0.119441	0.000118904	-0.265207	-0.324552
196747158	chr3:196747158:T:G	5.81848e-05	-1.03933e-10	-1.12036	5.21689e-05	-1.03933e-10	-1.20088	6.90668e-05	-1.03933e-10	-1.133
196747205	chr3:196747205:AGTTAAT:A	7.91111e-05	-1.03933e-10	-0.813136	7.91321e-05	-1.03933e-10	-0.784251	9.19456e-05	-1.03933e-10	-0.84688
196747294	chr3:196747294:A:G	8.66295e-05	-0.722348	-3.67306e-10	6.91564e-05	-0.918999	-3.67306e-10	0.000100164	-0.761266	-3.67306e-10
196747416	chr3:196747416:G:A	0.000168636	0.108293	-0.164536	0.00391806	2.78348	0.334506	0.000173041	-0.071349	-0.143196
196747418	chr3:196747418:C:T	0.000172034	0.105882	-0.142177	0.00401143	2.77954	0.36199	0.000176731	-0.0736284	-0.119821
196747494	chr3:196747494:T:C	0.000127805	-1.03933e-10	-0.333487	0.000150529	-1.03933e-10	-0.141213	0.000149926	-1.03933e-10	-0.357936
196747576	chr3:196747576:T:G	0.000184139	0.15887	-0.127169	0.00444237	2.86485	0.378723	0.000188616	-0.0228251	-0.105541
196747985	chr3:196747985:T:C	0.000162318	0.0611038	-0.155538	0.00366776	2.70692	0.345045	0.000167063	-0.115601	-0.134106
196747989	chr3:196747989:G:C	6.65886e-05	-0.985455	-3.67306e-10	7.59017e-05	-0.82593	-3.67306e-10	8.04173e-05	-0.980848	-3.67306e-10
196748248	chr3:196748248:T:C	0.000172488	0.0521973	-0.0858594	0.00393199	2.69205	0.429476	0.000177957	-0.12417	-0.062367
196748271	chr3:196748271:G:C	0.000166016	0.00250334	-0.074407	0.00366196	2.60954	0.440847	0.000171339	-0.171759	-0.0526715
196748362	chr3:196748362:G:A	8.02667e-05	-1.03933e-10	-0.798633	7.9699e-05	-1.03933e-10	-0.777112	9.48802e-05	-1.03933e-10	-0.815462
196748403	chr3:196748403:T:G	0.000193519	0.177929	-0.0965425	0.00474934	2.89532	0.415071	0.000198122	-0.00506164	-0.0741318
196748485	chr3:196748485:T:C	1.43309e-05	-1.4101	-1.11147	1.48585e-05	-1.27703	-1.17977	1.68269e-05	-1.43194	-1.11316
196748879	chr3:196748879:A:G	0.000183678	0.131475	-0.102278	0.00437439	2.81987	0.408278	0.000188379	-0.0492612	-0.0803612
196749316	chr3:196749316:C:G	6.30544e-05	-1.03933e-10	-1.03999	6.4e-05	-1.03933e-10	-0.996486	7.66323e-05	-1.03933e-10	-1.02906
196749338	chr3:196749338:G:A	1.49841e-05	-1.28612	-1.19088	1.66578e-05	-1.11034	-1.23215	1.73382e-05	-1.32208	-1.19308
196749454	chr3:196749454:A:G	0.000215608	-1.03933e-10	0.189474	0.000226759	-1.03933e-10	0.26852	0.000252229	-1.03933e-10	0.162262
196749493	chr3:196749493:G:T	0.000283438	-1.38936	1.85237	0.000373514	-1.29703	2.06462	0.000342623	-1.38206	1.85062
196749768	chr3:196749768:C:T	0.000172925	0.17277	-0.203901	0.00413718	2.88746	0.284944	0.000176615	-0.010076	-0.184026
196749774	chr3:196749774:A:G	4.56497e-05	-1.03933e-10	-1.36299	4.41079e-05	-1.03933e-10	-1.36873	5.48477e-05	-1.03933e-10	-1.36352
196749801	chr3:196749801:A:G	4.54227e-05	-1.03933e-10	-1.36798	4.39261e-05	-1.03933e-10	-1.37286	5.45984e-05	-1.03933e-10	-1.36807
196749900	chr3:196749900:C:T	4.66382e-05	-1.03933e-10	-1.34157	4.50417e-05	-1.03933e-10	-1.34778	5.62391e-05	-1.03933e-10	-1.33846
196749961	chr3:196749961:A:G	0.000229147	-1.03933e-10	0.250374	0.000241059	-1.03933e-10	0.329674	0.000267594	-1.03933e-10	0.221394
196749965	chr3:196749965:A:G	0.000158801	0.0634716	-0.179811	0.00357707	2.71038	0.316547	0.00016342	-0.113547	-0.158205
196750009	chr3:196750009:A:G	0.000183341	0.0986285	-0.0712722	0.00430691	2.76788	0.444725	0.000188426	-0.080061	-0.0493123
196750025	chr3:196750025:C:T	0.000189344	0.110337	-0.0507593	0.00449571	2.78693	0.46858	0.000194445	-0.0689353	-0.0289899
196750072	chr3:196750072:C:T	0.000171401	0.150437	-0.190418	0.00383919	2.84577	0.251879	0.000174102	-0.0350948	-0.173339
196750498	chr3:196750498:G:A	0.000174406	0.0952225	-0.117827	0.00405487	2.76239	0.38992	0.00017919	-0.0835433	-0.0960851
196750789	chr3:196750789:A:G	0.000176889	0.133548	-0.142017	0.00419162	2.82453	0.360938	0.000181296	-0.0472655	-0.120681
196750961	chr3:196750961:T:A	4.50777e-05	-1.03933e-10	-1.3756	4.38216e-05	-1.03933e-10	-1.37524	5.41798e-05	-1.03933e-10	-1.37577
196751191	chr3:196751191:T:C	2.50834e-05	-0.947923	-1.01386	0.000122057	0.5463	-0.897178	2.89349e-05	-0.991906	-1.01112
196751342	chr3:196751342:G:A	0.000177901	0.171049	-0.173812	0.00428757	2.88468	0.323421	0.000181937	-0.011799	-0.152617
196751405	chr3:196751405:TG:T	5.16483e-05	-1.03933e-10	-1.23953	4.96114e-05	-1.03933e-10	-1.25115	6.25655e-05	-1.03933e-10	-1.23186
196751507	chr3:196751507:C:T	6.59156e-05	0.29501	-1.29062	0.00118393	3.08814	-1.16691	6.72986e-05	0.113432	-1.27237
196751796	chr3:196751796:A:G	2.00449e-05	-0.996416	-1.1896	9.00962e-05	0.449766	-1.10426	2.31408e-05	-1.03931	-1.18717
196751803	chr3:196751803:C:T	4.5101e-05	-1.03933e-10	-1.37508	4.4059e-05	-1.03933e-10	-1.36984	5.4233e-05	-1.03933e-10	-1.37479
196751852	chr3:196751852:C:G	0.000325326	0.404391	0.196448	0.00963283	3.25252	0.765047	0.000331093	0.208588	0.225734
196751862	chr3:196751862:T:C	0.000286423	0.456497	0.0169838	0.00844609	3.33594	0.550154	0.000289683	0.259613	0.041097
196751909	chr3:196751909:A:T	0.000203398	0.241611	-0.110437	0.00516665	2.9974	0.397213	0.000207259	0.055672	-0.0897807
196751982	chr3:196751982:T:A	0.000175566	0.119793	-0.135766	0.00412865	2.8022	0.368133	0.000180196	-0.0593554	-0.114674
196751986	chr3:196751986:G:A	5.09052e-05	-1.03933e-10	-1.25402	4.87722e-05	-1.03933e-10	-1.26821	6.11262e-05	-1.03933e-10	-1.25514
196752210	chr3:196752210:A:G	0.000304929	-1.03933e-10	0.536091	0.000326261	-1.03933e-10	0.632327	0.000359984	-1.03933e-10	0.517983
196752432	chr3:196752432:C:T	0.000192453	0.195824	-0.119959	0.00475582	2.92432	0.387431	0.000196616	0.0114111	-0.0982346
196752481	chr3:196752481:C:A	0.000272149	-1.03933e-10	0.42236	0.000303809	-1.03933e-10	0.56103	0.000348511	-1.03933e-10	0.485592
196752656	chr3:196752656:A:G	7.81719e-05	-1.03933e-10	-0.825078	7.7533e-05	-1.03933e-10	-0.804666	9.24287e-05	-1.03933e-10	-0.841639
196752771	chr3:196752771:T:G	0.000183001	-1.03933e-10	0.0255034	0.000200508	-1.03933e-10	0.145487	0.000227125	-1.03933e-10	0.057425
196752816	chr3:196752816:TCCTGG:T	0.000300318	-1.03933e-10	0.520854	0.000336576	-1.03933e-10	0.663453	0.000385362	-1.03933e-10	0.586106
196753036	chr3:196753036:A:G	0.000119272	-1.03933e-10	-0.402585	0.000106499	-1.03933e-10	-0.487237	0.000142198	-1.03933e-10	-0.41086
196753192	chr3:196753192:C:T	6.84971e-05	-1.25763	0.300431	9.335e-05	-1.13151	0.512498	8.596e-05	-1.24561	0.331418
196753209	chr3:196753209:A:G	1.7039e-05	-1.17907	-1.16941	4.78553e-05	-0.19824	-1.08895	1.99066e-05	-1.20758	-1.16944
196753390	chr3:196753390:A:G	2.73341e-05	-0.816878	-1.05898	0.000148288	0.786139	-0.94235	3.13095e-05	-0.866193	-1.05796
196753452	chr3:196753452:C:T	0.000131877	-1.03933e-10	-0.302116	0.000155719	-1.03933e-10	-0.107318	0.000154613	-1.03933e-10	-0.32715
196753464	chr3:196753464:G:A	0.000235072	0.242025	0.033877	0.00614019	2.99851	0.568736	0.000239822	0.0548452	0.0569765
196753517	chr3:196753517:A:G	0.000210302	-1.03933e-10	0.164555	0.000248039	-1.03933e-10	0.358217	0.000249517	-1.03933e-10	0.151452
196753724	chr3:196753724:C:T	9.21007e-05	0.27751	-0.938616	0.00185901	3.06126	-0.688829	9.45495e-05	0.0939472	-0.9129
196753931	chr3:196753931:A:G	0.000117244	-1.03933e-10	-0.419728	0.000104782	-1.03933e-10	-0.503488	0.000139789	-1.03933e-10	-0.427944
196754153	chr3:196754153:T:C	0.00021446	0.223085	-0.0389493	0.00547213	2.96894	0.483112	0.000219067	0.037837	-0.0165374
196754391	chr3:196754391:C:T	6.53344e-05	-1.00447	-3.67306e-10	7.42592e-05	-0.847808	-3.67306e-10	7.89009e-05	-0.999885	-3.67306e-10
196754441	chr3:196754441:G:A	4.51935e-05	-1.03933e-10	-1.37303	4.42607e-05	-1.03933e-10	-1.36527	5.43556e-05	-1.03933e-10	-1.37253
196754900	chr3:196754900:T:C	0.000218016	0.273453	-0.0728758	0.00570317	3.04942	0.443985	0.000222241	0.0856575	-0.0499724
196754966	chr3:196754966:T:C	4.53249e-05	-1.03933e-10	-1.37013	4.44901e-05	-1.03933e-10	-1.3601	5.45244e-05	-1.03933e-10	-1.36943
196755158	chr3:196755158:A:G	0.000256597	-1.03933e-10	0.363518	0.000271784	-1.03933e-10	0.449638	0.000300526	-1.03933e-10	0.337459
196755340	chr3:196755340:T:C	2.50335e-05	-0.633864	-1.32991	3.00335e-05	-0.386007	-1.36705	3.23269e-05	-0.546617	-1.34556
196755702	chr3:196755702:C:T	7.91107e-05	-1.03933e-10	-0.81314	8.84142e-05	-1.03933e-10	-0.673338	9.36153e-05	-1.03933e-10	-0.828883
196755937	chr3:196755937:A:G	2.77532e-05	-0.868898	-0.991739	0.000145038	0.693397	-0.871769	3.19253e-05	-0.915779	-0.9889
196756005	chr3:196756005:T:C	4.31158e-05	-0.595912	-0.824186	0.000117719	0.213351	-0.600423	4.68881e-05	-0.711266	-0.809046
196756050	chr3:196756050:G:A	1.18834e-05	-1.34004	-1.36881	1.53959e-05	-1.05949	-1.36178	1.41528e-05	-1.34924	-1.36893
196756409	chr3:196756409:G:A	0.000216701	0.272552	-0.0780219	0.00565324	3.04755	0.437068	0.000220614	0.0842479	-0.0559081
196756488	chr3:196756488:C:T	3.32619e-05	-1.0407	-0.638876	6.12864e-05	-0.291172	-0.748639	3.59744e-05	-1.07142	-0.713843
196756751	chr3:196756751:G:A	9.8727e-05	0.357394	-0.949025	0.00208052	3.18748	-0.702476	0.000100898	0.170067	-0.924037
196756923	chr3:196756923:G:A	0.000208666	0.274167	-0.117421	0.0053908	3.04665	0.390431	0.000212235	0.0852394	-0.0956236
196757086	chr3:196757086:G:A	8.66645e-05	-1.03933e-10	-0.721945	8.61631e-05	-1.03933e-10	-0.699128	0.00010232	-1.03933e-10	-0.739973
196757199	chr3:196757199:G:A	0.000129288	-1.03933e-10	-0.321946	0.000138993	-1.03933e-10	-0.220945	0.000161575	-1.03933e-10	-0.283108
196757732	chr3:196757732:G:A	0.000890525	1.60782	-3.67306e-10	0.0014304	2.11034	-3.67306e-10	0.00100324	1.54291	-3.67306e-10
196758096	chr3:196758096:A:G	9.08148e-05	0.242875	-0.918042	0.0018044	3.00631	-0.663697	9.34856e-05	0.0618729	-0.892142
196758203	chr3:196758203:G:A	0.000206649	0.15455	-0.00751893	0.00508602	2.85863	0.520249	0.000211871	-0.0272672	0.0151696
196758256	chr3:196758256:G:A	1.36141e-05	-1.35316	-1.21972	1.46731e-05	-1.19772	-1.27163	1.5891e-05	-1.37982	-1.22251
196758274	chr3:196758274:A:G	4.77893e-05	-1.03933e-10	-1.31719	4.6416e-05	-1.03933e-10	-1.31772	5.67177e-05	-1.03933e-10	-1.32999
196758654	chr3:196758654:T:G	0.000106945	-1.21989	0.708216	0.000152708	-1.08459	0.957752	0.000134898	-1.20624	0.742676
196758707	chr3:196758707:T:C	6.86297e-05	-1.03933e-10	-0.955263	6.85348e-05	-1.03933e-10	-0.928028	8.24166e-05	-1.03933e-10	-0.956289
196758719	chr3:196758719:T:C	0.000208678	0.13955	0.0172514	0.00510825	2.83405	0.549197	0.000214237	-0.0412207	0.0402254
196758735	chr3:196758735:C:A	7.84536e-05	-1.03933e-10	-0.821481	8.75801e-05	-1.03933e-10	-0.682816	9.28342e-05	-1.03933e-10	-0.837261
196758805	chr3:196758805:A:G	4.52432e-05	-1.03933e-10	-1.37194	4.44476e-05	-1.03933e-10	-1.36106	5.45495e-05	-1.03933e-10	-1.36897
196758960	chr3:196758960:G:A	7.54933e-05	-0.859945	-3.67306e-10	9.38709e-05	-0.613449	-3.67306e-10	8.64767e-05	-0.908202	-3.67306e-10
196758980	chr3:196758980:G:T	1.74248e-05	-1.20146	-1.12463	4.83175e-05	-0.241271	-1.03631	2.03816e-05	-1.22899	-1.12445
196759926	chr3:196759926:A:G	4.50822e-05	-1.03933e-10	-1.3755	4.39944e-05	-1.03933e-10	-1.37131	5.42037e-05	-1.03933e-10	-1.37533
196760311	chr3:196760311:C:T	0.000128107	-1.03933e-10	-0.331126	0.000150893	-1.03933e-10	-0.138796	0.000150239	-1.03933e-10	-0.355849
196760573	chr3:196760573:A:G	0.00223581	-1.03933e-10	2.52837	0.00258588	-1.03933e-10	2.70245	0.00291174	-1.03933e-10	2.60843
196760848	chr3:196760848:C:T	0.000207186	0.211643	-0.0620168	0.00522744	2.95048	0.455823	0.000211726	0.0271257	-0.0399106
196760991	chr3:196760991:C:G	4.68969e-05	-1.28782	-0.0482197	5.71009e-05	-1.17514	0.0645935	5.77855e-05	-1.28257	-0.0287688
196761297	chr3:196761297:C:T	6.02978e-05	-1.0891	0.00441039	7.6273e-05	-0.941115	0.120065	7.44502e-05	-1.0826	0.0246567
196761672	chr3:196761672:C:T	0.00013108	-1.03933e-10	-0.308179	0.000154836	-1.03933e-10	-0.113003	0.000153619	-1.03933e-10	-0.333603
196761687	chr3:196761687:G:C	0.000206895	-1.03933e-10	0.148223	0.000252567	-1.03933e-10	0.376308	0.000240939	-1.03933e-10	0.116469
196761940	chr3:196761940:C:T	7.56468e-05	-1.03933e-10	-0.857914	6.71193e-05	-1.03933e-10	-0.948899	8.86707e-05	-1.03933e-10	-0.883147
196762580	chr3:196762580:G:T	4.56607e-05	-1.03933e-10	-1.36275	4.39831e-05	-1.03933e-10	-1.37156	5.48232e-05	-1.03933e-10	-1.36396
196762656	chr3:196762656:C:T	1.74317e-05	-1.2697	-1.056	1.90227e-05	-1.08623	-1.12351	2.0314e-05	-1.30466	-1.05211
196762657	chr3:196762657:G:A	8.00765e-05	-1.03933e-10	-0.801007	7.96714e-05	-1.03933e-10	-0.777459	9.46939e-05	-1.03933e-10	-0.817427
196762690	chr3:196762690:G:T	4.507e-05	-1.03933e-10	-1.37577	4.39092e-05	-1.03933e-10	-1.37325	5.41807e-05	-1.03933e-10	-1.37575
196762723	chr3:196762723:A:T	0.000252266	-1.03933e-10	0.346494	0.000266749	-1.03933e-10	0.430938	0.000294906	-1.03933e-10	0.318579
196762749	chr3:196762749:C:T	0.000185932	0.290184	-0.248792	0.00475065	3.07698	0.233684	0.000190421	0.102287	-0.221125
196762879	chr3:196762879:T:C	0.000120599	-1.03933e-10	-0.391518	0.000107667	-1.03933e-10	-0.476326	0.00014379	-1.03933e-10	-0.399721
196762951	chr3:196762951:A:C	1.60078e-05	-1.27206	-1.13885	1.77736e-05	-1.09197	-1.18569	1.85075e-05	-1.3089	-1.141
196763291	chr3:196763291:G:C	6.04436e-05	-0.227679	-0.854598	0.000633986	1.99434	-0.697684	6.6174e-05	-0.356037	-0.819753
196763350	chr3:196763350:G:T	7.42308e-05	0.282153	-1.15896	0.00140997	3.07012	-0.974172	7.59973e-05	0.100126	-1.13751
196763399	chr3:196763399:C:G	0.000256597	-1.03933e-10	0.363518	0.000271784	-1.03933e-10	0.449638	0.000300526	-1.03933e-10	0.337459
196763451	chr3:196763451:G:A	1.5643e-05	-1.28525	-1.14872	1.73055e-05	-1.10982	-1.19453	1.81046e-05	-1.32109	-1.15082
196763772	chr3:196763772:A:G	6.37512e-05	0.190249	-1.21925	0.00112098	2.92307	-1.05648	6.53261e-05	0.0126887	-1.20137
196763955	chr3:196763955:C:T	7.16904e-05	-1.03933e-10	-0.911631	8.03955e-05	-1.03933e-10	-0.768411	8.73697e-05	-1.03933e-10	-0.897928
196764442	chr3:196764442:G:A	0.000101273	-1.03933e-10	-0.566173	9.95496e-05	-1.03933e-10	-0.554714	0.000120002	-1.03933e-10	-0.580569
196764788	chr3:196764788:G:C	5.11651e-05	-1.03933e-10	-1.24893	4.83665e-05	-1.03933e-10	-1.27656	6.10291e-05	-1.03933e-10	-1.25673
196764830	chr3:196764830:T:G	2.50341e-05	-0.68262	-1.28113	0.000205248	1.32176	-1.15291	2.87671e-05	-0.741091	-1.26775
196764844	chr3:196764844:T:TC	6.46863e-05	-1.03933e-10	-1.01444	6.14029e-05	-1.03933e-10	-1.03791	7.91302e-05	-1.03933e-10	-0.996982
196764895	chr3:196764895:T:C	2.29949e-05	-1.30918	-0.739538	3.02416e-05	-1.18173	-0.564427	2.8544e-05	-1.29018	-0.726444
196764984	chr3:196764984:A:T	7.46383e-05	-1.03933e-10	-0.871334	7.49738e-05	-1.03933e-10	-0.838232	8.88985e-05	-1.03933e-10	-0.880581
196765035	chr3:196765035:G:A	1.52718e-05	-1.31424	-1.14374	1.67479e-05	-1.14743	-1.18967	1.77216e-05	-1.34787	-1.14542
196765079	chr3:196765079:C:T	1.08053e-05	-1.47808	-1.32587	1.24353e-05	-1.28443	-1.3504	1.24002e-05	-1.49666	-1.35371
196765087	chr3:196765087:A:G	7.07318e-05	-0.925094	-3.67306e-10	8.54654e-05	-0.707258	-3.67306e-10	8.6626e-05	-0.906476	-3.67306e-10
196765311	chr3:196765311:C:T	4.92907e-05	-1.25425	-0.0320067	6.04758e-05	-1.13452	0.0813987	6.0768e-05	-1.24865	-0.012364
196766610	chr3:196766610:A:G	4.58908e-05	-1.03933e-10	-1.35772	4.4386e-05	-1.03933e-10	-1.36245	5.52818e-05	-1.03933e-10	-1.35563
196766701	chr3:196766701:A:C	8.5503e-05	-0.735438	-3.67306e-10	0.000119728	-0.370149	-3.67306e-10	9.98804e-05	-0.764104	-3.67306e-10
196766831	chr3:196766831:A:G	6.11054e-05	-1.03933e-10	-1.07139	5.71664e-05	-1.03933e-10	-1.1094	7.42817e-05	-1.03933e-10	-1.06021
196767090	chr3:196767090:G:A	1.64163e-05	-1.37376	-1.01195	1.97646e-05	-1.26357	-0.907911	1.99272e-05	-1.36463	-1.01136
196767665	chr3:196767665:T:C	4.50705e-05	-1.03933e-10	-1.37576	4.39378e-05	-1.03933e-10	-1.3726	5.41967e-05	-1.03933e-10	-1.37546
196767827	chr3:196767827:AC:A	9.38991e-05	-1.43933	0.797565	0.000124985	-1.36048	1.03331	0.000114256	-1.43072	0.80108
196767831	chr3:196767831:C:T	4.39063e-05	-0.257438	-1.14449	0.000528209	2.07754	-0.963417	4.97864e-05	-0.335659	-1.12468
196768125	chr3:196768125:TAA:T	4.56558e-05	-1.03933e-10	-1.36286	4.39897e-05	-1.03933e-10	-1.37141	5.47106e-05	-1.03933e-10	-1.36602
196768316	chr3:196768316:A:G	4.58582e-05	-1.03933e-10	-1.35843	4.525e-05	-1.03933e-10	-1.34317	5.54669e-05	-1.03933e-10	-1.35229
196768487	chr3:196768487:T:TG	2.02122e-05	-0.945032	-1.23267	2.38137e-05	-0.778672	-1.20644	2.44744e-05	-0.937837	-1.23261
196768490	chr3:196768490:A:ATG	8.58985e-05	-1.03933e-10	-0.730822	8.23878e-05	-1.03933e-10	-0.743933	0.000103868	-1.03933e-10	-0.724954
196768508	chr3:196768508:T:G	4.53613e-05	-1.03933e-10	-1.36933	4.38103e-05	-1.03933e-10	-1.3755	5.43641e-05	-1.03933e-10	-1.37237
196768956	chr3:196768956:C:T	5.26183e-05	-1.03933e-10	-1.22092	5.04811e-05	-1.03933e-10	-1.23377	6.39303e-05	-1.03933e-10	-1.21028
196769075	chr3:196769075:C:T	0.000252947	-1.03933e-10	0.349191	0.000268085	-1.03933e-10	0.435933	0.000296271	-1.03933e-10	0.323196
196769333	chr3:196769333:A:C	4.91519e-05	-0.916799	-0.372274	9.28959e-05	-0.118904	-0.504987	5.19219e-05	-0.951009	-0.467327
196769530	chr3:196769530:G:A	2.70453e-05	-1.27528	-0.611192	2.87675e-05	-1.10213	-0.693992	3.12566e-05	-1.314	-0.611847
196769534	chr3:196769534:A:G	0.000525618	2.23296	-1.15238	0.0251	6.1775	-1.20225	0.000531218	2.06402	-1.15692
196769539	chr3:196769539:T:C	7.83325e-05	-0.823026	-3.67306e-10	0.000105969	-0.492219	-3.67306e-10	9.20126e-05	-0.846151	-3.67306e-10
196769978	chr3:196769978:G:A	0.000135659	-0.273846	-3.67306e-10	0.000211658	0.1996	-3.67306e-10	0.000152281	-0.34235	-3.67306e-10
196770041	chr3:196770041:A:T	1.20266e-05	-1.52293	-1.17394	1.6284e-05	-1.27855	-1.08664	1.44898e-05	-1.52696	-1.16767
196770346	chr3:196770346:A:G	8.92243e-05	-0.717786	0.0249511	0.000214542	-0.0467136	0.259848	0.000109381	-0.697513	0.0242701
196770667	chr3:196770667:C:T	0.000237764	-1.03933e-10	0.287291	0.000217276	-1.03933e-10	0.225799	0.000283373	-1.03933e-10	0.278686
196770685	chr3:196770685:C:G	6.35946e-05	0.275434	-1.30689	0.000945344	2.92254	-1.22636	6.98513e-05	0.176777	-1.29849
196770700	chr3:196770700:G:T	4.62943e-05	-1.03933e-10	-1.34897	4.45679e-05	-1.03933e-10	-1.35836	5.54394e-05	-1.03933e-10	-1.35279
196770702	chr3:196770702:A:C	9.51374e-05	-0.628667	-3.67306e-10	0.000157199	-0.0978599	-3.67306e-10	0.000106629	-0.69872	-3.67306e-10
196770711	chr3:196770711:C:G	4.55048e-05	-1.03933e-10	-1.36617	4.44153e-05	-1.03933e-10	-1.36178	5.46009e-05	-1.03933e-10	-1.36803
196770729	chr3:196770729:TCTC:T	7.28361e-05	0.328697	-1.22447	0.00136819	3.13769	-1.07182	7.50112e-05	0.145481	-1.19592
196770820	chr3:196770820:A:G	0.00125011	1.947	-3.67306e-10	0.00206504	2.47753	-3.67306e-10	0.00141175	1.88451	-3.67306e-10
196771123	chr3:196771123:A:G	4.53677e-05	-1.03933e-10	-1.36919	4.38169e-05	-1.03933e-10	-1.37535	5.43797e-05	-1.03933e-10	-1.37209
196771189	chr3:196771189:G:A	9.63597e-05	-0.615901	-3.67306e-10	0.000125163	-0.325751	-3.67306e-10	0.000106244	-0.702341	-3.67306e-10
196771581	chr3:196771581:A:G	0.000113018	-1.03933e-10	-0.456437	0.000116165	-1.03933e-10	-0.400359	0.000139604	-1.03933e-10	-0.429265
196771716	chr3:196771716:G:A	5.2898e-05	-1.03933e-10	-1.21562	5.22268e-05	-1.03933e-10	-1.19977	6.35239e-05	-1.03933e-10	-1.21666
196772021	chr3:196772021:C:T	2.46092e-05	-1.04157	-0.939295	2.86712e-05	-0.889	-0.910475	2.95431e-05	-1.03649	-0.945733
196772341	chr3:196772341:G:A	4.95519e-05	-1.03933e-10	-1.28097	4.7221e-05	-1.03933e-10	-1.30053	5.95509e-05	-1.03933e-10	-1.28125
196772450	chr3:196772450:A:G	5.13095e-05	-1.03933e-10	-1.24611	4.89052e-05	-1.03933e-10	-1.26549	6.12632e-05	-1.03933e-10	-1.2529
196772521	chr3:196772521:A:G	4.50995e-05	-1.03933e-10	-1.37512	4.37993e-05	-1.03933e-10	-1.37575	5.42122e-05	-1.03933e-10	-1.37517
196772748	chr3:196772748:T:C	1.48368e-05	-1.46983	-1.01705	1.82525e-05	-1.27369	-0.977371	1.77547e-05	-1.48272	-1.00871
196772766	chr3:196772766:A:G	1.02152e-05	-1.53322	-1.3269	1.02927e-05	-1.52889	-1.29505	1.22467e-05	-1.53372	-1.32909
196772955	chr3:196772955:C:T	4.5102e-05	-1.03933e-10	-1.37506	4.40116e-05	-1.03933e-10	-1.37092	5.42363e-05	-1.03933e-10	-1.37473
196773377	chr3:196773377:C:T	1.92411e-05	-1.00293	-1.22401	2.2357e-05	-0.844556	-1.20367	2.316e-05	-0.99666	-1.22899
196773603	chr3:196773603:C:T	1.37706e-05	-1.52023	-1.04122	1.91756e-05	-1.26733	-0.934407	1.66278e-05	-1.52481	-1.0322
196774068	chr3:196774068:G:A	4.858e-05	-1.03933e-10	-1.30078	4.62914e-05	-1.03933e-10	-1.32041	5.86058e-05	-1.03933e-10	-1.29724
196774227	chr3:196774227:A:G	0.000178326	-1.03933e-10	-0.000374194	0.00020747	-1.03933e-10	0.179618	0.000212464	-1.03933e-10	-0.00930408
196774542	chr3:196774542:A:G	0.000594148	2.49157	-1.28843	0.0493394	6.97504	-1.32393	0.000607147	2.33318	-1.29248
196774682	chr3:196774682:A:G	9.67729e-05	-1.03933e-10	-0.611622	9.89338e-05	-1.03933e-10	-0.560918	0.000119335	-1.03933e-10	-0.586143
196774957	chr3:196774957:TCAA:T	4.5484e-05	-1.03933e-10	-1.36663	4.46146e-05	-1.03933e-10	-1.35731	5.47316e-05	-1.03933e-10	-1.36564
196775080	chr3:196775080:T:C	3.86458e-05	-1.52955	-3.67306e-10	3.73894e-05	-1.53398	-3.67306e-10	4.63661e-05	-1.53151	-3.67306e-10
196775291	chr3:196775291:G:A	4.61807e-05	-1.03933e-10	-1.35143	4.4215e-05	-1.03933e-10	-1.36631	5.55228e-05	-1.03933e-10	-1.35128
196775405	chr3:196775405:C:T	4.65892e-05	-1.03933e-10	-1.34262	4.46335e-05	-1.03933e-10	-1.35688	5.56305e-05	-1.03933e-10	-1.34934
196775468	chr3:196775468:C:T	6.72711e-05	-0.975258	-3.67306e-10	7.67012e-05	-0.815453	-3.67306e-10	8.11307e-05	-0.972015	-3.67306e-10
196776190	chr3:196776190:G:A	5.64354e-05	-1.03933e-10	-1.15089	5.54152e-05	-1.03933e-10	-1.14052	6.82157e-05	-1.03933e-10	-1.1454
196776263	chr3:196776263:A:G	1.0148e-05	-1.51178	-1.35493	1.14835e-05	-1.36982	-1.34464	1.21481e-05	-1.51912	-1.35178
196776470	chr3:196776470:G:A	4.50801e-05	-1.03933e-10	-1.37555	4.38584e-05	-1.03933e-10	-1.3744	5.41825e-05	-1.03933e-10	-1.37572
196776723	chr3:196776723:C:T	1.25686e-05	-1.49477	-1.15801	1.48771e-05	-1.32765	-1.12789	1.50651e-05	-1.50475	-1.15095
196776902	chr3:196776902:T:G	4.52248e-05	-1.03933e-10	-1.37234	4.42533e-05	-1.03933e-10	-1.36544	5.44036e-05	-1.03933e-10	-1.37165
196776913	chr3:196776913:T:C	4.6879e-05	-1.03933e-10	-1.33642	4.5043e-05	-1.03933e-10	-1.34775	5.60996e-05	-1.03933e-10	-1.34095
196776985	chr3:196776985:A:C	1.75931e-05	-1.1957	-1.12078	1.99901e-05	-0.992144	-1.16799	2.01852e-05	-1.23414	-1.12899
196777341	chr3:196777341:C:T	4.52521e-05	-1.03933e-10	-1.37174	4.37994e-05	-1.03933e-10	-1.37575	5.44013e-05	-1.03933e-10	-1.37169
196777587	chr3:196777587:G:C	8.53908e-05	-1.03933e-10	-0.73675	8.69955e-05	-1.03933e-10	-0.689514	0.000105216	-1.03933e-10	-0.712062
196777781	chr3:196777781:T:C	4.52113e-05	-1.03933e-10	-1.37264	4.42303e-05	-1.03933e-10	-1.36596	5.43858e-05	-1.03933e-10	-1.37197
196778019	chr3:196778019:G:C	0.000469655	1.0049	-0.036895	0.00591412	3.49887	0.0308595	0.000594323	1.02619	-0.00684252
196778031	chr3:196778031:G:C	0.000637178	2.55401	-1.28095	0.0424629	6.79968	-1.29866	0.000747149	2.53148	-1.28329
196778120	chr3:196778120:C:G	7.46083e-05	-0.871738	-3.67306e-10	9.47367e-05	-0.604268	-3.67306e-10	8.58642e-05	-0.915309	-3.67306e-10
196778333	chr3:196778333:T:C	1.26832e-05	-1.48894	-1.15477	1.51263e-05	-1.31448	-1.12445	1.51918e-05	-1.49966	-1.14766
196778520	chr3:196778520:G:T	5.95575e-05	-1.09705	-3.67306e-10	5.03112e-05	-1.23714	-3.67306e-10	7.99177e-05	-0.987079	-3.67306e-10
196778792	chr3:196778792:T:C	1.05498e-05	-1.48922	-1.33866	1.34773e-05	-1.21891	-1.33545	1.27415e-05	-1.50294	-1.32027
196778798	chr3:196778798:A:AATG	4.61027e-05	-1.03933e-10	-1.35312	4.57626e-05	-1.03933e-10	-1.3319	5.58015e-05	-1.03933e-10	-1.34628
196778926	chr3:196778926:A:G	4.57165e-05	-1.03933e-10	-1.36153	4.50422e-05	-1.03933e-10	-1.34777	5.51778e-05	-1.03933e-10	-1.35752
196779282	chr3:196779282:A:G	0.00105742	1.91559	-0.135993	0.021444	4.90396	-0.0861326	0.00135182	1.94567	-0.104545
196779378	chr3:196779378:G:A	1.59091e-05	-1.48928	-0.927816	1.7469e-05	-1.28735	-1.00759	1.7212e-05	-1.50299	-1.01948
196779418	chr3:196779418:A:G	4.57363e-05	-1.03933e-10	-1.3611	4.42721e-05	-1.03933e-10	-1.36502	5.49756e-05	-1.03933e-10	-1.36119
196779568	chr3:196779568:A:G	1.64951e-05	-1.50395	-0.876981	1.95875e-05	-1.34963	-0.830853	1.98524e-05	-1.51264	-0.867106
196779707	chr3:196779707:C:T	2.15105e-05	-1.04655	-1.06889	2.4948e-05	-0.894403	-1.04417	2.58698e-05	-1.04147	-1.07353
196779712	chr3:196779712:A:G	1.60192e-05	-1.50498	-0.905226	1.75729e-05	-1.53411	-0.754903	2.01586e-05	-1.5132	-0.85124
196780002	chr3:196780002:A:G	6.97585e-05	-0.93895	-3.67306e-10	7.23968e-05	-0.873208	-3.67306e-10	7.93383e-05	-0.994355	-3.67306e-10
196780069	chr3:196780069:G:T	4.52204e-05	-1.03933e-10	-1.37244	4.42458e-05	-1.03933e-10	-1.36561	5.43978e-05	-1.03933e-10	-1.37175
196780462	chr3:196780462:C:A	1.26549e-05	-1.48987	-1.15608	1.50734e-05	-1.3166	-1.12584	1.51599e-05	-1.50043	-1.14899
196780699	chr3:196780699:C:T	4.73215e-05	-1.03933e-10	-1.32702	4.56539e-05	-1.03933e-10	-1.33428	5.68886e-05	-1.03933e-10	-1.32698
196781103	chr3:196781103:T:C	2.0583e-05	-0.884264	-1.27526	2.42435e-05	-0.708654	-1.25857	2.47856e-05	-0.878502	-1.27931
196781221	chr3:196781221:A:G	4.61727e-05	-1.03933e-10	-1.3516	4.5859e-05	-1.03933e-10	-1.3298	5.58981e-05	-1.03933e-10	-1.34455
196781275	chr3:196781275:G:T	1.96708e-05	-1.51606	-0.688797	2.39619e-05	-1.37966	-0.599242	2.39836e-05	-1.52137	-0.669336
196781456	chr3:196781456:G:A	4.60267e-05	-1.03933e-10	-1.35477	4.49689e-05	-1.03933e-10	-1.3494	5.52871e-05	-1.03933e-10	-1.35554
196781680	chr3:196781680:T:A	0.000432102	1.11962	-0.234952	0.00559478	3.6519	-0.177683	0.000542356	1.13717	-0.209327
196781902	chr3:196781902:G:A	9.96399e-05	-1.03933e-10	-0.582426	0.000105641	-1.03933e-10	-0.495327	0.000123909	-1.03933e-10	-0.54853
196782259	chr3:196782259:A:G	4.58687e-05	-1.03933e-10	-1.35821	4.42594e-05	-1.03933e-10	-1.3653	5.51943e-05	-1.03933e-10	-1.35722
196782462	chr3:196782462:G:A	6.11817e-05	-1.07014	-3.67306e-10	6.88643e-05	-0.923232	-3.67306e-10	7.3805e-05	-1.06665	-3.67306e-10
196782769	chr3:196782769:C:T	4.51612e-05	-1.03933e-10	-1.37375	4.41393e-05	-1.03933e-10	-1.36802	5.43187e-05	-1.03933e-10	-1.37321
196782867	chr3:196782867:A:T	4.54814e-05	-1.03933e-10	-1.36668	4.45028e-05	-1.03933e-10	-1.35982	5.46938e-05	-1.03933e-10	-1.36633
196783028	chr3:196783028:C:T	4.55033e-05	-1.03933e-10	-1.3662	4.47392e-05	-1.03933e-10	-1.35452	5.48822e-05	-1.03933e-10	-1.36289
196783662	chr3:196783662:G:A	1.15762e-05	-1.40167	-1.33337	1.58481e-05	-1.06325	-1.32907	1.40825e-05	-1.41044	-1.3127
196783720	chr3:196783720:T:G	5.47473e-05	-1.03933e-10	-1.18126	5.44048e-05	-1.03933e-10	-1.15892	6.56238e-05	-1.03933e-10	-1.18414
196783766	chr3:196783766:C:A	4.77947e-05	-1.31707	-3.67306e-10	5.38126e-05	-1.16986	-3.67306e-10	5.59297e-05	-1.34398	-3.67306e-10
196783817	chr3:196783817:G:T	6.29697e-05	-1.04134	-3.67306e-10	6.4886e-05	-0.982737	-3.67306e-10	7.97726e-05	-0.988896	-3.67306e-10
196783921	chr3:196783921:A:T	6.30089e-05	-1.04071	-3.67306e-10	9.25057e-05	-0.628099	-3.67306e-10	7.45289e-05	-1.05689	-3.67306e-10
196784021	chr3:196784021:T:C	0.000234764	0.927691	-0.653098	0.00278962	3.38309	-0.604797	0.000292027	0.946267	-0.637496
196784149	chr3:196784149:A:G	4.54459e-05	-1.03933e-10	-1.36747	4.44562e-05	-1.03933e-10	-1.36087	5.465e-05	-1.03933e-10	-1.36713
196784151	chr3:196784151:T:C	3.96501e-05	-1.5039	-3.67306e-10	3.96528e-05	-1.47521	-3.67306e-10	4.79859e-05	-1.49717	-3.67306e-10
196785049	chr3:196785049:C:T	1.017e-05	-1.48925	-1.3753	1.17845e-05	-1.31573	-1.37285	1.21016e-05	-1.50001	-1.37474
196785054	chr3:196785054:G:A	7.69896e-05	-1.03933e-10	-0.840318	7.11888e-05	-1.03933e-10	-0.890034	9.18713e-05	-1.03933e-10	-0.847688
196785114	chr3:196785114:T:C	2.35832e-05	-1.0244	-0.999054	2.74537e-05	-0.8702	-0.972667	2.829e-05	-1.0202	-1.00537
196785273	chr3:196785273:C:T	1.38014e-05	-1.21509	-1.34413	1.60937e-05	-1.01867	-1.35828	1.59388e-05	-1.25122	-1.3481
196785531	chr3:196785531:T:C	4.53774e-05	-1.03933e-10	-1.36898	4.38509e-05	-1.03933e-10	-1.37457	5.43823e-05	-1.03933e-10	-1.37204
196785746	chr3:196785746:C:T	5.82991e-05	-1.03933e-10	-1.1184	5.61417e-05	-1.03933e-10	-1.12749	7.0557e-05	-1.03933e-10	-1.11166
196785806	chr3:196785806:A:G	1.78077e-05	-1.46581	-0.838548	2.32416e-05	-1.26488	-0.744544	2.16751e-05	-1.47683	-0.815083
196785852	chr3:196785852:G:A	0.000257432	0.834543	-0.467777	0.00312483	3.30474	-0.41298	0.000309826	0.819766	-0.451831
196786182	chr3:196786182:A:T	1.63643e-05	-1.49936	-0.889533	2.00318e-05	-1.31823	-0.839814	1.96673e-05	-1.50951	-0.879606
196786248	chr3:196786248:C:T	1.04187e-05	-1.47909	-1.36129	1.22897e-05	-1.29404	-1.35257	1.24074e-05	-1.49116	-1.35862
196786255	chr3:196786255:C:T	7.06915e-05	-1.03933e-10	-0.925664	6.57185e-05	-1.03933e-10	-0.969989	8.45343e-05	-1.03933e-10	-0.930919
196786365	chr3:196786365:G:C	0.00296961	1.47774	1.33446	0.0201022	2.71909	2.03413	0.00464354	1.63336	1.44179
196786711	chr3:196786711:T:A	1.05687e-05	-1.52945	-1.29664	1.20823e-05	-1.42543	-1.2382	1.28548e-05	-1.53166	-1.2827
196786722	chr3:196786722:C:G	5.69808e-05	-1.03933e-10	-1.14127	5.50992e-05	-1.03933e-10	-1.14623	6.66811e-05	-1.03933e-10	-1.16815
196786963	chr3:196786963:T:A	3.95649e-05	-1.50605	-3.67306e-10	3.95344e-05	-1.4782	-3.67306e-10	4.78739e-05	-1.49951	-3.67306e-10
196787712	chr3:196787712:T:C	1.31808e-05	-1.36394	-1.24129	2.55823e-05	-0.767291	-1.14618	1.51958e-05	-1.41833	-1.22873
196787765	chr3:196787765:A:G	7.4734e-05	-0.106849	-0.763205	0.000137545	0.224457	-0.455877	0.000109235	0.0104846	-0.685059
196788780	chr3:196788780:G:A	3.92857e-05	-1.51313	-3.67306e-10	3.87446e-05	-1.49838	-3.67306e-10	4.72127e-05	-1.51341	-3.67306e-10
196789907	chr3:196789907:C:T	4.51237e-05	-1.03933e-10	-1.37458	4.38023e-05	-1.03933e-10	-1.37568	5.42076e-05	-1.03933e-10	-1.37526
196789962	chr3:196789962:G:A	0.000221732	-1.03933e-10	0.21748	0.000250656	-1.03933e-10	0.368712	0.000286921	-1.03933e-10	0.29113
196790225	chr3:196790225:G:A	5.04089e-05	-1.03933e-10	-1.26382	4.97137e-05	-1.03933e-10	-1.24909	6.02413e-05	-1.03933e-10	-1.26972
196790883	chr3:196790883:A:G	1.41189e-05	-1.30777	-1.22871	2.91735e-05	-0.652547	-1.12956	1.61435e-05	-1.37127	-1.21529
196790916	chr3:196790916:A:C	4.98684e-05	-1.03933e-10	-1.2746	4.91458e-05	-1.03933e-10	-1.26058	5.96129e-05	-1.03933e-10	-1.2802
196791041	chr3:196791041:G:T	4.80014e-05	-1.03933e-10	-1.31276	4.66133e-05	-1.03933e-10	-1.31348	5.81247e-05	-1.03933e-10	-1.30549
196791153	chr3:196791153:G:A	4.54064e-05	-1.03933e-10	-1.36834	4.42561e-05	-1.03933e-10	-1.36538	5.45424e-05	-1.03933e-10	-1.3691
196791155	chr3:196791155:A:G	1.36805e-05	-1.32298	-1.24503	2.77115e-05	-0.682803	-1.15072	1.56676e-05	-1.38414	-1.23234
196791208	chr3:196791208:C:G	1.35608e-05	-1.33555	-1.24125	2.71465e-05	-0.708245	-1.14588	1.55638e-05	-1.3947	-1.22844
196791564	chr3:196791564:T:G	0.000153675	-1.03933e-10	-0.149151	0.000160335	-1.03933e-10	-0.0781018	0.000181655	-1.03933e-10	-0.165969
196791749	chr3:196791749:C:A	4.51692e-05	-1.03933e-10	-1.37357	4.37993e-05	-1.03933e-10	-1.37575	5.42721e-05	-1.03933e-10	-1.37407
196791752	chr3:196791752:G:A	0.000793043	2.82471	-1.33282	0.0757064	7.4367	-1.35745	0.00079816	2.65224	-1.33801
196791920	chr3:196791920:G:A	5.5035e-05	-1.03933e-10	-1.17602	5.93143e-05	-1.03933e-10	-1.07252	6.68766e-05	-1.03933e-10	-1.16523
196791981	chr3:196791981:A:G	1.32518e-05	-1.35626	-1.24359	2.59111e-05	-0.751742	-1.14896	1.52594e-05	-1.41201	-1.23087
196792283	chr3:196792283:A:G	4.51645e-05	-1.03933e-10	-1.37368	4.37989e-05	-1.03933e-10	-1.37576	5.42671e-05	-1.03933e-10	-1.37416
196792338	chr3:196792338:T:C	0.00166101	1.4294	0.801791	0.010364	2.66172	1.429	0.00257383	1.5848	0.900271
196792362	chr3:196792362:C:T	0.00011385	0.103217	-0.552322	0.000223337	0.460117	-0.206804	0.000168911	0.230146	-0.468851
196792644	chr3:196792644:C:T	5.12101e-05	-1.03933e-10	-1.24805	5.10819e-05	-1.03933e-10	-1.22194	6.1948e-05	-1.03933e-10	-1.24178
196792660	chr3:196792660:C:T	0.0020401	1.1673	1.26946	0.0118377	2.34617	1.87751	0.0032006	1.31505	1.38797
196792674	chr3:196792674:C:G	0.000183696	0.323495	-0.294205	0.000383513	0.698988	0.0950168	0.000278461	0.460704	-0.199503
196792732	chr3:196792732:C:T	4.71228e-05	-1.03933e-10	-1.33123	4.61602e-05	-1.03933e-10	-1.32325	5.70311e-05	-1.03933e-10	-1.32448
196792806	chr3:196792806:T:A	0.00035938	1.79074	-1.09035	0.00223475	3.71623	-1.15971	0.000424233	1.81437	-1.13216
196792818	chr3:196792818:C:T	0.00271515	2.92467	-0.202054	0.0228599	4.78577	0.0959983	0.0038593	3.01225	-0.122088
196792820	chr3:196792820:C:T	6.7119e-05	-0.977522	-3.67306e-10	5.08048e-05	-1.22738	-3.67306e-10	8.30461e-05	-0.948681	-3.67306e-10
196792829	chr3:196792829:A:G	0.000192616	-1.03933e-10	0.0767076	0.000253611	-1.03933e-10	0.380434	0.000269118	-1.03933e-10	0.227075
196792962	chr3:196792962:A:G	4.60564e-05	-1.03933e-10	-1.35412	4.56061e-05	-1.03933e-10	-1.33533	5.56918e-05	-1.03933e-10	-1.34824
196793007	chr3:196793007:T:C	4.5769e-05	-0.0932382	-1.26714	0.000230404	1.51063	-1.22616	5.84117e-05	-0.0400875	-1.26047
196793035	chr3:196793035:C:T	4.00514e-05	-1.49383	-3.67306e-10	3.74236e-05	-1.53307	-3.67306e-10	4.86304e-05	-1.48383	-3.67306e-10
196793179	chr3:196793179:C:T	2.60899e-05	-0.550021	-1.37242	4.40057e-05	0.00365338	-1.3747	3.04311e-05	-0.58089	-1.37172
196793858	chr3:196793858:C:T	1.57595e-05	-1.48199	-0.944555	1.66995e-05	-1.37535	-0.964644	1.91362e-05	-1.48565	-0.930839
196794159	chr3:196794159:A:G	0.000128219	-0.330249	-3.67306e-10	0.000144482	-0.182214	-3.67306e-10	0.000162477	-0.27754	-3.67306e-10
196794179	chr3:196794179:A:G	4.98931e-05	-1.03933e-10	-1.27411	4.75103e-05	-1.03933e-10	-1.29442	5.98642e-05	-1.03933e-10	-1.276
196794358	chr3:196794358:C:T	0.000123806	-0.365275	-3.67306e-10	0.000139177	-0.219623	-3.67306e-10	0.000156715	-0.313651	-3.67306e-10
196794483	chr3:196794483:G:A	7.36272e-05	-1.03933e-10	-0.884975	6.83608e-05	-1.03933e-10	-0.93057	8.80246e-05	-1.03933e-10	-0.89046
196794670	chr3:196794670:C:G	6.05287e-05	0.186307	-1.26718	0.000515492	2.37237	-1.28261	6.65281e-05	0.100283	-1.27074
196794698	chr3:196794698:A:G	0.000166138	-1.03933e-10	-0.0711704	0.000161777	-1.03933e-10	-0.0691526	0.00020784	-1.03933e-10	-0.031308
196794772	chr3:196794772:G:A	0.000165019	-0.0779296	-3.67306e-10	0.000181939	0.0483004	-3.67306e-10	0.000205536	-0.0424558	-3.67306e-10
196794893	chr3:196794893:A:G	5.02832e-05	-1.03933e-10	-1.26632	5.02468e-05	-1.03933e-10	-1.23842	6.08541e-05	-1.03933e-10	-1.2596
196795588	chr3:196795588:T:C	1.79759e-05	-1.19617	-1.09879	2.96331e-05	-0.676665	-1.08981	2.16117e-05	-1.20223	-1.09261
196796045	chr3:196796045:C:T	4.7176e-05	-1.03933e-10	-1.3301	4.52092e-05	-1.03933e-10	-1.34407	5.63451e-05	-1.03933e-10	-1.33658
196796345	chr3:196796345:T:A	1.13832e-05	-1.38131	-1.37054	1.7482e-05	-0.931119	-1.36308	1.4084e-05	-1.35808	-1.36496
196796678	chr3:196796678:A:G	4.50988e-05	-1.03933e-10	-1.37513	4.38087e-05	-1.03933e-10	-1.37554	5.41818e-05	-1.03933e-10	-1.37573
196797224	chr3:196797224:T:C	1.33952e-05	-1.3278	-1.26129	2.26736e-05	-0.788484	-1.24568	1.64311e-05	-1.32185	-1.24705
196797349	chr3:196797349:G:C	0.000138644	-0.252076	-3.67306e-10	0.000151119	-0.137305	-3.67306e-10	0.000172097	-0.22002	-3.67306e-10
196797760	chr3:196797760:T:A	4.73954e-05	-0.118248	-1.20722	9.172e-05	0.557448	-1.19408	5.75922e-05	-0.114344	-1.20035
196798189	chr3:196798189:A:G	3.85058e-05	-1.53318	-3.67306e-10	3.83088e-05	-1.50969	-3.67306e-10	4.63736e-05	-1.53135	-3.67306e-10
196798404	chr3:196798404:T:C	1.22975e-05	-1.37132	-1.30327	1.98558e-05	-0.872684	-1.29419	1.50315e-05	-1.3659	-1.29203
196798707	chr3:196798707:A:G	1.41638e-05	-1.35777	-1.17553	2.34836e-05	-0.846048	-1.15302	1.75071e-05	-1.35226	-1.15321
196799355	chr3:196799355:T:A	4.74665e-05	-1.03933e-10	-1.32396	4.54448e-05	-1.03933e-10	-1.33887	5.66808e-05	-1.03933e-10	-1.33064
196799458	chr3:196799458:G:A	2.61905e-05	-1.40811	-0.510487	4.30993e-05	-0.919027	-0.472835	3.10478e-05	-1.42831	-0.504241
196799496	chr3:196799496:AG:A	4.76971e-05	-1.03933e-10	-1.31912	4.56316e-05	-1.03933e-10	-1.33477	5.69378e-05	-1.03933e-10	-1.32612
196799556	chr3:196799556:C:T	3.89424e-05	-1.53417	0.0122679	4.91454e-05	-1.47768	0.217097	4.88729e-05	-1.52512	0.0462625
196799814	chr3:196799814:A:G	1.20543e-05	-1.41056	-1.28401	1.85965e-05	-0.990624	-1.24177	1.50641e-05	-1.38917	-1.26659
196800077	chr3:196800077:A:G	5.09898e-05	-1.03933e-10	-1.25236	4.89244e-05	-1.03933e-10	-1.26509	6.11894e-05	-1.03933e-10	-1.2541
196800238	chr3:196800238:C:A	4.85033e-05	-1.03933e-10	-1.30236	4.63385e-05	-1.03933e-10	-1.3194	5.80887e-05	-1.03933e-10	-1.3061
196801266	chr3:196801266:A:G	0.000706802	-1.03933e-10	1.37676	0.000734784	-1.03933e-10	1.44421	0.00087083	-1.03933e-10	1.40137
196801461	chr3:196801461:T:A	0.000172015	-1.03933e-10	-0.036407	0.000189788	-1.03933e-10	0.090536	0.000206405	-1.03933e-10	-0.038236
196801569	chr3:196801569:G:A	3.61658e-05	-0.39867	-1.1972	6.65415e-05	0.224404	-1.18195	4.36752e-05	-0.401111	-1.19019
196801789	chr3:196801789:C:T	0.000169707	-1.03933e-10	-0.0499163	0.000187129	-1.03933e-10	0.0764272	0.000203646	-1.03933e-10	-0.051693
196802867	chr3:196802867:T:C	5.23764e-05	-1.03933e-10	-1.22553	4.96207e-05	-1.03933e-10	-1.25096	6.2789e-05	-1.03933e-10	-1.2283
196802950	chr3:196802950:A:G	4.60181e-05	-1.03933e-10	-1.35495	4.42838e-05	-1.03933e-10	-1.36475	5.5162e-05	-1.03933e-10	-1.3578
196803275	chr3:196803275:G:A	5.16e-05	-1.03933e-10	-1.24047	5.09355e-05	-1.03933e-10	-1.22481	6.30015e-05	-1.03933e-10	-1.22492
196803565	chr3:196803565:A:G	9.39904e-05	-1.03933e-10	-0.640796	9.12772e-05	-1.03933e-10	-0.641469	0.000110459	-1.03933e-10	-0.663435
196803672	chr3:196803672:C:T	4.59928e-05	-1.03933e-10	-1.3555	4.42556e-05	-1.03933e-10	-1.36539	5.49934e-05	-1.03933e-10	-1.36086
196804619	chr3:196804619:C:T	5.31417e-05	-1.03933e-10	-1.21103	5.01568e-05	-1.03933e-10	-1.24022	6.34127e-05	-1.03933e-10	-1.21841
196804966	chr3:196804966:A:C	9.38815e-05	-1.03933e-10	-0.641955	9.11714e-05	-1.03933e-10	-0.642628	0.000110333	-1.03933e-10	-0.664572
196804989	chr3:196804989:G:A	0.000152126	-1.03933e-10	-0.159281	0.000168894	-1.03933e-10	-0.0260992	0.000181927	-1.03933e-10	-0.164474
196805675	chr3:196805675:T:G	9.16143e-05	-1.03933e-10	-0.666402	8.91381e-05	-1.03933e-10	-0.665183	0.000112774	-1.03933e-10	-0.64269
196805920	chr3:196805920:T:A	9.4183e-05	-1.03933e-10	-0.638749	9.14655e-05	-1.03933e-10	-0.639408	0.000110684	-1.03933e-10	-0.661395
196805935	chr3:196805935:A:G	7.45312e-05	-0.0572527	-0.815518	0.000119344	0.274431	-0.647791	0.000104418	0.0606947	-0.780367
196806068	chr3:196806068:C:T	1.13548e-05	-1.474	-1.28035	1.57163e-05	-1.16111	-1.23956	1.39676e-05	-1.46495	-1.26638
196806101	chr3:196806101:C:T	0.000105461	-1.03933e-10	-0.52565	0.000102455	-1.03933e-10	-0.525942	0.00012378	-1.03933e-10	-0.54957
196806248	chr3:196806248:G:A	1.64064e-05	-1.41574	-0.970575	2.52866e-05	-0.992342	-0.932754	2.03621e-05	-1.41822	-0.936182
196806342	chr3:196806342:A:G	4.9317e-05	-1.03933e-10	-1.28572	4.6914e-05	-1.03933e-10	-1.30705	5.89644e-05	-1.03933e-10	-1.29114
196806449	chr3:196806449:C:A	4.63297e-05	-1.03933e-10	-1.3482	4.45512e-05	-1.03933e-10	-1.35873	5.54282e-05	-1.03933e-10	-1.35299
196806507	chr3:196806507:G:A	0.000387637	-1.03933e-10	0.776081	0.000443329	-1.03933e-10	0.938942	0.000501325	-1.03933e-10	0.849177
196806519	chr3:196806519:C:T	5.56288e-05	-1.03933e-10	-1.16529	5.25225e-05	-1.03933e-10	-1.19413	6.67384e-05	-1.03933e-10	-1.1673
196806800	chr3:196806800:G:A	1.66962e-05	-1.43001	-0.938797	2.53938e-05	-1.02123	-0.899636	2.07377e-05	-1.43256	-0.903563
196806873	chr3:196806873:T:A	1.71498e-05	-1.53073	-0.811271	1.59691e-05	-1.52173	-0.862979	2.0863e-05	-1.52992	-0.800184
196807014	chr3:196807014:T:C	1.13522e-05	-1.45542	-1.29916	1.61224e-05	-1.11446	-1.2607	1.39814e-05	-1.44535	-1.28499
196807104	chr3:196807104:A:G	1.00555e-05	-1.52858	-1.34729	1.20035e-05	-1.33738	-1.3328	1.2299e-05	-1.5234	-1.33516
196807120	chr3:196807120:G:C	1.84449e-05	-1.51141	-0.757793	1.95243e-05	-1.43262	-0.751093	2.27427e-05	-1.51395	-0.729885
196807181	chr3:196807181:G:A	6.31122e-05	-1.03933e-10	-1.03908	6.28969e-05	-1.03933e-10	-1.01387	7.64612e-05	-1.03933e-10	-1.03129
196807367	chr3:196807367:G:T	0.000207909	-1.03933e-10	0.153112	0.000275112	-1.03933e-10	0.461809	0.000291287	-1.03933e-10	0.306234
196807787	chr3:196807787:C:T	0.000721052	-1.03933e-10	1.39672	0.000750007	-1.03933e-10	1.46471	0.000888305	-1.03933e-10	1.42124
196808032	chr3:196808032:T:A	1.35479e-05	-1.43318	-1.14458	1.41374e-05	-1.34729	-1.15926	1.60483e-05	-1.4573	-1.13518
196808175	chr3:196808175:G:T	9.39428e-05	-1.03933e-10	-0.641303	9.12315e-05	-1.03933e-10	-0.641969	0.000110404	-1.03933e-10	-0.663929
196808272	chr3:196808272:G:A	3.37713e-05	-1.52019	-0.144185	3.32744e-05	-1.45069	-0.199888	4.18053e-05	-1.5217	-0.113349
196808277	chr3:196808277:G:A	1.71478e-05	-1.50409	-0.838031	1.84879e-05	-1.37022	-0.868034	1.99553e-05	-1.52618	-0.848399
196808291	chr3:196808291:G:A	0.00010065	-1.03933e-10	-0.572336	9.76054e-05	-1.03933e-10	-0.574437	0.000123896	-1.03933e-10	-0.548637
196808928	chr3:196808928:G:T	5.72508e-05	-0.0317691	-1.10478	8.65556e-05	0.291573	-0.986155	7.95653e-05	0.0870648	-1.07856
196808951	chr3:196808951:T:TA	1.31457e-05	-1.4471	-1.16079	1.92561e-05	-1.06225	-1.1353	1.60984e-05	-1.44953	-1.13983
196809328	chr3:196809328:T:TA	4.52771e-05	-1.03933e-10	-1.37119	4.38737e-05	-1.03933e-10	-1.37406	5.42978e-05	-1.03933e-10	-1.37359
196809530	chr3:196809530:G:C	3.30577e-05	-0.656916	-1.02882	0.000150498	0.920001	-1.06142	3.68477e-05	-0.726507	-1.03478
196809693	chr3:196809693:C:A	5.04555e-05	-1.03933e-10	-1.2629	4.80138e-05	-1.03933e-10	-1.28388	6.03841e-05	-1.03933e-10	-1.26735
196809824	chr3:196809824:C:G	7.62774e-05	0.0609659	-0.910578	0.000131498	0.474331	-0.750707	0.000105691	0.173602	-0.881158
196810040	chr3:196810040:T:C	8.74208e-05	-1.03933e-10	-0.713256	8.09754e-05	-1.03933e-10	-0.761225	0.000104655	-1.03933e-10	-0.717411
196810483	chr3:196810483:G:A	4.89496e-05	-1.2932	-3.67306e-10	4.27516e-05	-1.39996	-3.67306e-10	5.97503e-05	-1.2779	-3.67306e-10
196810735	chr3:196810735:C:T	0.000428957	-1.03933e-10	0.877367	0.000447257	-1.03933e-10	0.947763	0.00053036	-1.03933e-10	0.905479
196810976	chr3:196810976:T:G	1.23828e-05	-1.51647	-1.15121	1.23676e-05	-1.47517	-1.16512	1.48925e-05	-1.52526	-1.14196
196811040	chr3:196811040:A:G	4.77697e-05	-1.03933e-10	-1.3176	4.59075e-05	-1.03933e-10	-1.32874	5.69687e-05	-1.03933e-10	-1.32558
196811733	chr3:196811733:G:A	1.55569e-05	-1.25579	-1.18369	1.83111e-05	-1.03057	-1.2173	1.84444e-05	-1.25915	-1.19417
196811777	chr3:196811777:C:T	6.29935e-05	-0.192741	-0.848216	0.000344586	1.61833	-0.931353	6.64581e-05	-0.288049	-0.883455
196811837	chr3:196811837:T:C	0.000139121	-1.03933e-10	-0.248647	0.000153708	-1.03933e-10	-0.120315	0.000166737	-1.03933e-10	-0.251656
196811846	chr3:196811846:A:C	1.3529e-05	-1.25455	-1.3246	1.80092e-05	-0.921745	-1.34274	1.62321e-05	-1.24251	-1.33858
196811883	chr3:196811883:G:A	0.00072926	-1.03933e-10	1.40804	0.00075897	-1.03933e-10	1.47659	0.000901802	-1.03933e-10	1.43632
196812021	chr3:196812021:A:G	4.56937e-05	-1.03933e-10	-1.36203	4.42439e-05	-1.03933e-10	-1.36565	5.48323e-05	-1.03933e-10	-1.3638
196812369	chr3:196812369:G:A	4.57643e-05	-1.03933e-10	-1.36048	4.43047e-05	-1.03933e-10	-1.36428	5.49141e-05	-1.03933e-10	-1.36231
196812376	chr3:196812376:G:A	4.57766e-05	-1.03933e-10	-1.36021	4.43152e-05	-1.03933e-10	-1.36404	5.49272e-05	-1.03933e-10	-1.36207
196812443	chr3:196812443:A:G	1.44458e-05	-1.47198	-1.04161	1.4841e-05	-1.40469	-1.05328	1.7338e-05	-1.49075	-1.02443
196812495	chr3:196812495:A:G	4.52339e-05	-1.03933e-10	-1.37214	4.39839e-05	-1.03933e-10	-1.37155	5.43e-05	-1.03933e-10	-1.37355
196813102	chr3:196813102:G:A	4.53889e-05	-1.03933e-10	-1.36872	4.427e-05	-1.03933e-10	-1.36506	5.47109e-05	-1.03933e-10	-1.36601
196813372	chr3:196813372:T:C	6.99e-05	0.0365731	-0.973496	0.000399294	1.85352	-1.01919	7.53604e-05	-0.0557691	-0.990025
196813518	chr3:196813518:C:T	1.52817e-05	-1.08837	-1.36896	2.20606e-05	-0.687243	-1.37433	1.85937e-05	-1.07186	-1.37339
196813748	chr3:196813748:G:A	1.31074e-05	-1.24301	-1.3678	2.09908e-05	-0.744118	-1.36717	1.57919e-05	-1.24307	-1.36551
196813766	chr3:196813766:G:A	1.32894e-05	-1.23931	-1.35771	2.13516e-05	-0.737601	-1.35664	1.6032e-05	-1.23938	-1.35411
196813865	chr3:196813865:G:C	4.8665e-05	-1.03933e-10	-1.29903	4.69402e-05	-1.03933e-10	-1.3065	5.85638e-05	-1.03933e-10	-1.29796
196813970	chr3:196813970:A:G	1.25321e-05	-1.28883	-1.36687	1.94712e-05	-0.820156	-1.36628	1.51007e-05	-1.2888	-1.36454
196814135	chr3:196814135:C:T	1.99212e-05	-1.23678	-0.955421	2.15446e-05	-1.10097	-0.984269	2.32904e-05	-1.26704	-0.952994
196814381	chr3:196814381:C:T	1.26412e-05	-1.27553	-1.3715	1.98946e-05	-0.792891	-1.37203	1.5223e-05	-1.27481	-1.37046
196814912	chr3:196814912:G:A	1.38221e-05	-1.35918	-1.19855	1.91451e-05	-0.989172	-1.21415	1.67698e-05	-1.34537	-1.20313
196814951	chr3:196814951:G:A	0.000879007	-1.03933e-10	1.5948	0.00103079	-1.03933e-10	1.78272	0.00114647	-1.03933e-10	1.67637
196815035	chr3:196815035:C:T	1.81796e-05	-1.53362	-0.75007	1.8511e-05	-1.50084	-0.736167	2.26499e-05	-1.53404	-0.713884
196815212	chr3:196815212:T:G	9.90902e-05	0.241153	-0.829111	0.000164569	0.715616	-0.767654	0.000132859	0.35878	-0.837564
196815429	chr3:196815429:T:C	6.54258e-05	-1.03933e-10	-1.00307	6.59563e-05	-1.03933e-10	-0.966378	8.18667e-05	-1.03933e-10	-0.962985
196815688	chr3:196815688:G:A	4.8069e-05	-1.03933e-10	-1.31135	4.59248e-05	-1.03933e-10	-1.32836	5.76252e-05	-1.03933e-10	-1.31412
196815725	chr3:196815725:C:T	1.20379e-05	-1.33563	-1.36029	1.73329e-05	-0.938328	-1.36444	1.44583e-05	-1.33912	-1.35769
196815806	chr3:196815806:A:G	1.95871e-05	-1.53296	-0.676164	1.91794e-05	-1.51919	-0.682348	2.43011e-05	-1.53322	-0.644338
196816120	chr3:196816120:T:C	0.00011373	-1.03933e-10	-0.45016	0.000117463	-1.03933e-10	-0.389247	0.00014018	-1.03933e-10	-0.425149
196816270	chr3:196816270:T:A	9.92214e-06	-1.52293	-1.36629	1.17127e-05	-1.34046	-1.35423	1.19825e-05	-1.52366	-1.36097
196817246	chr3:196817246:T:C	4.52687e-05	-1.03933e-10	-1.37137	4.41445e-05	-1.03933e-10	-1.3679	5.44174e-05	-1.03933e-10	-1.37139
196817350	chr3:196817350:C:T	1.58588e-05	-1.43789	-0.982371	2.28931e-05	-1.06661	-0.957923	1.8997e-05	-1.43782	-0.985969
196817453	chr3:196817453:C:T	1.18012e-05	-1.49391	-1.22188	1.15307e-05	-1.51422	-1.19614	1.43485e-05	-1.49053	-1.2139
196817526	chr3:196817526:T:C	3.29133e-05	-0.450978	-1.23913	4.71355e-05	-0.138608	-1.16374	4.22738e-05	-0.420915	-1.203
196817538	chr3:196817538:A:ACACAGGGTTT	6.00448e-05	-1.03933e-10	-1.0889	6.11055e-05	-1.03933e-10	-1.04277	7.36532e-05	-1.03933e-10	-1.06871
196818077	chr3:196818077:T:C	1.66641e-05	-1.23372	-1.13701	1.79048e-05	-1.1031	-1.1672	1.97284e-05	-1.22752	-1.15849
196818381	chr3:196818381:T:G	6.54824e-05	-1.03933e-10	-1.00221	6.79671e-05	-1.03933e-10	-0.936346	8.12558e-05	-1.03933e-10	-0.970475
196818645	chr3:196818645:C:T	1.57992e-05	-1.13043	-1.2936	3.60083e-05	-0.255306	-1.31631	1.82004e-05	-1.15699	-1.30964
196818670	chr3:196818670:T:C	5.17864e-05	-1.03933e-10	-1.23686	5.10039e-05	-1.03933e-10	-1.22347	6.29016e-05	-1.03933e-10	-1.2265
196818753	chr3:196818753:G:A	1.00745e-05	-1.49824	-1.37574	1.31659e-05	-1.20228	-1.37546	1.21374e-05	-1.49624	-1.37554
196818787	chr3:196818787:G:A	3.93116e-05	-1.51247	-3.67306e-10	3.73943e-05	-1.53385	-3.67306e-10	4.86589e-05	-1.48324	-3.67306e-10
196819040	chr3:196819040:A:G	6.71345e-05	-1.03933e-10	-0.977291	6.95281e-05	-1.03933e-10	-0.913639	8.27057e-05	-1.03933e-10	-0.952788
196819215	chr3:196819215:G:A	8.94422e-05	-1.03933e-10	-0.690396	8.29554e-05	-1.03933e-10	-0.737066	0.000104518	-1.03933e-10	-0.718713
196819314	chr3:196819314:C:T	4.53888e-05	-1.03933e-10	-1.36872	4.46438e-05	-1.03933e-10	-1.35666	5.47907e-05	-1.03933e-10	-1.36456
196819658	chr3:196819658:T:G	1.18074e-05	-1.4619	-1.25337	1.69556e-05	-1.05831	-1.26646	1.4002e-05	-1.46787	-1.261
196819871	chr3:196819871:C:T	4.66467e-05	-1.03933e-10	-1.34139	4.52279e-05	-1.03933e-10	-1.34366	5.56604e-05	-1.03933e-10	-1.34881
196819905	chr3:196819905:A:G	1.40128e-05	-1.41537	-1.12865	2.02995e-05	-1.02049	-1.12429	1.66965e-05	-1.41387	-1.13901
196820132	chr3:196820132:AATT:A	3.87428e-05	-1.52704	-3.67306e-10	3.74102e-05	-1.53343	-3.67306e-10	4.6744e-05	-1.52339	-3.67306e-10
196820575	chr3:196820575:G:C	1.01188e-05	-1.49921	-1.37038	1.31632e-05	-1.20453	-1.37342	1.21538e-05	-1.49732	-1.37312
196820667	chr3:196820667:G:A	2.10305e-05	-0.914624	-1.22339	5.65877e-05	0.104421	-1.224	2.41464e-05	-0.950987	-1.23295
196820923	chr3:196820923:G:A	1.16311e-05	-1.47627	-1.25404	1.56273e-05	-1.15478	-1.25157	1.38915e-05	-1.47543	-1.26136
196821055	chr3:196821055:G:A	5.597e-05	-1.03933e-10	-1.15917	5.51809e-05	-1.03933e-10	-1.14475	6.71343e-05	-1.03933e-10	-1.16138
196821099	chr3:196821099:C:A	0.000114257	-1.03933e-10	-0.445538	0.000108391	-1.03933e-10	-0.469628	0.00013354	-1.03933e-10	-0.473676
196821358	chr3:196821358:A:T	8.7583e-05	-1.03933e-10	-0.711402	8.50523e-05	-1.03933e-10	-0.712103	0.000105774	-1.03933e-10	-0.706768
196821532	chr3:196821532:G:A	1.76402e-05	-1.02852	-1.28529	4.46493e-05	-0.074536	-1.28199	2.0266e-05	-1.07003	-1.28911
196821669	chr3:196821669:C:T	6.82631e-05	-1.03933e-10	-0.96062	7.05735e-05	-1.03933e-10	-0.898715	8.3952e-05	-1.03933e-10	-0.937831
196821753	chr3:196821753:ATGGTACATCTGCTT:A	4.6588e-05	-1.34265	-3.67306e-10	4.82621e-05	-1.27872	-3.67306e-10	5.48956e-05	-1.36264	-3.67306e-10
196821867	chr3:196821867:A:G	6.40259e-05	-1.03933e-10	-1.0247	6.58625e-05	-1.03933e-10	-0.967801	7.8598e-05	-1.03933e-10	-1.00373
196821999	chr3:196821999:T:C	1.68214e-05	-1.31574	-1.0456	1.76247e-05	-1.2021	-1.08396	1.97821e-05	-1.31009	-1.07321
196822061	chr3:196822061:T:A	7.41551e-05	-1.03933e-10	-0.87783	6.93691e-05	-1.03933e-10	-0.915928	8.73854e-05	-1.03933e-10	-0.897748
196822218	chr3:196822218:G:A	1.45674e-05	-1.13522	-1.36998	3.0565e-05	-0.365138	-1.37038	1.72572e-05	-1.15233	-1.36752
196822457	chr3:196822457:G:A	4.80046e-05	-1.03933e-10	-1.31269	4.68087e-05	-1.03933e-10	-1.3093	5.74983e-05	-1.03933e-10	-1.31632
196822725	chr3:196822725:A:G	1.43322e-05	-1.52998	-0.991503	1.66826e-05	-1.37126	-0.969742	1.71399e-05	-1.53015	-0.99652
196822871	chr3:196822871:T:G	2.25711e-05	-0.989816	-1.0775	5.84571e-05	-0.0137177	-1.07336	2.58013e-05	-1.03223	-1.08542
196822910	chr3:196822910:C:T	5.54347e-05	-1.03933e-10	-1.16878	5.58186e-05	-1.03933e-10	-1.13326	6.71737e-05	-1.03933e-10	-1.16079
196823331	chr3:196823331:C:T	0.000634153	-1.03933e-10	1.2683	0.00073665	-1.03933e-10	1.44674	0.000825123	-1.03933e-10	1.34746
196823362	chr3:196823362:G:A	4.75947e-05	-1.03933e-10	-1.32127	4.5516e-05	-1.03933e-10	-1.33731	5.69828e-05	-1.03933e-10	-1.32533
196823731	chr3:196823731:G:A	6.61074e-05	-1.03933e-10	-0.992709	6.21239e-05	-1.03933e-10	-1.02624	7.80634e-05	-1.03933e-10	-1.01055
196824128	chr3:196824128:C:T	1.88865e-05	-1.21029	-1.03525	1.93107e-05	-1.07888	-1.11584	2.33875e-05	-1.15678	-1.0591
196824602	chr3:196824602:G:A	1.47461e-05	-1.4412	-1.05181	1.42728e-05	-1.36786	-1.12916	1.77953e-05	-1.41272	-1.07642
196824706	chr3:196824706:C:T	5.61968e-05	-1.03933e-10	-1.15513	5.32963e-05	-1.03933e-10	-1.1795	6.77454e-05	-1.03933e-10	-1.15232
196824723	chr3:196824723:G:C	5.18341e-05	-1.03933e-10	-1.23594	4.99441e-05	-1.03933e-10	-1.24447	6.13081e-05	-1.03933e-10	-1.25217
196824882	chr3:196824882:T:C	1.14754e-05	-1.37527	-1.36852	1.23012e-05	-1.27127	-1.3744	1.35185e-05	-1.39271	-1.37131
196825137	chr3:196825137:G:T	1.29755e-05	-1.30944	-1.31149	1.12443e-05	-1.43167	-1.30383	1.58558e-05	-1.29372	-1.31082
196825419	chr3:196825419:A:G	4.50849e-05	-1.03933e-10	-1.37544	4.41417e-05	-1.03933e-10	-1.36796	5.42728e-05	-1.03933e-10	-1.37405
196825426	chr3:196825426:A:G	4.57209e-05	-1.03933e-10	-1.36143	4.39016e-05	-1.03933e-10	-1.37342	5.46606e-05	-1.03933e-10	-1.36693
196825428	chr3:196825428:A:G	4.53728e-05	-1.03933e-10	-1.36908	4.38035e-05	-1.03933e-10	-1.37566	5.435e-05	-1.03933e-10	-1.37263
196825437	chr3:196825437:T:A	4.50745e-05	-1.03933e-10	-1.37567	4.39549e-05	-1.03933e-10	-1.37221	5.41906e-05	-1.03933e-10	-1.37557
196825450	chr3:196825450:T:C	0.00332492	-1.03933e-10	2.92521	0.00400887	-1.03933e-10	3.14089	0.00456241	-1.03933e-10	3.05753
196825520	chr3:196825520:A:G	5.1949e-05	-1.03933e-10	-1.23373	5.19103e-05	-1.03933e-10	-1.20585	6.33201e-05	-1.03933e-10	-1.21987
196825599	chr3:196825599:T:C	4.56026e-05	-1.03933e-10	-1.36402	4.47412e-05	-1.03933e-10	-1.35448	5.50437e-05	-1.03933e-10	-1.35995
196826154	chr3:196826154:A:G	0.000179623	-1.03933e-10	0.0068741	0.000155979	-1.03933e-10	-0.10565	0.000200625	-1.03933e-10	-0.0666407
196826339	chr3:196826339:T:A	1.30116e-05	-1.29531	-1.32284	1.39661e-05	-1.1968	-1.32194	1.53118e-05	-1.30782	-1.33163
196826467	chr3:196826467:C:T	6.91328e-05	-1.50539	0.55743	8.0421e-05	-1.4571	0.689008	7.97913e-05	-1.51416	0.525499
196826730	chr3:196826730:G:T	1.00947e-05	-1.50706	-1.36492	1.04623e-05	-1.46082	-1.34677	1.21397e-05	-1.50861	-1.36299
196826916	chr3:196826916:G:A	3.1707e-05	-0.872591	-0.85486	2.28109e-05	-1.10311	-0.925017	3.89282e-05	-0.805087	-0.901271
196827149	chr3:196827149:C:T	1.43002e-05	-1.19841	-1.3253	1.36145e-05	-1.21395	-1.33028	1.64521e-05	-1.24585	-1.32177
196827395	chr3:196827395:C:T	1.49502e-05	-1.42756	-1.05171	1.3126e-05	-1.50364	-1.07714	1.81142e-05	-1.39631	-1.07507
196827443	chr3:196827443:G:T	1.26929e-05	-1.34235	-1.30059	1.33647e-05	-1.25151	-1.31124	1.52149e-05	-1.3515	-1.2943
196827562	chr3:196827562:C:T	2.98691e-05	-1.0253	-0.761862	2.18711e-05	-1.23074	-0.839461	3.59721e-05	-0.963477	-0.821855
196827582	chr3:196827582:A:G	1.51026e-05	-1.3747	-1.09443	1.29924e-05	-1.47272	-1.11828	1.84543e-05	-1.33668	-1.1161
196827679	chr3:196827679:G:C	1.49381e-05	-1.37773	-1.10234	1.28295e-05	-1.45596	-1.14766	1.80536e-05	-1.35335	-1.12138
196828527	chr3:196828527:A:G	4.52096e-05	-1.03933e-10	-1.37268	4.38503e-05	-1.03933e-10	-1.37459	5.43116e-05	-1.03933e-10	-1.37334
196828611	chr3:196828611:G:A	2.51182e-05	-0.586337	-1.37406	2.05263e-05	-0.763074	-1.37059	3.19692e-05	-0.532477	-1.37083
196829190	chr3:196829190:T:C	4.52556e-05	-1.03933e-10	-1.37166	4.41045e-05	-1.03933e-10	-1.36881	5.43748e-05	-1.03933e-10	-1.37217
196829253	chr3:196829253:G:A	0.000108644	-1.03933e-10	-0.495911	0.0001023	-1.03933e-10	-0.527464	0.000128643	-1.03933e-10	-0.511032
196829606	chr3:196829606:C:G	4.51139e-05	-1.03933e-10	-1.3748	4.39011e-05	-1.03933e-10	-1.37343	5.42623e-05	-1.03933e-10	-1.37425
196829612	chr3:196829612:G:A	1.14469e-05	-1.39435	-1.35192	1.37915e-05	-1.18117	-1.35014	1.38698e-05	-1.39234	-1.34602
196829938	chr3:196829938:T:C	4.32224e-05	-1.28781	-0.129821	3.22528e-05	-1.39792	-0.283851	4.53556e-05	-1.34154	-0.212004
196829972	chr3:196829972:G:A	0.000188715	1.0088	-0.952554	0.000129944	0.620814	-0.90908	0.000201356	0.881238	-0.944242
196830403	chr3:196830403:C:T	8.42256e-05	-1.03933e-10	-0.75049	8.66285e-05	-1.03933e-10	-0.693741	0.00010421	-1.03933e-10	-0.721668
196830453	chr3:196830453:T:C	0.000141351	-1.03933e-10	-0.232744	0.000143768	-1.03933e-10	-0.187169	0.000175203	-1.03933e-10	-0.202132
196830482	chr3:196830482:CTG:C	3.76156e-05	-1.45981	-0.0967592	3.7185e-05	-1.44347	-0.095992	4.22405e-05	-1.47695	-0.147748
196830593	chr3:196830593:T:C	8.51711e-05	-1.03933e-10	-0.739327	8.76593e-05	-1.03933e-10	-0.681912	0.000105407	-1.03933e-10	-0.710245
196830709	chr3:196830709:G:A	5.46101e-05	-1.03933e-10	-1.18377	5.38739e-05	-1.03933e-10	-1.16872	6.61043e-05	-1.03933e-10	-1.17684
196830805	chr3:196830805:A:T	0.000141846	-1.03933e-10	-0.229249	0.00014427	-1.03933e-10	-0.183686	0.000175797	-1.03933e-10	-0.198749
196830807	chr3:196830807:T:A	0.000141846	-1.03933e-10	-0.229249	0.00014427	-1.03933e-10	-0.183686	0.000175797	-1.03933e-10	-0.198749
196831002	chr3:196831002:T:C	8.51003e-05	-1.03933e-10	-0.740158	8.75903e-05	-1.03933e-10	-0.682699	0.000105321	-1.03933e-10	-0.711064
196831309	chr3:196831309:T:C	8.74203e-05	-1.03933e-10	-0.713261	9.01174e-05	-1.03933e-10	-0.654256	0.000108292	-1.03933e-10	-0.683242
196831444	chr3:196831444:G:C	5.20232e-05	-1.03933e-10	-1.2323	4.96983e-05	-1.03933e-10	-1.2494	6.14258e-05	-1.03933e-10	-1.25025
196831457	chr3:196831457:A:G	1.59026e-05	-1.24012	-1.17738	1.45754e-05	-1.28761	-1.18843	1.92545e-05	-1.20808	-1.20225
196831629	chr3:196831629:C:G	8.21844e-05	-1.03933e-10	-0.775024	7.69188e-05	-1.03933e-10	-0.812619	9.82153e-05	-1.03933e-10	-0.780915
196832052	chr3:196832052:G:A	8.82452e-05	-1.03933e-10	-0.703869	9.0944e-05	-1.03933e-10	-0.645126	0.000109276	-1.03933e-10	-0.674196
196832078	chr3:196832078:A:G	3.8069e-05	-0.334749	-1.20984	4.79191e-05	-0.0945087	-1.19135	4.45277e-05	-0.360226	-1.21174
196832263	chr3:196832263:A:G	4.43361e-05	-1.39219	-3.67306e-10	4.33781e-05	-1.38541	-3.67306e-10	5.39722e-05	-1.37961	-3.67306e-10
196832686	chr3:196832686:C:T	0.000165117	-1.03933e-10	-0.0773359	0.000168271	-1.03933e-10	-0.0297928	0.000204842	-1.03933e-10	-0.0458393
196832956	chr3:196832956:T:C	0.000354579	-1.03933e-10	0.686942	0.000357086	-1.03933e-10	0.722607	0.000441885	-1.03933e-10	0.722974
196833046	chr3:196833046:A:G	9.61748e-05	-1.03933e-10	-0.617821	8.6433e-05	-1.03933e-10	-0.696001	0.000110842	-1.03933e-10	-0.659972
196833134	chr3:196833134:C:A	4.50769e-05	-1.03933e-10	-1.37562	4.38343e-05	-1.03933e-10	-1.37495	5.41833e-05	-1.03933e-10	-1.3757
196833335	chr3:196833335:G:A	6.30323e-05	-1.03933e-10	-1.04034	5.95167e-05	-1.03933e-10	-1.06911	7.53377e-05	-1.03933e-10	-1.0461
196833357	chr3:196833357:G:A	8.91827e-05	-1.03933e-10	-0.693302	9.18594e-05	-1.03933e-10	-0.63511	0.000110286	-1.03933e-10	-0.664997
196833755	chr3:196833755:G:A	8.67931e-05	-1.03933e-10	-0.720462	8.95016e-05	-1.03933e-10	-0.661113	0.000107466	-1.03933e-10	-0.6909
196833873	chr3:196833873:G:A	4.36498e-05	-1.40779	-3.67306e-10	4.64688e-05	-1.31659	-3.67306e-10	5.2867e-05	-1.4003	-3.67306e-10
196833951	chr3:196833951:C:T	7.91842e-05	-1.03933e-10	-0.812212	7.41502e-05	-1.03933e-10	-0.849277	9.44913e-05	-1.03933e-10	-0.819569
196833954	chr3:196833954:G:C	8.64223e-05	-1.03933e-10	-0.724743	8.89886e-05	-1.03933e-10	-0.666861	0.000106975	-1.03933e-10	-0.695485
196834068	chr3:196834068:G:A	1.09605e-05	-1.48084	-1.30884	1.15383e-05	-1.42005	-1.28964	1.32981e-05	-1.48692	-1.29354
196834071	chr3:196834071:G:A	1.23448e-05	-1.30897	-1.36179	1.32323e-05	-1.20466	-1.36804	1.45012e-05	-1.32682	-1.36703
196834108	chr3:196834108:C:T	1.50593e-05	-1.25075	-1.22125	1.64591e-05	-1.14066	-1.21383	1.79098e-05	-1.27791	-1.20482
196834117	chr3:196834117:G:T	4.63453e-05	-1.03933e-10	-1.34787	4.47614e-05	-1.03933e-10	-1.35402	5.58036e-05	-1.03933e-10	-1.34624
196834132	chr3:196834132:A:G	0.00011614	-1.03933e-10	-0.429191	0.000117925	-1.03933e-10	-0.385322	0.000143859	-1.03933e-10	-0.399246
196834283	chr3:196834283:A:G	1.37571e-05	-1.19134	-1.37109	1.51174e-05	-1.06617	-1.37335	1.60677e-05	-1.2178	-1.37346
196834733	chr3:196834733:G:A	3.17888e-05	-1.51921	-0.205662	2.73419e-05	-1.53415	-0.3128	3.48106e-05	-1.52674	-0.291417
196834770	chr3:196834770:A:G	1.12359e-05	-1.3897	-1.37518	1.20425e-05	-1.29168	-1.37525	1.33661e-05	-1.39963	-1.37573
196834924	chr3:196834924:T:G	1.73726e-05	-1.14948	-1.17962	1.99014e-05	-1.00042	-1.16416	2.08111e-05	-1.16959	-1.163
196835140	chr3:196835140:CTG:C	6.19578e-05	-1.03933e-10	-1.05753	6.00179e-05	-1.03933e-10	-1.06073	7.41936e-05	-1.03933e-10	-1.0614
196835165	chr3:196835165:G:A	0.000103111	-1.03933e-10	-0.548187	9.26911e-05	-1.03933e-10	-0.626097	0.000119785	-1.03933e-10	-0.582382
196835247	chr3:196835247:G:A	5.65641e-05	-1.03933e-10	-1.14862	5.36022e-05	-1.03933e-10	-1.17378	6.75632e-05	-1.03933e-10	-1.15501
196835255	chr3:196835255:T:A	1.08761e-05	-1.43824	-1.35918	1.13141e-05	-1.35914	-1.37018	1.29241e-05	-1.44163	-1.36735
196835392	chr3:196835392:A:G	0.000105647	-1.03933e-10	-0.523882	9.33776e-05	-1.03933e-10	-0.618718	0.000122088	-1.03933e-10	-0.563335
196835457	chr3:196835457:G:C	0.000106136	-1.03933e-10	-0.519265	9.30303e-05	-1.03933e-10	-0.622445	0.000122688	-1.03933e-10	-0.558435
196835847	chr3:196835847:C:T	9.30885e-05	-1.03933e-10	-0.650438	8.41391e-05	-1.03933e-10	-0.722898	0.000108447	-1.03933e-10	-0.681818
196836052	chr3:196836052:C:T	0.000288831	-1.03933e-10	0.481852	0.000289851	-1.03933e-10	0.513996	0.000358959	-1.03933e-10	0.515132
196836430	chr3:196836430:C:T	8.93575e-05	-1.03933e-10	-0.691344	8.08759e-05	-1.03933e-10	-0.762453	0.000104163	-1.03933e-10	-0.722119
196836487	chr3:196836487:G:A	0.000265059	-1.03933e-10	0.395964	0.000265872	-1.03933e-10	0.427644	0.000329242	-1.03933e-10	0.428718
196836555	chr3:196836555:G:A	9.284e-05	-1.03933e-10	-0.653112	8.38891e-05	-1.03933e-10	-0.725874	0.00010813	-1.03933e-10	-0.684741
196836595	chr3:196836595:G:A	9.24551e-05	-1.03933e-10	-0.657266	8.23405e-05	-1.03933e-10	-0.744506	0.000107153	-1.03933e-10	-0.693823
196836603	chr3:196836603:A:T	0.000301996	-1.03933e-10	0.526425	0.000301808	-1.03933e-10	0.554422	0.000373479	-1.03933e-10	0.554786
196836785	chr3:196836785:AAAG:A	2.68575e-05	-0.902758	-0.990685	3.15415e-05	-0.734048	-0.970018	3.20476e-05	-0.917443	-0.983412
196836855	chr3:196836855:C:T	8.72312e-05	-1.03933e-10	-0.715426	7.90351e-05	-1.03933e-10	-0.785478	0.00010173	-1.03933e-10	-0.745753
196836914	chr3:196836914:A:C	8.86719e-05	-1.03933e-10	-0.699046	8.02991e-05	-1.03933e-10	-0.769611	0.000103372	-1.03933e-10	-0.729744
196837044	chr3:196837044:C:T	5.59675e-05	-1.03933e-10	-1.15922	5.30793e-05	-1.03933e-10	-1.18358	6.68613e-05	-1.03933e-10	-1.16546
196837400	chr3:196837400:G:A	2.66632e-05	-0.877537	-1.02317	3.13842e-05	-0.705471	-1.0036	3.18014e-05	-0.892374	-1.01619
196837545	chr3:196837545:G:A	0.000111782	-1.03933e-10	-0.467436	9.8501e-05	-1.03933e-10	-0.565303	0.000129024	-1.03933e-10	-0.508074
196837550	chr3:196837550:A:G	0.000158883	-1.03933e-10	-0.11582	0.000145479	-1.03933e-10	-0.175336	0.000185322	-1.03933e-10	-0.14598
196837846	chr3:196837846:C:T	9.3712e-05	-1.03933e-10	-0.643763	8.47414e-05	-1.03933e-10	-0.715765	0.000109262	-1.03933e-10	-0.674331
196838194	chr3:196838194:C:G	4.95176e-05	-1.03933e-10	-1.28166	4.66976e-05	-1.03933e-10	-1.31168	5.86857e-05	-1.03933e-10	-1.29588
196838568	chr3:196838568:G:T	9.92797e-05	-1.03933e-10	-0.586048	8.82955e-05	-1.03933e-10	-0.674681	0.000115184	-1.03933e-10	-0.621545
196838594	chr3:196838594:T:C	5.14013e-05	-1.03933e-10	-1.24433	4.82168e-05	-1.03933e-10	-1.27966	6.08187e-05	-1.03933e-10	-1.26018
196838831	chr3:196838831:C:T	6.60876e-05	-1.03933e-10	-0.993007	6.48328e-05	-1.03933e-10	-0.983557	7.85937e-05	-1.03933e-10	-1.00379
196838879	chr3:196838879:T:C	4.98557e-05	-1.03933e-10	-1.27486	4.69927e-05	-1.03933e-10	-1.30538	5.91017e-05	-1.03933e-10	-1.28882
196838959	chr3:196838959:A:G	6.96084e-05	-1.03933e-10	-0.941104	6.33876e-05	-1.03933e-10	-1.0061	8.15108e-05	-1.03933e-10	-0.967341
196839399	chr3:196839399:T:C	0.000190827	-1.03933e-10	0.067377	0.000192056	-1.03933e-10	0.102417	0.000236659	-1.03933e-10	0.0985416
196839434	chr3:196839434:A:G	0.000191834	-1.03933e-10	0.0726392	0.000193064	-1.03933e-10	0.107653	0.000237874	-1.03933e-10	0.103664
196839548	chr3:196839548:A:AG	4.61254e-05	-1.03933e-10	-1.35263	4.45819e-05	-1.03933e-10	-1.35804	5.52664e-05	-1.03933e-10	-1.35591
196839569	chr3:196839569:G:A	0.000202305	-1.03933e-10	0.125787	0.000203799	-1.03933e-10	0.161767	0.000251093	-1.03933e-10	0.157747
196839651	chr3:196839651:A:T	0.000221135	-1.03933e-10	0.214786	0.000223019	-1.03933e-10	0.251887	0.000274689	-1.03933e-10	0.247561
196839758	chr3:196839758:C:G	4.64709e-05	-1.03933e-10	-1.34516	4.46656e-05	-1.03933e-10	-1.35617	5.56427e-05	-1.03933e-10	-1.34913
196839950	chr3:196839950:T:C	0.000102573	-1.03933e-10	-0.553416	9.23758e-05	-1.03933e-10	-0.629504	0.000119445	-1.03933e-10	-0.585222
196839984	chr3:196839984:A:G	9.40037e-05	-1.03933e-10	-0.640655	8.39541e-05	-1.03933e-10	-0.725099	0.000109504	-1.03933e-10	-0.672117
196840188	chr3:196840188:T:G	0.000116995	-1.03933e-10	-0.42186	0.000102973	-1.03933e-10	-0.5209	0.000135355	-1.03933e-10	-0.460177
196840245	chr3:196840245:C:T	9.09099e-05	-1.03933e-10	-0.674119	8.22751e-05	-1.03933e-10	-0.745302	0.00010602	-1.03933e-10	-0.704448
196840269	chr3:196840269:C:T	8.10635e-05	-1.03933e-10	-0.788757	7.52192e-05	-1.03933e-10	-0.834963	9.55816e-05	-1.03933e-10	-0.808096
196840276	chr3:196840276:A:G	9.6401e-05	-1.03933e-10	-0.615473	8.56954e-05	-1.03933e-10	-0.704571	0.000111683	-1.03933e-10	-0.652416
196840361	chr3:196840361:A:G	6.58556e-05	-1.03933e-10	-0.996525	6.15434e-05	-1.03933e-10	-1.03563	7.74155e-05	-1.03933e-10	-1.01889
196840595	chr3:196840595:A:C	4.75807e-05	-1.03933e-10	-1.32156	4.52209e-05	-1.03933e-10	-1.34381	5.65905e-05	-1.03933e-10	-1.33224
196840734	chr3:196840734:G:A	9.95417e-05	-1.03933e-10	-0.583413	8.85011e-05	-1.03933e-10	-0.672355	0.000115478	-1.03933e-10	-0.618997
196840756	chr3:196840756:T:A	5.02154e-05	-1.03933e-10	-1.26767	4.75013e-05	-1.03933e-10	-1.29461	5.9584e-05	-1.03933e-10	-1.28069
196840782	chr3:196840782:A:G	9.17759e-05	-1.03933e-10	-0.664639	8.31757e-05	-1.03933e-10	-0.734415	0.000107181	-1.03933e-10	-0.69356
196840969	chr3:196840969:G:A	0.000190688	-1.03933e-10	0.066652	0.000167714	-1.03933e-10	-0.0331068	0.000219504	-1.03933e-10	0.0232925
196841337	chr3:196841337:T:C	5.46645e-05	-1.03933e-10	-1.18277	5.08525e-05	-1.03933e-10	-1.22644	6.44135e-05	-1.03933e-10	-1.20275
196841537	chr3:196841537:G:A	0.000128888	-1.03933e-10	-0.325048	0.000115039	-1.03933e-10	-0.410099	0.000149488	-1.03933e-10	-0.360862
196841727	chr3:196841727:G:A	0.000761877	-1.03933e-10	1.4518	0.000640106	-1.03933e-10	1.30626	0.00085398	-1.03933e-10	1.38183
196841730	chr3:196841730:A:G	0.000582989	-1.03933e-10	1.18418	0.000494814	-1.03933e-10	1.04881	0.000656542	-1.03933e-10	1.11891
196841751	chr3:196841751:G:A	8.89906e-05	-1.03933e-10	-0.695458	8.06128e-05	-1.03933e-10	-0.765713	0.000102399	-1.03933e-10	-0.739196
196841824	chr3:196841824:C:T	0.000421817	-1.03933e-10	0.860582	0.000422417	-1.03933e-10	0.890622	0.000523033	-1.03933e-10	0.891569
196841909	chr3:196841909:G:C	0.000154057	-1.03933e-10	-0.146665	0.000138143	-1.03933e-10	-0.227079	0.000179762	-1.03933e-10	-0.176445
196842336	chr3:196842336:G:A	0.000331745	-1.03933e-10	0.620377	0.000371222	-1.03933e-10	0.761431	0.00043603	-1.03933e-10	0.709634
196842533	chr3:196842533:C:A	0.000114069	-1.03933e-10	-0.44719	0.000105209	-1.03933e-10	-0.499417	0.000134091	-1.03933e-10	-0.469558
196842641	chr3:196842641:A:G	4.50877e-05	-1.03933e-10	-1.37538	4.39088e-05	-1.03933e-10	-1.37325	5.42687e-05	-1.03933e-10	-1.37413
196842653	chr3:196842653:A:G	8.98172e-05	-1.03933e-10	-0.686212	8.35713e-05	-1.03933e-10	-0.72967	0.000105954	-1.03933e-10	-0.705068
196843035	chr3:196843035:C:T	8.0921e-05	-1.03933e-10	-0.790516	7.51449e-05	-1.03933e-10	-0.835951	9.6121e-05	-1.03933e-10	-0.802469
196843173	chr3:196843173:C:T	4.60836e-05	-1.03933e-10	-1.35353	4.49456e-05	-1.03933e-10	-1.34992	5.54416e-05	-1.03933e-10	-1.35275
196843394	chr3:196843394:A:C	8.19411e-05	-1.03933e-10	-0.777988	7.85091e-05	-1.03933e-10	-0.792155	9.78509e-05	-1.03933e-10	-0.784632
196843495	chr3:196843495:C:A	3.88457e-05	-1.52439	-3.67306e-10	3.76639e-05	-1.52667	-3.67306e-10	4.63824e-05	-1.53116	-3.67306e-10
196843567	chr3:196843567:G:A	0.000109802	-1.03933e-10	-0.485306	0.000106861	-1.03933e-10	-0.483839	0.000130024	-1.03933e-10	-0.500357
196843587	chr3:196843587:T:C	7.8911e-05	-1.03933e-10	-0.815668	7.56335e-05	-1.03933e-10	-0.829471	9.42372e-05	-1.03933e-10	-0.822262
196843846	chr3:196843846:CA:C	4.77775e-05	-1.03933e-10	-1.31743	4.60794e-05	-1.03933e-10	-1.325	5.71014e-05	-1.03933e-10	-1.32325
196844253	chr3:196844253:A:G	7.75765e-05	-1.03933e-10	-0.832724	7.4467e-05	-1.03933e-10	-0.845014	9.28121e-05	-1.03933e-10	-0.8375
196844310	chr3:196844310:G:A	1.88946e-05	-0.908225	-1.33689	1.9573e-05	-0.850349	-1.33087	2.33258e-05	-0.892445	-1.32607
196844315	chr3:196844315:C:A	6.38668e-05	-1.03933e-10	-1.02719	6.15193e-05	-1.03933e-10	-1.03602	7.64525e-05	-1.03933e-10	-1.03141
196844406	chr3:196844406:A:G	7.38098e-05	-1.03933e-10	-0.882498	7.08249e-05	-1.03933e-10	-0.895159	8.8205e-05	-1.03933e-10	-0.888413
196844568	chr3:196844568:G:C	7.84887e-05	-1.03933e-10	-0.821034	7.53333e-05	-1.03933e-10	-0.833448	9.38986e-05	-1.03933e-10	-0.825862
196844627	chr3:196844627:C:T	8.50607e-05	-1.03933e-10	-0.740624	8.16706e-05	-1.03933e-10	-0.752675	0.000101678	-1.03933e-10	-0.746261
196844815	chr3:196844815:T:C	4.55025e-05	-1.03933e-10	-1.36622	4.4167e-05	-1.03933e-10	-1.36739	5.46712e-05	-1.03933e-10	-1.36674
196844824	chr3:196844824:A:ATT	4.92946e-05	-1.03933e-10	-1.28618	4.77186e-05	-1.03933e-10	-1.29005	5.91602e-05	-1.03933e-10	-1.28783
196844836	chr3:196844836:TC:T	5.50203e-05	-1.03933e-10	-1.17629	5.3082e-05	-1.03933e-10	-1.18353	6.59055e-05	-1.03933e-10	-1.17986
196844901	chr3:196844901:T:C	9.04166e-05	-1.03933e-10	-0.67956	8.6673e-05	-1.03933e-10	-0.693227	0.000107935	-1.03933e-10	-0.686552
196844932	chr3:196844932:G:A	4.5589e-05	-1.03933e-10	-1.36432	4.42304e-05	-1.03933e-10	-1.36596	5.46123e-05	-1.03933e-10	-1.36782
196844950	chr3:196844950:G:A	9.58269e-05	-1.03933e-10	-0.621445	9.18407e-05	-1.03933e-10	-0.635314	0.000114365	-1.03933e-10	-0.628685
196844992	chr3:196844992:A:C	9.78285e-05	-1.03933e-10	-0.600772	9.3601e-05	-1.03933e-10	-0.616329	0.000116641	-1.03933e-10	-0.608971
196845025	chr3:196845025:T:A	4.56253e-05	-1.03933e-10	-1.36353	4.42036e-05	-1.03933e-10	-1.36656	5.47293e-05	-1.03933e-10	-1.36568
196845026	chr3:196845026:A:G	4.56446e-05	-1.03933e-10	-1.3631	4.42198e-05	-1.03933e-10	-1.3662	5.47503e-05	-1.03933e-10	-1.36529
196845130	chr3:196845130:A:C	0.000211111	-1.03933e-10	0.168394	0.000193391	-1.03933e-10	0.109344	0.000247916	-1.03933e-10	0.145012
196845148	chr3:196845148:A:G	0.000328546	-1.03933e-10	0.610689	0.000329336	-1.03933e-10	0.641708	0.000408154	-1.03933e-10	0.643567
196845502	chr3:196845502:A:G	1.41021e-05	-1.53234	-1.00533	1.34036e-05	-1.5342	-1.02565	1.6883e-05	-1.53214	-1.00963
196845643	chr3:196845643:C:T	1.47899e-05	-1.51318	-0.976861	1.4291e-05	-1.5024	-0.993342	1.71207e-05	-1.51549	-1.0123
196846295	chr3:196846295:G:A	1.28107e-05	-1.42592	-1.20779	1.15158e-05	-1.48212	-1.22953	1.57598e-05	-1.40478	-1.20583
196846421	chr3:196846421:C:T	0.000101872	-1.2165	0.656226	9.46036e-05	-1.18347	0.577797	0.000114177	-1.20425	0.573924
196846559	chr3:196846559:G:A	0.000294097	-1.03933e-10	0.499921	0.000294438	-1.03933e-10	0.5297	0.00036494	-1.03933e-10	0.531655
196846687	chr3:196846687:G:A	6.30272e-05	-1.03933e-10	-1.04042	5.90668e-05	-1.03933e-10	-1.0767	7.4228e-05	-1.03933e-10	-1.06094
196846754	chr3:196846754:A:C	0.000291764	-1.03933e-10	0.491957	0.000292075	-1.03933e-10	0.521642	0.000362014	-1.03933e-10	0.523606
196847303	chr3:196847303:G:A	5.14437e-05	-1.03933e-10	-1.2435	4.87414e-05	-1.03933e-10	-1.26884	6.10579e-05	-1.03933e-10	-1.25625
196847309	chr3:196847309:A:G	0.000296395	-1.03933e-10	0.507703	0.000296819	-1.03933e-10	0.537752	0.000367871	-1.03933e-10	0.539657
196847696	chr3:196847696:G:A	4.82613e-05	-1.03933e-10	-1.30736	4.65544e-05	-1.03933e-10	-1.31475	5.75721e-05	-1.03933e-10	-1.31504
196847736	chr3:196847736:A:G	1.27175e-05	-1.4813	-1.15971	1.15361e-05	-1.53168	-1.17821	1.52814e-05	-1.46867	-1.17277
196847863	chr3:196847863:A:G	0.000313443	-1.03933e-10	0.56363	0.000312512	-1.03933e-10	0.589273	0.000387014	-1.03933e-10	0.590384
196847869	chr3:196847869:T:C	0.000312579	-1.03933e-10	0.560868	0.000311687	-1.03933e-10	0.586629	0.000386006	-1.03933e-10	0.587776
196847915	chr3:196847915:T:C	1.18127e-05	-1.52884	-1.18598	1.13041e-05	-1.52093	-1.20928	1.41023e-05	-1.52922	-1.19252
196847928	chr3:196847928:C:T	0.000293163	-1.03933e-10	0.49674	0.000293483	-1.03933e-10	0.52645	0.000363756	-1.03933e-10	0.528406
196848266	chr3:196848266:C:T	4.51395e-05	-1.03933e-10	-1.37423	4.39371e-05	-1.03933e-10	-1.37261	5.43728e-05	-1.03933e-10	-1.37221
196848503	chr3:196848503:G:A	0.00029298	-1.03933e-10	0.496115	0.000293364	-1.03933e-10	0.526044	0.000363496	-1.03933e-10	0.527692
196849018	chr3:196849018:A:G	0.000164831	-1.03933e-10	-0.0790675	0.000146295	-1.03933e-10	-0.169741	0.000189487	-1.03933e-10	-0.123756
196849030	chr3:196849030:G:T	1.09698e-05	-1.41316	-1.37569	1.09312e-05	-1.38807	-1.37568	1.31126e-05	-1.41873	-1.37577
196849118	chr3:196849118:C:T	1.0327e-05	-1.53419	-1.31504	9.86732e-06	-1.52978	-1.33636	1.21813e-05	-1.53368	-1.3345
196849160	chr3:196849160:G:A	0.000146547	-1.03933e-10	-0.196644	0.00013397	-1.03933e-10	-0.257752	0.00017363	-1.03933e-10	-0.21115
196849238	chr3:196849238:G:A	1.15378e-05	-1.42551	-1.31285	1.03704e-05	-1.50125	-1.31516	1.41588e-05	-1.40864	-1.3091
196849261	chr3:196849261:C:T	0.000334815	-1.03933e-10	0.629591	0.000333659	-1.03933e-10	0.654748	0.000413517	-1.03933e-10	0.656623
196849600	chr3:196849600:C:T	8.22662e-05	-1.03933e-10	-0.774028	7.83852e-05	-1.03933e-10	-0.793734	9.86559e-05	-1.03933e-10	-0.776439
196849604	chr3:196849604:C:T	1.52057e-05	-1.33628	-1.12604	1.63781e-05	-1.21858	-1.14085	1.84546e-05	-1.32576	-1.127
196849723	chr3:196849723:C:T	0.000106773	-1.03933e-10	-0.513283	0.000100617	-1.03933e-10	-0.544045	0.000127028	-1.03933e-10	-0.523669
196849738	chr3:196849738:C:T	0.000294626	-1.03933e-10	0.501717	0.000294956	-1.03933e-10	0.531457	0.000365583	-1.03933e-10	0.533418
196849905	chr3:196849905:AT:A	4.71091e-05	-1.03933e-10	-1.33152	4.61842e-05	-1.03933e-10	-1.32273	5.6805e-05	-1.03933e-10	-1.32845
196849976	chr3:196849976:G:A	1.10753e-05	-1.40503	-1.37424	1.1049e-05	-1.37869	-1.37434	1.32511e-05	-1.41048	-1.37351
196850151	chr3:196850151:C:T	3.83578e-05	-1.351	-0.186028	2.84257e-05	-1.42289	-0.38518	3.94794e-05	-1.36212	-0.330174
196850467	chr3:196850467:T:C	0.000145031	-1.03933e-10	-0.207044	0.000132385	-1.03933e-10	-0.269658	0.00016927	-1.03933e-10	-0.236581
196850702	chr3:196850702:G:A	0.000148742	-1.03933e-10	-0.181773	0.000132463	-1.03933e-10	-0.269067	0.00017123	-1.03933e-10	-0.225067
196850764	chr3:196850764:C:T	0.000141865	-1.03933e-10	-0.229114	0.000126827	-1.03933e-10	-0.312546	0.00016386	-1.03933e-10	-0.269065
196851119	chr3:196851119:C:T	0.000108449	-1.03933e-10	-0.497704	0.000104834	-1.03933e-10	-0.502992	0.000130751	-1.03933e-10	-0.494785
196851354	chr3:196851354:G:A	0.000138218	-1.03933e-10	-0.255156	0.000127726	-1.03933e-10	-0.305484	0.000163005	-1.03933e-10	-0.274295
196851487	chr3:196851487:G:A	9.71537e-05	-0.607695	-3.67306e-10	8.7957e-05	-0.678522	-3.67306e-10	0.000114028	-0.631633	-3.67306e-10
196851987	chr3:196851987:G:A	1.38313e-05	-1.53289	-1.02417	1.30693e-05	-1.52789	-1.05722	1.64692e-05	-1.53305	-1.03354
196853126	chr3:196853126:CA:C	0.000189407	-1.03933e-10	0.0599078	0.000186274	-1.03933e-10	0.0718517	0.000223595	-1.03933e-10	0.0417581
196853189	chr3:196853189:G:C	4.47612e-05	-1.38265	-3.67306e-10	4.17529e-05	-1.4236	-3.67306e-10	5.32561e-05	-1.39296	-3.67306e-10
196853355	chr3:196853355:CAGTT:C	0.000263724	-1.03933e-10	0.390915	0.000262618	-1.03933e-10	0.415331	0.000326021	-1.03933e-10	0.418884
196853517	chr3:196853517:A:G	4.54316e-05	-1.36778	-3.67306e-10	3.9996e-05	-1.46659	-3.67306e-10	5.5579e-05	-1.35027	-3.67306e-10
196854039	chr3:196854039:T:C	2.20131e-05	-1.53256	-0.559791	2.07625e-05	-1.52728	-0.594942	2.65607e-05	-1.53289	-0.55575
196854108	chr3:196854108:C:T	5.03251e-05	-1.03933e-10	-1.26548	4.76172e-05	-1.03933e-10	-1.29218	5.99065e-05	-1.03933e-10	-1.27529
196854123	chr3:196854123:G:A	4.93713e-05	-1.03933e-10	-1.28462	4.68496e-05	-1.03933e-10	-1.30843	5.8836e-05	-1.03933e-10	-1.29332
196854146	chr3:196854146:T:C	4.8214e-05	-1.03933e-10	-1.30834	4.59153e-05	-1.03933e-10	-1.32857	5.75297e-05	-1.03933e-10	-1.31577
196854153	chr3:196854153:T:C	4.60152e-05	-1.03933e-10	-1.35502	4.42554e-05	-1.03933e-10	-1.36539	5.50879e-05	-1.03933e-10	-1.35915
196854300	chr3:196854300:T:C	1.35011e-05	-1.39747	-1.18375	1.21752e-05	-1.47075	-1.18521	1.6608e-05	-1.38921	-1.16898
196854635	chr3:196854635:G:C	0.000258273	-1.03933e-10	0.370028	0.000256847	-1.03933e-10	0.393111	0.000319492	-1.03933e-10	0.398654
196854688	chr3:196854688:C:T	4.51075e-05	-1.03933e-10	-1.37494	4.37985e-05	-1.03933e-10	-1.37577	5.41886e-05	-1.03933e-10	-1.37561
196854815	chr3:196854815:C:T	2.22459e-05	-1.53124	-0.550584	2.14363e-05	-1.52606	-0.564221	2.74179e-05	-1.53187	-0.525016
196854829	chr3:196854829:A:G	5.45931e-05	-1.03933e-10	-1.18408	5.23468e-05	-1.03933e-10	-1.19748	6.48392e-05	-1.03933e-10	-1.19617
196854983	chr3:196854983:T:C	1.52611e-05	-1.4861	-0.97258	1.39764e-05	-1.50508	-1.01292	1.83549e-05	-1.48431	-0.973871
196855032	chr3:196855032:G:A	1.09256e-05	-1.45736	-1.33552	1.08288e-05	-1.44067	-1.33249	1.31847e-05	-1.46321	-1.3258
196855121	chr3:196855121:C:T	0.000139361	-1.03933e-10	-0.246923	0.000135096	-1.03933e-10	-0.249384	0.000168694	-1.03933e-10	-0.239991
196855293	chr3:196855293:G:A	0.000126064	-1.03933e-10	-0.347199	0.000117812	-1.03933e-10	-0.386283	0.000149459	-1.03933e-10	-0.361054
196855305	chr3:196855305:G:A	0.000122929	-1.03933e-10	-0.372378	0.000114993	-1.03933e-10	-0.410502	0.000146368	-1.03933e-10	-0.381949
196856031	chr3:196856031:C:T	4.49567e-05	-1.37829	-3.67306e-10	4.08781e-05	-1.44477	-3.67306e-10	5.49141e-05	-1.36231	-3.67306e-10
196856756	chr3:196856756:T:C	1.34349e-05	-1.43216	-1.15397	1.34451e-05	-1.41355	-1.14321	1.64286e-05	-1.43919	-1.12986
196856856	chr3:196856856:G:A	0.000152542	-1.03933e-10	-0.156548	0.000156709	-1.03933e-10	-0.10098	0.000189427	-1.03933e-10	-0.124073
196856931	chr3:196856931:G:A	1.0474e-05	-1.46326	-1.37183	1.03715e-05	-1.44564	-1.37067	1.25061e-05	-1.46862	-1.37325
196857000	chr3:196857000:AGAAAG:A	1.27773e-05	-1.44701	-1.18931	1.27584e-05	-1.42975	-1.17943	1.56046e-05	-1.45348	-1.16703
196857246	chr3:196857246:C:G	0.0001067	-1.03933e-10	-0.513969	0.000100023	-1.03933e-10	-0.549965	0.00012704	-1.03933e-10	-0.523573
196857272	chr3:196857272:A:T	5.2806e-05	-1.03933e-10	-1.21736	5.06875e-05	-1.03933e-10	-1.22969	6.27671e-05	-1.03933e-10	-1.22865
196857605	chr3:196857605:G:A	5.05474e-05	-1.03933e-10	-1.26108	5.00004e-05	-1.03933e-10	-1.24334	6.11693e-05	-1.03933e-10	-1.25443
196857653	chr3:196857653:C:A	9.04599e-05	-1.03933e-10	-0.679082	8.63651e-05	-1.03933e-10	-0.696786	0.000109023	-1.03933e-10	-0.676514
196857701	chr3:196857701:G:A	5.05513e-05	-1.03933e-10	-1.261	5.00581e-05	-1.03933e-10	-1.24219	6.1394e-05	-1.03933e-10	-1.25076
196857742	chr3:196857742:T:C	1.02576e-05	-1.48222	-1.37375	1.01161e-05	-1.46726	-1.37399	1.22884e-05	-1.48702	-1.3724
196857817	chr3:196857817:A:G	5.00346e-05	-1.03933e-10	-1.27127	4.81814e-05	-1.03933e-10	-1.2804	5.95643e-05	-1.03933e-10	-1.28102
196857977	chr3:196857977:G:T	5.11787e-05	-1.03933e-10	-1.24867	4.88216e-05	-1.03933e-10	-1.2672	6.09645e-05	-1.03933e-10	-1.25778
196858432	chr3:196858432:T:A	0.000113234	-1.03933e-10	-0.454528	0.000106072	-1.03933e-10	-0.491248	0.000134797	-1.03933e-10	-0.464307
196859111	chr3:196859111:A:C	6.18381e-05	-1.05947	-3.67306e-10	6.42829e-05	-0.992076	-3.67306e-10	7.46812e-05	-1.05485	-3.67306e-10
196859127	chr3:196859127:G:A	0.000197595	-1.03933e-10	0.10223	0.00020291	-1.03933e-10	0.157394	0.000245417	-1.03933e-10	0.134883
196859651	chr3:196859651:T:C	1.73439e-05	-1.5191	-0.811649	1.6695e-05	-1.50878	-0.831478	2.10516e-05	-1.52065	-0.800447
196859866	chr3:196859866:A:G	0.000110317	-1.03933e-10	-0.48063	0.000103943	-1.03933e-10	-0.511523	0.000131454	-1.03933e-10	-0.48942
196859913	chr3:196859913:C:T	0.00011094	-0.475002	-3.67306e-10	0.000101904	-0.531335	-3.67306e-10	0.000128998	-0.508283	-3.67306e-10
196859955	chr3:196859955:G:A	4.30054e-05	-1.42266	-3.67306e-10	4.18823e-05	-1.42051	-3.67306e-10	5.11704e-05	-1.43292	-3.67306e-10
196860187	chr3:196860187:T:C	1.75085e-05	-1.50887	-0.81243	1.69014e-05	-1.49588	-0.832091	2.12405e-05	-1.51089	-0.801272
196860330	chr3:196860330:C:G	4.72074e-05	-1.03933e-10	-1.32944	4.63322e-05	-1.03933e-10	-1.31953	5.70766e-05	-1.03933e-10	-1.32368
196860366	chr3:196860366:G:A	3.194e-05	-1.10453	-0.615601	3.32102e-05	-1.07257	-0.579947	3.93494e-05	-1.09414	-0.601455
196860875	chr3:196860875:G:T	0.000117403	-1.03933e-10	-0.418375	0.000109701	-1.03933e-10	-0.457614	0.000139618	-1.03933e-10	-0.429166
196860911	chr3:196860911:C:T	9.38821e-05	-1.03933e-10	-0.64195	8.87176e-05	-1.03933e-10	-0.669911	0.00011197	-1.03933e-10	-0.649842
196861051	chr3:196861051:A:G	4.53256e-05	-1.03933e-10	-1.37012	4.39734e-05	-1.03933e-10	-1.37178	5.46411e-05	-1.03933e-10	-1.36729
196861315	chr3:196861315:G:A	4.91308e-05	-1.03933e-10	-1.2895	4.7015e-05	-1.03933e-10	-1.3049	5.86086e-05	-1.03933e-10	-1.29719
196861325	chr3:196861325:C:T	4.55075e-05	-1.03933e-10	-1.36611	4.41216e-05	-1.03933e-10	-1.36842	5.48979e-05	-1.03933e-10	-1.3626
196861936	chr3:196861936:G:A	5.66493e-05	-1.03933e-10	-1.14711	5.5209e-05	-1.03933e-10	-1.14424	6.80857e-05	-1.03933e-10	-1.14731
196862068	chr3:196862068:G:T	1.02592e-05	-1.49729	-1.35852	1.00778e-05	-1.48489	-1.36014	1.22281e-05	-1.50155	-1.36279
196862072	chr3:196862072:C:T	5.20303e-05	-1.03933e-10	-1.23216	4.95714e-05	-1.03933e-10	-1.25195	6.19462e-05	-1.03933e-10	-1.24181
196862318	chr3:196862318:G:A	6.3552e-05	-1.03933e-10	-1.03213	6.02835e-05	-1.03933e-10	-1.05631	7.56932e-05	-1.03933e-10	-1.04139
196862489	chr3:196862489:T:C	4.55798e-05	-1.03933e-10	-1.36452	4.44415e-05	-1.03933e-10	-1.3612	5.50151e-05	-1.03933e-10	-1.36047
196863152	chr3:196863152:A:C	0.0001444	-1.03933e-10	-0.211402	0.00013551	-1.03933e-10	-0.246325	0.000171947	-1.03933e-10	-0.220888
196863313	chr3:196863313:T:C	6.3423e-05	-1.03933e-10	-1.03416	6.01602e-05	-1.03933e-10	-1.05836	7.55446e-05	-1.03933e-10	-1.04335
196863524	chr3:196863524:G:A	3.88336e-05	-1.5247	-3.67306e-10	3.74893e-05	-1.53131	-3.67306e-10	4.65956e-05	-1.52657	-3.67306e-10
196863686	chr3:196863686:G:A	1.03875e-05	-1.4866	-1.35679	1.02181e-05	-1.47267	-1.35855	1.237e-05	-1.49151	-1.3613
196863773	chr3:196863773:C:T	1.09807e-05	-1.41694	-1.37091	1.17073e-05	-1.32427	-1.37089	1.33218e-05	-1.40883	-1.36984
196863956	chr3:196863956:C:T	5.49519e-05	-1.03933e-10	-1.17753	5.46501e-05	-1.03933e-10	-1.15442	6.66591e-05	-1.03933e-10	-1.16849
196864158	chr3:196864158:A:C	3.90204e-05	-1.5199	-3.67306e-10	3.97627e-05	-1.47244	-3.67306e-10	4.6963e-05	-1.51872	-3.67306e-10
196864783	chr3:196864783:T:C	0.000115432	-1.03933e-10	-0.435303	0.00010809	-1.03933e-10	-0.472407	0.000137416	-1.03933e-10	-0.445061
196864885	chr3:196864885:T:C	0.000199558	-1.03933e-10	0.112116	0.0001965	-1.03933e-10	0.125292	0.000235237	-1.03933e-10	0.0925168
196865112	chr3:196865112:T:C	4.36971e-05	-1.40671	-3.67306e-10	4.25659e-05	-1.40432	-3.67306e-10	5.19483e-05	-1.41783	-3.67306e-10
196865790	chr3:196865790:C:T	1.29818e-05	-1.32599	-1.29445	1.14637e-05	-1.42901	-1.28717	1.60558e-05	-1.30865	-1.28336
196865962	chr3:196865962:C:T	4.51123e-05	-1.03933e-10	-1.37483	4.38932e-05	-1.03933e-10	-1.37361	5.42682e-05	-1.03933e-10	-1.37414
196865983	chr3:196865983:C:T	5.62764e-05	-1.03933e-10	-1.15371	5.3888e-05	-1.03933e-10	-1.16846	6.67488e-05	-1.03933e-10	-1.16714
196866067	chr3:196866067:C:T	5.36864e-05	-1.03933e-10	-1.20083	5.33192e-05	-1.03933e-10	-1.17907	6.50881e-05	-1.03933e-10	-1.19233
196866190	chr3:196866190:C:T	7.80618e-05	-1.03933e-10	-0.826488	8.17228e-05	-1.03933e-10	-0.752037	9.78785e-05	-1.03933e-10	-0.784349
196866493	chr3:196866493:G:A	1.88823e-05	-1.51328	-0.732487	1.82518e-05	-1.50117	-0.749934	2.30274e-05	-1.51498	-0.716411
196866691	chr3:196866691:C:T	0.000207238	-1.03933e-10	0.149877	0.000204416	-1.03933e-10	0.164788	0.000254409	-1.03933e-10	0.170868
196866918	chr3:196866918:G:A	1.79666e-05	-1.42199	-0.873491	1.56921e-05	-1.50157	-0.900639	2.16036e-05	-1.40612	-0.889096
196867279	chr3:196867279:C:T	7.9586e-05	-1.03933e-10	-0.807151	7.99716e-05	-1.03933e-10	-0.773698	9.75426e-05	-1.03933e-10	-0.787787
196867860	chr3:196867860:G:A	0.000793599	-1.03933e-10	1.49259	0.000785123	-1.03933e-10	1.51047	0.000988885	-1.03933e-10	1.5285
196868408	chr3:196868408:G:C	1.09199e-05	-1.44959	-1.34382	1.06229e-05	-1.43433	-1.35803	1.29085e-05	-1.45359	-1.35659
196868558	chr3:196868558:A:T	3.07552e-05	-1.36977	-0.388155	2.63517e-05	-1.4461	-0.437739	3.62046e-05	-1.34406	-0.43483
196868744	chr3:196868744:A:G	5.39871e-05	-1.03933e-10	-1.19524	5.20849e-05	-1.03933e-10	-1.20249	6.54346e-05	-1.03933e-10	-1.18703
196869933	chr3:196869933:C:T	0.000122434	-1.03933e-10	-0.376413	0.000117913	-1.03933e-10	-0.385426	0.00014292	-1.03933e-10	-0.405794
196870323	chr3:196870323:T:C	9.02891e-05	-1.03933e-10	-0.680972	8.32446e-05	-1.03933e-10	-0.733586	0.000104158	-1.03933e-10	-0.722171
196871569	chr3:196871569:A:G	4.51885e-05	-1.03933e-10	-1.37315	4.38106e-05	-1.03933e-10	-1.37549	5.42216e-05	-1.03933e-10	-1.375
196872053	chr3:196872053:A:G	1.18552e-05	-1.40273	-1.3085	1.21634e-05	-1.36585	-1.29109	1.51856e-05	-1.35391	-1.29382
196872451	chr3:196872451:T:G	1.72014e-05	-1.18273	-1.15627	1.44857e-05	-1.29011	-1.19209	2.18765e-05	-1.10202	-1.18065
196872490	chr3:196872490:A:AT	6.81318e-05	-1.03933e-10	-0.962545	6.25273e-05	-1.03933e-10	-1.01977	7.8985e-05	-1.03933e-10	-0.998819
196872622	chr3:196872622:C:T	5.10957e-05	-1.03933e-10	-1.25029	5.03614e-05	-1.03933e-10	-1.23614	6.18227e-05	-1.03933e-10	-1.24381
196872962	chr3:196872962:AT:A	4.50785e-05	-1.03933e-10	-1.37558	4.37997e-05	-1.03933e-10	-1.37574	5.41865e-05	-1.03933e-10	-1.37564
196873303	chr3:196873303:C:T	1.24103e-05	-1.42046	-1.245	1.2783e-05	-1.38596	-1.22129	1.59271e-05	-1.37523	-1.22482
196873353	chr3:196873353:G:A	1.68181e-05	-1.34361	-1.01792	1.46188e-05	-1.41761	-1.05545	2.09298e-05	-1.28218	-1.04473
196873363	chr3:196873363:G:A	0.00012098	-1.3557	0.967338	0.000101269	-1.42669	0.889095	0.000133183	-1.38837	0.912017
196873736	chr3:196873736:A:T	1.90275e-05	-1.43809	-0.800013	1.91463e-05	-1.40193	-0.801333	2.34908e-05	-1.40681	-0.804661
196874367	chr3:196874367:T:C	5.27026e-05	-1.03933e-10	-1.21932	4.98773e-05	-1.03933e-10	-1.2458	6.21029e-05	-1.03933e-10	-1.23928
196874405	chr3:196874405:A:T	0.000261953	-1.03933e-10	0.384178	0.00024451	-1.03933e-10	0.343886	0.000308733	-1.03933e-10	0.3644
196874461	chr3:196874461:A:G	4.5079e-05	-1.03933e-10	-1.37557	4.37998e-05	-1.03933e-10	-1.37574	5.41869e-05	-1.03933e-10	-1.37564
196874465	chr3:196874465:T:G	1.15888e-05	-1.51148	-1.22247	1.07977e-05	-1.50645	-1.26959	1.33505e-05	-1.51235	-1.26417
196874580	chr3:196874580:T:C	5.11855e-05	-1.03933e-10	-1.24853	5.0455e-05	-1.03933e-10	-1.23429	6.19348e-05	-1.03933e-10	-1.24199
196874650	chr3:196874650:T:G	1.37796e-05	-1.38053	-1.18026	1.43867e-05	-1.34028	-1.14878	1.79048e-05	-1.32816	-1.15485
196874679	chr3:196874679:A:C	4.99838e-05	-1.03933e-10	-1.27229	4.8651e-05	-1.03933e-10	-1.2707	5.99756e-05	-1.03933e-10	-1.27414
196874833	chr3:196874833:C:T	0.000106822	-1.03933e-10	-0.512826	0.000108993	-1.03933e-10	-0.464085	0.000130022	-1.03933e-10	-0.500376
196876143	chr3:196876143:A:G	1.32371e-05	-1.23661	-1.36436	1.17694e-05	-1.32571	-1.36416	1.7256e-05	-1.15519	-1.36473
196876325	chr3:196876325:T:C	5.5623e-05	-1.03933e-10	-1.16539	5.47659e-05	-1.03933e-10	-1.1523	6.74065e-05	-1.03933e-10	-1.15734
196876393	chr3:196876393:C:T	5.46075e-05	-1.03933e-10	-1.18382	5.3735e-05	-1.03933e-10	-1.1713	6.61539e-05	-1.03933e-10	-1.17609
196876542	chr3:196876542:A:T	8.33033e-05	-1.03933e-10	-0.761501	8.10298e-05	-1.03933e-10	-0.760553	0.000103455	-1.03933e-10	-0.728943
196876649	chr3:196876649:G:A	4.03243e-05	-1.14436	-0.342675	3.81197e-05	-1.18666	-0.327977	5.03575e-05	-1.10563	-0.3433
196877009	chr3:196877009:T:TA	7.38146e-05	-1.03933e-10	-0.882432	6.91906e-05	-1.03933e-10	-0.918504	8.74524e-05	-1.03933e-10	-0.896981
196877062	chr3:196877062:A:G	7.51319e-05	-1.03933e-10	-0.864743	7.30744e-05	-1.03933e-10	-0.863892	9.30498e-05	-1.03933e-10	-0.834941
196877255	chr3:196877255:C:T	6.26857e-05	-1.03933e-10	-1.04585	5.96432e-05	-1.03933e-10	-1.06699	7.48383e-05	-1.03933e-10	-1.05275
196877326	chr3:196877326:G:T	0.000264834	-1.03933e-10	0.395116	0.000244496	-1.03933e-10	0.34383	0.000308556	-1.03933e-10	0.363828
196877389	chr3:196877389:T:G	5.24627e-05	-1.03933e-10	-1.22389	4.95985e-05	-1.03933e-10	-1.25141	6.17431e-05	-1.03933e-10	-1.24509
196877984	chr3:196877984:G:A	1.76153e-05	-1.42954	-0.88568	1.83762e-05	-1.50891	-0.735396	2.33254e-05	-1.42705	-0.791485
196878081	chr3:196878081:T:C	6.60856e-05	-1.03933e-10	-0.993038	6.46517e-05	-1.03933e-10	-0.986355	7.85576e-05	-1.03933e-10	-1.00424
196878189	chr3:196878189:G:A	5.09616e-05	-1.03933e-10	-1.25292	5.02218e-05	-1.03933e-10	-1.23892	6.16561e-05	-1.03933e-10	-1.2465
196879010	chr3:196879010:C:G	4.53964e-05	-1.03933e-10	-1.36856	4.41407e-05	-1.03933e-10	-1.36799	5.45257e-05	-1.03933e-10	-1.3694
196879710	chr3:196879710:G:C	7.33294e-05	-1.03933e-10	-0.889028	7.12653e-05	-1.03933e-10	-0.888959	9.07057e-05	-1.03933e-10	-0.860457
196879768	chr3:196879768:T:C	3.84731e-05	-1.53403	-3.67306e-10	3.76796e-05	-1.52625	-3.67306e-10	4.62665e-05	-1.53366	-3.67306e-10
196880089	chr3:196880089:G:A	4.16871e-05	-1.4538	-3.67306e-10	4.21536e-05	-1.41405	-3.67306e-10	5.06703e-05	-1.44274	-3.67306e-10
196880387	chr3:196880387:A:G	4.55099e-05	-1.03933e-10	-1.36606	4.45845e-05	-1.03933e-10	-1.35798	5.49864e-05	-1.03933e-10	-1.36099
196880841	chr3:196880841:G:A	1.30554e-05	-1.26549	-1.34929	1.16642e-05	-1.34965	-1.3492	1.69513e-05	-1.18775	-1.34999
196880922	chr3:196880922:T:C	1.42884e-05	-1.2863	-1.23824	1.28434e-05	-1.36584	-1.2367	1.86143e-05	-1.21014	-1.23401
196880965	chr3:196880965:G:C	4.69e-05	-1.03933e-10	-1.33597	4.49881e-05	-1.03933e-10	-1.34897	5.58413e-05	-1.03933e-10	-1.34556
196881413	chr3:196881413:C:A	4.54603e-05	-1.03933e-10	-1.36715	4.42054e-05	-1.03933e-10	-1.36652	5.45979e-05	-1.03933e-10	-1.36808
196881475	chr3:196881475:C:T	5.0934e-05	-1.03933e-10	-1.25346	5.01932e-05	-1.03933e-10	-1.23949	6.1622e-05	-1.03933e-10	-1.24706
196882063	chr3:196882063:A:AT	4.74802e-05	-1.32368	-3.67306e-10	4.8807e-05	-1.2675	-3.67306e-10	5.79953e-05	-1.30771	-3.67306e-10
196882141	chr3:196882141:C:T	0.00031864	-1.03933e-10	0.580073	0.000338701	-1.03933e-10	0.669749	0.000398028	-1.03933e-10	0.618445
196882232	chr3:196882232:TA:T	4.54231e-05	-1.03933e-10	-1.36797	4.39163e-05	-1.03933e-10	-1.37309	5.4391e-05	-1.03933e-10	-1.37188
196882295	chr3:196882295:C:T	6.37047e-05	-1.03933e-10	-1.02973	6.35615e-05	-1.03933e-10	-1.00336	7.50618e-05	-1.03933e-10	-1.04977
196882607	chr3:196882607:A:G	1.55849e-05	-1.06193	-1.37576	1.34425e-05	-1.18118	-1.37576	2.0676e-05	-0.963333	-1.37577
196882779	chr3:196882779:C:T	5.22502e-05	-1.03933e-10	-1.22795	4.94158e-05	-1.03933e-10	-1.2551	6.15126e-05	-1.03933e-10	-1.24883
196883164	chr3:196883164:C:A	6.58193e-05	-1.03933e-10	-0.997076	6.43656e-05	-1.03933e-10	-0.99079	7.8228e-05	-1.03933e-10	-1.00845
196883295	chr3:196883295:C:A	5.00849e-05	-1.03933e-10	-1.27027	4.92551e-05	-1.03933e-10	-1.25836	6.0508e-05	-1.03933e-10	-1.2653
196883439	chr3:196883439:A:G	5.10183e-05	-1.03933e-10	-1.2518	5.02809e-05	-1.03933e-10	-1.23774	6.17269e-05	-1.03933e-10	-1.24536
196883499	chr3:196883499:C:T	1.14675e-05	-1.53357	-1.2109	1.05983e-05	-1.53408	-1.2606	1.31947e-05	-1.53333	-1.25494
196884327	chr3:196884327:C:T	5.10305e-05	-1.03933e-10	-1.25156	5.02934e-05	-1.03933e-10	-1.2375	6.17415e-05	-1.03933e-10	-1.24512
196884427	chr3:196884427:A:G	1.71606e-05	-0.966031	-1.37534	1.45698e-05	-1.10085	-1.37557	2.28386e-05	-0.864089	-1.37553
196884614	chr3:196884614:CAT:C	0.000104085	-1.03933e-10	-0.538784	9.61863e-05	-1.03933e-10	-0.589082	0.000122163	-1.03933e-10	-0.562719
196885322	chr3:196885322:A:G	5.27325e-05	-1.03933e-10	-1.21876	5.20594e-05	-1.03933e-10	-1.20298	6.38516e-05	-1.03933e-10	-1.21151
196885429	chr3:196885429:A:G	4.5073e-05	-1.03933e-10	-1.37571	4.38107e-05	-1.03933e-10	-1.37549	5.41859e-05	-1.03933e-10	-1.37566
196886201	chr3:196886201:A:C	5.142e-05	-1.24396	-3.67306e-10	4.87616e-05	-1.26843	-3.67306e-10	5.97599e-05	-1.27774	-3.67306e-10
196886204	chr3:196886204:C:T	2.59046e-05	-1.33009	-0.599476	2.85299e-05	-1.28255	-0.521864	3.53457e-05	-1.26898	-0.533924
196886320	chr3:196886320:A:G	0.000261007	-1.03933e-10	0.380559	0.000241016	-1.03933e-10	0.329494	0.000304139	-1.03933e-10	0.349409
196886812	chr3:196886812:A:AG	1.58501e-05	-1.44092	-0.979896	1.61337e-05	-1.5155	-0.858964	2.06645e-05	-1.43033	-0.909325
196886916	chr3:196886916:G:A	6.69582e-05	-1.03933e-10	-0.97992	6.26657e-05	-1.03933e-10	-1.01756	7.97361e-05	-1.03933e-10	-0.989354
196887304	chr3:196887304:C:T	4.97001e-05	-1.27798	-3.67306e-10	5.13188e-05	-1.21731	-3.67306e-10	5.72802e-05	-1.32012	-3.67306e-10
196887501	chr3:196887501:G:A	2.56149e-05	-1.12796	-0.812851	2.38462e-05	-1.17043	-0.813313	3.15724e-05	-1.08924	-0.826551
196887746	chr3:196887746:A:G	7.04511e-05	-1.03933e-10	-0.92907	6.6184e-05	-1.03933e-10	-0.96293	8.35505e-05	-1.03933e-10	-0.942626
196888077	chr3:196888077:G:A	1.31828e-05	-1.24822	-1.35685	1.17458e-05	-1.33513	-1.35675	1.71546e-05	-1.16839	-1.35742
196888119	chr3:196888119:T:A	1.31998e-05	-1.35053	-1.25325	1.37032e-05	-1.30736	-1.23039	1.7126e-05	-1.29359	-1.23389
196888574	chr3:196888574:A:T	1.69537e-05	-1.00087	-1.35263	1.44895e-05	-1.12718	-1.35476	2.25955e-05	-0.895979	-1.35435
196888677	chr3:196888677:G:A	6.58231e-05	-1.03933e-10	-0.997017	6.43928e-05	-1.03933e-10	-0.990368	7.82502e-05	-1.03933e-10	-1.00817
196888697	chr3:196888697:A:G	6.98851e-05	-1.03933e-10	-0.937136	6.5674e-05	-1.03933e-10	-0.970666	8.28871e-05	-1.03933e-10	-0.950597
196888758	chr3:196888758:A:G	1.4548e-05	-1.53077	-0.975767	1.3221e-05	-1.52861	-1.04495	1.63297e-05	-1.5311	-1.04398
196888803	chr3:196888803:C:T	5.0755e-05	-1.03933e-10	-1.25698	5.00119e-05	-1.03933e-10	-1.24311	6.14041e-05	-1.03933e-10	-1.2506
196889091	chr3:196889091:G:A	5.15134e-05	-1.03933e-10	-1.24215	5.07951e-05	-1.03933e-10	-1.22757	6.23405e-05	-1.03933e-10	-1.23546
196889354	chr3:196889354:A:G	4.5137e-05	-1.03933e-10	-1.37429	4.38828e-05	-1.03933e-10	-1.37385	5.42035e-05	-1.03933e-10	-1.37533
196889378	chr3:196889378:G:A	1.50195e-05	-1.49673	-0.977904	1.5901e-05	-1.53368	-0.855307	1.95175e-05	-1.49051	-0.906256
196889820	chr3:196889820:G:A	1.52678e-05	-1.52672	-0.931526	1.37499e-05	-1.52897	-1.00537	1.70806e-05	-1.52591	-1.00422
196890336	chr3:196890336:G:T	1.31371e-05	-1.25461	-1.35394	1.17134e-05	-1.34064	-1.35399	1.70773e-05	-1.17562	-1.3547
196890526	chr3:196890526:A:G	1.30524e-05	-1.25365	-1.36137	1.16372e-05	-1.33987	-1.36129	1.69739e-05	-1.17451	-1.36188
196890612	chr3:196890612:C:T	1.25718e-05	-1.51461	-1.13792	1.14262e-05	-1.51005	-1.2094	1.42896e-05	-1.51561	-1.19294
196890777	chr3:196890777:A:G	4.35295e-05	-1.41055	-3.67306e-10	4.00249e-05	-1.46587	-3.67306e-10	5.30907e-05	-1.39607	-3.67306e-10
196891270	chr3:196891270:A:G	1.42484e-05	-1.3214	-1.20595	1.28894e-05	-1.39456	-1.2044	1.84677e-05	-1.25066	-1.20139
196891327	chr3:196891327:T:TAAA	1.51403e-05	-1.09151	-1.37512	1.31111e-05	-1.2065	-1.37541	2.00203e-05	-0.995966	-1.37536
196891433	chr3:196891433:T:C	1.2893e-05	-1.52389	-1.10341	1.24616e-05	-1.51037	-1.12234	1.54932e-05	-1.50895	-1.11873
196891445	chr3:196891445:A:T	1.40982e-05	-1.5032	-1.03474	1.48992e-05	-1.53417	-0.919893	1.82342e-05	-1.49749	-0.967281
196892231	chr3:196892231:C:T	1.33154e-05	-1.38476	-1.21031	1.3862e-05	-1.34516	-1.18106	1.72589e-05	-1.33291	-1.18684
196892247	chr3:196892247:G:A	1.38565e-05	-1.50133	-1.05391	1.45735e-05	-1.53409	-0.942072	1.78916e-05	-1.49545	-0.988297
196892676	chr3:196892676:A:G	0.000220582	-1.03933e-10	0.212282	0.000218383	-1.03933e-10	0.230882	0.000272505	-1.03933e-10	0.239581
196892726	chr3:196892726:C:G	5.07054e-05	-1.03933e-10	-1.25796	4.99674e-05	-1.03933e-10	-1.244	6.13538e-05	-1.03933e-10	-1.25142
196892737	chr3:196892737:G:A	1.34463e-05	-1.38282	-1.20247	1.4006e-05	-1.34288	-1.17301	1.74378e-05	-1.33064	-1.17879
196893185	chr3:196893185:T:A	4.54237e-05	-1.03933e-10	-1.36795	4.39159e-05	-1.03933e-10	-1.37309	5.43907e-05	-1.03933e-10	-1.37188
196893423	chr3:196893423:G:T	1.25474e-05	-1.33992	-1.31456	1.29717e-05	-1.29548	-1.29712	1.62178e-05	-1.28155	-1.30042
196893437	chr3:196893437:A:G	4.53525e-05	-1.03933e-10	-1.36952	4.39897e-05	-1.03933e-10	-1.37141	5.44119e-05	-1.03933e-10	-1.37149
196893635	chr3:196893635:C:T	1.47856e-05	-1.52783	-0.962509	1.33577e-05	-1.52991	-1.03337	1.65848e-05	-1.52708	-1.03251
196893710	chr3:196893710:G:T	4.56398e-05	-1.03933e-10	-1.36321	4.43849e-05	-1.03933e-10	-1.36247	5.48025e-05	-1.03933e-10	-1.36434
196893973	chr3:196893973:G:A	1.32145e-05	-1.23263	-1.37004	1.17436e-05	-1.32224	-1.36982	1.72319e-05	-1.15101	-1.3703
196894531	chr3:196894531:GTTC:G	4.83125e-05	-1.03933e-10	-1.3063	4.74485e-05	-1.03933e-10	-1.29572	5.83689e-05	-1.03933e-10	-1.30129
196894548	chr3:196894548:A:T	5.08477e-05	-1.03933e-10	-1.25515	4.96272e-05	-1.03933e-10	-1.25083	6.07742e-05	-1.03933e-10	-1.26091
196894576	chr3:196894576:A:G	5.27193e-05	-1.52645	0.307442	4.73704e-05	-1.51448	0.217106	6.06488e-05	-1.51314	0.25016
196894898	chr3:196894898:G:A	1.26658e-05	-1.33364	-1.31145	1.3111e-05	-1.28836	-1.29356	1.63916e-05	-1.27441	-1.2969
196895075	chr3:196895075:G:A	5.09925e-05	-1.03933e-10	-1.25231	5.02536e-05	-1.03933e-10	-1.23829	6.16943e-05	-1.03933e-10	-1.24589
196895085	chr3:196895085:C:T	1.24445e-05	-1.53368	-1.12903	1.24848e-05	-1.5326	-1.09826	1.55294e-05	-1.53383	-1.09151
196895139	chr3:196895139:A:G	1.62158e-05	-1.41268	-0.985321	1.62667e-05	-1.50181	-0.864435	2.11844e-05	-1.40054	-0.914275
196895266	chr3:196895266:G:A	4.82023e-05	-1.03933e-10	-1.30858	4.73418e-05	-1.03933e-10	-1.29798	5.82278e-05	-1.03933e-10	-1.30371
196895771	chr3:196895771:C:G	0.000181391	0.0166665	-3.67306e-10	0.000169016	-0.0253761	-3.67306e-10	0.000208461	-0.0283259	-3.67306e-10
196896080	chr3:196896080:T:C	1.58462e-05	-1.04624	-1.37483	1.3651e-05	-1.1671	-1.37446	2.10549e-05	-0.946444	-1.3745
196896432	chr3:196896432:A:G	4.58822e-05	-1.03933e-10	-1.35791	4.46281e-05	-1.03933e-10	-1.35701	5.50845e-05	-1.03933e-10	-1.35921
196896725	chr3:196896725:G:A	1.34591e-05	-1.34413	-1.2402	1.40539e-05	-1.29948	-1.21299	1.75159e-05	-1.28614	-1.21883
196897220	chr3:196897220:A:G	6.59068e-05	-1.03933e-10	-0.995747	6.44752e-05	-1.03933e-10	-0.989089	7.83485e-05	-1.03933e-10	-1.00691
196897628	chr3:196897628:A:G	8.56363e-05	-0.73388	-3.67306e-10	7.52916e-05	-0.834	-3.67306e-10	0.000104768	-0.716331	-3.67306e-10
196897784	chr3:196897784:C:G	1.63055e-05	-1.01767	-1.37481	1.39934e-05	-1.14234	-1.37444	2.17309e-05	-0.914861	-1.37448
196897948	chr3:196897948:G:A	1.60548e-05	-1.0333	-1.37468	1.38065e-05	-1.15595	-1.37429	2.13638e-05	-0.932056	-1.37433
196897975	chr3:196897975:C:G	4.57913e-05	-1.03933e-10	-1.35989	4.45373e-05	-1.03933e-10	-1.35904	5.49794e-05	-1.03933e-10	-1.36112
196898530	chr3:196898530:G:A	1.27256e-05	-1.53159	-1.10878	1.14406e-05	-1.53278	-1.18543	1.44303e-05	-1.53103	-1.16771
196898558	chr3:196898558:A:G	6.90905e-05	-1.03933e-10	-0.948572	6.49594e-05	-1.03933e-10	-0.981608	8.19713e-05	-1.03933e-10	-0.961708
196898623	chr3:196898623:G:A	6.59205e-05	-1.03933e-10	-0.995539	6.448e-05	-1.03933e-10	-0.989015	7.83511e-05	-1.03933e-10	-1.00688
196898959	chr3:196898959:G:C	1.50273e-05	-1.52715	-0.946974	1.36347e-05	-1.52419	-1.01856	1.68238e-05	-1.52763	-1.01765
196898971	chr3:196898971:T:C	4.37838e-05	-1.40472	-3.67306e-10	4.08373e-05	-1.44577	-3.67306e-10	5.202e-05	-1.41645	-3.67306e-10
196899246	chr3:196899246:A:G	6.49758e-05	-1.00997	-3.67306e-10	6.22482e-05	-1.02424	-3.67306e-10	7.4794e-05	-1.05334	-3.67306e-10
196899272	chr3:196899272:T:C	1.40471e-05	-1.28357	-1.258	1.26283e-05	-1.36341	-1.25602	1.8299e-05	-1.20721	-1.25403
196899477	chr3:196899477:G:A	1.39294e-05	-1.49761	-1.05238	1.4605e-05	-1.53378	-0.940226	1.79933e-05	-1.49147	-0.986601
196899818	chr3:196899818:G:A	1.39002e-05	-1.49995	-1.05214	1.46087e-05	-1.534	-0.939752	1.79559e-05	-1.494	-0.986152
196900217	chr3:196900217:A:G	1.32645e-05	-1.23599	-1.36291	1.17955e-05	-1.32495	-1.36271	1.729e-05	-1.15452	-1.36343
196900464	chr3:196900464:T:C	1.54428e-05	-1.07213	-1.37472	1.33482e-05	-1.18969	-1.37429	2.04743e-05	-0.974576	-1.37433
196900485	chr3:196900485:C:T	1.77538e-05	-1.22419	-1.0832	1.55374e-05	-1.33218	-1.07994	2.33116e-05	-1.14838	-1.07074
196900490	chr3:196900490:G:A	1.60886e-05	-1.03074	-1.37514	1.38243e-05	-1.15411	-1.37483	2.14089e-05	-0.929405	-1.37486
196900622	chr3:196900622:G:A	4.5464e-05	-1.03933e-10	-1.36707	4.42091e-05	-1.03933e-10	-1.36644	5.4602e-05	-1.03933e-10	-1.36801
196900642	chr3:196900642:G:A	7.55592e-05	-1.47702	0.617947	5.99556e-05	-1.45294	0.391176	7.31892e-05	-1.46871	0.393679
196900646	chr3:196900646:C:T	0.000270442	-1.03933e-10	0.416069	0.000243894	-1.03933e-10	0.341365	0.000313613	-1.03933e-10	0.380082
196900897	chr3:196900897:C:G	4.599e-05	-1.03933e-10	-1.35557	4.47338e-05	-1.03933e-10	-1.35464	5.52069e-05	-1.03933e-10	-1.35699
196901044	chr3:196901044:T:C	3.86266e-05	-1.53005	-3.67306e-10	3.76948e-05	-1.52585	-3.67306e-10	4.65287e-05	-1.52801	-3.67306e-10
196901045	chr3:196901045:TTTAC:T	4.00761e-05	-1.49321	-3.67306e-10	3.74656e-05	-1.53195	-3.67306e-10	4.84652e-05	-1.48723	-3.67306e-10
196901287	chr3:196901287:C:T	0.000508325	-1.03933e-10	1.04713	0.000501966	-1.03933e-10	1.06316	0.000627653	-1.03933e-10	1.07391
196901334	chr3:196901334:C:T	1.75146e-05	-1.22509	-1.09587	1.53254e-05	-1.33301	-1.09285	2.29841e-05	-1.14942	-1.08385
196901807	chr3:196901807:G:C	5.39662e-05	-1.03933e-10	-1.19563	5.13404e-05	-1.03933e-10	-1.21689	6.42448e-05	-1.03933e-10	-1.20538
196902189	chr3:196902189:T:G	7.82843e-05	-1.03933e-10	-0.823642	7.61133e-05	-1.03933e-10	-0.823146	9.53741e-05	-1.03933e-10	-0.81027
196902221	chr3:196902221:A:G	1.14503e-05	-1.51894	-1.22704	1.06595e-05	-1.51486	-1.27406	1.31906e-05	-1.51976	-1.26882
196902489	chr3:196902489:G:A	5.2138e-05	-1.03933e-10	-1.2301	5.14512e-05	-1.03933e-10	-1.21474	6.3122e-05	-1.03933e-10	-1.22301
196902546	chr3:196902546:A:G	3.95344e-05	-1.50682	-3.67306e-10	3.76914e-05	-1.52594	-3.67306e-10	4.72871e-05	-1.51184	-3.67306e-10
196902581	chr3:196902581:T:A	4.57853e-05	-1.03933e-10	-1.36003	4.45314e-05	-1.03933e-10	-1.35918	5.49725e-05	-1.03933e-10	-1.36124
196902615	chr3:196902615:C:T	0.000696619	-1.03933e-10	1.36225	0.000616857	-1.03933e-10	1.26927	0.000791903	-1.03933e-10	1.30636
196902707	chr3:196902707:C:T	1.27986e-05	-1.52163	-1.11302	1.23893e-05	-1.50702	-1.13152	1.54037e-05	-1.5054	-1.12807
196902966	chr3:196902966:G:A	7.38231e-05	-1.03933e-10	-0.882317	7.17354e-05	-1.03933e-10	-0.882385	9.13361e-05	-1.03933e-10	-0.853531
196903775	chr3:196903775:C:A	1.17673e-05	-1.53359	-1.18507	1.08318e-05	-1.53408	-1.23881	1.3492e-05	-1.53334	-1.23263
196904066	chr3:196904066:A:G	5.95499e-05	-1.03933e-10	-1.09717	5.63862e-05	-1.03933e-10	-1.12315	7.07885e-05	-1.03933e-10	-1.10838
196904267	chr3:196904267:G:A	1.40222e-05	-1.27984	-1.26351	1.25941e-05	-1.36046	-1.26169	1.82719e-05	-1.20305	-1.25966
196904448	chr3:196904448:A:G	0.000107454	-1.03933e-10	-0.506923	0.000105368	-1.03933e-10	-0.497914	0.000127489	-1.03933e-10	-0.520044
196905193	chr3:196905193:G:A	0.000117874	-1.03933e-10	-0.41437	0.000110407	-1.03933e-10	-0.451201	0.00013855	-1.03933e-10	-0.436845
196905324	chr3:196905324:C:G	4.51226e-05	-1.03933e-10	-1.37461	4.38587e-05	-1.03933e-10	-1.3744	5.42242e-05	-1.03933e-10	-1.37495
196905616	chr3:196905616:A:C	3.87666e-05	-1.52643	-3.67306e-10	3.85538e-05	-1.50332	-3.67306e-10	4.66456e-05	-1.5255	-3.67306e-10
196905720	chr3:196905720:G:A	1.38979e-05	-1.50355	-1.0487	1.46615e-05	-1.53418	-0.935964	1.79503e-05	-1.4979	-0.982571
196906162	chr3:196906162:G:A	4.52732e-05	-1.37127	-3.67306e-10	4.56296e-05	-1.33481	-3.67306e-10	5.48261e-05	-1.36391	-3.67306e-10
196906224	chr3:196906224:AAG:A	4.93905e-05	-1.03933e-10	-1.28423	4.86012e-05	-1.03933e-10	-1.27172	5.97419e-05	-1.03933e-10	-1.27804
196907187	chr3:196907187:C:T	8.18218e-05	-1.03933e-10	-0.779445	7.89766e-05	-1.03933e-10	-0.786218	9.62079e-05	-1.03933e-10	-0.801565
196907249	chr3:196907249:G:A	1.29258e-05	-1.50941	-1.11536	1.25829e-05	-1.48931	-1.13372	1.56349e-05	-1.48825	-1.13032
196907656	chr3:196907656:A:G	1.89957e-05	-1.28352	-0.956262	1.99539e-05	-1.33243	-0.829508	2.48834e-05	-1.28474	-0.869135
196907933	chr3:196907933:G:A	1.44416e-05	-1.20462	-1.30925	1.27792e-05	-1.29954	-1.30801	1.88515e-05	-1.1205	-1.31099
196908014	chr3:196908014:A:G	6.06635e-05	-1.03933e-10	-1.07865	5.7811e-05	-1.03933e-10	-1.09819	7.247e-05	-1.03933e-10	-1.0849
196908083	chr3:196908083:T:C	1.42026e-05	-1.20688	-1.32368	1.25565e-05	-1.30226	-1.32287	1.85491e-05	-1.12217	-1.32549
196908101	chr3:196908101:C:T	0.000364014	-1.03933e-10	0.713203	0.00032653	-1.03933e-10	0.633151	0.000417087	-1.03933e-10	0.665218
196908226	chr3:196908226:A:G	1.38074e-05	-1.25577	-1.30302	1.23191e-05	-1.34224	-1.30198	1.79056e-05	-1.17788	-1.30509
196908568	chr3:196908568:A:T	6.06802e-05	-1.03933e-10	-1.07837	5.78265e-05	-1.03933e-10	-1.09792	7.24897e-05	-1.03933e-10	-1.08463
196908588	chr3:196908588:C:T	4.55746e-05	-1.03933e-10	-1.36464	4.4321e-05	-1.03933e-10	-1.36391	5.47301e-05	-1.03933e-10	-1.36566
196908804	chr3:196908804:G:C	1.35206e-05	-1.23317	-1.34661	1.20075e-05	-1.32358	-1.34625	1.75971e-05	-1.15274	-1.3476
196908814	chr3:196908814:ACT:A	1.31795e-05	-1.31981	-1.28551	1.37038e-05	-1.27306	-1.26464	1.71402e-05	-1.25843	-1.26822
196908892	chr3:196908892:G:A	3.90559e-05	-1.51899	-3.67306e-10	3.74021e-05	-1.53364	-3.67306e-10	4.73829e-05	-1.50981	-3.67306e-10
196909169	chr3:196909169:G:A	1.38773e-05	-1.50997	-1.04377	1.47487e-05	-1.53397	-0.930246	1.7921e-05	-1.50494	-0.977167
196909339	chr3:196909339:A:T	6.97371e-05	-1.03933e-10	-0.939256	6.55408e-05	-1.03933e-10	-0.972697	8.27157e-05	-1.03933e-10	-0.952667
196909403	chr3:196909403:G:T	1.3998e-05	-1.50851	-1.03656	1.48706e-05	-1.53409	-0.921899	1.80922e-05	-1.50333	-0.969267
196909420	chr3:196909420:G:A	5.4603e-05	-1.03933e-10	-1.1839	5.37297e-05	-1.03933e-10	-1.1714	6.61464e-05	-1.03933e-10	-1.17621
196909428	chr3:196909428:C:T	5.11091e-05	-1.03933e-10	-1.25003	5.03755e-05	-1.03933e-10	-1.23586	6.18393e-05	-1.03933e-10	-1.24354
196909739	chr3:196909739:T:G	7.23025e-05	-1.03933e-10	-0.90313	7.19857e-05	-1.03933e-10	-0.878902	8.93286e-05	-1.03933e-10	-0.875755
196909772	chr3:196909772:G:C	4.95428e-05	-1.03933e-10	-1.28115	4.87413e-05	-1.03933e-10	-1.26884	5.98937e-05	-1.03933e-10	-1.2755
196909803	chr3:196909803:G:A	1.35346e-05	-1.28586	-1.29288	1.21641e-05	-1.36622	-1.29066	1.75804e-05	-1.21066	-1.29063
196909872	chr3:196909872:T:A	5.32341e-05	-1.03933e-10	-1.20929	5.0259e-05	-1.03933e-10	-1.23818	6.25886e-05	-1.03933e-10	-1.23149
196909938	chr3:196909938:A:G	1.14877e-05	-1.51487	-1.22784	1.07126e-05	-1.51023	-1.27372	1.32484e-05	-1.51571	-1.26849
196910177	chr3:196910177:G:A	0.000101579	-1.03933e-10	-0.563156	9.71609e-05	-1.03933e-10	-0.579002	0.000121244	-1.03933e-10	-0.570273
196910414	chr3:196910414:G:A	2.53316e-05	-0.577563	-1.37437	2.10611e-05	-0.734071	-1.37387	3.47992e-05	-0.444122	-1.37436
196910589	chr3:196910589:G:A	3.84798e-05	-1.53386	-3.67306e-10	3.77432e-05	-1.52456	-3.67306e-10	4.62485e-05	-1.53405	-3.67306e-10
196911220	chr3:196911220:TTAAAC:T	1.40264e-05	-1.50009	-1.04296	1.47551e-05	-1.53401	-0.929771	1.81239e-05	-1.49415	-0.976692
196911386	chr3:196911386:T:C	0.000164656	-0.0801288	-3.67306e-10	0.000153645	-0.120726	-3.67306e-10	0.000189494	-0.12372	-3.67306e-10
196911567	chr3:196911567:A:G	5.3079e-05	-1.03933e-10	-1.21221	5.21742e-05	-1.03933e-10	-1.20078	6.42577e-05	-1.03933e-10	-1.20518
196911670	chr3:196911670:TGTG:T	1.54261e-05	-1.52592	-0.922008	1.39366e-05	-1.52272	-0.998134	1.7217e-05	-1.52642	-0.995762
196911878	chr3:196911878:A:T	7.34933e-05	-1.03933e-10	-0.886794	7.14243e-05	-1.03933e-10	-0.886732	9.09144e-05	-1.03933e-10	-0.858158
196912031	chr3:196912031:A:G	4.03918e-05	-1.48536	-3.67306e-10	4.15694e-05	-1.42801	-3.67306e-10	4.89832e-05	-1.4766	-3.67306e-10
196912093	chr3:196912093:G:A	3.8686e-05	-1.52851	-3.67306e-10	3.86159e-05	-1.50171	-3.67306e-10	4.65446e-05	-1.52767	-3.67306e-10
196912518	chr3:196912518:T:C	8.3045e-05	-1.03933e-10	-0.764607	8.07818e-05	-1.03933e-10	-0.763618	0.000103136	-1.03933e-10	-0.732026
196912546	chr3:196912546:ACT:A	3.85016e-05	-1.53329	-3.67306e-10	3.84212e-05	-1.50676	-3.67306e-10	4.63052e-05	-1.53282	-3.67306e-10
196913006	chr3:196913006:G:A	8.01687e-05	-1.03933e-10	-0.799856	7.96067e-05	-1.03933e-10	-0.778272	9.95184e-05	-1.03933e-10	-0.767734
196913250	chr3:196913250:C:G	1.34189e-05	-1.29699	-1.29033	1.39698e-05	-1.24814	-1.27033	1.7489e-05	-1.23266	-1.27384
196914234	chr3:196914234:G:A	1.43706e-05	-1.27402	-1.24479	1.28816e-05	-1.3568	-1.24277	1.87007e-05	-1.19762	-1.2419
196914736	chr3:196914736:A:G	4.68049e-05	-1.03933e-10	-1.338	4.49503e-05	-1.03933e-10	-1.34981	5.59607e-05	-1.03933e-10	-1.34343
196915117	chr3:196915117:A:G	5.12953e-05	-1.03933e-10	-1.24639	5.0566e-05	-1.03933e-10	-1.23209	6.2065e-05	-1.03933e-10	-1.23989
196915787	chr3:196915787:C:A	1.48534e-05	-1.53351	-0.952253	1.34147e-05	-1.53404	-1.02498	1.66305e-05	-1.53325	-1.02358
196916045	chr3:196916045:C:T	2.44865e-05	-1.31811	-0.667754	2.69739e-05	-1.26901	-0.591493	3.33999e-05	-1.25526	-0.604262
196916143	chr3:196916143:G:A	5.48984e-05	-1.03933e-10	-1.17851	5.40277e-05	-1.03933e-10	-1.16587	6.65097e-05	-1.03933e-10	-1.17073
196916400	chr3:196916400:A:G	5.10036e-05	-1.03933e-10	-1.25209	5.02671e-05	-1.03933e-10	-1.23802	6.17045e-05	-1.03933e-10	-1.24572
196916736	chr3:196916736:G:A	1.31003e-05	-1.53277	-1.07859	1.1725e-05	-1.53359	-1.16006	1.47999e-05	-1.53235	-1.1411
196916810	chr3:196916810:A:G	7.19269e-05	-1.03933e-10	-0.908339	6.74776e-05	-1.03933e-10	-0.943574	8.52555e-05	-1.03933e-10	-0.922424
196916848	chr3:196916848:C:T	1.53602e-05	-1.08415	-1.36806	1.32799e-05	-1.20165	-1.36747	2.02925e-05	-0.990666	-1.36716
196917036	chr3:196917036:A:G	5.79641e-05	-1.03933e-10	-1.12416	5.48953e-05	-1.03933e-10	-1.14994	6.89063e-05	-1.03933e-10	-1.13533
196917106	chr3:196917106:C:T	5.76188e-05	-1.03933e-10	-1.13014	5.45969e-05	-1.03933e-10	-1.15539	6.85218e-05	-1.03933e-10	-1.14092
196917300	chr3:196917300:A:G	6.63297e-05	-1.03933e-10	-0.98935	6.48891e-05	-1.03933e-10	-0.98269	7.88388e-05	-1.03933e-10	-1.00067
196917811	chr3:196917811:G:A	5.66087e-05	-1.03933e-10	-1.14783	5.57496e-05	-1.03933e-10	-1.1345	6.92996e-05	-1.03933e-10	-1.12964
196917856	chr3:196917856:A:G	4.56173e-05	-1.03933e-10	-1.3637	4.43899e-05	-1.03933e-10	-1.36236	5.46489e-05	-1.03933e-10	-1.36715
196917869	chr3:196917869:A:G	0.000127984	-0.332084	-3.67306e-10	0.000140494	-0.210207	-3.67306e-10	0.000147624	-0.37341	-3.67306e-10
196918036	chr3:196918036:A:G	9.27119e-05	-1.03933e-10	-0.654492	8.58959e-05	-1.03933e-10	-0.702234	0.000109204	-1.03933e-10	-0.674857
196918167	chr3:196918167:C:T	4.67805e-05	-1.03933e-10	-1.33852	4.55654e-05	-1.03933e-10	-1.33622	5.58841e-05	-1.03933e-10	-1.3448
196918169	chr3:196918169:C:T	4.12014e-05	-1.46552	-3.67306e-10	3.81809e-05	-1.51303	-3.67306e-10	4.94592e-05	-1.46693	-3.67306e-10
196918179	chr3:196918179:C:T	6.44492e-05	-1.03933e-10	-1.01811	6.12913e-05	-1.03933e-10	-1.03973	7.69391e-05	-1.03933e-10	-1.02506
196918187	chr3:196918187:G:A	5.196e-05	-1.03933e-10	-1.23352	5.12302e-05	-1.03933e-10	-1.21904	6.28813e-05	-1.03933e-10	-1.22683
196918449	chr3:196918449:G:A	1.29013e-05	-1.2648	-1.36186	1.15236e-05	-1.34963	-1.36134	1.67273e-05	-1.1884	-1.36263
196918552	chr3:196918552:C:A	1.28508e-05	-1.26572	-1.36486	1.14771e-05	-1.3507	-1.36431	1.66664e-05	-1.18921	-1.36547
196918657	chr3:196918657:C:T	0.000111464	-1.03933e-10	-0.470289	0.000108136	-1.03933e-10	-0.471982	0.000133134	-1.03933e-10	-0.476721
196918688	chr3:196918688:C:G	5.70569e-05	-1.03933e-10	-1.13994	5.66332e-05	-1.03933e-10	-1.11877	7.01012e-05	-1.03933e-10	-1.11814
196918784	chr3:196918784:G:A	0.000117721	-1.03933e-10	-0.415668	0.000115542	-1.03933e-10	-0.405738	0.000139607	-1.03933e-10	-0.429246
196918854	chr3:196918854:A:AG	5.57123e-05	-1.03933e-10	-1.16379	5.52425e-05	-1.03933e-10	-1.14364	6.83858e-05	-1.03933e-10	-1.14291
196919218	chr3:196919218:C:T	7.63108e-05	-1.03933e-10	-0.849175	7.4175e-05	-1.03933e-10	-0.848943	9.44818e-05	-1.03933e-10	-0.81967
196919258	chr3:196919258:A:G	5.58088e-05	-1.03933e-10	-1.16206	5.31311e-05	-1.03933e-10	-1.18261	6.59581e-05	-1.03933e-10	-1.17906
196919413	chr3:196919413:G:A	0.000199271	-1.03933e-10	0.110678	0.000196371	-1.03933e-10	0.124637	0.000247978	-1.03933e-10	0.145262
196919436	chr3:196919436:G:A	5.12372e-05	-1.03933e-10	-1.24752	5.05055e-05	-1.03933e-10	-1.23329	6.19928e-05	-1.03933e-10	-1.24106
196919622	chr3:196919622:C:T	0.000178364	-0.000160841	-3.67306e-10	0.000166285	-0.0416641	-3.67306e-10	0.000205095	-0.0446016	-3.67306e-10
196919809	chr3:196919809:A:C	7.16663e-05	-1.03933e-10	-0.911968	6.72361e-05	-1.03933e-10	-0.947159	8.49456e-05	-1.03933e-10	-0.926065
196919816	chr3:196919816:A:G	1.14927e-05	-1.52036	-1.22192	1.0692e-05	-1.51639	-1.26948	1.3237e-05	-1.52109	-1.26397
196919898	chr3:196919898:G:A	4.55755e-05	-1.03933e-10	-1.36462	4.43214e-05	-1.03933e-10	-1.3639	5.47311e-05	-1.03933e-10	-1.36565
196920466	chr3:196920466:A:G	5.79004e-05	-1.03933e-10	-1.12526	5.48495e-05	-1.03933e-10	-1.15078	6.8849e-05	-1.03933e-10	-1.13616
196920904	chr3:196920904:A:G	5.32469e-05	-1.03933e-10	-1.20905	5.02703e-05	-1.03933e-10	-1.23796	6.26022e-05	-1.03933e-10	-1.23128
196921617	chr3:196921617:A:T	5.04394e-05	-1.03933e-10	-1.26322	4.96272e-05	-1.03933e-10	-1.25083	6.09493e-05	-1.03933e-10	-1.25803
196922035	chr3:196922035:A:G	1.58688e-05	-1.42221	-0.997417	1.59652e-05	-1.50663	-0.878329	2.06971e-05	-1.41063	-0.927449
196922477	chr3:196922477:TCTCA:T	1.46739e-05	-1.53028	-0.967641	1.32666e-05	-1.53184	-1.03828	1.64642e-05	-1.52971	-1.03718
196922541	chr3:196922541:C:T	4.08309e-05	-1.47455	-3.67306e-10	3.92645e-05	-1.48505	-3.67306e-10	4.83763e-05	-1.48907	-3.67306e-10
196922613	chr3:196922613:T:C	6.62402e-05	-1.03933e-10	-0.990702	6.22612e-05	-1.03933e-10	-1.02403	7.85078e-05	-1.03933e-10	-1.00488
196922670	chr3:196922670:G:T	5.66698e-05	-1.14675	-3.67306e-10	5.45817e-05	-1.15567	-3.67306e-10	6.6767e-05	-1.16687	-3.67306e-10
196923116	chr3:196923116:G:A	7.37609e-05	-1.03933e-10	-0.88316	7.16935e-05	-1.03933e-10	-0.882969	9.12613e-05	-1.03933e-10	-0.854349
196923316	chr3:196923316:C:T	1.48065e-05	-1.53082	-0.958102	1.33768e-05	-1.53225	-1.0296	1.65979e-05	-1.5303	-1.0285
196923853	chr3:196923853:C:T	0.000110272	-1.03933e-10	-0.481036	0.000109853	-1.03933e-10	-0.456222	0.0001379	-1.03933e-10	-0.441545
196924429	chr3:196924429:C:T	0.00015239	-1.03933e-10	-0.157546	0.00013853	-1.03933e-10	-0.22428	0.000177095	-1.03933e-10	-0.191388
196924621	chr3:196924621:GT:G	1.63591e-05	-1.39919	-0.990012	1.62966e-05	-1.49461	-0.869802	2.13742e-05	-1.38652	-0.919372
196924719	chr3:196924719:A:G	1.25973e-05	-1.29375	-1.35676	1.13409e-05	-1.37088	-1.35607	1.62496e-05	-1.22229	-1.35772
196924768	chr3:196924768:C:T	1.49206e-05	-1.4857	-0.995551	1.4368e-05	-1.4963	-0.994061	1.83872e-05	-1.48536	-0.971061
196924873	chr3:196924873:T:C	6.93181e-05	-1.03933e-10	-0.945282	6.50283e-05	-1.03933e-10	-0.980546	8.209e-05	-1.03933e-10	-0.96026
196924945	chr3:196924945:C:T	4.51918e-05	-1.03933e-10	-1.37307	4.39326e-05	-1.03933e-10	-1.37271	5.42994e-05	-1.03933e-10	-1.37356
196925686	chr3:196925686:G:A	7.35653e-05	-1.03933e-10	-0.885816	7.15027e-05	-1.03933e-10	-0.885634	9.10122e-05	-1.03933e-10	-0.857083
196925973	chr3:196925973:G:A	4.85087e-05	-1.30225	-3.67306e-10	4.689e-05	-1.30756	-3.67306e-10	6.02296e-05	-1.26991	-3.67306e-10
196926291	chr3:196926291:G:A	0.00021196	-1.03933e-10	0.172408	0.000196345	-1.03933e-10	0.124502	0.000247409	-1.03933e-10	0.142965
196926965	chr3:196926965:G:A	7.31177e-05	-1.03933e-10	-0.891919	7.10539e-05	-1.03933e-10	-0.891931	9.0438e-05	-1.03933e-10	-0.863413
196927009	chr3:196927009:GGA:G	7.36024e-05	-1.03933e-10	-0.88531	7.15314e-05	-1.03933e-10	-0.885233	9.10547e-05	-1.03933e-10	-0.856617
196927558	chr3:196927558:C:T	2.33881e-05	-1.39793	-0.633833	2.56653e-05	-1.35475	-0.555481	3.15634e-05	-1.34722	-0.568861
196927665	chr3:196927665:G:A	1.26164e-05	-1.38642	-1.26257	1.30979e-05	-1.34331	-1.23961	1.62695e-05	-1.33511	-1.24368
196927711	chr3:196927711:C:G	0.000669008	-1.03933e-10	1.32181	0.000592823	-1.03933e-10	1.22953	0.000760831	-1.03933e-10	1.26633
196928417	chr3:196928417:T:TC	7.34933e-05	-1.03933e-10	-0.886794	7.14243e-05	-1.03933e-10	-0.886732	9.09144e-05	-1.03933e-10	-0.858158
196928460	chr3:196928460:G:A	7.34933e-05	-1.03933e-10	-0.886794	7.14243e-05	-1.03933e-10	-0.886732	9.09144e-05	-1.03933e-10	-0.858158
196928993	chr3:196928993:C:T	1.22721e-05	-1.39322	-1.28344	1.2706e-05	-1.35101	-1.26228	1.57886e-05	-1.34278	-1.26601
196929047	chr3:196929047:C:T	5.84722e-05	-1.03933e-10	-1.11544	5.58239e-05	-1.03933e-10	-1.13317	6.98767e-05	-1.03933e-10	-1.12134
196929209	chr3:196929209:T:C	1.25533e-05	-1.3664	-1.28761	1.30416e-05	-1.32038	-1.26684	1.62131e-05	-1.31178	-1.27048
196929708	chr3:196929708:A:G	3.99115e-05	-1.49732	-3.67306e-10	3.80988e-05	-1.51519	-3.67306e-10	5.00416e-05	-1.45522	-3.67306e-10
196929901	chr3:196929901:G:A	1.43575e-05	-1.49917	-1.02054	1.51458e-05	-1.53393	-0.903714	1.85995e-05	-1.49322	-0.951722
196929919	chr3:196929919:G:C	1.04121e-05	-1.52646	-1.31457	9.8037e-06	-1.52265	-1.34996	1.21535e-05	-1.52924	-1.34122
196930287	chr3:196930287:G:C	1.43416e-05	-1.15291	-1.36792	1.41831e-05	-1.14497	-1.35835	1.77681e-05	-1.1303	-1.36037
196930676	chr3:196930676:C:T	2.65837e-05	-1.41369	-0.490002	2.40886e-05	-1.46571	-0.507927	3.35908e-05	-1.36118	-0.492649
196930805	chr3:196930805:T:C	7.33906e-05	-1.03933e-10	-0.888193	7.13242e-05	-1.03933e-10	-0.888134	9.07841e-05	-1.03933e-10	-0.859593
196931098	chr3:196931098:T:C	5.50457e-05	-1.03933e-10	-1.17583	5.29767e-05	-1.03933e-10	-1.18552	6.49128e-05	-1.03933e-10	-1.19503
196931435	chr3:196931435:T:TC	1.21849e-05	-1.40439	-1.27941	1.26036e-05	-1.36364	-1.25775	1.56507e-05	-1.35591	-1.26165
196931503	chr3:196931503:AACTG:A	7.29046e-05	-1.03933e-10	-0.894837	7.08573e-05	-1.03933e-10	-0.894702	9.01797e-05	-1.03933e-10	-0.866272
196931764	chr3:196931764:C:A	9.22109e-05	-1.03933e-10	-0.659911	9.02582e-05	-1.03933e-10	-0.652695	0.000108883	-1.03933e-10	-0.677803
196931769	chr3:196931769:C:T	4.97911e-05	-1.03933e-10	-1.27615	4.89528e-05	-1.03933e-10	-1.26451	6.01445e-05	-1.03933e-10	-1.27133
196931951	chr3:196931951:T:TA	5.03308e-05	-1.03933e-10	-1.26537	4.95104e-05	-1.03933e-10	-1.25319	6.08122e-05	-1.03933e-10	-1.26029
196932158	chr3:196932158:G:A	0.000117592	-1.03933e-10	-0.416769	0.000107828	-1.03933e-10	-0.474833	0.000137226	-1.03933e-10	-0.446449
196932912	chr3:196932912:A:C	7.62331e-05	-1.03933e-10	-0.850192	7.54377e-05	-1.03933e-10	-0.832062	9.43197e-05	-1.03933e-10	-0.821386
196933473	chr3:196933473:T:A	3.97642e-05	-1.50102	-3.67306e-10	4.05896e-05	-1.45186	-3.67306e-10	4.81517e-05	-1.49372	-3.67306e-10
196933516	chr3:196933516:T:C	7.4023e-05	-1.03933e-10	-0.879614	7.03429e-05	-1.03933e-10	-0.901988	8.80995e-05	-1.03933e-10	-0.889609
196933684	chr3:196933684:C:T	1.34328e-05	-1.33907	-1.24722	1.23612e-05	-1.45689	-1.18391	1.69707e-05	-1.32507	-1.21152
196933949	chr3:196933949:C:T	1.15147e-05	-1.41171	-1.32865	1.18264e-05	-1.37172	-1.31331	1.4686e-05	-1.36452	-1.31666
196934413	chr3:196934413:T:C	0.00017007	-0.0477765	-3.67306e-10	0.000128877	-0.296513	-3.67306e-10	0.000204282	-0.0485756	-3.67306e-10
196934545	chr3:196934545:G:A	5.03695e-05	-1.03933e-10	-1.2646	4.95503e-05	-1.03933e-10	-1.25238	6.08601e-05	-1.03933e-10	-1.2595
196935000	chr3:196935000:AT:A	7.34933e-05	-1.03933e-10	-0.886794	7.14243e-05	-1.03933e-10	-0.886732	9.09144e-05	-1.03933e-10	-0.858158
196935091	chr3:196935091:G:C	1.21598e-05	-1.41828	-1.26758	1.12558e-05	-1.46871	-1.26578	1.54757e-05	-1.36488	-1.26393
196935283	chr3:196935283:A:G	1.61475e-05	-1.53325	-0.868973	1.45194e-05	-1.53376	-0.946121	1.80115e-05	-1.53318	-0.943886
196935292	chr3:196935292:C:T	0.00011821	-1.03933e-10	-0.411529	0.000120295	-1.03933e-10	-0.365421	0.000148362	-1.03933e-10	-0.36842
196935509	chr3:196935509:A:G	6.76118e-05	-1.03933e-10	-0.970206	6.35151e-05	-1.03933e-10	-1.00409	8.01136e-05	-1.03933e-10	-0.984631
196935650	chr3:196935650:G:A	3.4515e-05	-1.40379	-0.238803	3.10554e-05	-1.46124	-0.258359	4.35436e-05	-1.34881	-0.245505
196935682	chr3:196935682:C:CCAA	0.000220345	-1.03933e-10	0.211207	0.000218147	-1.03933e-10	0.2298	0.000272211	-1.03933e-10	0.238502
196935770	chr3:196935770:T:C	5.03316e-05	-1.03933e-10	-1.26536	4.95113e-05	-1.03933e-10	-1.25317	6.08131e-05	-1.03933e-10	-1.26027
196935912	chr3:196935912:G:A	3.84678e-05	-1.53417	-3.67306e-10	3.78165e-05	-1.52262	-3.67306e-10	4.62426e-05	-1.53418	-3.67306e-10
196936251	chr3:196936251:T:A	1.25389e-05	-1.34872	-1.30644	1.29696e-05	-1.3046	-1.28816	1.61997e-05	-1.29111	-1.29198
196936379	chr3:196936379:T:G	4.91619e-05	-1.03933e-10	-1.28887	4.79619e-05	-1.03933e-10	-1.28496	5.99268e-05	-1.03933e-10	-1.27495
196936707	chr3:196936707:A:G	6.51775e-05	-1.03933e-10	-1.00687	6.18053e-05	-1.03933e-10	-1.03138	7.71874e-05	-1.03933e-10	-1.02184
196937188	chr3:196937188:A:G	5.02738e-05	-1.03933e-10	-1.2665	4.94487e-05	-1.03933e-10	-1.25443	6.0739e-05	-1.03933e-10	-1.26149
196937420	chr3:196937420:T:C	4.06175e-05	-1.47979	-3.67306e-10	4.19024e-05	-1.42003	-3.67306e-10	4.92791e-05	-1.47058	-3.67306e-10
196938019	chr3:196938019:T:A	1.21152e-05	-1.39526	-1.29427	1.13023e-05	-1.43798	-1.29238	1.48144e-05	-1.38293	-1.28955
196938047	chr3:196938047:A:G	6.97302e-05	-1.03933e-10	-0.939355	6.89817e-05	-1.03933e-10	-0.921529	8.26443e-05	-1.03933e-10	-0.953531
196938254	chr3:196938254:G:A	4.82334e-05	-1.03933e-10	-1.30794	4.65967e-05	-1.03933e-10	-1.31384	5.73456e-05	-1.03933e-10	-1.31898
196938369	chr3:196938369:A:G	7.13416e-05	-1.03933e-10	-0.916509	6.78551e-05	-1.03933e-10	-0.937995	8.49421e-05	-1.03933e-10	-0.926107
196938451	chr3:196938451:C:T	9.89374e-06	-1.53318	-1.3589	9.48814e-06	-1.53253	-1.37279	1.17534e-05	-1.53326	-1.37068
196938783	chr3:196938783:C:G	1.98976e-05	-1.35375	-0.839641	1.78028e-05	-1.42284	-0.853178	2.54443e-05	-1.2899	-0.841687
196938860	chr3:196938860:A:G	5.03376e-05	-1.03933e-10	-1.26524	4.95171e-05	-1.03933e-10	-1.25305	6.08203e-05	-1.03933e-10	-1.26015
196938927	chr3:196938927:G:C	1.66739e-05	-1.53087	-0.839271	1.72881e-05	-1.52993	-0.775422	2.10973e-05	-1.52874	-0.790188
196938955	chr3:196938955:T:C	8.85611e-05	-1.03933e-10	-0.700296	8.26175e-05	-1.03933e-10	-0.741148	0.000105171	-1.03933e-10	-0.712486
196938978	chr3:196938978:T:G	5.01969e-05	-1.03933e-10	-1.26804	4.93656e-05	-1.03933e-10	-1.25612	6.06393e-05	-1.03933e-10	-1.26313
196938993	chr3:196938993:T:C	8.11518e-05	-1.4869	0.699234	7.98501e-05	-1.53096	0.755746	0.000102587	-1.47924	0.741876
196939165	chr3:196939165:TAGGGACGAGTGC:T	5.09366e-05	-1.03933e-10	-1.25341	4.99874e-05	-1.03933e-10	-1.2436	6.16059e-05	-1.03933e-10	-1.24732
196939198	chr3:196939198:ACT:A	0.00013869	-1.03933e-10	-0.251744	0.000126351	-1.03933e-10	-0.316307	0.000161352	-1.03933e-10	-0.284491
196939343	chr3:196939343:G:A	4.40807e-05	-1.39797	-3.67306e-10	4.69372e-05	-1.30656	-3.67306e-10	5.37442e-05	-1.38384	-3.67306e-10
196939501	chr3:196939501:G:A	5.05333e-05	-1.03933e-10	-1.26136	4.97173e-05	-1.03933e-10	-1.24902	6.10574e-05	-1.03933e-10	-1.25626
196939695	chr3:196939695:C:T	1.61259e-05	-1.5033	-0.900258	1.69501e-05	-1.53214	-0.792951	2.10894e-05	-1.49872	-0.820582
196939698	chr3:196939698:C:T	1.13082e-05	-1.53404	-1.22442	1.03953e-05	-1.53373	-1.28029	1.30222e-05	-1.53407	-1.26735
196939898	chr3:196939898:G:A	8.63926e-05	-1.03933e-10	-0.725087	8.53019e-05	-1.03933e-10	-0.709172	0.000103275	-1.03933e-10	-0.730682
196940117	chr3:196940117:C:G	5.31761e-05	-1.03933e-10	-1.21038	5.15493e-05	-1.03933e-10	-1.21283	6.44801e-05	-1.03933e-10	-1.20172
196940141	chr3:196940141:G:A	0.000133243	-1.03933e-10	-0.291813	0.000130037	-1.03933e-10	-0.287548	0.000163341	-1.03933e-10	-0.272237
196940307	chr3:196940307:G:A	0.000241425	-1.03933e-10	0.302572	0.000238976	-1.03933e-10	0.320991	0.0002988	-1.03933e-10	0.331697
196940420	chr3:196940420:GT:G	1.65445e-05	-1.26456	-1.11338	1.54748e-05	-1.29976	-1.1164	2.03464e-05	-1.23194	-1.12324
196940913	chr3:196940913:G:A	0.00021125	-1.03933e-10	0.169055	0.000208964	-1.03933e-10	0.186794	0.000260933	-1.03933e-10	0.196185
196941052	chr3:196941052:G:C	5.09621e-05	-1.03933e-10	-1.25291	5.00135e-05	-1.03933e-10	-1.24308	6.16375e-05	-1.03933e-10	-1.24681
196941298	chr3:196941298:G:C	1.00825e-05	-1.53417	-1.33902	9.59659e-06	-1.53416	-1.3598	1.19004e-05	-1.5342	-1.35731
196941375	chr3:196941375:C:G	0.000140697	-1.03933e-10	-0.237381	0.00012817	-1.03933e-10	-0.302016	0.00016368	-1.03933e-10	-0.270161
196941425	chr3:196941425:C:T	1.29895e-05	-1.24415	-1.37571	1.22144e-05	-1.27806	-1.3747	1.623e-05	-1.20605	-1.37516
196941488	chr3:196941488:C:T	1.05771e-05	-1.52788	-1.29741	9.84066e-06	-1.5341	-1.33474	1.24653e-05	-1.5197	-1.32542
196942101	chr3:196942101:G:C	4.5411e-05	-1.03933e-10	-1.36824	4.409e-05	-1.03933e-10	-1.36914	5.45134e-05	-1.03933e-10	-1.36963
196942178	chr3:196942178:G:A	5.80076e-05	-1.03933e-10	-1.12341	5.58677e-05	-1.03933e-10	-1.13238	6.88762e-05	-1.03933e-10	-1.13577
196942242	chr3:196942242:G:A	5.08297e-05	-1.03933e-10	-1.25551	4.86068e-05	-1.03933e-10	-1.27161	6.08361e-05	-1.03933e-10	-1.25989
196943041	chr3:196943041:C:T	1.19979e-05	-1.40656	-1.29269	1.10843e-05	-1.46055	-1.28929	1.53229e-05	-1.35031	-1.28842
196943079	chr3:196943079:G:A	1.08303e-05	-1.43928	-1.36236	1.09543e-05	-1.39482	-1.36682	1.33468e-05	-1.41026	-1.36654
196943886	chr3:196943886:G:A	6.14971e-05	-1.03933e-10	-1.065	5.97826e-05	-1.03933e-10	-1.06466	7.35428e-05	-1.03933e-10	-1.07021
196944205	chr3:196944205:ACCCC:A	9.348e-05	-1.03933e-10	-0.646241	9.44143e-05	-1.03933e-10	-0.607677	0.000116759	-1.03933e-10	-0.607963
196944218	chr3:196944218:T:C	5.04464e-05	-1.03933e-10	-1.26308	4.96432e-05	-1.03933e-10	-1.25051	6.09691e-05	-1.03933e-10	-1.25771
196944480	chr3:196944480:CA:C	7.08964e-05	-1.47603	0.553262	6.36557e-05	-1.50014	0.498259	7.95856e-05	-1.49489	0.503646
196944538	chr3:196944538:C:T	9.33698e-05	-1.03933e-10	-0.647421	9.11847e-05	-1.03933e-10	-0.642483	0.000114504	-1.03933e-10	-0.627469
196944575	chr3:196944575:C:T	4.53029e-05	-1.03933e-10	-1.37062	4.4346e-05	-1.03933e-10	-1.36335	5.45206e-05	-1.03933e-10	-1.3695
196944624	chr3:196944624:C:A	5.07526e-05	-1.03933e-10	-1.25703	4.98153e-05	-1.03933e-10	-1.24705	6.13937e-05	-1.03933e-10	-1.25077
196944915	chr3:196944915:C:T	5.50844e-05	-1.03933e-10	-1.17512	5.42282e-05	-1.03933e-10	-1.16217	6.67359e-05	-1.03933e-10	-1.16733
196945094	chr3:196945094:G:A	4.51928e-05	-1.03933e-10	-1.37305	4.38831e-05	-1.03933e-10	-1.37384	5.43138e-05	-1.03933e-10	-1.3733
196945340	chr3:196945340:TG:T	9.22904e-05	-1.03933e-10	-0.659049	9.01234e-05	-1.03933e-10	-0.654189	0.000112769	-1.03933e-10	-0.642731
196945620	chr3:196945620:G:A	4.60508e-05	-1.03933e-10	-1.35424	4.48423e-05	-1.03933e-10	-1.35222	5.50988e-05	-1.03933e-10	-1.35895
196945660	chr3:196945660:T:C	5.51114e-05	-1.03933e-10	-1.17463	5.44342e-05	-1.03933e-10	-1.15838	6.67405e-05	-1.03933e-10	-1.16727
196945802	chr3:196945802:A:G	0.000100644	-1.03933e-10	-0.572398	0.00010081	-1.03933e-10	-0.54213	0.000125099	-1.03933e-10	-0.538971
196945889	chr3:196945889:T:C	6.15356e-05	-1.03933e-10	-1.06437	5.98141e-05	-1.03933e-10	-1.06413	7.35766e-05	-1.03933e-10	-1.06975
196946034	chr3:196946034:C:T	1.22804e-05	-1.51528	-1.1607	1.18563e-05	-1.49807	-1.18444	1.47402e-05	-1.49754	-1.17996
196946627	chr3:196946627:C:T	7.17066e-05	-1.03933e-10	-0.911405	7.09833e-05	-1.03933e-10	-0.892925	8.73838e-05	-1.03933e-10	-0.897767
196946960	chr3:196946960:A:G	2.38084e-05	-0.657236	-1.35672	2.40272e-05	-0.637137	-1.33904	3.00674e-05	-0.620471	-1.34416
196947008	chr3:196947008:A:G	5.10568e-05	-1.03933e-10	-1.25105	4.97744e-05	-1.03933e-10	-1.24787	6.23143e-05	-1.03933e-10	-1.23589
196947090	chr3:196947090:C:T	4.83167e-05	-1.03933e-10	-1.30621	4.7565e-05	-1.03933e-10	-1.29327	5.86043e-05	-1.03933e-10	-1.29727
196947178	chr3:196947178:C:T	7.46031e-05	-1.03933e-10	-0.871807	7.05294e-05	-1.03933e-10	-0.89934	8.82783e-05	-1.03933e-10	-0.887583
196947388	chr3:196947388:G:A	1.56121e-05	-1.21467	-1.22127	1.62955e-05	-1.12384	-1.24064	1.95259e-05	-1.15896	-1.23738
196947647	chr3:196947647:A:G	2.04523e-05	-1.3744	-0.791495	1.78934e-05	-1.40987	-0.861068	2.31223e-05	-1.39791	-0.829369
196947878	chr3:196947878:C:T	1.48174e-05	-1.53407	-0.954124	1.38219e-05	-1.53121	-0.997904	1.71614e-05	-1.53417	-0.99125
196947976	chr3:196947976:C:T	7.96555e-05	-1.03933e-10	-0.806278	7.92359e-05	-1.03933e-10	-0.78294	9.73438e-05	-1.03933e-10	-0.789828
196948008	chr3:196948008:A:G	1.59666e-05	-1.39144	-1.02205	1.49891e-05	-1.45095	-0.997089	2.07863e-05	-1.33347	-1.00031
196948101	chr3:196948101:C:T	2.69717e-05	-1.41924	-0.469959	3.09254e-05	-1.32137	-0.402418	3.26847e-05	-1.4319	-0.44927
196948597	chr3:196948597:A:G	3.84702e-05	-1.5341	-3.67306e-10	3.75534e-05	-1.52961	-3.67306e-10	4.62706e-05	-1.53357	-3.67306e-10
196949123	chr3:196949123:C:G	2.6818e-05	-0.543995	-1.35092	2.97412e-05	-0.409069	-1.35377	3.08754e-05	-0.588071	-1.35005
196949126	chr3:196949126:G:A	4.50758e-05	-1.03933e-10	-1.37564	4.37997e-05	-1.03933e-10	-1.37574	5.4183e-05	-1.03933e-10	-1.37571
196949287	chr3:196949287:T:C	1.98404e-05	-1.19279	-1.00348	2.10891e-05	-1.08578	-1.02083	2.21523e-05	-1.26751	-1.00262
196949658	chr3:196949658:A:G	5.65352e-05	-1.03933e-10	-1.14913	5.53144e-05	-1.03933e-10	-1.14234	6.87845e-05	-1.03933e-10	-1.1371
196949728	chr3:196949728:T:C	1.62704e-05	-1.50533	-0.88931	1.66955e-05	-1.49869	-0.841537	2.08777e-05	-1.4819	-0.8475
196950024	chr3:196950024:C:T	5.71406e-05	-1.03933e-10	-1.13847	5.58176e-05	-1.03933e-10	-1.13328	6.86735e-05	-1.03933e-10	-1.13871
196950288	chr3:196950288:GA:G	5.02642e-05	-1.03933e-10	-1.26669	4.99092e-05	-1.03933e-10	-1.24516	6.17879e-05	-1.03933e-10	-1.24437
196950538	chr3:196950538:A:C	1.49193e-05	-1.33957	-1.14176	1.58634e-05	-1.25414	-1.13721	1.71612e-05	-1.39342	-1.132
196950778	chr3:196950778:TC:T	0.000681517	-1.03933e-10	1.34033	0.000665925	-1.03933e-10	1.34581	0.000843235	-1.03933e-10	1.36917
196951242	chr3:196951242:G:A	1.54814e-05	-1.26094	-1.1834	1.67032e-05	-1.16064	-1.17913	1.75929e-05	-1.32607	-1.17451
196951967	chr3:196951967:G:A	4.50752e-05	-1.03933e-10	-1.37566	4.38379e-05	-1.03933e-10	-1.37487	5.42034e-05	-1.03933e-10	-1.37533
196952087	chr3:196952087:G:T	0.000584305	-1.03933e-10	1.18643	0.000570488	-1.03933e-10	1.19112	0.000720655	-1.03933e-10	1.21208
196952184	chr3:196952184:A:G	1.42156e-05	-1.42632	-1.10332	1.36031e-05	-1.48293	-1.06214	1.82713e-05	-1.38275	-1.08
196952220	chr3:196952220:A:G	1.35727e-05	-1.40421	-1.17172	1.40092e-05	-1.32823	-1.18743	1.57283e-05	-1.44594	-1.16667
196952248	chr3:196952248:C:G	1.14554e-05	-1.40082	-1.34471	1.1207e-05	-1.39341	-1.34542	1.43688e-05	-1.35752	-1.3455
196952468	chr3:196952468:T:C	1.39388e-05	-1.27652	-1.27279	1.36728e-05	-1.2666	-1.27336	1.77324e-05	-1.21765	-1.27503
196952499	chr3:196952499:A:G	0.000807229	-1.03933e-10	1.50962	0.000778404	-1.03933e-10	1.50188	0.000976311	-1.03933e-10	1.5157
196952524	chr3:196952524:A:G	1.05052e-05	-1.45923	-1.37289	1.08496e-05	-1.40012	-1.37113	1.2235e-05	-1.49013	-1.37365
196952531	chr3:196952531:A:G	1.3076e-05	-1.28127	-1.33195	1.28059e-05	-1.27136	-1.3341	1.66389e-05	-1.2222	-1.33414
196952598	chr3:196952598:C:T	4.71143e-05	-1.03933e-10	-1.33141	4.60401e-05	-1.03933e-10	-1.32586	5.68535e-05	-1.03933e-10	-1.3276
196952638	chr3:196952638:A:G	0.000163612	-1.03933e-10	-0.086494	0.000149902	-1.03933e-10	-0.145391	0.000188356	-1.03933e-10	-0.129742
196953385	chr3:196953385:C:G	6.15817e-05	-1.06362	-3.67306e-10	6.28265e-05	-1.01499	-3.67306e-10	7.50096e-05	-1.05046	-3.67306e-10
196953579	chr3:196953579:C:G	4.87089e-05	-1.03933e-10	-1.29813	4.64257e-05	-1.03933e-10	-1.31752	5.81441e-05	-1.03933e-10	-1.30515
196954252	chr3:196954252:C:T	5.18022e-05	-1.3979	0.161339	7.03421e-05	-1.22095	0.318955	6.65712e-05	-1.41735	0.24755
196954408	chr3:196954408:A:G	5.02461e-05	-1.03933e-10	-1.26706	4.7688e-05	-1.03933e-10	-1.29069	5.98571e-05	-1.03933e-10	-1.27612
196954604	chr3:196954604:T:C	5.89356e-05	-1.03933e-10	-1.10754	5.65448e-05	-1.03933e-10	-1.12034	7.08136e-05	-1.03933e-10	-1.10803
196955067	chr3:196955067:G:A	1.94383e-05	-1.04768	-1.16907	2.16852e-05	-0.907401	-1.17134	2.27995e-05	-1.07782	-1.16352
196955139	chr3:196955139:T:C	4.14071e-05	-1.46054	-3.67306e-10	3.96687e-05	-1.47481	-3.67306e-10	5.08282e-05	-1.43963	-3.67306e-10
196955157	chr3:196955157:T:C	2.11698e-05	-1.53017	-0.601241	2.5031e-05	-1.49795	-0.437309	2.80898e-05	-1.53243	-0.500236
196955516	chr3:196955516:G:T	4.71216e-05	-1.03933e-10	-1.33126	4.53042e-05	-1.03933e-10	-1.34197	5.65131e-05	-1.03933e-10	-1.3336
196956340	chr3:196956340:C:T	1.21846e-05	-1.37535	-1.30846	1.15233e-05	-1.40107	-1.30993	1.51994e-05	-1.33709	-1.30973
196956358	chr3:196956358:G:A	4.90603e-05	-1.29094	-3.67306e-10	4.91483e-05	-1.26053	-3.67306e-10	5.82184e-05	-1.30388	-3.67306e-10
196956478	chr3:196956478:T:G	3.89015e-05	-1.52296	-3.67306e-10	3.8641e-05	-1.50105	-3.67306e-10	4.65243e-05	-1.5281	-3.67306e-10
196956558	chr3:196956558:C:G	1.00678e-05	-1.52353	-1.35111	9.68622e-06	-1.52779	-1.35687	1.19259e-05	-1.52929	-1.36007
196956792	chr3:196956792:A:G	1.79253e-05	-1.52698	-0.770797	1.78882e-05	-1.50901	-0.762219	2.20499e-05	-1.52082	-0.75395
196956847	chr3:196956847:T:C	8.12721e-05	-0.786186	-3.67306e-10	8.58722e-05	-0.702509	-3.67306e-10	9.77413e-05	-0.785752	-3.67306e-10
196956906	chr3:196956906:C:T	1.53068e-05	-1.53299	-0.922694	1.51456e-05	-1.53272	-0.904936	1.88408e-05	-1.53374	-0.898316
196957283	chr3:196957283:G:A	4.57836e-05	-1.03933e-10	-1.36006	4.45866e-05	-1.03933e-10	-1.35794	5.5552e-05	-1.03933e-10	-1.35076
196957290	chr3:196957290:A:G	4.3723e-05	-1.16057	-0.245548	3.93797e-05	-1.2509	-0.231215	5.52367e-05	-1.10501	-0.251436
196957314	chr3:196957314:T:C	1.27277e-05	-1.26444	-1.37577	1.30359e-05	-1.21204	-1.37563	1.52957e-05	-1.26475	-1.37575
196957399	chr3:196957399:C:A	4.63825e-05	-1.03933e-10	-1.34707	4.47926e-05	-1.03933e-10	-1.35333	5.59066e-05	-1.03933e-10	-1.34439
196957621	chr3:196957621:C:G	4.66607e-05	-1.34109	-3.67306e-10	4.53551e-05	-1.34085	-3.67306e-10	5.53618e-05	-1.35419	-3.67306e-10
196957710	chr3:196957710:G:A	1.77136e-05	-0.979905	-1.32975	1.74883e-05	-0.962477	-1.33136	2.30503e-05	-0.893502	-1.3369
196957828	chr3:196957828:A:G	5.23256e-05	-1.03933e-10	-1.2265	5.06374e-05	-1.03933e-10	-1.23068	6.29896e-05	-1.03933e-10	-1.22511
196958357	chr3:196958357:A:G	3.31902e-05	-0.835911	-0.845822	3.3327e-05	-0.801451	-0.847553	4.25326e-05	-0.771532	-0.846275
196958565	chr3:196958565:A:C	4.59722e-05	-0.935875	-0.420077	4.61421e-05	-0.924061	-0.399584	6.21713e-05	-0.850081	-0.388101
196958648	chr3:196958648:AAAAC:A	9.96553e-05	-1.03933e-10	-0.582272	9.73746e-05	-1.03933e-10	-0.576804	0.000121053	-1.03933e-10	-0.571852
196958670	chr3:196958670:T:C	1.29961e-05	-1.29078	-1.32856	1.19147e-05	-1.35505	-1.32255	1.54645e-05	-1.29608	-1.33345
196959053	chr3:196959053:C:T	2.13878e-05	-1.08905	-1.03212	2.40911e-05	-1.0563	-0.917223	2.78913e-05	-1.10411	-0.935649
196959085	chr3:196959085:G:A	5.0078e-05	-1.27041	-3.67306e-10	4.81301e-05	-1.28146	-3.67306e-10	5.86531e-05	-1.29644	-3.67306e-10
196959416	chr3:196959416:A:T	9.7544e-06	-1.53416	-1.37211	9.71459e-06	-1.52358	-1.35816	1.17977e-05	-1.53379	-1.36638
196959875	chr3:196959875:C:A	1.80525e-05	-1.03169	-1.25902	1.78406e-05	-1.01437	-1.25952	2.32884e-05	-0.949966	-1.27016
196960017	chr3:196960017:C:T	1.79577e-05	-1.45635	-0.839619	1.84121e-05	-1.45485	-0.787505	2.29792e-05	-1.42719	-0.806297
196960449	chr3:196960449:A:T	1.56155e-05	-1.17719	-1.25854	1.72852e-05	-1.12639	-1.17913	2.0018e-05	-1.17895	-1.19249
196960702	chr3:196960702:A:C	4.31201e-05	-1.42	-3.67306e-10	4.01348e-05	-1.46313	-3.67306e-10	5.24086e-05	-1.40901	-3.67306e-10
196961156	chr3:196961156:G:T	6.62932e-05	-1.13267	0.14277	5.94501e-05	-1.22736	0.157132	8.38848e-05	-1.07481	0.13618
196961172	chr3:196961172:A:C	6.44832e-05	-0.944693	-0.0728919	6.48841e-05	-0.935166	-0.0476011	8.77591e-05	-0.859529	-0.0339521
196961979	chr3:196961979:T:A	9.88615e-06	-1.51717	-1.37568	9.50977e-06	-1.53178	-1.37127	1.18727e-05	-1.51893	-1.3749
196962006	chr3:196962006:C:A	5.14899e-05	-1.20853	-0.0340744	4.7618e-05	-1.28295	-0.00921219	6.54602e-05	-1.15888	-0.0277511
196962524	chr3:196962524:A:G	1.88011e-05	-0.981988	-1.26809	1.81738e-05	-0.959601	-1.29579	2.29373e-05	-0.950508	-1.2848
196962546	chr3:196962546:C:T	0.000195824	0.0932269	-3.67306e-10	0.000168282	-0.0297278	-3.67306e-10	0.000225312	0.049409	-3.67306e-10
196962547	chr3:196962547:T:A	0.000195439	0.0912573	-3.67306e-10	0.000167963	-0.0316274	-3.67306e-10	0.000224875	0.0474672	-3.67306e-10
196962616	chr3:196962616:T:C	8.24822e-05	-1.46611	0.694699	7.16394e-05	-1.48598	0.602259	9.07131e-05	-1.44798	0.587609
196962854	chr3:196962854:T:C	9.53612e-05	-0.0577482	-0.568569	0.000100218	-0.0156608	-0.532359	0.000120488	-0.0585555	-0.517974
196963027	chr3:196963027:G:C	1.23387e-05	-1.3511	-1.32015	1.27235e-05	-1.30521	-1.30671	1.52995e-05	-1.32817	-1.31209
196963320	chr3:196963320:A:G	1.6522e-05	-1.39625	-0.98305	1.5815e-05	-1.43675	-0.957662	2.04721e-05	-1.38732	-0.961694
196963346	chr3:196963346:T:A	5.30615e-05	-1.03933e-10	-1.21254	5.23117e-05	-1.03933e-10	-1.19815	6.42708e-05	-1.03933e-10	-1.20497
196963649	chr3:196963649:T:C	4.71062e-05	-1.03933e-10	-1.33158	4.54015e-05	-1.03933e-10	-1.33982	5.64391e-05	-1.03933e-10	-1.33491
196963713	chr3:196963713:G:A	0.000295549	0.504847	-3.67306e-10	0.000290289	0.515508	-3.67306e-10	0.000364011	0.529107	-3.67306e-10
196963848	chr3:196963848:G:A	4.95027e-05	-1.03933e-10	-1.28196	4.94265e-05	-1.03933e-10	-1.25488	6.01803e-05	-1.03933e-10	-1.27073
196963928	chr3:196963928:T:C	4.59918e-05	-1.03933e-10	-1.35553	4.49205e-05	-1.03933e-10	-1.35048	5.55891e-05	-1.03933e-10	-1.35009
196964272	chr3:196964272:A:AT	2.03231e-05	-0.853603	-1.31863	2.14391e-05	-0.785333	-1.30482	2.50152e-05	-0.836112	-1.31248
196964281	chr3:196964281:C:T	9.94781e-05	-0.584052	-3.67306e-10	9.86227e-05	-0.564068	-3.67306e-10	0.000128753	-0.510183	-3.67306e-10
196964507	chr3:196964507:A:G	1.02518e-05	-1.51536	-1.34118	1.06233e-05	-1.48278	-1.30954	1.25509e-05	-1.51499	-1.32329
196964720	chr3:196964720:G:A	1.06401e-05	-1.4888	-1.33056	1.12417e-05	-1.44109	-1.29465	1.30661e-05	-1.48873	-1.30932
196964889	chr3:196964889:C:G	5.74891e-05	0.0627621	-1.19516	5.68137e-05	0.122877	-1.23847	7.64514e-05	0.180167	-1.21159
196964923	chr3:196964923:A:G	4.27131e-05	-0.527851	-0.901634	3.97011e-05	-0.541871	-0.932121	5.60832e-05	-0.437009	-0.904231
196965081	chr3:196965081:A:G	4.95218e-05	-1.03933e-10	-1.28158	4.75813e-05	-1.03933e-10	-1.29293	5.92653e-05	-1.03933e-10	-1.28605
196965241	chr3:196965241:CA:C	2.05756e-05	-1.14475	-1.01514	2.18003e-05	-1.0964	-0.977043	2.57045e-05	-1.12935	-0.992058
196965796	chr3:196965796:A:G	5.24664e-05	-1.03933e-10	-1.22382	5.1242e-05	-1.03933e-10	-1.21881	6.33629e-05	-1.03933e-10	-1.2192
196965900	chr3:196965900:T:C	3.91518e-05	-1.51654	-3.67306e-10	3.98258e-05	-1.47085	-3.67306e-10	4.73632e-05	-1.51023	-3.67306e-10
196966244	chr3:196966244:C:T	2.45859e-05	-0.970284	-1.01153	2.61193e-05	-0.912149	-0.980548	3.06898e-05	-0.951699	-0.992446
196966466	chr3:196966466:G:A	1.17038e-05	-1.50706	-1.21701	1.22078e-05	-1.48861	-1.16468	1.44892e-05	-1.50158	-1.19309
196966800	chr3:196966800:C:G	0.000103281	-1.03933e-10	-0.546535	9.59365e-05	-1.03933e-10	-0.591683	0.000121613	-1.03933e-10	-0.567234
196967317	chr3:196967317:C:T	4.20116e-05	-0.703326	-0.742717	3.58634e-05	-0.801509	-0.774142	5.51477e-05	-0.620559	-0.737503
196967593	chr3:196967593:G:T	4.81737e-05	-1.03933e-10	-1.30918	4.64172e-05	-1.03933e-10	-1.3177	5.73962e-05	-1.03933e-10	-1.3181
196969038	chr3:196969038:G:C	1.36131e-05	-1.52719	-1.04577	1.25619e-05	-1.5342	-1.0905	1.57832e-05	-1.52676	-1.08237
196969473	chr3:196969473:C:A	7.74305e-05	-1.03933e-10	-0.834608	7.77691e-05	-1.03933e-10	-0.801625	9.40456e-05	-1.03933e-10	-0.824296
196970708	chr3:196970708:G:A	0.00192517	3.30547	-0.926686	0.00153078	3.01506	-0.836896	0.00212888	3.15268	-0.857403
196970721	chr3:196970721:G:C	5.91649e-05	-1.03933e-10	-1.10366	5.87881e-05	-1.03933e-10	-1.08143	7.14293e-05	-1.03933e-10	-1.09937
196970971	chr3:196970971:G:A	0.00017298	-1.32211	1.29129	0.000115394	-1.35384	0.946818	0.000161551	-1.2591	0.975841
196971066	chr3:196971066:G:T	5.45031e-05	-1.44155	0.255823	6.29312e-05	-1.39601	0.382681	7.3085e-05	-1.42861	0.352155
196971330	chr3:196971330:G:A	4.02359e-05	-1.52596	0.0367369	4.35391e-05	-1.51392	0.132206	5.26564e-05	-1.5214	0.11711
196971639	chr3:196971639:C:T	5.66643e-05	-1.03933e-10	-1.14684	5.641e-05	-1.03933e-10	-1.12272	6.91658e-05	-1.03933e-10	-1.13157
196971844	chr3:196971844:C:T	5.07346e-05	-1.03933e-10	-1.25738	4.86782e-05	-1.03933e-10	-1.27014	6.06427e-05	-1.03933e-10	-1.26308
196972469	chr3:196972469:C:T	8.29155e-05	-1.03933e-10	-0.766167	8.60621e-05	-1.03933e-10	-0.700301	0.000105883	-1.03933e-10	-0.705745
196972512	chr3:196972512:T:C	4.53611e-05	-1.03933e-10	-1.36933	4.42966e-05	-1.03933e-10	-1.36446	5.46655e-05	-1.03933e-10	-1.36684
196972852	chr3:196972852:A:C	4.51581e-05	-1.03933e-10	-1.37382	4.38561e-05	-1.03933e-10	-1.37446	5.4248e-05	-1.03933e-10	-1.37451
196972988	chr3:196972988:C:T	7.91445e-05	-1.03933e-10	-0.812714	8.19257e-05	-1.03933e-10	-0.749556	0.00010083	-1.03933e-10	-0.754642
196972989	chr3:196972989:G:A	4.50976e-05	-1.03933e-10	-1.37516	4.38455e-05	-1.03933e-10	-1.3747	5.42393e-05	-1.03933e-10	-1.37467
196973309	chr3:196973309:T:C	1.02398e-05	-1.49741	-1.36029	1.01396e-05	-1.50737	-1.33156	1.28745e-05	-1.47849	-1.33434
196973525	chr3:196973525:A:G	2.38408e-05	-0.967379	-1.04521	2.04848e-05	-1.00716	-1.12853	2.85229e-05	-0.89635	-1.12102
196975070	chr3:196975070:A:C	1.05969e-05	-1.52408	-1.29935	1.0719e-05	-1.53418	-1.24917	1.33113e-05	-1.51048	-1.26898
196975071	chr3:196975071:T:C	4.71661e-05	-1.03933e-10	-1.33031	4.86646e-05	-1.03933e-10	-1.27042	6.02852e-05	-1.03933e-10	-1.26899
196976087	chr3:196976087:TGCTA:T	1.01449e-05	-1.49721	-1.36981	9.74265e-06	-1.52114	-1.35772	1.23954e-05	-1.48422	-1.36653
196976287	chr3:196976287:TG:T	3.9067e-05	-1.51871	-3.67306e-10	3.86687e-05	-1.50034	-3.67306e-10	4.7654e-05	-1.50411	-3.67306e-10
196976439	chr3:196976439:C:T	4.59474e-05	-1.03933e-10	-1.35649	4.50075e-05	-1.03933e-10	-1.34854	5.5198e-05	-1.03933e-10	-1.35715
196976816	chr3:196976816:A:G	1.2324e-05	-1.29868	-1.37376	1.1167e-05	-1.37528	-1.36713	1.47156e-05	-1.30858	-1.37059
196976987	chr3:196976987:C:T	3.21493e-05	-1.11432	-0.59928	2.59054e-05	-1.13462	-0.766296	3.38658e-05	-1.10951	-0.736164
196977165	chr3:196977165:C:T	1.28767e-05	-1.3456	-1.28296	1.23112e-05	-1.38722	-1.25764	1.57311e-05	-1.34655	-1.26588
196977250	chr3:196977250:C:T	2.5262e-05	-1.24196	-0.712726	2.03359e-05	-1.26057	-0.882412	2.64671e-05	-1.23241	-0.859764
196977311	chr3:196977311:T:C	1.16384e-05	-1.42752	-1.30216	1.11984e-05	-1.45996	-1.27964	1.41934e-05	-1.42817	-1.28713
196977337	chr3:196977337:G:A	7.64893e-05	-1.03933e-10	-0.846837	7.90347e-05	-1.03933e-10	-0.785483	9.73211e-05	-1.03933e-10	-0.790061
196977394	chr3:196977394:A:G	8.0973e-05	-1.03933e-10	-0.789873	8.34071e-05	-1.03933e-10	-0.731636	0.000102971	-1.03933e-10	-0.733629
196977618	chr3:196977618:G:A	1.45682e-05	-1.25412	-1.25102	1.24775e-05	-1.33978	-1.29166	1.69379e-05	-1.26475	-1.27377
196977751	chr3:196977751:G:A	1.12412e-05	-1.47	-1.29441	1.07818e-05	-1.50036	-1.27715	1.34707e-05	-1.48296	-1.2846
196978058	chr3:196978058:G:T	4.52542e-05	-1.03933e-10	-1.37169	4.41223e-05	-1.03933e-10	-1.36841	5.44308e-05	-1.03933e-10	-1.37115
196978065	chr3:196978065:G:A	1.18709e-05	-1.38047	-1.32942	1.12997e-05	-1.41892	-1.31167	1.44345e-05	-1.38103	-1.31742
196978297	chr3:196978297:C:T	5.01785e-05	-1.03933e-10	-1.2684	4.52751e-05	-1.03933e-10	-1.34261	5.59879e-05	-1.03933e-10	-1.34294
196978581	chr3:196978581:C:A	1.02332e-05	-1.50951	-1.34884	9.62662e-06	-1.52093	-1.36991	1.20899e-05	-1.50753	-1.36818
196978585	chr3:196978585:T:C	5.17101e-05	-1.03933e-10	-1.23834	4.95991e-05	-1.03933e-10	-1.2514	6.19769e-05	-1.03933e-10	-1.24131
196978827	chr3:196978827:C:T	4.55301e-05	-1.03933e-10	-1.36561	4.4903e-05	-1.03933e-10	-1.35086	5.5189e-05	-1.03933e-10	-1.35731
196979048	chr3:196979048:G:A	4.74207e-05	-1.03933e-10	-1.32493	4.58161e-05	-1.03933e-10	-1.33073	5.69237e-05	-1.03933e-10	-1.32636
196979221	chr3:196979221:C:T	0.000112876	0.604251	-1.06195	0.000105868	0.577681	-1.07086	0.000122434	0.500942	-1.06145
196979243	chr3:196979243:C:G	0.000160828	1.25254	-1.35619	0.000131254	1.05414	-1.33238	0.000180054	1.1696	-1.34441
196979254	chr3:196979254:T:C	6.20689e-05	-1.03933e-10	-1.05574	5.97706e-05	-1.03933e-10	-1.06486	7.31399e-05	-1.03933e-10	-1.0757
196979367	chr3:196979367:C:T	5.98879e-05	-1.03933e-10	-1.09152	5.71741e-05	-1.03933e-10	-1.10927	7.08521e-05	-1.03933e-10	-1.10748
196979457	chr3:196979457:A:G	5.95294e-05	-1.03933e-10	-1.09752	5.75497e-05	-1.03933e-10	-1.10272	7.03521e-05	-1.03933e-10	-1.11456
196979461	chr3:196979461:T:C	4.5074e-05	-1.03933e-10	-1.37568	4.38394e-05	-1.03933e-10	-1.37484	5.4189e-05	-1.03933e-10	-1.3756
196979486	chr3:196979486:G:A	0.000701931	2.3763	-1.00645	0.000602741	2.17434	-0.928221	0.000791181	2.26718	-0.96173
196979756	chr3:196979756:C:G	4.66615e-05	-1.03933e-10	-1.34107	4.47175e-05	-1.03933e-10	-1.35501	5.57724e-05	-1.03933e-10	-1.3468
196979929	chr3:196979929:T:C	0.000245909	1.6916	-1.37063	0.000308594	1.94953	-1.37287	0.000273944	1.61694	-1.37209
196980442	chr3:196980442:C:T	3.96992e-05	-1.50266	-3.67306e-10	3.79069e-05	-1.52024	-3.67306e-10	4.84259e-05	-1.48804	-3.67306e-10
196980729	chr3:196980729:G:T	0.000141102	-1.03933e-10	-0.234505	0.000134484	-1.03933e-10	-0.253926	0.000174601	-1.03933e-10	-0.20557
196980877	chr3:196980877:G:A	1.09818e-05	-1.44186	-1.34589	1.15763e-05	-1.3899	-1.31651	1.35442e-05	-1.43257	-1.32955
196980912	chr3:196980912:A:C	1.27901e-05	-1.51024	-1.12507	1.21012e-05	-1.47756	-1.18451	1.51005e-05	-1.50366	-1.14969
196981081	chr3:196981081:C:G	7.04726e-05	0.173381	-1.10215	7.83908e-05	0.327317	-1.12098	8.39388e-05	0.175632	-1.11362
196981134	chr3:196981134:A:G	4.99111e-05	-1.03933e-10	-1.27374	4.96001e-05	-1.03933e-10	-1.25138	6.18338e-05	-1.03933e-10	-1.24363
196981188	chr3:196981188:T:C	0.000113199	-0.561966	0.107125	0.000123951	-0.424991	0.0895076	0.000142492	-0.547244	0.138454
196981241	chr3:196981241:A:G	1.23701e-05	-1.52514	-1.14356	1.16164e-05	-1.50219	-1.20076	1.45797e-05	-1.5211	-1.16734
196981244	chr3:196981244:C:T	2.11401e-05	-1.42813	-0.704685	2.14414e-05	-1.43783	-0.652219	2.71091e-05	-1.40521	-0.662997
196981304	chr3:196981304:A:G	1.26915e-05	-1.51576	-1.12729	1.19767e-05	-1.48597	-1.18644	1.49708e-05	-1.51015	-1.15183
196981313	chr3:196981313:G:A	0.000482893	2.08863	-1.09282	0.00041509	1.89286	-1.01974	0.000540429	1.9745	-1.05021
196981329	chr3:196981329:G:A	6.1187e-05	-1.03933e-10	-1.07005	6.09732e-05	-1.03933e-10	-1.04494	7.5459e-05	-1.03933e-10	-1.04449
196981651	chr3:196981651:G:C	4.83063e-05	-1.03933e-10	-1.30643	4.79527e-05	-1.03933e-10	-1.28515	5.88125e-05	-1.03933e-10	-1.29372
196982225	chr3:196982225:A:C	0.000363184	2.06341	-1.35249	0.000293944	1.85401	-1.32599	0.000390999	1.939	-1.33837
196982234	chr3:196982234:G:A	6.55125e-05	-1.03933e-10	-1.00175	6.39013e-05	-1.03933e-10	-0.998031	8.08915e-05	-1.03933e-10	-0.974968
196982246	chr3:196982246:G:A	4.68541e-05	-1.03933e-10	-1.33695	4.606e-05	-1.03933e-10	-1.32542	5.66406e-05	-1.03933e-10	-1.33135
196982398	chr3:196982398:C:T	4.51714e-05	-1.03933e-10	-1.37352	4.38663e-05	-1.03933e-10	-1.37422	5.42631e-05	-1.03933e-10	-1.37423
196982433	chr3:196982433:T:C	1.03656e-05	-1.47833	-1.36716	1.0417e-05	-1.43677	-1.37515	1.24827e-05	-1.47075	-1.37298
196982570	chr3:196982570:A:G	4.6088e-05	-1.03933e-10	-1.35344	4.50653e-05	-1.03933e-10	-1.34726	5.55147e-05	-1.03933e-10	-1.35143
196982686	chr3:196982686:A:G	1.87629e-05	-1.27821	-0.9739	1.53812e-05	-1.32338	-1.09885	2.13904e-05	-1.22988	-1.07525
196982703	chr3:196982703:G:A	6.0923e-05	-1.03933e-10	-1.07438	5.79181e-05	-1.03933e-10	-1.09634	7.19335e-05	-1.03933e-10	-1.09233
196983418	chr3:196983418:G:A	5.00618e-05	-1.03933e-10	-1.27073	4.94148e-05	-1.03933e-10	-1.25512	6.0679e-05	-1.03933e-10	-1.26248
196983659	chr3:196983659:C:T	9.8027e-06	-1.52611	-1.37522	9.67395e-06	-1.51206	-1.37387	1.17087e-05	-1.53292	-1.37483
196984061	chr3:196984061:T:C	5.91265e-05	-1.03933e-10	-1.10431	5.71641e-05	-1.03933e-10	-1.10944	6.98855e-05	-1.03933e-10	-1.12122
196984410	chr3:196984410:A:C	7.33775e-05	-1.03933e-10	-0.888372	7.41863e-05	-1.03933e-10	-0.848791	9.18007e-05	-1.03933e-10	-0.848456
196985394	chr3:196985394:A:T	6.31363e-05	-1.03933e-10	-1.03869	5.78562e-05	-1.03933e-10	-1.09741	7.29895e-05	-1.03933e-10	-1.07776
196985882	chr3:196985882:C:T	0.00069971	2.35308	-0.986403	0.000600625	2.15374	-0.911136	0.00078291	2.23685	-0.941908
196985907	chr3:196985907:A:G	1.22342e-05	-1.52489	-1.15486	1.28362e-05	-1.50697	-1.09613	1.53527e-05	-1.5317	-1.10508
196985950	chr3:196985950:A:G	1.84111e-05	-1.42601	-0.84503	1.87226e-05	-1.43905	-0.786591	2.35994e-05	-1.40918	-0.797676
196986154	chr3:196986154:A:G	4.52269e-05	-1.03933e-10	-1.3723	4.40288e-05	-1.03933e-10	-1.37052	5.44804e-05	-1.03933e-10	-1.37024
196986402	chr3:196986402:TATA:T	5.06077e-05	-1.25989	-3.67306e-10	4.95601e-05	-1.25218	-3.67306e-10	5.81281e-05	-1.30543	-3.67306e-10
196986483	chr3:196986483:T:A	5.8886e-05	-1.03933e-10	-1.10839	5.42164e-05	-1.03933e-10	-1.16239	6.82489e-05	-1.03933e-10	-1.14491
196986628	chr3:196986628:T:G	4.50701e-05	-1.03933e-10	-1.37577	4.38227e-05	-1.03933e-10	-1.37522	5.41882e-05	-1.03933e-10	-1.37561
196986868	chr3:196986868:A:G	4.56659e-05	-1.03933e-10	-1.36264	4.45126e-05	-1.03933e-10	-1.3596	5.50535e-05	-1.03933e-10	-1.35977
196986872	chr3:196986872:C:A	0.00126088	3.09905	-1.14348	0.00103823	2.87838	-1.08848	0.00138533	2.97659	-1.11097
196986932	chr3:196986932:A:G	6.16661e-05	-1.03933e-10	-1.06225	6.16291e-05	-1.03933e-10	-1.03424	7.54185e-05	-1.03933e-10	-1.04502
196987072	chr3:196987072:T:C	5.99495e-05	-1.03933e-10	-1.09049	5.98421e-05	-1.03933e-10	-1.06366	7.32744e-05	-1.03933e-10	-1.07387
196987152	chr3:196987152:G:A	0.000799677	2.39683	-0.896615	0.00069055	2.19515	-0.813033	0.00090023	2.28196	-0.847386
196987426	chr3:196987426:C:A	0.000154555	-1.03933e-10	-0.143441	0.000138407	-1.03933e-10	-0.225172	0.000171412	-1.03933e-10	-0.224009
196987448	chr3:196987448:A:G	5.54966e-05	-1.03933e-10	-1.16767	5.133e-05	-1.03933e-10	-1.21709	6.45793e-05	-1.03933e-10	-1.20018
196987584	chr3:196987584:G:A	6.90257e-05	-1.03933e-10	-0.94951	6.31361e-05	-1.03933e-10	-1.01008	7.93803e-05	-1.03933e-10	-0.993827
196987863	chr3:196987863:T:C	5.63309e-05	-1.03933e-10	-1.15274	5.36645e-05	-1.03933e-10	-1.17262	6.66313e-05	-1.03933e-10	-1.1689
196988143	chr3:196988143:G:A	1.07718e-05	-1.43769	-1.36937	1.0019e-05	-1.48076	-1.37013	1.33461e-05	-1.40496	-1.37189
196988278	chr3:196988278:T:C	7.74966e-05	-1.03933e-10	-0.833755	7.64352e-05	-1.03933e-10	-0.818926	9.20913e-05	-1.03933e-10	-0.845296
196988428	chr3:196988428:G:A	5.8217e-05	-1.03933e-10	-1.11981	5.53783e-05	-1.03933e-10	-1.14118	6.87746e-05	-1.03933e-10	-1.13724
196988739	chr3:196988739:T:C	5.14329e-05	-1.03933e-10	-1.24371	5.14157e-05	-1.03933e-10	-1.21543	6.3343e-05	-1.03933e-10	-1.21951
196989210	chr3:196989210:G:A	4.52021e-05	-1.03933e-10	-1.37285	4.42788e-05	-1.03933e-10	-1.36486	5.45713e-05	-1.03933e-10	-1.36857
196989867	chr3:196989867:G:A	8.71348e-05	0.545269	-1.2618	7.22849e-05	0.388728	-1.26348	9.17116e-05	0.409642	-1.25907
196989954	chr3:196989954:A:G	0.000218373	1.45347	-1.25126	0.000184908	1.27206	-1.20757	0.000242226	1.34171	-1.21992
196990100	chr3:196990100:G:A	4.51648e-05	-1.03933e-10	-1.37367	4.3873e-05	-1.03933e-10	-1.37407	5.42375e-05	-1.03933e-10	-1.3747
196990442	chr3:196990442:G:T	1.15839e-05	-1.37545	-1.35892	1.24117e-05	-1.26408	-1.37265	1.33865e-05	-1.40601	-1.36783
196990552	chr3:196990552:T:C	2.56735e-05	-0.863727	-1.0748	2.81547e-05	-0.794834	-1.02282	3.18911e-05	-0.863704	-1.04205
196990594	chr3:196990594:G:A	0.00020628	1.34429	-1.19904	0.000176799	1.16749	-1.14785	0.000230919	1.23927	-1.16528
196990793	chr3:196990793:A:G	7.34089e-05	-1.03933e-10	-0.887944	6.9242e-05	-1.03933e-10	-0.917763	8.6089e-05	-1.03933e-10	-0.912695
196990924	chr3:196990924:C:A	1.06127e-05	-1.44842	-1.37352	1.00866e-05	-1.48192	-1.36224	1.3275e-05	-1.41711	-1.36509
196991323	chr3:196991323:G:A	4.61127e-05	-1.03933e-10	-1.3529	4.44632e-05	-1.03933e-10	-1.36071	5.51095e-05	-1.03933e-10	-1.35875
196991375	chr3:196991375:T:C	7.93061e-05	-0.810673	-3.67306e-10	8.59478e-05	-0.70163	-3.67306e-10	9.73519e-05	-0.789745	-3.67306e-10
196991719	chr3:196991719:G:A	6.13116e-05	-1.03933e-10	-1.06802	5.79946e-05	-1.03933e-10	-1.09502	7.29706e-05	-1.03933e-10	-1.07802
196991819	chr3:196991819:A:G	0.00328814	4.21444	-1.30035	0.00242256	3.91924	-1.28203	0.00325653	4.01238	-1.29204
196991858	chr3:196991858:A:G	0.00341056	4.22209	-1.27145	0.00251551	3.92427	-1.24941	0.00336651	4.01597	-1.26241
196992022	chr3:196992022:C:T	1.94892e-05	-0.919315	-1.29482	2.24734e-05	-0.736992	-1.30605	2.17571e-05	-0.98666	-1.30148
196992077	chr3:196992077:T:A	4.94858e-05	-1.03933e-10	-1.2823	4.94633e-05	-1.03933e-10	-1.25414	6.08514e-05	-1.03933e-10	-1.25964
196992394	chr3:196992394:A:C	5.49719e-05	-1.03933e-10	-1.17717	5.47866e-05	-1.03933e-10	-1.15192	6.66014e-05	-1.03933e-10	-1.16935
196992400	chr3:196992400:C:T	1.37712e-05	-1.47617	-1.08524	1.33567e-05	-1.4189	-1.14444	1.54505e-05	-1.49317	-1.13726
196992532	chr3:196992532:T:C	0.000449443	0.92402	-3.67306e-10	0.000414805	0.872439	-3.67306e-10	0.000499242	0.845014	-3.67306e-10
196992573	chr3:196992573:T:C	9.95488e-06	-1.52742	-1.35851	9.49057e-06	-1.53361	-1.37146	1.17991e-05	-1.53001	-1.37005
196993128	chr3:196993128:T:C	2.22554e-05	-1.31652	-0.764885	2.17982e-05	-1.35253	-0.721012	2.83998e-05	-1.2956	-0.726097
196993147	chr3:196993147:C:T	0.000381914	-1.03933e-10	0.761207	0.000353778	-1.03933e-10	0.7133	0.000440076	-1.03933e-10	0.71887
196993167	chr3:196993167:G:A	0.000603529	2.5944	-1.3756	0.000763103	2.85725	-1.37522	0.000765519	2.64818	-1.3757
196993563	chr3:196993563:C:T	1.62221e-05	-1.24603	-1.15158	1.58491e-05	-1.26944	-1.12282	2.07643e-05	-1.19711	-1.13773
196993640	chr3:196993640:T:C	4.95234e-05	-1.03933e-10	-1.28154	4.78313e-05	-1.03933e-10	-1.28769	5.9263e-05	-1.03933e-10	-1.28609
196994126	chr3:196994126:G:A	5.07148e-05	-1.03933e-10	-1.25777	4.92785e-05	-1.03933e-10	-1.25788	6.08604e-05	-1.03933e-10	-1.25949
196994206	chr3:196994206:C:T	6.3913e-05	-1.03933e-10	-1.02647	6.0558e-05	-1.03933e-10	-1.05177	7.42322e-05	-1.03933e-10	-1.06088
196994524	chr3:196994524:C:T	1.54769e-05	-1.11274	-1.3319	1.42659e-05	-1.17226	-1.32523	1.86141e-05	-1.11752	-1.32664
196994623	chr3:196994623:AT:A	2.84109e-05	-0.67021	-1.16701	3.55492e-05	-0.466403	-1.11805	3.55536e-05	-0.663565	-1.13347
196994628	chr3:196994628:T:G	0.000201358	1.48954	-1.36844	0.00023327	1.66573	-1.36891	0.000246567	1.50788	-1.36832
196994869	chr3:196994869:T:C	1.04588e-05	-1.53311	-1.30344	1.05094e-05	-1.51691	-1.28619	1.26744e-05	-1.5316	-1.29689
196994891	chr3:196994891:A:ACG	8.90959e-05	-1.03933e-10	-0.694275	8.54779e-05	-1.03933e-10	-0.707112	0.000108002	-1.03933e-10	-0.685927
196995034	chr3:196995034:C:T	0.000107731	-1.03933e-10	-0.504353	0.000100595	-1.03933e-10	-0.544271	0.000125324	-1.03933e-10	-0.537177
196995059	chr3:196995059:GCA:G	4.50875e-05	-1.03933e-10	-1.37538	4.38433e-05	-1.03933e-10	-1.37475	5.42728e-05	-1.03933e-10	-1.37405
196995132	chr3:196995132:CACACACAG:C	8.23075e-05	-0.773526	-3.67306e-10	7.36517e-05	-0.856023	-3.67306e-10	0.000103891	-0.724731	-3.67306e-10
196995204	chr3:196995204:CATGCACACATGCACACACATGCACAT:C	0.000164927	-1.03933e-10	-0.0784869	0.000152604	-1.03933e-10	-0.127525	0.000190437	-1.03933e-10	-0.118753
196995389	chr3:196995389:G:A	3.59481e-05	-1.39378	-0.208133	3.60826e-05	-1.40573	-0.163825	4.62464e-05	-1.35781	-0.176284
196995450	chr3:196995450:A:G	0.00105928	1.78136	-3.67306e-10	0.000914559	1.66307	-3.67306e-10	0.00119116	1.71461	-3.67306e-10
196995671	chr3:196995671:A:C	4.56923e-05	-1.03933e-10	-1.36206	4.43029e-05	-1.03933e-10	-1.36432	5.48505e-05	-1.03933e-10	-1.36347
196995676	chr3:196995676:GAGA:G	0.000277731	-0.747803	1.19047	0.00018504	-0.826614	0.891818	0.000279674	-0.702902	0.968451
196995786	chr3:196995786:G:A	6.78375e-05	-1.03933e-10	-0.966874	6.77206e-05	-1.03933e-10	-0.93998	8.08631e-05	-1.03933e-10	-0.975318
196995823	chr3:196995823:G:A	4.59073e-05	-1.03933e-10	-1.35737	4.46088e-05	-1.03933e-10	-1.35744	5.53438e-05	-1.03933e-10	-1.35451
196996239	chr3:196996239:C:T	5.99417e-05	-1.03933e-10	-1.09062	5.83976e-05	-1.03933e-10	-1.08809	7.33761e-05	-1.03933e-10	-1.07248
196996264	chr3:196996264:C:T	9.28567e-05	-1.03933e-10	-0.652932	8.51177e-05	-1.03933e-10	-0.711334	0.000105542	-1.03933e-10	-0.708965
196996318	chr3:196996318:A:G	8.18178e-05	0.422872	-1.20237	7.15772e-05	0.262124	-1.14672	9.54274e-05	0.355465	-1.16518
196996420	chr3:196996420:C:G	5.95902e-05	-1.03933e-10	-1.0965	5.96703e-05	-1.03933e-10	-1.06653	7.28244e-05	-1.03933e-10	-1.08003
196996639	chr3:196996639:A:T	4.53278e-05	-1.03933e-10	-1.37007	4.42414e-05	-1.03933e-10	-1.36571	5.4629e-05	-1.03933e-10	-1.36751
196997052	chr3:196997052:G:A	5.47057e-05	-1.18202	-3.67306e-10	5.5757e-05	-1.13437	-3.67306e-10	6.81051e-05	-1.14702	-3.67306e-10
196997198	chr3:196997198:G:A	4.72355e-05	-1.03933e-10	-1.32884	4.54744e-05	-1.03933e-10	-1.33822	5.63547e-05	-1.03933e-10	-1.33641
196997399	chr3:196997399:G:A	4.51075e-05	-1.03933e-10	-1.37494	4.37992e-05	-1.03933e-10	-1.37575	5.41892e-05	-1.03933e-10	-1.3756
196997632	chr3:196997632:TA:T	6.03183e-05	-1.03933e-10	-1.08435	6.01443e-05	-1.03933e-10	-1.05862	7.3838e-05	-1.03933e-10	-1.0662
196997705	chr3:196997705:G:T	8.15939e-05	0.0696918	-0.851926	7.52568e-05	-0.0792066	-0.755257	9.78753e-05	0.00695734	-0.79134
196998056	chr3:196998056:G:A	4.53496e-05	-1.03933e-10	-1.36959	4.40696e-05	-1.03933e-10	-1.3696	5.44611e-05	-1.03933e-10	-1.37059
196998283	chr3:196998283:C:G	0.000313545	-0.946191	1.51015	0.000205119	-1.01393	1.18215	0.00030551	-0.887953	1.24186
196998341	chr3:196998341:G:C	5.27863e-05	-1.03933e-10	-1.21774	5.04134e-05	-1.03933e-10	-1.23511	6.25762e-05	-1.03933e-10	-1.23169
196998531	chr3:196998531:T:C	4.52624e-05	-1.03933e-10	-1.37151	4.42547e-05	-1.03933e-10	-1.36541	5.46334e-05	-1.03933e-10	-1.36743
196998665	chr3:196998665:G:A	5.11606e-05	-1.03933e-10	-1.24902	4.90554e-05	-1.03933e-10	-1.26242	6.08596e-05	-1.03933e-10	-1.25951
196999031	chr3:196999031:G:A	6.42432e-05	-1.03933e-10	-1.02131	6.08904e-05	-1.03933e-10	-1.04629	7.65945e-05	-1.03933e-10	-1.02955
196999038	chr3:196999038:C:T	4.58642e-05	-1.03933e-10	-1.3583	4.50542e-05	-1.03933e-10	-1.3475	5.55279e-05	-1.03933e-10	-1.35119
196999123	chr3:196999123:G:A	7.15261e-05	-0.913926	-3.67306e-10	6.41991e-05	-0.993381	-3.67306e-10	8.10718e-05	-0.972742	-3.67306e-10
196999168	chr3:196999168:G:A	6.08874e-05	-0.550758	-0.524205	5.60475e-05	-0.685732	-0.443439	8.0194e-05	-0.495267	-0.488361
196999346	chr3:196999346:C:T	0.000324731	-0.879533	1.47854	0.000211349	-0.951627	1.14977	0.000317336	-0.817948	1.20983
196999539	chr3:196999539:G:A	0.000701416	-0.403476	1.77259	0.000450232	-0.458623	1.41302	0.000620829	-0.411766	1.47475
196999727	chr3:196999727:C:T	4.54764e-05	-1.03933e-10	-1.36679	4.39385e-05	-1.03933e-10	-1.37258	5.4425e-05	-1.03933e-10	-1.37125
197000130	chr3:197000130:A:T	2.12219e-05	-1.35251	-0.77645	1.81366e-05	-1.3899	-0.867538	2.49738e-05	-1.30669	-0.843556
197000145	chr3:197000145:T:C	0.000160782	-1.03933e-10	-0.103939	0.000154386	-1.03933e-10	-0.115914	0.000189807	-1.03933e-10	-0.122067
197000327	chr3:197000327:T:A	8.01457e-05	0.364197	-1.16434	9.22955e-05	0.51934	-1.14971	0.000101166	0.395169	-1.14648
197000522	chr3:197000522:C:G	0.00135981	-1.03933e-10	2.03111	0.001252	-1.03933e-10	1.97713	0.00157881	-1.03933e-10	1.99635
197000600	chr3:197000600:C:T	0.000158269	-1.03933e-10	-0.119695	0.000156798	-1.03933e-10	-0.10041	0.000194899	-1.03933e-10	-0.0955952
197001153	chr3:197001153:T:G	4.60399e-05	-1.03933e-10	-1.35448	4.48952e-05	-1.03933e-10	-1.35104	5.57221e-05	-1.03933e-10	-1.3477
197001247	chr3:197001247:G:A	7.9303e-05	-1.03933e-10	-0.810712	7.99932e-05	-1.03933e-10	-0.773428	9.90681e-05	-1.03933e-10	-0.772269
197001835	chr3:197001835:T:C	1.07809e-05	-1.46372	-1.34249	1.0888e-05	-1.42204	-1.34567	1.28779e-05	-1.46692	-1.34564
197002141	chr3:197002141:T:C	0.000439129	-1.03933e-10	0.900805	0.000461633	-1.03933e-10	0.979401	0.000557363	-1.03933e-10	0.95514
197002638	chr3:197002638:G:A	1.39952e-05	-1.19594	-1.34933	1.31798e-05	-1.26045	-1.31624	1.68374e-05	-1.22222	-1.32225
197002698	chr3:197002698:C:T	3.17097e-05	-1.26743	-0.459941	3.1835e-05	-1.22029	-0.474517	4.01581e-05	-1.20178	-0.473477
197002861	chr3:197002861:C:T	6.60987e-05	-0.992839	-3.67306e-10	6.08478e-05	-1.04699	-3.67306e-10	8.13823e-05	-0.968919	-3.67306e-10
197003069	chr3:197003069:G:C	3.85581e-05	-1.53182	-3.67306e-10	3.75585e-05	-1.52947	-3.67306e-10	4.6641e-05	-1.5256	-3.67306e-10
197003324	chr3:197003324:G:A	0.000359306	-1.03933e-10	0.700185	0.000344169	-1.03933e-10	0.685764	0.000448973	-1.03933e-10	0.738886
197003606	chr3:197003606:G:T	4.51152e-05	-1.03933e-10	-1.37477	4.38853e-05	-1.03933e-10	-1.37379	5.42867e-05	-1.03933e-10	-1.3738
197003622	chr3:197003622:C:T	4.56847e-05	-1.03933e-10	-1.36223	4.43656e-05	-1.03933e-10	-1.36291	5.48235e-05	-1.03933e-10	-1.36396
197003676	chr3:197003676:A:G	1.07505e-05	-1.51628	-1.29275	1.05271e-05	-1.50551	-1.29591	1.29139e-05	-1.51043	-1.29934
197003888	chr3:197003888:G:A	3.86431e-05	-1.52962	-3.67306e-10	3.75143e-05	-1.53065	-3.67306e-10	4.62604e-05	-1.53379	-3.67306e-10
197004336	chr3:197004336:C:T	4.58838e-05	-1.03933e-10	-1.35788	4.43399e-05	-1.03933e-10	-1.36349	5.49149e-05	-1.03933e-10	-1.36229
197004668	chr3:197004668:G:A	4.51165e-05	-1.03933e-10	-1.37474	4.40776e-05	-1.03933e-10	-1.36942	5.44745e-05	-1.03933e-10	-1.37034
197004814	chr3:197004814:T:C	3.86139e-05	-0.568723	-0.961655	3.96715e-05	-0.495378	-0.979359	5.23787e-05	-0.42921	-0.980366
197004859	chr3:197004859:A:G	4.59327e-05	-1.03933e-10	-1.35681	4.47097e-05	-1.03933e-10	-1.35518	5.52819e-05	-1.03933e-10	-1.35563
197005180	chr3:197005180:G:C	5.40057e-05	-1.1949	-3.67306e-10	5.15832e-05	-1.21217	-3.67306e-10	6.72936e-05	-1.15901	-3.67306e-10
197005246	chr3:197005246:C:T	5.20979e-05	-1.03933e-10	-1.23086	5.15686e-05	-1.03933e-10	-1.21246	6.31774e-05	-1.03933e-10	-1.22213
197005657	chr3:197005657:A:C	0.00226788	-1.03933e-10	2.54261	0.00214698	-1.03933e-10	2.51645	0.00285185	-1.03933e-10	2.58765
197006177	chr3:197006177:T:C	3.37282e-05	-1.44979	-0.215864	2.94262e-05	-1.47196	-0.301519	3.85859e-05	-1.4521	-0.263086
197006201	chr3:197006201:G:A	1.13477e-05	-1.53392	-1.22105	1.10688e-05	-1.53116	-1.22009	1.35785e-05	-1.53298	-1.22661
197006482	chr3:197006482:G:A	0.000188938	-1.03933e-10	0.0574291	0.000175356	-1.03933e-10	0.0114494	0.000219459	-1.03933e-10	0.023091
197006497	chr3:197006497:C:G	1.1109e-05	-1.52592	-1.25031	1.0744e-05	-1.53147	-1.24955	1.32537e-05	-1.52897	-1.25483
197008102	chr3:197008102:G:A	1.62327e-05	-1.20174	-1.19522	1.61863e-05	-1.15994	-1.21126	2.10555e-05	-1.11473	-1.20619
197008103	chr3:197008103:T:TA	5.31799e-05	-1.03933e-10	-1.21031	5.28742e-05	-1.03933e-10	-1.18745	6.46443e-05	-1.03933e-10	-1.19918
197008402	chr3:197008402:C:T	2.77853e-05	-1.44732	-0.412163	2.37638e-05	-1.48037	-0.506835	3.08863e-05	-1.459	-0.478765
197008753	chr3:197008753:G:A	3.32365e-05	-0.448717	-1.23162	3.56504e-05	-0.352252	-1.22936	4.41792e-05	-0.363642	-1.21618
197008816	chr3:197008816:C:T	0.000146267	-1.03933e-10	-0.198558	0.000151655	-1.03933e-10	-0.133763	0.0001837	-1.03933e-10	-0.15477
197008937	chr3:197008937:G:A	0.000267294	0.404362	-3.67306e-10	0.000255694	0.388611	-3.67306e-10	0.000301156	0.339551	-3.67306e-10
197009179	chr3:197009179:C:T	1.14112e-05	-1.53316	-1.21623	1.10849e-05	-1.53415	-1.21563	1.36352e-05	-1.53402	-1.2214
197009524	chr3:197009524:C:T	4.54875e-05	-1.03933e-10	-1.36655	4.40362e-05	-1.03933e-10	-1.37036	5.45979e-05	-1.03933e-10	-1.36808
197009704	chr3:197009704:A:G	0.000323649	0.595672	-3.67306e-10	0.000309983	0.581149	-3.67306e-10	0.000363075	0.526533	-3.67306e-10
197009978	chr3:197009978:G:A	9.81957e-06	-1.52838	-1.37124	9.50038e-06	-1.5329	-1.37113	1.17664e-05	-1.53074	-1.37209
197010245	chr3:197010245:A:G	1.08655e-05	-1.53159	-1.2668	1.05393e-05	-1.5341	-1.26616	1.29885e-05	-1.53308	-1.27093
197010377	chr3:197010377:T:C	1.05251e-05	-1.52938	-1.30085	1.01865e-05	-1.53334	-1.30096	1.25749e-05	-1.53151	-1.30487
197010424	chr3:197010424:A:G	3.74073e-05	-0.303196	-1.25893	3.89015e-05	-0.267741	-1.2266	3.99136e-05	-0.451136	-1.23022
197011090	chr3:197011090:G:A	0.000139112	-1.03933e-10	-0.248708	0.000146735	-1.03933e-10	-0.166742	0.000177035	-1.03933e-10	-0.191731
197011149	chr3:197011149:G:A	0.000359024	-1.03933e-10	0.699399	0.00033723	-1.03933e-10	0.665395	0.000431148	-1.03933e-10	0.698376
197011546	chr3:197011546:C:A	5.17538e-05	-1.03933e-10	-1.23749	4.99566e-05	-1.03933e-10	-1.24422	6.21288e-05	-1.03933e-10	-1.23887
197011656	chr3:197011656:C:T	4.9393e-05	-1.49674	0.21256	4.3001e-05	-1.51025	0.116108	5.62519e-05	-1.49822	0.159985
197011657	chr3:197011657:C:G	5.80342e-05	-1.03933e-10	-1.12296	5.843e-05	-1.03933e-10	-1.08754	7.16345e-05	-1.03933e-10	-1.0965
197011905	chr3:197011905:C:G	1.08903e-05	-1.52617	-1.26995	1.05264e-05	-1.53173	-1.26975	1.29972e-05	-1.52902	-1.27432
197012048	chr3:197012048:C:T	8.62485e-05	-1.03933e-10	-0.726756	8.84835e-05	-1.03933e-10	-0.672554	0.000107766	-1.03933e-10	-0.688117
197012069	chr3:197012069:C:T	9.89052e-05	-0.589827	-3.67306e-10	7.12014e-05	-0.889857	-3.67306e-10	9.02288e-05	-0.865728	-3.67306e-10
197012440	chr3:197012440:G:A	1.24105e-05	-1.49757	-1.16788	1.19127e-05	-1.51106	-1.16671	1.47315e-05	-1.50404	-1.17405
197012620	chr3:197012620:A:G	1.18449e-05	-1.4995	-1.21259	1.10123e-05	-1.51761	-1.23875	1.38653e-05	-1.50477	-1.23393
197012667	chr3:197012667:C:T	9.34777e-05	0.532101	-1.17837	9.16936e-05	0.575379	-1.2123	9.88046e-05	0.425891	-1.20082
197013519	chr3:197013519:G:T	1.75204e-05	-1.09765	-1.22298	1.64932e-05	-1.15759	-1.19483	2.16778e-05	-1.09136	-1.20043
197014149	chr3:197014149:C:T	4.59943e-05	-1.03933e-10	-1.35547	4.50029e-05	-1.03933e-10	-1.34864	5.54612e-05	-1.03933e-10	-1.35239
197014166	chr3:197014166:T:C	7.29172e-05	-0.894664	-3.67306e-10	7.66469e-05	-0.816161	-3.67306e-10	8.32336e-05	-0.946426	-3.67306e-10
197014681	chr3:197014681:C:T	4.97022e-05	-1.03933e-10	-1.27794	4.79451e-05	-1.03933e-10	-1.28531	5.94429e-05	-1.03933e-10	-1.28306
197015042	chr3:197015042:G:A	9.0905e-05	-1.03933e-10	-0.674174	8.63594e-05	-1.03933e-10	-0.696852	0.00010863	-1.03933e-10	-0.680125
197015372	chr3:197015372:C:T	4.73562e-05	-1.32629	-3.67306e-10	4.5209e-05	-1.34407	-3.67306e-10	5.59601e-05	-1.34344	-3.67306e-10
197015419	chr3:197015419:T:C	2.04964e-05	-1.23466	-0.929084	1.98175e-05	-1.16754	-1.00126	2.51931e-05	-1.16074	-0.980766
197015438	chr3:197015438:C:T	6.81612e-05	-1.03933e-10	-0.962113	6.8848e-05	-1.03933e-10	-0.923468	8.44585e-05	-1.03933e-10	-0.931816
197015524	chr3:197015524:G:A	6.35297e-05	-0.765611	-0.26687	6.29907e-05	-0.678696	-0.333687	8.32001e-05	-0.628003	-0.318825
197015548	chr3:197015548:G:A	4.81139e-05	-1.03933e-10	-1.31042	4.64404e-05	-1.03933e-10	-1.3172	5.75518e-05	-1.03933e-10	-1.31539
197016238	chr3:197016238:C:T	8.3415e-05	-1.03933e-10	-0.760161	8.06468e-05	-1.03933e-10	-0.76529	9.82741e-05	-1.03933e-10	-0.780316
197016259	chr3:197016259:T:C	2.56481e-05	-0.852623	-1.08689	2.51523e-05	-0.77308	-1.15734	3.19991e-05	-0.762335	-1.14004
197016355	chr3:197016355:G:A	4.53374e-05	-1.03933e-10	-1.36986	4.3971e-05	-1.03933e-10	-1.37184	5.44132e-05	-1.03933e-10	-1.37147
197016737	chr3:197016737:G:A	4.71118e-05	-1.03933e-10	-1.33146	4.58423e-05	-1.03933e-10	-1.33016	5.67672e-05	-1.03933e-10	-1.32912
197016810	chr3:197016810:GGTTT:G	3.54932e-05	-0.920733	-0.693915	3.87681e-05	-0.839801	-0.657972	4.96005e-05	-0.813228	-0.650847
197016969	chr3:197016969:C:T	9.02928e-05	-1.03933e-10	-0.680931	8.94527e-05	-1.03933e-10	-0.66166	0.000108745	-1.03933e-10	-0.679068
197017054	chr3:197017054:C:T	4.50701e-05	-1.03933e-10	-1.37577	4.38701e-05	-1.03933e-10	-1.37414	5.42233e-05	-1.03933e-10	-1.37497
197017122	chr3:197017122:C:T	4.56063e-05	-1.03933e-10	-1.36394	4.40136e-05	-1.03933e-10	-1.37087	5.4522e-05	-1.03933e-10	-1.36947
197017591	chr3:197017591:A:C	4.51141e-05	-1.03933e-10	-1.37479	4.37985e-05	-1.03933e-10	-1.37577	5.41814e-05	-1.03933e-10	-1.37574
197018023	chr3:197018023:C:T	1.08141e-05	-1.46421	-1.33893	1.08168e-05	-1.42297	-1.3513	1.31379e-05	-1.43934	-1.35324
197018191	chr3:197018191:A:G	0.000113149	-1.03933e-10	-0.455279	0.000104302	-1.03933e-10	-0.508074	0.000132092	-1.03933e-10	-0.484575
197018301	chr3:197018301:C:A	6.26425e-05	-1.04654	-3.67306e-10	5.65839e-05	-1.11965	-3.67306e-10	7.09527e-05	-1.10606	-3.67306e-10
197018343	chr3:197018343:G:T	0.00036699	-1.03933e-10	0.721347	0.000386681	-1.03933e-10	0.802229	0.000471116	-1.03933e-10	0.787027
197018441	chr3:197018441:A:G	3.45846e-05	-0.450313	-1.19027	3.82484e-05	-0.355118	-1.15615	4.97631e-05	-0.305011	-1.15579
197018455	chr3:197018455:TTC:T	4.56506e-05	-1.03933e-10	-1.36297	4.4043e-05	-1.03933e-10	-1.3702	5.45608e-05	-1.03933e-10	-1.36876
197018579	chr3:197018579:T:A	0.000136957	-1.03933e-10	-0.264325	0.000124573	-1.03933e-10	-0.330481	0.000158514	-1.03933e-10	-0.302235
197018846	chr3:197018846:G:A	1.04274e-05	-1.53132	-1.30824	1.00064e-05	-1.53417	-1.31797	1.24445e-05	-1.5306	-1.31619
197019088	chr3:197019088:C:A	8.42266e-05	0.370434	-1.12091	9.65132e-05	0.535093	-1.12078	0.000106589	0.429957	-1.12905
197019654	chr3:197019654:T:C	4.53127e-05	-1.03933e-10	-1.3704	4.41246e-05	-1.03933e-10	-1.36835	5.45624e-05	-1.03933e-10	-1.36873
197019724	chr3:197019724:T:C	4.50707e-05	-1.03933e-10	-1.37576	4.38015e-05	-1.03933e-10	-1.3757	5.4181e-05	-1.03933e-10	-1.37575
197020429	chr3:197020429:C:T	2.81728e-05	-0.708469	-1.13716	2.52423e-05	-0.778804	-1.14805	2.85023e-05	-0.87489	-1.1432
197020640	chr3:197020640:C:A	4.83207e-05	-1.03933e-10	-1.30613	4.71426e-05	-1.03933e-10	-1.30219	5.7724e-05	-1.03933e-10	-1.3124
197020702	chr3:197020702:C:A	0.000175784	0.210391	-0.225124	0.000196307	0.369656	-0.245345	0.000222671	0.282503	-0.244886
197020754	chr3:197020754:T:C	7.7979e-05	0.0775611	-0.905111	8.68683e-05	0.249749	-0.940725	9.46196e-05	0.115922	-0.934134
197021214	chr3:197021214:C:T	6.14643e-05	-0.0440644	-1.02147	6.88395e-05	0.123453	-1.04705	7.49151e-05	-0.00888999	-1.04283
197022537	chr3:197022537:C:A	1.59939e-05	-1.31684	-1.09494	1.50018e-05	-1.3557	-1.0915	1.85636e-05	-1.35661	-1.09027
197022607	chr3:197022607:C:T	0.000190626	-1.03933e-10	0.0663254	0.000170629	-1.03933e-10	-0.0158774	0.000218196	-1.03933e-10	0.0173188
197022716	chr3:197022716:C:G	0.000264181	-1.03933e-10	0.392647	0.000258238	-1.03933e-10	0.398512	0.00033477	-1.03933e-10	0.445366
197022902	chr3:197022902:T:C	0.000144078	-1.03933e-10	-0.213636	0.00012519	-1.03933e-10	-0.325541	0.000160182	-1.03933e-10	-0.291766
197022950	chr3:197022950:C:T	1.17635e-05	-1.3744	-1.34459	1.18979e-05	-1.33921	-1.3398	1.44611e-05	-1.36127	-1.33535
197023145	chr3:197023145:A:G	2.03276e-05	-1.53058	-0.641426	1.94194e-05	-1.53295	-0.656143	2.40797e-05	-1.5306	-0.656107
197023493	chr3:197023493:A:C	4.80288e-05	-1.03933e-10	-1.31219	4.60803e-05	-1.03933e-10	-1.32498	5.73218e-05	-1.03933e-10	-1.3194
197023962	chr3:197023962:A:G	4.90538e-05	-1.03933e-10	-1.29107	4.85844e-05	-1.03933e-10	-1.27207	5.9796e-05	-1.03933e-10	-1.27714
197023976	chr3:197023976:C:T	0.00129569	-0.281606	2.26442	0.000360469	-0.590656	1.32269	0.000458245	-0.613989	1.37332
197024316	chr3:197024316:G:A	7.02257e-05	-1.03933e-10	-0.932274	6.71712e-05	-1.03933e-10	-0.948125	8.3306e-05	-1.03933e-10	-0.945556
197024609	chr3:197024609:T:C	0.000365588	-1.03933e-10	0.717517	0.000383487	-1.03933e-10	0.793937	0.000468881	-1.03933e-10	0.782273
197024929	chr3:197024929:C:T	5.53104e-05	-1.03933e-10	-1.17103	5.2456e-05	-1.03933e-10	-1.19539	6.53778e-05	-1.03933e-10	-1.18789
197026396	chr3:197026396:C:T	5.19947e-05	-1.03933e-10	-1.23285	5.18031e-05	-1.03933e-10	-1.20792	6.38583e-05	-1.03933e-10	-1.21141
197027008	chr3:197027008:T:C	0.000365277	0.716666	-3.67306e-10	0.000432305	0.913761	-3.67306e-10	0.000402512	0.629648	-3.67306e-10
197027035	chr3:197027035:G:A	1.11576e-05	-1.46879	-1.30308	1.06161e-05	-1.44242	-1.35058	1.34859e-05	-1.42261	-1.34382
197027062	chr3:197027062:C:T	5.33176e-05	-1.03933e-10	-1.20772	5.25654e-05	-1.03933e-10	-1.19331	6.52623e-05	-1.03933e-10	-1.18966
197027104	chr3:197027104:G:A	0.000100382	-1.03933e-10	-0.575006	9.45011e-05	-1.03933e-10	-0.606758	0.000117706	-1.03933e-10	-0.599883
197027948	chr3:197027948:C:G	0.000124352	0.778934	-1.13981	0.000102958	0.675683	-1.19673	0.000122505	0.625082	-1.18501
197027985	chr3:197027985:C:A	0.000129378	0.29811	-0.619358	9.81882e-05	0.225032	-0.793515	0.000119895	0.172916	-0.754376
197028071	chr3:197028071:G:C	1.50034e-05	-1.31865	-1.15707	1.47251e-05	-1.33769	-1.12812	1.95358e-05	-1.2636	-1.13222
197028115	chr3:197028115:A:G	4.79381e-05	-1.03933e-10	-1.31408	4.60189e-05	-1.03933e-10	-1.32632	5.70815e-05	-1.03933e-10	-1.3236
197028466	chr3:197028466:A:G	5.89442e-05	-1.1074	-3.67306e-10	4.38878e-05	-1.37373	-3.67306e-10	5.48768e-05	-1.36299	-3.67306e-10
197028865	chr3:197028865:C:G	0.000510815	-1.03933e-10	1.05202	0.000517536	-1.03933e-10	1.09371	0.000671317	-1.03933e-10	1.14116
197029269	chr3:197029269:T:C	4.58228e-05	-0.0494065	-1.3098	3.65376e-05	-0.225463	-1.33157	4.28753e-05	-0.288552	-1.32123
197029300	chr3:197029300:C:T	0.000117008	-0.037964	-0.38378	0.000107628	-0.266306	-0.210383	0.00012637	-0.312922	-0.215941
197030016	chr3:197030016:AG:A	2.50709e-05	-0.586775	-1.37551	2.37958e-05	-0.61111	-1.37475	3.34459e-05	-0.482972	-1.37518
197030593	chr3:197030593:G:A	5.89402e-05	0.0670661	-1.17453	3.3446e-05	-0.312073	-1.33336	3.69016e-05	-0.435522	-1.3243
197031093	chr3:197031093:C:T	2.41036e-05	-0.62911	-1.37252	2.27947e-05	-0.65716	-1.37168	3.08461e-05	-0.565281	-1.37378
197031267	chr3:197031267:G:A	6.70004e-05	-1.03933e-10	-0.97929	6.68646e-05	-1.03933e-10	-0.9527	8.2354e-05	-1.03933e-10	-0.95705
197031268	chr3:197031268:G:A	6.70004e-05	-1.03933e-10	-0.97929	6.68646e-05	-1.03933e-10	-0.9527	8.2354e-05	-1.03933e-10	-0.95705
197031582	chr3:197031582:G:A	4.55036e-05	-1.03933e-10	-1.3662	4.45591e-05	-1.03933e-10	-1.35855	5.50031e-05	-1.03933e-10	-1.36069
197031612	chr3:197031612:A:G	4.83704e-05	-1.03933e-10	-1.3051	4.67744e-05	-1.03933e-10	-1.31003	5.75143e-05	-1.03933e-10	-1.31604
197031704	chr3:197031704:G:A	0.00010562	-1.03933e-10	-0.524139	0.000105671	-1.03933e-10	-0.495042	0.000131274	-1.03933e-10	-0.490788
197031953	chr3:197031953:A:G	0.00021487	-1.34693	1.53298	0.000204742	-1.31081	1.47719	0.00025101	-1.30082	1.45824
197032029	chr3:197032029:C:A	0.000570031	-1.03933e-10	1.1617	0.000606991	-1.03933e-10	1.25315	0.0007698	-1.03933e-10	1.27805
197032043	chr3:197032043:T:C	0.00024866	-1.03933e-10	0.332099	0.000249851	-1.03933e-10	0.365494	0.000316193	-1.03933e-10	0.388275
197036223	chr3:197036223:G:A	0.000259311	-1.03933e-10	0.37404	0.000240869	-1.03933e-10	0.328883	0.000297843	-1.03933e-10	0.328491
197036515	chr3:197036515:CCG:C	4.53886e-05	-1.03933e-10	-1.36873	4.414e-05	-1.03933e-10	-1.368	5.47071e-05	-1.03933e-10	-1.36608
197036541	chr3:197036541:T:C	6.50687e-05	-1.03933e-10	-1.00855	5.68872e-05	-1.03933e-10	-1.1143	7.06008e-05	-1.03933e-10	-1.11103
197036552	chr3:197036552:G:A	2.55944e-05	-0.855723	-1.08589	2.39573e-05	-0.854179	-1.12492	2.76011e-05	-0.951625	-1.0986
197037268	chr3:197037268:A:G	1.09816e-05	-1.47703	-1.31074	1.08455e-05	-1.46841	-1.30321	1.3589e-05	-1.45844	-1.30038
197037818	chr3:197037818:TATTA:T	1.27445e-05	-1.52987	-1.10902	1.21459e-05	-1.53139	-1.12698	1.51487e-05	-1.52471	-1.12546
197037900	chr3:197037900:C:G	4.48709e-05	-1.3802	-3.67306e-10	4.47925e-05	-1.35333	-3.67306e-10	5.55953e-05	-1.34998	-3.67306e-10
197037901	chr3:197037901:T:G	0.000129802	-0.317981	-3.67306e-10	5.34549e-05	-1.17653	-3.67306e-10	6.62155e-05	-1.17516	-3.67306e-10
197038260	chr3:197038260:C:T	1.59773e-05	-1.14997	-1.26285	1.36744e-05	-1.25342	-1.28642	1.71791e-05	-1.23039	-1.29399
197038436	chr3:197038436:G:A	4.63701e-05	-1.03933e-10	-1.34733	4.39457e-05	-1.03933e-10	-1.37242	5.42631e-05	-1.03933e-10	-1.37423
197038497	chr3:197038497:A:G	4.58394e-05	-1.03933e-10	-1.35884	4.44228e-05	-1.03933e-10	-1.36162	5.48809e-05	-1.03933e-10	-1.36291
197038514	chr3:197038514:A:G	4.617e-05	-1.03933e-10	-1.35166	4.47174e-05	-1.03933e-10	-1.35501	5.52295e-05	-1.03933e-10	-1.35658
197038601	chr3:197038601:C:A	1.38396e-05	-1.1807	-1.37575	1.21744e-05	-1.2805	-1.37554	1.54912e-05	-1.25336	-1.37444
197039288	chr3:197039288:A:G	5.63561e-05	-1.03933e-10	-1.1523	5.51124e-05	-1.03933e-10	-1.14599	6.82736e-05	-1.03933e-10	-1.14455
197039763	chr3:197039763:G:A	9.62827e-05	-1.03933e-10	-0.6167	8.88002e-05	-1.03933e-10	-0.668981	0.00011092	-1.03933e-10	-0.659271
197039959	chr3:197039959:G:A	0.000122994	-1.03933e-10	-0.371851	0.000125894	-1.03933e-10	-0.319926	0.000154438	-1.03933e-10	-0.328286
197040096	chr3:197040096:A:G	1.41228e-05	-1.18635	-1.34985	1.39934e-05	-1.16197	-1.35482	1.63489e-05	-1.21408	-1.35983
197040283	chr3:197040283:T:C	3.06974e-05	-1.29823	-0.461583	2.75676e-05	-1.29206	-0.546668	3.1398e-05	-1.3771	-0.544231
197040321	chr3:197040321:C:T	1.13789e-05	-1.48186	-1.27038	1.12525e-05	-1.43912	-1.29566	1.34441e-05	-1.4668	-1.30274
197040346	chr3:197040346:C:T	2.0427e-05	-0.956006	-1.21112	1.68696e-05	-1.0882	-1.24166	2.13916e-05	-1.05078	-1.2543
197040489	chr3:197040489:G:A	1.97503e-05	-1.03339	-1.16744	1.6428e-05	-1.15666	-1.19972	2.07549e-05	-1.1216	-1.21369
197040775	chr3:197040775:G:A	0.000100357	-1.03933e-10	-0.57525	0.000101401	-1.03933e-10	-0.536285	0.000124064	-1.03933e-10	-0.547281
197040812	chr3:197040812:T:C	1.05581e-05	-1.49615	-1.33095	1.04734e-05	-1.43194	-1.37459	1.32083e-05	-1.4143	-1.37293
197040983	chr3:197040983:C:T	1.52929e-05	-1.10925	-1.34735	1.34381e-05	-1.21955	-1.33772	1.73224e-05	-1.18845	-1.32763
197041167	chr3:197041167:T:C	5.98383e-05	-1.09234	-3.67306e-10	8.42414e-05	-0.721683	-3.67306e-10	0.000107191	-0.693466	-3.67306e-10
197041183	chr3:197041183:G:A	1.71965e-05	-0.967927	-1.37135	1.78326e-05	-0.898819	-1.37552	2.12877e-05	-0.935098	-1.37485
197041308	chr3:197041308:G:T	5.88015e-05	-1.03933e-10	-1.10982	5.59592e-05	-1.03933e-10	-1.13075	6.98271e-05	-1.03933e-10	-1.12205
197041658	chr3:197041658:G:A	2.96511e-05	-1.47583	-0.318664	2.40374e-05	-1.50553	-0.47023	2.94469e-05	-1.51276	-0.472731
197041859	chr3:197041859:A:G	1.66795e-05	-1.33762	-1.03219	1.44229e-05	-1.38646	-1.1001	1.77061e-05	-1.41578	-1.07839
197041885	chr3:197041885:G:C	3.0393e-05	-1.48188	-0.287895	2.47118e-05	-1.50959	-0.438502	3.02712e-05	-1.51637	-0.441508
197042926	chr3:197042926:A:G	0.000150731	-0.661789	0.493298	8.65626e-05	-0.933857	0.239356	0.000104931	-0.92324	0.208463
197043111	chr3:197043111:C:G	2.13212e-05	-0.980856	-1.14343	1.75758e-05	-1.11129	-1.17756	2.22429e-05	-1.07392	-1.19213
197043484	chr3:197043484:TAAGG:T	4.61223e-05	-0.874267	-0.478425	5.93391e-05	-0.732857	-0.339243	7.19524e-05	-0.763586	-0.328486
197044178	chr3:197044178:T:C	0.00279951	0.325468	2.42774	0.000205318	-0.754843	0.924032	0.000250101	-0.769628	0.923418
197044486	chr3:197044486:AAAAG:A	8.1856e-05	-1.03933e-10	-0.779027	8.0877e-05	-1.03933e-10	-0.76244	0.000100233	-1.03933e-10	-0.76058
197044642	chr3:197044642:G:A	0.0001677	-0.0618146	-3.67306e-10	6.08438e-05	-1.04706	-3.67306e-10	7.53959e-05	-1.04532	-3.67306e-10
197044683	chr3:197044683:T:C	0.000172358	-0.0344153	-3.67306e-10	6.17934e-05	-1.03157	-3.67306e-10	7.6559e-05	-1.03002	-3.67306e-10
197045214	chr3:197045214:TGA:T	2.56606e-05	-1.04232	-0.896713	3.09683e-05	-0.925538	-0.796869	3.80474e-05	-0.944501	-0.784744
197045702	chr3:197045702:C:T	0.000116827	-1.03933e-10	-0.423296	0.000107185	-1.03933e-10	-0.480813	0.000133951	-1.03933e-10	-0.470601
197046560	chr3:197046560:G:T	7.99672e-05	-1.03933e-10	-0.802372	7.468e-05	-1.03933e-10	-0.842158	9.29484e-05	-1.03933e-10	-0.836032
197046649	chr3:197046649:G:T	2.54136e-05	-0.937862	-1.01084	2.05665e-05	-1.07362	-1.05809	2.59589e-05	-1.03406	-1.0775
197047396	chr3:197047396:T:A	5.06595e-05	-1.03933e-10	-1.25886	4.85462e-05	-1.03933e-10	-1.27285	6.03808e-05	-1.03933e-10	-1.2674
197047485	chr3:197047485:G:A	2.48848e-05	-0.939538	-1.03019	2.01686e-05	-1.07498	-1.07626	2.54684e-05	-1.0355	-1.09514
197047844	chr3:197047844:G:A	4.87363e-05	-1.03933e-10	-1.29756	4.81384e-05	-1.03933e-10	-1.28129	5.93735e-05	-1.03933e-10	-1.28423
197047916	chr3:197047916:T:C	1.65547e-05	-1.02592	-1.3514	1.39713e-05	-1.15518	-1.36318	1.79681e-05	-1.1135	-1.36598
197048461	chr3:197048461:ACT:A	5.10681e-05	-1.03933e-10	-1.25083	5.11405e-05	-1.03933e-10	-1.22079	6.24368e-05	-1.03933e-10	-1.23392
197048488	chr3:197048488:A:G	4.58537e-05	-1.03933e-10	-1.35853	4.43173e-05	-1.03933e-10	-1.364	5.49555e-05	-1.03933e-10	-1.36155
197049131	chr3:197049131:CAACCCTGT:C	3.80194e-05	-1.13337	-0.412517	4.09106e-05	-1.11578	-0.3282	5.3475e-05	-1.05547	-0.333389
197049526	chr3:197049526:G:A	0.00016489	-0.0787131	-3.67306e-10	6.02149e-05	-1.05745	-3.67306e-10	7.45848e-05	-1.05614	-3.67306e-10
197049598	chr3:197049598:C:A	5.80592e-05	-1.03933e-10	-1.12253	5.41849e-05	-1.03933e-10	-1.16297	6.78039e-05	-1.03933e-10	-1.15146
197049641	chr3:197049641:A:G	2.18671e-05	-0.945462	-1.15354	1.79129e-05	-1.08031	-1.18953	2.2706e-05	-1.04073	-1.20472
197049662	chr3:197049662:G:C	0.000271839	-1.03933e-10	0.421222	0.000302508	-1.03933e-10	0.556738	0.000362663	-1.03933e-10	0.525397
197049682	chr3:197049682:GT:G	1.54177e-05	-1.07916	-1.36931	1.34111e-05	-1.195	-1.36429	1.72581e-05	-1.16129	-1.3585
197049912	chr3:197049912:T:C	7.58456e-05	-1.03933e-10	-0.855289	7.12366e-05	-1.03933e-10	-0.889363	8.87135e-05	-1.03933e-10	-0.882664
197050761	chr3:197050761:T:C	4.65416e-05	-1.03933e-10	-1.34364	4.56216e-05	-1.03933e-10	-1.33499	5.62365e-05	-1.03933e-10	-1.33851
197051383	chr3:197051383:T:C	0.000113897	-1.03933e-10	-0.448694	0.000104577	-1.03933e-10	-0.505445	0.000130616	-1.03933e-10	-0.495812
197051550	chr3:197051550:A:C	8.37571e-05	-1.03933e-10	-0.756067	8.43515e-05	-1.03933e-10	-0.720377	0.00010318	-1.03933e-10	-0.731604
197051556	chr3:197051556:C:T	4.88433e-05	-1.03933e-10	-1.29537	4.72364e-05	-1.03933e-10	-1.3002	5.82971e-05	-1.03933e-10	-1.30252
197051567	chr3:197051567:C:T	2.41032e-05	-1.53219	-0.469456	2.04419e-05	-1.53335	-0.604426	2.51714e-05	-1.53088	-0.611493
197052070	chr3:197052070:A:C	4.63152e-05	-1.03933e-10	-1.34852	4.53206e-05	-1.03933e-10	-1.34161	5.58424e-05	-1.03933e-10	-1.34554
197052441	chr3:197052441:C:T	5.30056e-05	-1.03933e-10	-1.21359	5.19096e-05	-1.03933e-10	-1.20587	6.42025e-05	-1.03933e-10	-1.20603
197052573	chr3:197052573:G:C	0.000105361	-1.03933e-10	-0.526592	9.69729e-05	-1.03933e-10	-0.580938	0.000121105	-1.03933e-10	-0.571423
197053394	chr3:197053394:T:C	6.43704e-05	-1.03933e-10	-1.01933	4.46933e-05	-1.03933e-10	-1.35555	5.51303e-05	-1.03933e-10	-1.35838
197053566	chr3:197053566:C:G	2.56139e-05	-0.622394	-1.31846	1.16609e-05	-1.33302	-1.36611	1.44147e-05	-1.33376	-1.36607
197053670	chr3:197053670:G:A	3.10414e-05	-1.50527	-0.243395	2.62543e-05	-1.50749	-0.380048	3.22103e-05	-1.52791	-0.367885
197053696	chr3:197053696:C:T	4.90225e-05	-1.03933e-10	-1.29171	4.73999e-05	-1.03933e-10	-1.29675	5.84835e-05	-1.03933e-10	-1.29933
197053949	chr3:197053949:A:G	0.000100799	-0.570862	-3.67306e-10	9.65995e-05	-0.584796	-3.67306e-10	0.000134756	-0.464609	-3.67306e-10
197053954	chr3:197053954:T:C	1.15154e-05	-1.36467	-1.37564	1.10835e-05	-1.41647	-1.33344	1.37311e-05	-1.41893	-1.32948
197054250	chr3:197054250:T:C	1.48742e-05	-1.47649	-1.00787	1.06877e-05	-1.52074	-1.26554	1.32106e-05	-1.52191	-1.26514
197054254	chr3:197054254:C:T	6.47121e-05	0.205063	-1.2191	8.40685e-05	0.447718	-1.17146	0.00011037	0.499168	-1.16341
197054389	chr3:197054389:T:C	7.0907e-05	0.175902	-1.09852	6.90707e-05	0.223691	-1.14393	7.55812e-05	0.0880598	-1.13093
197054556	chr3:197054556:T:C	4.57454e-05	-1.03933e-10	-1.3609	4.44226e-05	-1.03933e-10	-1.36162	5.48484e-05	-1.03933e-10	-1.3635
197054919	chr3:197054919:G:A	4.95321e-05	-1.03933e-10	-1.28137	4.84205e-05	-1.03933e-10	-1.27545	5.98934e-05	-1.03933e-10	-1.27551
197055256	chr3:197055256:C:T	4.00209e-05	-1.49459	-3.67306e-10	3.97357e-05	-1.47312	-3.67306e-10	4.85776e-05	-1.48491	-3.67306e-10
197056117	chr3:197056117:T:C	7.76462e-05	-1.03933e-10	-0.831826	7.28629e-05	-1.03933e-10	-0.86679	9.08902e-05	-1.03933e-10	-0.858424
197056221	chr3:197056221:A:G	0.000205514	0.141524	-3.67306e-10	6.79163e-05	-0.937094	-3.67306e-10	8.42424e-05	-0.934378	-3.67306e-10
197056462	chr3:197056462:T:C	2.24273e-05	-1.40351	-0.670201	2.0238e-05	-1.40285	-0.744961	2.35631e-05	-1.45953	-0.748864
197056585	chr3:197056585:C:T	4.5783e-05	-1.03933e-10	-1.36008	4.41749e-05	-1.03933e-10	-1.36721	5.46379e-05	-1.03933e-10	-1.36735
197056602	chr3:197056602:T:A	5.43195e-05	-1.03933e-10	-1.18911	5.32733e-05	-1.03933e-10	-1.17993	6.59149e-05	-1.03933e-10	-1.17971
197057546	chr3:197057546:A:C	1.08642e-05	-1.50246	-1.29606	1.1085e-05	-1.46536	-1.28442	1.36175e-05	-1.48262	-1.2741
197058171	chr3:197058171:A:T	4.74053e-05	-1.03933e-10	-1.32525	4.6563e-05	-1.03933e-10	-1.31456	5.73448e-05	-1.03933e-10	-1.31899
197058267	chr3:197058267:G:A	3.1858e-05	-0.851477	-0.871223	3.94229e-05	-0.716411	-0.764612	4.85487e-05	-0.731581	-0.753927
197058705	chr3:197058705:C:T	5.05962e-05	-1.03933e-10	-1.26011	4.95311e-05	-1.03933e-10	-1.25277	6.12703e-05	-1.03933e-10	-1.25278
197058836	chr3:197058836:T:A	4.70767e-05	-1.03933e-10	-1.33221	4.65044e-05	-1.03933e-10	-1.31582	5.73655e-05	-1.03933e-10	-1.31863
197058949	chr3:197058949:T:C	2.95411e-05	-0.500681	-1.29752	2.46927e-05	-0.650671	-1.29819	3.08893e-05	-0.643236	-1.29443
197059054	chr3:197059054:T:C	0.000291701	-1.03933e-10	0.491741	0.000320345	-1.03933e-10	0.614028	0.000383979	-1.03933e-10	0.582512
197059312	chr3:197059312:A:G	4.95113e-05	-1.03933e-10	-1.28179	4.89144e-05	-1.03933e-10	-1.2653	6.03155e-05	-1.03933e-10	-1.26849
197060178	chr3:197060178:C:T	7.42962e-05	0.0191403	-0.89507	1.87286e-05	-0.952019	-1.2733	2.28259e-05	-0.966191	-1.27399
197060385	chr3:197060385:T:C	2.80337e-05	-0.898584	-0.951999	3.40597e-05	-0.767055	-0.860201	4.19415e-05	-0.784887	-0.846914
197060753	chr3:197060753:T:C	4.97395e-05	-1.03933e-10	-1.27719	4.80244e-05	-1.03933e-10	-1.28366	5.92705e-05	-1.03933e-10	-1.28596
197060813	chr3:197060813:T:C	6.76331e-05	-1.03933e-10	-0.969891	6.42285e-05	-1.03933e-10	-0.992923	7.94246e-05	-1.03933e-10	-0.993268
197060888	chr3:197060888:T:C	2.61778e-05	-0.570325	-1.34875	2.20084e-05	-0.714869	-1.34908	2.74353e-05	-0.709102	-1.34714
197060952	chr3:197060952:C:T	4.7463e-05	-1.03933e-10	-1.32404	4.55444e-05	-1.03933e-10	-1.33668	5.65918e-05	-1.03933e-10	-1.33221
197060953	chr3:197060953:G:A	8.93857e-05	-1.03933e-10	-0.691028	8.95408e-05	-1.03933e-10	-0.660675	0.000111424	-1.03933e-10	-0.654734
197061031	chr3:197061031:T:C	2.21568e-05	-0.771751	-1.31409	1.89203e-05	-0.89992	-1.31521	2.36219e-05	-0.893648	-1.31226
197061150	chr3:197061150:T:C	0.000186862	0.046381	-3.67306e-10	6.42975e-05	-0.99185	-3.67306e-10	7.96696e-05	-0.990189	-3.67306e-10
197061492	chr3:197061492:A:G	1.5447e-05	-1.16787	-1.27871	1.48185e-05	-1.22647	-1.23303	1.76467e-05	-1.25871	-1.23882
197061550	chr3:197061550:AAGTCTCCTT:A	4.51234e-05	-1.03933e-10	-1.37459	4.3988e-05	-1.03933e-10	-1.37145	5.43588e-05	-1.03933e-10	-1.37247
197061567	chr3:197061567:G:A	1.60629e-05	-1.24551	-1.16196	1.60364e-05	-1.28879	-1.09172	2.03937e-05	-1.26075	-1.0921
197061591	chr3:197061591:CT:C	2.31708e-05	-1.0192	-1.0219	2.76076e-05	-0.900287	-0.936991	3.40118e-05	-0.916552	-0.924816
197061734	chr3:197061734:T:C	0.000526047	-0.197566	1.27897	5.04153e-05	-1.12675	-0.108323	6.22164e-05	-1.12594	-0.111517
197061868	chr3:197061868:A:G	2.67475e-05	-0.532871	-1.36468	2.24134e-05	-0.68061	-1.3651	2.79307e-05	-0.67454	-1.36381
197062073	chr3:197062073:ACTTACTTACTCACATACAGAT:A	0.000109976	-1.03933e-10	-0.483731	0.000101076	-1.03933e-10	-0.539494	0.000126242	-1.03933e-10	-0.529876
197062491	chr3:197062491:A:G	4.65418e-05	-1.03933e-10	-1.34364	4.56218e-05	-1.03933e-10	-1.33498	5.62369e-05	-1.03933e-10	-1.3385
197063857	chr3:197063857:A:G	4.63302e-05	-1.03933e-10	-1.34819	4.55331e-05	-1.03933e-10	-1.33693	5.6143e-05	-1.03933e-10	-1.34017
197064058	chr3:197064058:T:C	0.00017603	-1.03933e-10	-0.0133341	0.000179191	-1.03933e-10	0.033084	0.000220385	-1.03933e-10	0.0273
197064227	chr3:197064227:CTT:C	0.00010596	-1.03933e-10	-0.520925	0.000104942	-1.03933e-10	-0.501961	0.000131409	-1.03933e-10	-0.48976
197064235	chr3:197064235:C:G	5.07369e-05	-1.03933e-10	-1.25734	4.96465e-05	-1.03933e-10	-1.25044	6.14975e-05	-1.03933e-10	-1.24908
197064262	chr3:197064262:C:T	1.31663e-05	-1.51129	-1.09505	1.16291e-05	-1.52894	-1.17292	1.42948e-05	-1.53203	-1.17616
197064317	chr3:197064317:C:T	4.76943e-05	-1.31918	-3.67306e-10	4.86364e-05	-1.271	-3.67306e-10	5.52034e-05	-1.35705	-3.67306e-10
197064382	chr3:197064382:G:A	0.00893029	-0.0486285	3.96184	9.07703e-05	-1.07057	0.423529	0.000114387	-1.07321	0.444717
197064958	chr3:197064958:T:C	7.29178e-05	-0.894656	-3.67306e-10	5.36116e-05	-1.17361	-3.67306e-10	6.27378e-05	-1.22911	-3.67306e-10
197065003	chr3:197065003:A:G	5.06402e-05	-1.03933e-10	-1.25924	4.89523e-05	-1.03933e-10	-1.26452	6.01978e-05	-1.03933e-10	-1.27044
197065051	chr3:197065051:C:T	4.5394e-05	-1.03933e-10	-1.36861	4.43948e-05	-1.03933e-10	-1.36225	5.48155e-05	-1.03933e-10	-1.3641
197065069	chr3:197065069:C:T	1.075e-05	-1.43723	-1.37185	1.08497e-05	-1.39738	-1.37385	1.31033e-05	-1.4203	-1.37491
197065292	chr3:197065292:C:T	3.9464e-05	-1.5086	-3.67306e-10	3.9307e-05	-1.48397	-3.67306e-10	4.79872e-05	-1.49714	-3.67306e-10
197066987	chr3:197066987:A:G	1.8007e-05	-0.941553	-1.35167	1.66767e-05	-1.01526	-1.32609	1.98771e-05	-1.04747	-1.33104
197067843	chr3:197067843:C:T	6.58109e-05	-1.03933e-10	-0.997203	6.37825e-05	-1.03933e-10	-0.99989	7.80981e-05	-1.03933e-10	-1.01011
197067853	chr3:197067853:G:A	5.02791e-05	-1.03933e-10	-1.2664	4.9625e-05	-1.03933e-10	-1.25087	6.12998e-05	-1.03933e-10	-1.2523
197067896	chr3:197067896:C:CCCT	0.000149488	-1.03933e-10	-0.176776	0.000136007	-1.03933e-10	-0.242663	0.000172638	-1.03933e-10	-0.216882
197068687	chr3:197068687:C:T	4.99498e-05	-1.03933e-10	-1.27297	4.82169e-05	-1.03933e-10	-1.27966	5.95209e-05	-1.03933e-10	-1.28175
197068849	chr3:197068849:T:C	3.34683e-05	-0.400365	-1.27302	2.57862e-05	-0.58081	-1.32472	3.17824e-05	-0.586223	-1.32294
197069377	chr3:197069377:TTTTC:T	4.89718e-05	-1.29275	-3.67306e-10	4.97509e-05	-1.24834	-3.67306e-10	6.09155e-05	-1.25859	-3.67306e-10
197070329	chr3:197070329:G:A	1.91072e-05	-1.10462	-1.1293	1.666e-05	-1.17673	-1.16563	2.10832e-05	-1.14471	-1.1749
197071052	chr3:197071052:T:C	5.92709e-05	-1.03933e-10	-1.10187	5.59914e-05	-1.03933e-10	-1.13017	7.0023e-05	-1.03933e-10	-1.11925
197071087	chr3:197071087:T:C	0.000112659	-1.03933e-10	-0.459624	0.000103465	-1.03933e-10	-0.516134	0.000129242	-1.03933e-10	-0.506391
197071150	chr3:197071150:T:C	0.000294968	0.249276	0.253601	3.00796e-05	-0.839265	-0.912258	3.63165e-05	-0.857088	-0.918716
197071234	chr3:197071234:G:GA	5.05625e-05	-1.03933e-10	-1.26078	4.99333e-05	-1.03933e-10	-1.24468	6.14023e-05	-1.03933e-10	-1.25063
197071254	chr3:197071254:A:G	5.64378e-05	-1.03933e-10	-1.15085	5.34604e-05	-1.03933e-10	-1.17643	6.67859e-05	-1.03933e-10	-1.16658
197071912	chr3:197071912:C:G	1.67124e-05	-1.10535	-1.26249	1.60694e-05	-1.16387	-1.21459	1.8916e-05	-1.2072	-1.22087
197071924	chr3:197071924:T:C	5.95203e-05	-1.03933e-10	-1.09767	5.69062e-05	-1.03933e-10	-1.11397	7.05927e-05	-1.03933e-10	-1.11115
197072040	chr3:197072040:T:C	4.81994e-05	-1.03933e-10	-1.30864	4.75239e-05	-1.03933e-10	-1.29414	5.88146e-05	-1.03933e-10	-1.29369
197072864	chr3:197072864:T:C	1.91772e-05	-1.13725	-1.09302	1.66717e-05	-1.20673	-1.13493	2.10594e-05	-1.17591	-1.14482
197073544	chr3:197073544:C:G	2.06374e-05	-1.21171	-0.94517	2.07797e-05	-1.20843	-0.912964	2.43611e-05	-1.25339	-0.921701
197073545	chr3:197073545:T:G	2.1327e-05	-1.1968	-0.927212	2.14864e-05	-1.19345	-0.894506	2.51624e-05	-1.23947	-0.903261
197073690	chr3:197073690:AAATG:GAATG	0.00981197	0.291349	3.71602	9.52368e-05	-0.873343	0.27434	0.000119856	-0.875543	0.293758
197073847	chr3:197073847:T:C	0.000106985	-1.03933e-10	-0.511303	9.84051e-05	-1.03933e-10	-0.566277	0.0001229	-1.03933e-10	-0.556704
197074188	chr3:197074188:G:A	2.02732e-05	-1.5299	-0.644792	1.76606e-05	-1.53407	-0.749965	2.16355e-05	-1.53353	-0.760208
197074639	chr3:197074639:C:T	1.8111e-05	-1.04404	-1.24343	1.73952e-05	-1.10706	-1.19212	2.0409e-05	-1.15328	-1.19882
197074789	chr3:197074789:G:A	1.83126e-05	-1.50213	-0.774268	1.53514e-05	-1.52459	-0.899575	1.89728e-05	-1.52712	-0.897952
197074840	chr3:197074840:T:C	1.84528e-05	-1.51355	-0.755225	1.55247e-05	-1.53027	-0.882668	1.92088e-05	-1.5318	-0.880904
197074936	chr3:197074936:G:T	2.28085e-05	-1.0727	-0.984151	2.73068e-05	-0.958307	-0.889928	3.35544e-05	-0.974521	-0.880389
197075169	chr3:197075169:C:A	1.77101e-05	-1.02502	-1.28484	1.68639e-05	-1.08869	-1.24151	1.97707e-05	-1.13664	-1.24723
197075604	chr3:197075604:T:C	1.57807e-05	-1.50395	-0.92125	1.34997e-05	-1.5257	-1.027	1.66848e-05	-1.52797	-1.02561
197076047	chr3:197076047:C:T	4.54308e-05	-1.03933e-10	-1.3678	4.44446e-05	-1.03933e-10	-1.36113	5.48718e-05	-1.03933e-10	-1.36308
197076776	chr3:197076776:T:C	1.30823e-05	-1.23696	-1.37577	1.23092e-05	-1.26943	-1.37559	1.44575e-05	-1.32242	-1.37445
197076823	chr3:197076823:A:C	2.27901e-05	-1.35829	-0.69937	2.06454e-05	-1.35734	-0.770535	2.37972e-05	-1.42434	-0.77417
197076917	chr3:197076917:T:C	3.94503e-05	-1.50895	-3.67306e-10	3.85051e-05	-1.50458	-3.67306e-10	4.78004e-05	-1.50104	-3.67306e-10
197077178	chr3:197077178:G:C	3.40967e-05	-0.995056	-0.659732	3.43531e-05	-1.06016	-0.558517	4.08113e-05	-1.09324	-0.56588
197077553	chr3:197077553:G:A	1.01502e-05	-1.50619	-1.3603	1.02946e-05	-1.47019	-1.35357	1.2501e-05	-1.49253	-1.34974
197078808	chr3:197078808:G:T	6.80504e-05	-1.03933e-10	-0.96374	6.31903e-05	-1.03933e-10	-1.00922	7.90381e-05	-1.03933e-10	-0.998147
197078812	chr3:197078812:TG:T	4.93089e-05	-1.03933e-10	-1.28588	4.38771e-05	-1.03933e-10	-1.37398	5.42357e-05	-1.03933e-10	-1.37474
197079309	chr3:197079309:T:G	2.90856e-05	-0.509281	-1.30447	2.27863e-05	-0.683381	-1.34583	2.80601e-05	-0.689165	-1.34456
197079751	chr3:197079751:T:C	0.000222463	0.323958	-0.103186	2.66508e-05	-0.793173	-1.07938	3.21664e-05	-0.81258	-1.08457
197079929	chr3:197079929:T:C	1.83527e-05	-1.17392	-1.10029	1.60189e-05	-1.23993	-1.14167	2.02044e-05	-1.21074	-1.15144
197080244	chr3:197080244:T:C	7.31955e-05	-1.03933e-10	-0.890855	6.75906e-05	-1.03933e-10	-0.941901	8.46215e-05	-1.03933e-10	-0.929888
197080492	chr3:197080492:C:T	7.45159e-05	-1.03933e-10	-0.872977	6.85769e-05	-1.03933e-10	-0.927414	8.59647e-05	-1.03933e-10	-0.91414
197080755	chr3:197080755:C:A	0.000192561	-1.03933e-10	0.0764216	0.000174629	-1.03933e-10	0.00729383	0.000221326	-1.03933e-10	0.0315617
197080835	chr3:197080835:A:G	3.90411e-05	-1.51937	-3.67306e-10	3.78646e-05	-1.52135	-3.67306e-10	4.71163e-05	-1.51546	-3.67306e-10
197081057	chr3:197081057:A:C	0.000109714	-0.486108	-3.67306e-10	0.000106676	-0.48557	-3.67306e-10	0.000142655	-0.407646	-3.67306e-10
197081690	chr3:197081690:TTGAAG:T	4.2112e-05	-0.222062	-1.22159	3.14891e-05	-0.417538	-1.28819	3.98109e-05	-0.399743	-1.28419
197082097	chr3:197082097:C:T	0.00020013	0.114978	-3.67306e-10	0.000216259	0.221107	-3.67306e-10	0.00024599	0.137213	-3.67306e-10
197082785	chr3:197082785:G:T	0.000190769	0.267099	-0.200023	8.24316e-05	-0.166242	-0.577159	9.93147e-05	-0.202656	-0.567127
197083921	chr3:197083921:TATG:T	4.09092e-05	-1.47263	-3.67306e-10	3.90753e-05	-1.48988	-3.67306e-10	4.86161e-05	-1.48412	-3.67306e-10
197083946	chr3:197083946:G:A	0.000177802	-0.00331936	-3.67306e-10	6.23633e-05	-1.02239	-3.67306e-10	7.72811e-05	-1.02063	-3.67306e-10
197084517	chr3:197084517:G:A	0.000313783	0.126233	0.438479	3.08152e-05	-0.915529	-0.811833	3.71967e-05	-0.932871	-0.818985
197084783	chr3:197084783:T:C	0.000289251	0.256725	0.226583	2.98269e-05	-0.836063	-0.923897	3.60343e-05	-0.853176	-0.93043
197084852	chr3:197084852:A:T	2.32604e-05	-0.948247	-1.08899	2.77989e-05	-0.820038	-1.01034	3.41545e-05	-0.838349	-0.998834
197085077	chr3:197085077:C:T	0.000298384	0.134256	0.380138	3.16931e-05	-0.907374	-0.791896	3.81752e-05	-0.926031	-0.79986
197085400	chr3:197085400:C:T	4.86989e-05	-1.03933e-10	-1.29833	4.6167e-05	-1.03933e-10	-1.3231	5.74457e-05	-1.03933e-10	-1.31724
197085420	chr3:197085420:T:C	0.000180535	-0.0640452	0.0759803	2.42197e-05	-1.02673	-0.941474	2.92132e-05	-1.04373	-0.949726
197085471	chr3:197085471:T:C	4.71788e-05	-1.03933e-10	-1.33004	4.62665e-05	-1.03933e-10	-1.32095	5.69409e-05	-1.03933e-10	-1.32606
197085844	chr3:197085844:TAATTA:T	5.48809e-05	-1.17882	-3.67306e-10	5.67817e-05	-1.11616	-3.67306e-10	5.91616e-05	-1.2878	-3.67306e-10
197085877	chr3:197085877:C:A	4.54099e-05	-1.03933e-10	-1.36826	4.39424e-05	-1.03933e-10	-1.37249	5.44323e-05	-1.03933e-10	-1.37112
197086113	chr3:197086113:T:A	0.000161979	-0.0965223	-3.67306e-10	0.00015677	-0.10059	-3.67306e-10	0.000184799	-0.148809	-3.67306e-10
197086237	chr3:197086237:G:T	4.54739e-05	-1.03933e-10	-1.36685	4.44998e-05	-1.03933e-10	-1.35988	5.49362e-05	-1.03933e-10	-1.3619
197086317	chr3:197086317:G:A	1.46227e-05	-1.49437	-1.00705	1.26257e-05	-1.51994	-1.0997	1.55391e-05	-1.52532	-1.0994
197086392	chr3:197086392:G:A	1.61205e-05	-1.51092	-0.892982	1.37987e-05	-1.52885	-1.00195	1.70149e-05	-1.53195	-1.00203
197086941	chr3:197086941:CCA:C	1.56271e-05	-1.51768	-0.917308	1.35848e-05	-1.53169	-1.01472	1.67116e-05	-1.53364	-1.01833
197087446	chr3:197087446:T:C	0.000183616	-1.03933e-10	0.0288603	0.000166879	-1.03933e-10	-0.0381009	0.000211291	-1.03933e-10	-0.0148387
197087468	chr3:197087468:C:T	1.49701e-05	-1.53352	-0.944415	1.3598e-05	-1.5239	-1.02154	1.67699e-05	-1.51778	-1.03071
197087627	chr3:197087627:C:T	1.89024e-05	-0.975522	-1.26918	1.79631e-05	-1.04704	-1.22001	2.13635e-05	-1.07802	-1.22837
197088342	chr3:197088342:T:C	3.87342e-05	-1.52727	-3.67306e-10	3.76991e-05	-1.52573	-3.67306e-10	4.63845e-05	-1.53111	-3.67306e-10
197088939	chr3:197088939:C:G	2.0258e-05	-1.08019	-1.09525	1.97862e-05	-1.13904	-1.03135	2.36023e-05	-1.16945	-1.03728
197089324	chr3:197089324:C:T	4.60346e-05	-1.03933e-10	-1.3546	4.50226e-05	-1.03933e-10	-1.34821	5.54971e-05	-1.03933e-10	-1.35175
197089418	chr3:197089418:T:C	3.56506e-05	-1.07483	-0.535388	2.92195e-05	-1.15154	-0.62899	3.69623e-05	-1.11835	-0.639823
197089517	chr3:197089517:A:C	0.000222051	-1.03933e-10	0.218918	0.000206015	-1.03933e-10	0.172579	0.000257673	-1.03933e-10	0.183615
197089638	chr3:197089638:T:C	1.45348e-05	-1.2486	-1.25885	1.37295e-05	-1.25994	-1.27588	1.64239e-05	-1.29831	-1.27103
197089778	chr3:197089778:A:G	0.000106998	-0.511183	-3.67306e-10	0.000102637	-0.524173	-3.67306e-10	0.000143802	-0.399636	-3.67306e-10
197089844	chr3:197089844:T:C	4.53039e-05	-1.03933e-10	-1.3706	4.39018e-05	-1.03933e-10	-1.37341	5.43564e-05	-1.03933e-10	-1.37251
197089974	chr3:197089974:A:C	5.24002e-05	-1.4938	0.268721	3.07168e-05	-1.52826	-0.202294	3.78377e-05	-1.53398	-0.200791
197090127	chr3:197090127:C:T	6.2848e-05	-1.03933e-10	-1.04327	5.97031e-05	-1.03933e-10	-1.06598	7.46333e-05	-1.03933e-10	-1.05549
197090193	chr3:197090193:A:G	4.54762e-05	-1.03933e-10	-1.3668	4.42233e-05	-1.03933e-10	-1.36612	5.4803e-05	-1.03933e-10	-1.36433
197090822	chr3:197090822:T:G	6.40763e-05	-1.03933e-10	-1.02391	6.36512e-05	-1.03933e-10	-1.00195	7.88055e-05	-1.03933e-10	-1.00109
197090864	chr3:197090864:A:T	0.00215303	0.4558	2.03484	5.68739e-05	-0.770945	-0.343589	7.11305e-05	-0.770357	-0.333203
197091177	chr3:197091177:A:C	5.9341e-05	-0.487513	-0.613174	1.55884e-05	-1.10309	-1.30575	1.88197e-05	-1.13303	-1.30014
197091203	chr3:197091203:C:T	4.81135e-05	-1.03933e-10	-1.31043	4.74277e-05	-1.03933e-10	-1.29616	5.85388e-05	-1.03933e-10	-1.29839
197091573	chr3:197091573:A:C	0.00060959	-1.03933e-10	1.2288	0.000560366	-1.03933e-10	1.17322	0.000702532	-1.03933e-10	1.18661
197091681	chr3:197091681:C:T	0.000202213	0.125335	-3.67306e-10	6.72321e-05	-0.947219	-3.67306e-10	8.33293e-05	-0.945277	-3.67306e-10
197091982	chr3:197091982:A:G	1.38718e-05	-1.39393	-1.1602	1.25043e-05	-1.43245	-1.19684	1.55741e-05	-1.4167	-1.20577
197092204	chr3:197092204:A:T	0.000192646	-1.03933e-10	0.0768668	0.000197445	-1.03933e-10	0.130092	0.000238758	-1.03933e-10	0.107375
197092278	chr3:197092278:C:T	4.64273e-05	-1.03933e-10	-1.3461	4.54851e-05	-1.03933e-10	-1.33799	5.60611e-05	-1.03933e-10	-1.34163
197092639	chr3:197092639:C:T	4.51453e-05	-1.03933e-10	-1.3741	4.38173e-05	-1.03933e-10	-1.37534	5.42298e-05	-1.03933e-10	-1.37485
197093038	chr3:197093038:C:A	2.86425e-05	-0.663278	-1.16582	3.4626e-05	-0.514222	-1.09654	4.24548e-05	-0.532126	-1.08751
197093128	chr3:197093128:A:G	5.15315e-05	-1.03933e-10	-1.2418	4.90508e-05	-1.03933e-10	-1.26251	6.12006e-05	-1.03933e-10	-1.25392
197093157	chr3:197093157:TTTC:T	6.01987e-05	-1.03933e-10	-1.08634	5.72666e-05	-1.03933e-10	-1.10765	7.14967e-05	-1.03933e-10	-1.09843
197093307	chr3:197093307:C:T	0.000220144	1.27169	-1.06139	0.000143049	0.967419	-1.1596	0.000189388	1.02665	-1.15093
197093815	chr3:197093815:G:A	5.50285e-05	0.0659127	-1.24205	4.05953e-05	-0.149949	-1.30177	4.99674e-05	-0.157697	-1.29901
197094331	chr3:197094331:C:T	4.88484e-05	-1.03933e-10	-1.29527	4.81197e-05	-1.03933e-10	-1.28168	5.92231e-05	-1.03933e-10	-1.28677
197095521	chr3:197095521:T:C	4.52596e-05	-1.03933e-10	-1.37157	4.41299e-05	-1.03933e-10	-1.36823	5.45149e-05	-1.03933e-10	-1.3696
197095632	chr3:197095632:T:C	4.69164e-05	-1.03933e-10	-1.33562	4.50789e-05	-1.03933e-10	-1.34696	5.60207e-05	-1.03933e-10	-1.34236
197096024	chr3:197096024:G:A	4.76475e-05	-1.03933e-10	-1.32016	4.56808e-05	-1.03933e-10	-1.33369	5.68235e-05	-1.03933e-10	-1.32813
197096184	chr3:197096184:A:G	5.1025e-05	-1.08703	-0.164645	5.16443e-05	-1.14073	-0.070257	6.13916e-05	-1.18726	-0.06354
197096540	chr3:197096540:C:G	4.76126e-05	-0.195814	-1.12508	3.4677e-05	-0.39544	-1.21385	4.29466e-05	-0.399172	-1.20895
197097446	chr3:197097446:G:A	4.85643e-05	-1.03933e-10	-1.3011	4.64952e-05	-1.03933e-10	-1.31602	5.79271e-05	-1.03933e-10	-1.30889
197097650	chr3:197097650:G:A	9.77343e-05	-1.06804	0.4663	7.28134e-05	-1.14971	0.282242	9.44162e-05	-1.11412	0.293757
197097782	chr3:197097782:G:A	4.89965e-05	-1.03933e-10	-1.29224	4.68645e-05	-1.03933e-10	-1.30811	5.8413e-05	-1.03933e-10	-1.30054
197097876	chr3:197097876:A:G	4.66122e-05	-1.03933e-10	-1.34213	4.48425e-05	-1.03933e-10	-1.35221	5.57305e-05	-1.03933e-10	-1.34755
197098527	chr3:197098527:A:G	9.58124e-05	-1.05954	0.437941	7.14166e-05	-1.14206	0.255223	9.26255e-05	-1.10664	0.267124
197099128	chr3:197099128:C:T	0.000391884	-1.03933e-10	0.786976	0.000349789	-1.03933e-10	0.701962	0.00044574	-1.03933e-10	0.73166
197099386	chr3:197099386:T:C	5.46464e-05	-1.03933e-10	-1.18311	5.26679e-05	-1.03933e-10	-1.19136	6.47836e-05	-1.03933e-10	-1.19702
197099694	chr3:197099694:C:T	1.28852e-05	-1.47183	-1.15608	1.13186e-05	-1.50518	-1.22375	1.38193e-05	-1.51257	-1.22945
197099818	chr3:197099818:T:A	3.03038e-05	-0.550752	-1.22196	3.66989e-05	-0.38994	-1.16268	4.48383e-05	-0.410306	-1.15471
197099939	chr3:197099939:G:A	2.25829e-05	-0.918614	-1.14818	2.12724e-05	-0.97988	-1.11808	2.54511e-05	-1.01992	-1.11139
197100335	chr3:197100335:C:T	4.8211e-05	-1.03933e-10	-1.3084	4.61545e-05	-1.03933e-10	-1.32337	5.74471e-05	-1.03933e-10	-1.31721
197100377	chr3:197100377:T:C	0.000224526	-0.667803	0.897806	0.000156762	-0.781421	0.68078	0.000208461	-0.732809	0.704484
197100438	chr3:197100438:T:C	5.60139e-05	-0.887995	-0.270394	5.64403e-05	-0.956281	-0.165904	6.7018e-05	-0.995467	-0.167649
197101509	chr3:197101509:G:A	0.000103801	-1.03933e-10	-0.541515	0.000102663	-1.03933e-10	-0.523922	0.000126795	-1.03933e-10	-0.525507
197101631	chr3:197101631:T:C	4.80867e-05	-1.03933e-10	-1.31098	4.60497e-05	-1.03933e-10	-1.32565	5.73092e-05	-1.03933e-10	-1.31962
197101780	chr3:197101780:C:T	4.53607e-05	-1.03933e-10	-1.36934	4.42468e-05	-1.03933e-10	-1.36559	5.464e-05	-1.03933e-10	-1.36731
197102274	chr3:197102274:A:G	0.000117921	-1.03933e-10	-0.413973	0.00010705	-1.03933e-10	-0.48207	0.000135765	-1.03933e-10	-0.457149
197102467	chr3:197102467:A:G	0.00196188	0.447241	1.95043	5.37992e-05	-0.778391	-0.39172	6.72529e-05	-0.77799	-0.381627
197102681	chr3:197102681:T:C	4.72454e-05	-1.03933e-10	-1.32863	4.64785e-05	-1.03933e-10	-1.31638	5.73826e-05	-1.03933e-10	-1.31833
197102835	chr3:197102835:G:C	2.44714e-05	-1.17407	-0.812419	2.16011e-05	-1.18208	-0.900544	2.43829e-05	-1.27316	-0.901032
197103061	chr3:197103061:T:C	3.00591e-05	-0.527436	-1.25339	3.62534e-05	-0.36514	-1.1997	4.43117e-05	-0.384239	-1.19259
197103084	chr3:197103084:T:A	2.78545e-05	-0.503834	-1.35316	2.41714e-05	-0.599924	-1.37028	2.79835e-05	-0.66829	-1.36817
197103111	chr3:197103111:C:A	4.63431e-05	-1.03933e-10	-1.34792	4.46195e-05	-1.03933e-10	-1.3572	5.54013e-05	-1.03933e-10	-1.35347
197103267	chr3:197103267:T:C	5.46273e-05	-1.03933e-10	-1.18345	5.36206e-05	-1.03933e-10	-1.17344	6.62398e-05	-1.03933e-10	-1.1748
197103270	chr3:197103270:G:A	1.11769e-05	-1.39443	-1.37571	1.01434e-05	-1.49534	-1.3432	1.25765e-05	-1.49084	-1.34541
197103271	chr3:197103271:T:C	5.83141e-05	-1.03933e-10	-1.11815	5.50308e-05	-1.03933e-10	-1.14748	6.84806e-05	-1.03933e-10	-1.14153
197103281	chr3:197103281:G:A	5.24381e-05	-1.03933e-10	-1.22436	5.16995e-05	-1.03933e-10	-1.20992	6.39869e-05	-1.03933e-10	-1.2094
197103490	chr3:197103490:C:G	5.34222e-05	-1.03933e-10	-1.20576	5.27139e-05	-1.03933e-10	-1.19049	6.52445e-05	-1.03933e-10	-1.18993
197103581	chr3:197103581:G:T	4.56813e-05	-1.03933e-10	-1.3623	4.46533e-05	-1.03933e-10	-1.35644	5.523e-05	-1.03933e-10	-1.35657
197103636	chr3:197103636:T:C	1.67304e-05	-1.2556	-1.11116	1.47385e-05	-1.31342	-1.15149	1.85133e-05	-1.28813	-1.16146
197104292	chr3:197104292:G:C	4.52963e-05	-1.03933e-10	-1.37076	4.41675e-05	-1.03933e-10	-1.36738	5.45504e-05	-1.03933e-10	-1.36895
197104369	chr3:197104369:G:T	6.28428e-05	-1.03933e-10	-1.04335	5.97006e-05	-1.03933e-10	-1.06603	7.48248e-05	-1.03933e-10	-1.05293
197104539	chr3:197104539:C:T	4.81374e-05	-1.03933e-10	-1.30993	4.60917e-05	-1.03933e-10	-1.32474	5.73649e-05	-1.03933e-10	-1.31864
197104550	chr3:197104550:T:C	1.25975e-05	-1.27694	-1.37355	1.10457e-05	-1.42139	-1.33194	1.38548e-05	-1.40659	-1.33285
197104622	chr3:197104622:C:T	4.54943e-05	-1.03933e-10	-1.3664	4.44072e-05	-1.03933e-10	-1.36197	5.4822e-05	-1.03933e-10	-1.36398
197105484	chr3:197105484:A:G	4.71619e-05	-1.03933e-10	-1.3304	4.52798e-05	-1.03933e-10	-1.34251	5.62889e-05	-1.03933e-10	-1.33758
197106072	chr3:197106072:A:G	1.03507e-05	-1.51244	-1.3345	1.05046e-05	-1.47961	-1.32395	1.2805e-05	-1.50008	-1.31816
197106207	chr3:197106207:A:G	4.6261e-05	-1.03933e-10	-1.34969	4.52764e-05	-1.03933e-10	-1.34258	5.58303e-05	-1.03933e-10	-1.34576
197106274	chr3:197106274:T:C	5.23284e-05	-0.126863	-1.09959	3.79467e-05	-0.329523	-1.18966	4.68553e-05	-0.335989	-1.18502
197106850	chr3:197106850:G:A	3.05389e-05	-0.739496	-1.02549	3.81189e-05	-0.586424	-0.928234	4.64e-05	-0.611504	-0.919273
197107267	chr3:197107267:A:G	1.15471e-05	-1.36183	-1.37573	1.02725e-05	-1.47769	-1.34821	1.27514e-05	-1.47221	-1.35022
197107417	chr3:197107417:C:T	5.10073e-05	-1.03933e-10	-1.25202	5.02172e-05	-1.03933e-10	-1.23901	6.21537e-05	-1.03933e-10	-1.23847
197107534	chr3:197107534:G:A	5.16279e-05	-1.03933e-10	-1.23993	4.91005e-05	-1.03933e-10	-1.2615	6.12826e-05	-1.03933e-10	-1.25258
197107648	chr3:197107648:G:C	5.20829e-05	-1.03933e-10	-1.23115	4.94929e-05	-1.03933e-10	-1.25354	6.17933e-05	-1.03933e-10	-1.24428
197107650	chr3:197107650:A:ATT	4.55269e-05	-1.03933e-10	-1.36569	4.44455e-05	-1.03933e-10	-1.36111	5.48659e-05	-1.03933e-10	-1.36319
197108173	chr3:197108173:C:T	5.03167e-05	-1.03933e-10	-1.26565	4.79614e-05	-1.03933e-10	-1.28497	5.98015e-05	-1.03933e-10	-1.27705
197108246	chr3:197108246:T:C	5.32864e-05	-0.0501199	-1.15819	3.8834e-05	-0.259077	-1.23699	4.79605e-05	-0.264498	-1.2332
197108617	chr3:197108617:T:C	8.05837e-05	0.0803096	-0.875002	1.61962e-05	-0.996441	-1.37415	2.00883e-05	-0.994813	-1.37313
197108778	chr3:197108778:G:C	1.7678e-05	-1.36264	-0.949021	1.55447e-05	-1.37337	-1.03828	1.82659e-05	-1.42818	-1.03486
197109344	chr3:197109344:G:T	1.2551e-05	-1.29295	-1.36124	9.8583e-06	-1.49351	-1.37355	1.2505e-05	-1.46869	-1.37326
197109414	chr3:197109414:T:C	3.88303e-05	-1.52479	-3.67306e-10	3.75197e-05	-1.5305	-3.67306e-10	4.64693e-05	-1.52928	-3.67306e-10
197109428	chr3:197109428:G:A	7.83832e-05	-1.03933e-10	-0.822379	7.31236e-05	-1.03933e-10	-0.863219	9.10893e-05	-1.03933e-10	-0.856236
197109620	chr3:197109620:G:A	1.22312e-05	-1.30423	-1.37577	1.0089e-05	-1.50692	-1.337	1.28056e-05	-1.48176	-1.33643
197109934	chr3:197109934:G:A	9.78147e-06	-1.53404	-1.36946	9.63767e-06	-1.52433	-1.36536	1.18712e-05	-1.53167	-1.36229
197110030	chr3:197110030:A:G	0.00177347	0.38494	1.91176	4.25071e-05	-0.819612	-0.586088	5.33001e-05	-0.819108	-0.573032
197110446	chr3:197110446:A:T	0.00192706	0.447225	1.93254	4.46164e-05	-0.781377	-0.575891	5.59405e-05	-0.781029	-0.562759
197110447	chr3:197110447:C:T	0.00259586	0.461475	2.21621	5.21258e-05	-0.772544	-0.429165	6.54471e-05	-0.772201	-0.414634
197110729	chr3:197110729:G:A	2.96093e-05	-0.774449	-1.02145	3.72479e-05	-0.622505	-0.915268	4.51602e-05	-0.650735	-0.907124
197110798	chr3:197110798:AT:A	6.53406e-05	-1.00437	-3.67306e-10	6.88458e-05	-0.923501	-3.67306e-10	7.40096e-05	-1.06388	-3.67306e-10
197110846	chr3:197110846:T:G	1.56924e-05	-1.37609	-1.05472	1.39767e-05	-1.38657	-1.13141	1.6459e-05	-1.43867	-1.12853
197110853	chr3:197110853:T:C	0.00196778	0.46922	1.93145	5.39315e-05	-0.765627	-0.402028	6.73834e-05	-0.765682	-0.391995
197110858	chr3:197110858:T:A	4.70571e-05	-1.03933e-10	-1.33263	4.52743e-05	-1.03933e-10	-1.34263	5.62625e-05	-1.03933e-10	-1.33805
197111131	chr3:197111131:G:A	4.70306e-05	-1.03933e-10	-1.33319	4.52513e-05	-1.03933e-10	-1.34314	5.62314e-05	-1.03933e-10	-1.3386
197111402	chr3:197111402:C:T	7.95978e-05	-1.03933e-10	-0.807003	7.51442e-05	-1.03933e-10	-0.835961	9.29537e-05	-1.03933e-10	-0.835976
197111615	chr3:197111615:A:G	3.09343e-05	-0.556883	-1.19524	3.77399e-05	-0.396563	-1.12809	4.61157e-05	-0.417421	-1.1195
197111631	chr3:197111631:C:T	1.67173e-05	-1.34353	-1.02401	1.48167e-05	-1.35524	-1.10438	1.73516e-05	-1.41309	-1.1013
197111821	chr3:197111821:TTG:T	4.54455e-05	-1.03933e-10	-1.36748	4.43488e-05	-1.03933e-10	-1.36328	5.47559e-05	-1.03933e-10	-1.36519
197111866	chr3:197111866:T:C	4.57407e-05	-1.03933e-10	-1.361	4.46902e-05	-1.03933e-10	-1.35561	5.51692e-05	-1.03933e-10	-1.35767
197111981	chr3:197111981:T:A	5.45562e-05	-1.03933e-10	-1.18476	5.3867e-05	-1.03933e-10	-1.16885	6.66855e-05	-1.03933e-10	-1.16809
197112100	chr3:197112100:G:A	0.00215923	0.543088	1.95043	5.71112e-05	-0.71865	-0.39172	7.14186e-05	-0.717891	-0.381627
197112157	chr3:197112157:T:C	1.86681e-05	-1.15142	-1.10575	1.62592e-05	-1.22042	-1.14629	2.0495e-05	-1.19136	-1.15654
197112269	chr3:197112269:T:G	8.73891e-05	-1.03933e-10	-0.713619	8.79619e-05	-1.03933e-10	-0.678466	0.000108698	-1.03933e-10	-0.679508
197112357	chr3:197112357:G:A	0.000229743	0.25297	-3.67306e-10	0.000261031	0.409271	-3.67306e-10	0.00025583	0.176435	-3.67306e-10
197113684	chr3:197113684:CCAAGCCGA:C	4.50704e-05	-1.03933e-10	-1.37576	4.38365e-05	-1.03933e-10	-1.3749	5.42327e-05	-1.03933e-10	-1.37479
197114237	chr3:197114237:C:T	2.53163e-05	-0.732638	-1.2199	3.03903e-05	-0.586864	-1.15438	3.71427e-05	-0.606102	-1.14721
197114549	chr3:197114549:G:A	4.51451e-05	-1.03933e-10	-1.37411	4.38513e-05	-1.03933e-10	-1.37457	5.42191e-05	-1.03933e-10	-1.37504
197114792	chr3:197114792:T:C	4.79914e-05	-1.03933e-10	-1.31297	4.60697e-05	-1.03933e-10	-1.32521	5.73113e-05	-1.03933e-10	-1.31958
197114806	chr3:197114806:C:A	5.45459e-05	-0.0170735	-1.16787	3.97556e-05	-0.227675	-1.24494	5.01961e-05	-0.21086	-1.24128
197114929	chr3:197114929:A:G	4.87191e-05	-1.03933e-10	-1.29792	4.67206e-05	-1.03933e-10	-1.31118	5.81656e-05	-1.03933e-10	-1.30478
197115682	chr3:197115682:C:T	5.7314e-05	0.0384761	-1.17392	4.16485e-05	-0.176246	-1.24986	5.25957e-05	-0.159343	-1.2461
197115827	chr3:197115827:A:C	4.5101e-05	-1.03933e-10	-1.37509	4.37985e-05	-1.03933e-10	-1.37577	5.418e-05	-1.03933e-10	-1.37576
197115960	chr3:197115960:A:G	5.10252e-05	-1.03933e-10	-1.25167	5.02372e-05	-1.03933e-10	-1.23861	6.21782e-05	-1.03933e-10	-1.23807
197116715	chr3:197116715:GAAT:G	4.70367e-05	-1.03933e-10	-1.33306	4.52565e-05	-1.03933e-10	-1.34302	5.62382e-05	-1.03933e-10	-1.33848
197117213	chr3:197117213:T:C	1.80918e-05	-1.15213	-1.1364	1.8078e-05	-1.14866	-1.11201	2.1167e-05	-1.19711	-1.11852
197117748	chr3:197117748:A:T	2.9112e-05	-0.628582	-1.18426	3.5354e-05	-0.474753	-1.1152	4.32524e-05	-0.494588	-1.10644
197118028	chr3:197118028:T:C	5.69648e-05	-1.03933e-10	-1.14156	5.49177e-05	-1.03933e-10	-1.14953	6.74093e-05	-1.03933e-10	-1.15729
197118142	chr3:197118142:G:C	4.507e-05	-1.03933e-10	-1.37577	4.38071e-05	-1.03933e-10	-1.37557	5.41881e-05	-1.03933e-10	-1.37562
197118144	chr3:197118144:C:T	4.79986e-05	-1.03933e-10	-1.31282	4.60762e-05	-1.03933e-10	-1.32507	5.73198e-05	-1.03933e-10	-1.31943
197118335	chr3:197118335:T:C	0.0017224	0.432257	1.83523	5.00359e-05	-0.788675	-0.453953	6.25166e-05	-0.788456	-0.444188
197118407	chr3:197118407:A:C	4.56738e-05	-1.03933e-10	-1.36246	4.47017e-05	-1.03933e-10	-1.35536	5.51408e-05	-1.03933e-10	-1.35819
197118596	chr3:197118596:C:T	1.01002e-05	-1.50089	-1.37054	1.01902e-05	-1.46407	-1.36988	1.24564e-05	-1.48017	-1.36568
197118646	chr3:197118646:G:A	5.04976e-05	-1.03933e-10	-1.26206	4.88948e-05	-1.03933e-10	-1.2657	6.02144e-05	-1.03933e-10	-1.27017
197118950	chr3:197118950:T:C	3.31709e-05	-0.718678	-0.963637	4.22427e-05	-0.562353	-0.849584	5.12621e-05	-0.590199	-0.840926
197119566	chr3:197119566:C:T	3.95822e-05	-1.03963	-0.465982	3.95846e-05	-1.09542	-0.381509	4.67528e-05	-1.14668	-0.376519
197119604	chr3:197119604:A:G	4.80292e-05	-1.03933e-10	-1.31218	4.61026e-05	-1.03933e-10	-1.3245	5.73544e-05	-1.03933e-10	-1.31883
197119615	chr3:197119615:A:C	5.86946e-05	-1.03933e-10	-1.11164	5.57733e-05	-1.03933e-10	-1.13407	6.96048e-05	-1.03933e-10	-1.12524
197119804	chr3:197119804:T:C	4.88589e-05	-1.03933e-10	-1.29505	4.67404e-05	-1.03933e-10	-1.31076	5.82564e-05	-1.03933e-10	-1.30322
197119860	chr3:197119860:C:T	4.86251e-05	-1.03933e-10	-1.29985	4.65399e-05	-1.03933e-10	-1.31506	5.79924e-05	-1.03933e-10	-1.30777
197119908	chr3:197119908:CT:C	1.28256e-05	-1.48856	-1.14399	1.13447e-05	-1.51616	-1.21046	1.39269e-05	-1.51933	-1.21492
197120132	chr3:197120132:T:C	0.00213629	0.549284	1.93355	4.75935e-05	-0.717259	-0.575415	5.96569e-05	-0.7172	-0.562267
197120777	chr3:197120777:T:C	0.0357879	0.259427	5.04195	0.000172944	-0.895495	0.893093	0.00021988	-0.897907	0.922912
197121062	chr3:197121062:T:C	0.000391342	-1.03933e-10	0.785594	0.000353524	-1.03933e-10	0.712582	0.000446411	-1.03933e-10	0.733164
197121484	chr3:197121484:A:G	4.79429e-05	-1.03933e-10	-1.31398	4.60676e-05	-1.03933e-10	-1.32526	5.73101e-05	-1.03933e-10	-1.3196
197121795	chr3:197121795:C:T	2.8144e-05	-0.475807	-1.37085	2.5907e-05	-0.528862	-1.37199	3.05838e-05	-0.574643	-1.37296
197121917	chr3:197121917:T:C	0.00184631	0.399633	1.93732	4.34867e-05	-0.809424	-0.573491	5.44632e-05	-0.810234	-0.560317
197122173	chr3:197122173:G:A	7.13346e-05	-1.03933e-10	-0.916607	6.69324e-05	-1.03933e-10	-0.951686	8.28352e-05	-1.03933e-10	-0.951223
197122502	chr3:197122502:G:A	0.000125047	-1.03933e-10	-0.355297	0.000113224	-1.03933e-10	-0.425999	0.000143777	-1.03933e-10	-0.399811
197122626	chr3:197122626:T:C	6.06718e-05	-1.03933e-10	-1.07851	5.98487e-05	-1.03933e-10	-1.06355	7.41014e-05	-1.03933e-10	-1.06264
197122636	chr3:197122636:A:G	1.54192e-05	-1.18635	-1.26202	1.53004e-05	-1.15948	-1.26801	1.93672e-05	-1.12892	-1.27557
197122835	chr3:197122835:C:T	1.15333e-05	-1.45835	-1.2804	1.19137e-05	-1.40333	-1.27435	1.44397e-05	-1.43706	-1.26103
197123298	chr3:197123298:T:C	5.86677e-05	-1.04265	-0.0694469	5.97762e-05	-1.09857	0.033808	7.07586e-05	-1.14911	0.0403047
197123391	chr3:197123391:A:C	4.52468e-05	-1.03933e-10	-1.37186	4.39299e-05	-1.03933e-10	-1.37277	5.43968e-05	-1.03933e-10	-1.37177
197123453	chr3:197123453:C:T	3.84674e-05	-1.53418	-3.67306e-10	3.73884e-05	-1.53401	-3.67306e-10	4.6293e-05	-1.53309	-3.67306e-10
197123930	chr3:197123930:C:T	9.13857e-05	-1.03933e-10	-0.668899	9.02717e-05	-1.03933e-10	-0.652545	0.000111575	-1.03933e-10	-0.653381
197124126	chr3:197124126:A:G	2.95861e-05	-0.586381	-1.2103	3.5909e-05	-0.428483	-1.1459	4.3873e-05	-0.449144	-1.13763
197124285	chr3:197124285:T:A	6.12678e-05	-1.06873	-3.67306e-10	6.10403e-05	-1.04384	-3.67306e-10	7.78088e-05	-1.01382	-3.67306e-10
197124286	chr3:197124286:T:A	1.19883e-05	-1.51756	-1.1825	1.08051e-05	-1.53185	-1.2435	1.3307e-05	-1.53279	-1.247
197124626	chr3:197124626:C:T	2.53453e-05	-0.72422	-1.22717	2.97763e-05	-0.599169	-1.16249	3.68439e-05	-0.605731	-1.15566
197124720	chr3:197124720:G:A	4.53741e-05	-1.03933e-10	-1.36905	4.42619e-05	-1.03933e-10	-1.36525	5.46582e-05	-1.03933e-10	-1.36698
197124786	chr3:197124786:C:G	1.13272e-05	-1.46064	-1.29614	1.16844e-05	-1.40652	-1.2906	1.41548e-05	-1.43968	-1.27834
197125420	chr3:197125420:G:A	5.24839e-05	-1.03933e-10	-1.22348	5.17456e-05	-1.03933e-10	-1.20903	6.40389e-05	-1.03933e-10	-1.20859
197125462	chr3:197125462:A:G	2.38227e-05	-1.19051	-0.822843	2.08793e-05	-1.20321	-0.913398	2.38482e-05	-1.28496	-0.911405
197125472	chr3:197125472:C:G	1.16959e-05	-1.44449	-1.28026	1.21304e-05	-1.38545	-1.2742	1.4671e-05	-1.42135	-1.26085
197125963	chr3:197125963:C:T	1.03558e-05	-1.47082	-1.37562	1.05813e-05	-1.4208	-1.37548	1.28232e-05	-1.44271	-1.37412
197126008	chr3:197126008:CACAA:C	0.000320416	-1.03933e-10	0.585632	0.000293817	-1.03933e-10	0.527588	0.000370374	-1.03933e-10	0.546436
197126197	chr3:197126197:T:C	3.85284e-05	-1.53259	-3.67306e-10	3.74467e-05	-1.53245	-3.67306e-10	4.62441e-05	-1.53414	-3.67306e-10
197126501	chr3:197126501:A:AC	0.000169374	-0.0518819	-3.67306e-10	6.05673e-05	-1.05161	-3.67306e-10	7.50582e-05	-1.04981	-3.67306e-10
197126747	chr3:197126747:C:T	1.38183e-05	-1.18853	-1.36946	1.13304e-05	-1.36128	-1.36661	1.42651e-05	-1.34262	-1.36764
197127160	chr3:197127160:C:T	0.0393105	0.178997	5.21626	0.000181389	-0.943782	0.989054	0.000230558	-0.946296	1.01872
197127161	chr3:197127161:G:A	4.51449e-05	-1.03933e-10	-1.37411	4.39639e-05	-1.03933e-10	-1.372	5.43289e-05	-1.03933e-10	-1.37302
197127294	chr3:197127294:A:G	4.58142e-05	-1.3594	-3.67306e-10	4.46222e-05	-1.35714	-3.67306e-10	5.75111e-05	-1.3161	-3.67306e-10
197127303	chr3:197127303:A:G	0.000262837	0.387546	-3.67306e-10	0.000237566	0.315076	-3.67306e-10	0.000342327	0.467689	-3.67306e-10
197127355	chr3:197127355:G:A	4.9631e-05	-1.03933e-10	-1.27937	4.90658e-05	-1.03933e-10	-1.26221	6.02946e-05	-1.03933e-10	-1.26883
197127729	chr3:197127729:A:G	2.85014e-05	-0.653166	-1.18087	3.45605e-05	-0.501398	-1.11126	4.23034e-05	-0.52082	-1.10239
197128658	chr3:197128658:T:C	5.02179e-05	-1.03933e-10	-1.26762	4.96687e-05	-1.03933e-10	-1.24999	6.10308e-05	-1.03933e-10	-1.2567
197128773	chr3:197128773:C:T	2.09957e-05	-0.907001	-1.23267	2.48977e-05	-0.775687	-1.16491	3.0513e-05	-0.791739	-1.15819
197129093	chr3:197129093:T:C	3.85325e-05	-1.53249	-3.67306e-10	3.73874e-05	-1.53404	-3.67306e-10	4.62557e-05	-1.53389	-3.67306e-10
197129152	chr3:197129152:T:G	5.09199e-05	-1.03933e-10	-1.25373	5.04164e-05	-1.03933e-10	-1.23505	6.19253e-05	-1.03933e-10	-1.24215
197129153	chr3:197129153:G:T	5.09564e-05	-1.03933e-10	-1.25302	5.04553e-05	-1.03933e-10	-1.23428	6.19717e-05	-1.03933e-10	-1.2414
197129194	chr3:197129194:T:C	5.98296e-05	-1.02782	-0.064667	6.0811e-05	-1.08612	0.0385194	7.2117e-05	-1.13511	0.0453265
197129687	chr3:197129687:A:G	4.92772e-05	-1.03933e-10	-1.28653	4.70971e-05	-1.03933e-10	-1.30316	5.87301e-05	-1.03933e-10	-1.29512
197130100	chr3:197130100:T:A	4.97441e-05	-1.03933e-10	-1.2771	4.91628e-05	-1.03933e-10	-1.26023	6.04263e-05	-1.03933e-10	-1.26665
197130215	chr3:197130215:G:C	4.97926e-05	-1.03933e-10	-1.27612	4.9215e-05	-1.03933e-10	-1.25917	6.04887e-05	-1.03933e-10	-1.26562
197130307	chr3:197130307:C:T	1.36444e-05	-1.20086	-1.3698	1.12393e-05	-1.37224	-1.36371	1.41309e-05	-1.35405	-1.36566
197130818	chr3:197130818:T:C	4.94055e-05	-1.03933e-10	-1.28393	4.88006e-05	-1.03933e-10	-1.26763	5.99951e-05	-1.03933e-10	-1.27381
197130919	chr3:197130919:G:A	1.07248e-05	-1.47502	-1.33641	1.09821e-05	-1.42654	-1.33256	1.33073e-05	-1.45604	-1.32373
197130979	chr3:197130979:C:A	0.000303378	-1.03933e-10	0.530991	0.000332096	-1.03933e-10	0.650054	0.000397764	-1.03933e-10	0.617782
197131735	chr3:197131735:AG:A	0.000127617	-1.03933e-10	-0.334959	0.000115577	-1.03933e-10	-0.405431	0.000146745	-1.03933e-10	-0.379379
197131738	chr3:197131738:C:T	0.000354405	-1.03933e-10	0.686451	0.000391277	-1.03933e-10	0.814047	0.000468224	-1.03933e-10	0.78087
197131832	chr3:197131832:A:T	7.16843e-05	-0.74627	-0.165447	7.19584e-05	-0.821836	-0.0574456	8.5085e-05	-0.865346	-0.0590798
197132075	chr3:197132075:T:C	4.5421e-05	-1.03933e-10	-1.36802	4.43279e-05	-1.03933e-10	-1.36376	5.47363e-05	-1.03933e-10	-1.36555
197132191	chr3:197132191:T:C	1.71598e-05	-1.20612	-1.1353	1.71437e-05	-1.20287	-1.11086	2.0134e-05	-1.24814	-1.11752
197132376	chr3:197132376:T:C	1.3776e-05	-1.18828	-1.37278	1.14105e-05	-1.35593	-1.36491	1.43196e-05	-1.34166	-1.36479
197132406	chr3:197132406:T:C	1.30046e-05	-1.44155	-1.17713	1.34011e-05	-1.38521	-1.17483	1.6575e-05	-1.40894	-1.15124
197132428	chr3:197132428:A:G	6.15556e-05	-1.03933e-10	-1.06405	6.07494e-05	-1.03933e-10	-1.04861	7.52528e-05	-1.03933e-10	-1.04722
197132588	chr3:197132588:G:A	5.02585e-05	-1.03933e-10	-1.26681	4.97122e-05	-1.03933e-10	-1.24912	6.10827e-05	-1.03933e-10	-1.25585
197133089	chr3:197133089:C:A	5.02179e-05	-1.03933e-10	-1.26762	4.96687e-05	-1.03933e-10	-1.24999	6.10308e-05	-1.03933e-10	-1.2567
197133256	chr3:197133256:G:C	4.51484e-05	-1.03933e-10	-1.37403	4.40178e-05	-1.03933e-10	-1.37077	5.44146e-05	-1.03933e-10	-1.37144
197133285	chr3:197133285:C:T	5.46697e-05	0.00235583	-1.18503	3.9948e-05	-0.209427	-1.25836	5.04147e-05	-0.193082	-1.25471
197133336	chr3:197133336:G:C	5.02304e-05	-1.03933e-10	-1.26737	4.9682e-05	-1.03933e-10	-1.24973	6.10469e-05	-1.03933e-10	-1.25643
197133737	chr3:197133737:A:G	4.14874e-05	-1.4586	-3.67306e-10	4.19435e-05	-1.41905	-3.67306e-10	5.08333e-05	-1.43952	-3.67306e-10
197133805	chr3:197133805:T:C	4.54308e-05	-1.03933e-10	-1.3678	4.43312e-05	-1.03933e-10	-1.36368	5.47358e-05	-1.03933e-10	-1.36556
197134172	chr3:197134172:T:C	1.28875e-05	-1.52497	-1.10276	1.15704e-05	-1.53387	-1.17305	1.421e-05	-1.53417	-1.17997
197134228	chr3:197134228:G:A	4.7304e-05	-1.03933e-10	-1.32739	4.64365e-05	-1.03933e-10	-1.31728	5.72038e-05	-1.03933e-10	-1.32146
197134346	chr3:197134346:C:T	6.37561e-05	-0.840414	-0.188509	6.42819e-05	-0.91164	-0.0804513	7.62066e-05	-0.951867	-0.0827615
197134834	chr3:197134834:C:A	6.80025e-05	-1.03933e-10	-0.964445	6.74378e-05	-1.03933e-10	-0.944163	8.42128e-05	-1.03933e-10	-0.93473
197134938	chr3:197134938:A:G	5.26784e-05	-1.03933e-10	-1.21978	5.22942e-05	-1.03933e-10	-1.19848	6.41623e-05	-1.03933e-10	-1.20666
197135175	chr3:197135175:T:A	5.01923e-05	-1.03933e-10	-1.26813	4.96415e-05	-1.03933e-10	-1.25054	6.09983e-05	-1.03933e-10	-1.25723
197135253	chr3:197135253:T:A	5.02179e-05	-1.03933e-10	-1.26762	4.96687e-05	-1.03933e-10	-1.24999	6.10308e-05	-1.03933e-10	-1.2567
197135457	chr3:197135457:T:C	4.92827e-05	-1.03933e-10	-1.28642	4.74479e-05	-1.03933e-10	-1.29574	5.8798e-05	-1.03933e-10	-1.29397
197135498	chr3:197135498:T:G	9.38457e-05	-0.642336	-3.67306e-10	9.03133e-05	-0.652085	-3.67306e-10	0.000124934	-0.540288	-3.67306e-10
197135693	chr3:197135693:A:G	4.60226e-05	-1.03933e-10	-1.35486	4.5028e-05	-1.03933e-10	-1.34808	5.55444e-05	-1.03933e-10	-1.35089
197136093	chr3:197136093:G:C	0.00185948	0.410446	1.93362	4.36323e-05	-0.804218	-0.575355	5.47043e-05	-0.803918	-0.562215
197136372	chr3:197136372:A:G	0.0488604	0.17158	5.44115	0.000206732	-0.948437	1.12449	0.000263061	-0.950737	1.15505
197137117	chr3:197137117:T:C	3.33549e-05	-0.792374	-0.884409	4.08805e-05	-0.674864	-0.769853	4.87268e-05	-0.710887	-0.770959
197137193	chr3:197137193:CT:C	5.02934e-05	-1.03933e-10	-1.26612	4.97493e-05	-1.03933e-10	-1.24837	6.1127e-05	-1.03933e-10	-1.25512
197137392	chr3:197137392:T:G	0.000601248	-1.03933e-10	1.21502	0.000552061	-1.03933e-10	1.15829	0.000692641	-1.03933e-10	1.17244
197137773	chr3:197137773:C:T	6.61183e-05	-1.03933e-10	-0.992543	6.26903e-05	-1.03933e-10	-1.01716	7.86525e-05	-1.03933e-10	-1.00304
197138319	chr3:197138319:C:T	0.000103416	-1.03933e-10	-0.545226	9.54526e-05	-1.03933e-10	-0.59674	0.000119208	-1.03933e-10	-0.587209
197138371	chr3:197138371:C:T	1.22271e-05	-1.49511	-1.18522	1.24929e-05	-1.45439	-1.17582	1.53553e-05	-1.47944	-1.15718
197138430	chr3:197138430:A:G	0.000178388	-2.77821e-05	-3.67306e-10	6.24681e-05	-1.02071	-3.67306e-10	7.74174e-05	-1.01887	-3.67306e-10
197138608	chr3:197138608:A:G	4.55942e-05	-1.03933e-10	-1.36421	4.45501e-05	-1.03933e-10	-1.35876	5.51024e-05	-1.03933e-10	-1.35888
197138610	chr3:197138610:T:C	4.52155e-05	-1.03933e-10	-1.37255	4.40644e-05	-1.03933e-10	-1.36972	5.44354e-05	-1.03933e-10	-1.37106
197139496	chr3:197139496:G:T	2.13928e-05	-0.921031	-1.19991	2.55437e-05	-0.790661	-1.12432	3.12896e-05	-0.806544	-1.11825
197139598	chr3:197139598:G:T	4.52931e-05	-1.03933e-10	-1.37083	4.4159e-05	-1.03933e-10	-1.36757	5.46712e-05	-1.03933e-10	-1.36674
197139678	chr3:197139678:A:T	1.39027e-05	-1.17702	-1.37489	1.66908e-05	-0.983628	-1.35688	2.05343e-05	-0.99022	-1.35576
197139701	chr3:197139701:C:T	8.62004e-05	-0.727313	-3.67306e-10	7.95e-05	-0.779613	-3.67306e-10	0.000104527	-0.718632	-3.67306e-10
197139763	chr3:197139763:CTG:C	4.51814e-05	-1.03933e-10	-1.3733	4.40102e-05	-1.03933e-10	-1.37095	5.43662e-05	-1.03933e-10	-1.37233
197139792	chr3:197139792:CAT:C	2.41728e-05	-0.693079	-1.30568	2.11693e-05	-0.780566	-1.32225	2.69479e-05	-0.747931	-1.32624
197139804	chr3:197139804:C:A	2.53922e-05	-0.857141	-1.09241	3.19728e-05	-0.708111	-0.982374	3.83365e-05	-0.737848	-0.983826
197139871	chr3:197139871:T:C	5.14876e-05	-0.161619	-1.08103	3.7168e-05	-0.364208	-1.17571	4.58802e-05	-0.371642	-1.1704
197139951	chr3:197139951:T:A	4.74964e-05	-1.03933e-10	-1.32333	4.66404e-05	-1.03933e-10	-1.3129	5.74487e-05	-1.03933e-10	-1.31718
197140301	chr3:197140301:A:G	0.000335167	-1.03933e-10	0.630641	0.000306834	-1.03933e-10	0.570938	0.000387141	-1.03933e-10	0.590713
197140337	chr3:197140337:C:T	6.98526e-05	-1.03933e-10	-0.937601	6.75772e-05	-1.03933e-10	-0.942099	8.26552e-05	-1.03933e-10	-0.953399
197140368	chr3:197140368:C:G	4.66614e-05	-1.03933e-10	-1.34107	4.57917e-05	-1.03933e-10	-1.33127	5.63873e-05	-1.03933e-10	-1.33583
197140887	chr3:197140887:T:C	0.00196603	0.362516	2.03727	4.47373e-05	-0.833059	-0.521502	5.61069e-05	-0.832734	-0.508084
197141000	chr3:197141000:G:A	2.43153e-05	-0.81484	-1.17804	2.3257e-05	-0.851544	-1.15722	2.64624e-05	-0.953543	-1.13881
197141315	chr3:197141315:A:C	1.36324e-05	-1.19903	-1.37251	1.61781e-05	-1.00939	-1.36232	2.02363e-05	-0.998988	-1.36161
197141385	chr3:197141385:AAGTT:A	4.99733e-05	-1.03933e-10	-1.2725	4.94064e-05	-1.03933e-10	-1.25529	6.07174e-05	-1.03933e-10	-1.26185
197141418	chr3:197141418:G:A	2.02632e-05	-1.00018	-1.175	2.41262e-05	-0.877564	-1.09451	2.95656e-05	-0.893375	-1.08809
197141504	chr3:197141504:T:C	4.91252e-05	-1.03933e-10	-1.28962	4.85006e-05	-1.03933e-10	-1.27379	5.96344e-05	-1.03933e-10	-1.27984
197141765	chr3:197141765:CA:C	1.63316e-05	-1.08855	-1.30233	1.41526e-05	-1.16736	-1.33812	1.73261e-05	-1.18303	-1.33283
197141802	chr3:197141802:A:C	2.67994e-05	-0.700617	-1.19499	3.23925e-05	-0.552353	-1.12509	3.96004e-05	-0.571877	-1.11736
197142056	chr3:197142056:G:A	2.15683e-05	-0.848349	-1.26442	1.8881e-05	-0.927115	-1.2901	2.3899e-05	-0.89805	-1.29619
197142102	chr3:197142102:G:T	4.92184e-05	-1.03933e-10	-1.28772	4.70547e-05	-1.03933e-10	-1.30406	5.86634e-05	-1.03933e-10	-1.29626
197142163	chr3:197142163:T:C	4.51142e-05	-1.03933e-10	-1.37479	4.38323e-05	-1.03933e-10	-1.375	5.41976e-05	-1.03933e-10	-1.37544
197142647	chr3:197142647:T:C	1.22838e-05	-1.53332	-1.14239	1.12122e-05	-1.53188	-1.20649	1.38417e-05	-1.52905	-1.21134
197142654	chr3:197142654:C:A	6.41435e-05	-1.03933e-10	-1.02287	6.33652e-05	-1.03933e-10	-1.00645	7.84531e-05	-1.03933e-10	-1.00558
197142817	chr3:197142817:A:G	5.21458e-05	-1.03933e-10	-1.22994	5.04819e-05	-1.03933e-10	-1.23376	6.21088e-05	-1.03933e-10	-1.23919
197142949	chr3:197142949:T:A	1.29767e-05	-1.24803	-1.37281	1.13318e-05	-1.40169	-1.32607	1.42345e-05	-1.38525	-1.32716
197143097	chr3:197143097:T:C	4.91504e-05	-1.03933e-10	-1.2891	4.85277e-05	-1.03933e-10	-1.27324	5.96665e-05	-1.03933e-10	-1.27931
197143308	chr3:197143308:AGTG:A	1.9893e-05	-1.01125	-1.18237	2.35943e-05	-0.89051	-1.10386	2.89466e-05	-0.905344	-1.09728
197143605	chr3:197143605:C:A	4.91194e-05	-1.03933e-10	-1.28974	4.84946e-05	-1.03933e-10	-1.27392	5.96267e-05	-1.03933e-10	-1.27997
197143658	chr3:197143658:C:T	4.99791e-05	-1.03933e-10	-1.27238	4.94171e-05	-1.03933e-10	-1.25507	6.07454e-05	-1.03933e-10	-1.26139
197143710	chr3:197143710:G:A	2.24366e-05	-0.823808	-1.24949	2.65409e-05	-0.686603	-1.19008	3.24617e-05	-0.704621	-1.18339
197143799	chr3:197143799:C:T	1.31961e-05	-1.23628	-1.36779	1.15559e-05	-1.39314	-1.31503	1.43787e-05	-1.38877	-1.31356
197143866	chr3:197143866:C:G	2.23618e-05	-0.791028	-1.28561	1.9567e-05	-0.87296	-1.30857	2.48048e-05	-0.843039	-1.314
197144105	chr3:197144105:T:C	5.04237e-05	-1.03933e-10	-1.26353	4.98894e-05	-1.03933e-10	-1.24556	6.12927e-05	-1.03933e-10	-1.25242
197144124	chr3:197144124:T:C	2.16593e-05	-0.830692	-1.27786	1.89795e-05	-0.910206	-1.3018	2.40299e-05	-0.881255	-1.30752
197144667	chr3:197144667:G:A	0.000166052	-0.0716901	-3.67306e-10	5.99183e-05	-1.06239	-3.67306e-10	7.42488e-05	-1.06065	-3.67306e-10
197145600	chr3:197145600:C:T	5.4855e-05	-1.03933e-10	-1.17929	5.3954e-05	-1.03933e-10	-1.16724	6.66162e-05	-1.03933e-10	-1.16913
197146272	chr3:197146272:C:G	4.50709e-05	-1.03933e-10	-1.37575	4.38293e-05	-1.03933e-10	-1.37507	5.42166e-05	-1.03933e-10	-1.37509
197146694	chr3:197146694:TTTTAGAAGATAACA:T	4.91352e-05	-1.03933e-10	-1.28941	4.85113e-05	-1.03933e-10	-1.27357	5.96469e-05	-1.03933e-10	-1.27963
197146757	chr3:197146757:G:C	4.02445e-05	-1.48901	-3.67306e-10	4.00172e-05	-1.46606	-3.67306e-10	4.88997e-05	-1.47831	-3.67306e-10
197146830	chr3:197146830:A:G	3.17442e-05	-0.977379	-0.7489	3.48188e-05	-0.949055	-0.656156	4.60119e-05	-0.881285	-0.657892
197147365	chr3:197147365:A:G	2.53866e-05	-0.798894	-1.15087	3.07204e-05	-0.658518	-1.07192	3.75493e-05	-0.677324	-1.0651
197147446	chr3:197147446:A:G	0.00015111	-1.03933e-10	-0.165978	0.00014022	-1.03933e-10	-0.212158	0.000176391	-1.03933e-10	-0.195376
197147572	chr3:197147572:T:C	5.20022e-05	-1.04606	-0.18664	5.28765e-05	-1.109	-0.0784074	6.3397e-05	-1.13757	-0.0810931
197148530	chr3:197148530:C:T	4.51964e-05	-1.03933e-10	-1.37297	4.40297e-05	-1.03933e-10	-1.37051	5.43868e-05	-1.03933e-10	-1.37196
197148582	chr3:197148582:C:T	2.23788e-05	-1.00092	-1.07495	2.7519e-05	-0.871785	-0.968707	3.33143e-05	-0.896651	-0.96544
197149076	chr3:197149076:T:C	6.66812e-05	-1.03933e-10	-0.984066	6.32008e-05	-1.03933e-10	-1.00905	7.93172e-05	-1.03933e-10	-0.994622
197149363	chr3:197149363:C:T	5.36943e-05	-1.03933e-10	-1.20068	5.15198e-05	-1.03933e-10	-1.2134	6.39173e-05	-1.03933e-10	-1.21049
197149729	chr3:197149729:G:A	5.08187e-05	-1.09279	-0.162938	5.14811e-05	-1.14679	-0.0673605	6.12066e-05	-1.19272	-0.0611047
197149904	chr3:197149904:T:TTA	1.89483e-05	-0.944009	-1.29827	1.78627e-05	-1.01304	-1.25962	2.08889e-05	-1.06454	-1.26432
197151123	chr3:197151123:A:G	0.000104586	-1.03933e-10	-0.533982	9.62816e-05	-1.03933e-10	-0.588092	0.00012027	-1.03933e-10	-0.578339
197151743	chr3:197151743:A:G	5.22921e-05	-1.03933e-10	-1.22714	5.19386e-05	-1.03933e-10	-1.20531	6.37324e-05	-1.03933e-10	-1.21338
197151813	chr3:197151813:C:T	4.93642e-05	-1.03933e-10	-1.28476	4.87618e-05	-1.03933e-10	-1.26842	5.99455e-05	-1.03933e-10	-1.27464
197151832	chr3:197151832:CAGG:C	1.66053e-05	-1.24974	-1.12452	1.4627e-05	-1.30879	-1.1637	1.83757e-05	-1.2835	-1.17355
197151868	chr3:197151868:C:A	7.25728e-05	-1.03933e-10	-0.899398	6.77647e-05	-1.03933e-10	-0.939328	8.52703e-05	-1.03933e-10	-0.922251
197152075	chr3:197152075:C:CT	0.000358612	0.698253	-3.67306e-10	0.000407154	0.853823	-3.67306e-10	0.000450054	0.741292	-3.67306e-10
197152558	chr3:197152558:C:T	4.54315e-05	-1.03933e-10	-1.36778	4.43341e-05	-1.03933e-10	-1.36361	5.47371e-05	-1.03933e-10	-1.36554
197153053	chr3:197153053:T:C	6.64298e-05	-1.03933e-10	-0.987843	6.29797e-05	-1.03933e-10	-1.01256	7.90227e-05	-1.03933e-10	-0.998342
197153752	chr3:197153752:T:C	5.12514e-05	-1.03933e-10	-1.24725	4.89525e-05	-1.03933e-10	-1.26452	6.11926e-05	-1.03933e-10	-1.25405
197153782	chr3:197153782:G:C	4.53843e-05	-1.03933e-10	-1.36882	4.4277e-05	-1.03933e-10	-1.3649	5.46726e-05	-1.03933e-10	-1.36671
197153913	chr3:197153913:C:T	4.91584e-05	-1.03933e-10	-1.28894	4.85362e-05	-1.03933e-10	-1.27306	5.96767e-05	-1.03933e-10	-1.27914
197154007	chr3:197154007:T:C	4.90137e-05	-1.03933e-10	-1.29189	4.68705e-05	-1.03933e-10	-1.30798	5.84307e-05	-1.03933e-10	-1.30024
197154209	chr3:197154209:G:A	2.03679e-05	-1.20701	-0.963022	1.80792e-05	-1.21929	-1.04131	2.06873e-05	-1.29911	-1.03944
197154718	chr3:197154718:G:A	1.73471e-05	-0.97771	-1.35285	1.98251e-05	-0.849715	-1.31871	2.41319e-05	-0.86502	-1.31952
197154732	chr3:197154732:A:C	4.96483e-05	-1.03933e-10	-1.27902	4.7419e-05	-1.03933e-10	-1.29635	5.91505e-05	-1.03933e-10	-1.28799
197154846	chr3:197154846:T:C	4.90615e-05	-1.03933e-10	-1.29091	4.81188e-05	-1.03933e-10	-1.2817	5.94358e-05	-1.03933e-10	-1.28318
197155375	chr3:197155375:T:C	4.91321e-05	-1.03933e-10	-1.28948	4.85054e-05	-1.03933e-10	-1.2737	5.96435e-05	-1.03933e-10	-1.27969
197155606	chr3:197155606:C:A	4.94973e-05	-1.03933e-10	-1.28207	4.88969e-05	-1.03933e-10	-1.26565	6.01113e-05	-1.03933e-10	-1.27188
197155910	chr3:197155910:C:A	3.87658e-05	-1.52645	-3.67306e-10	3.80263e-05	-1.51709	-3.67306e-10	4.68936e-05	-1.5202	-3.67306e-10
197156210	chr3:197156210:T:C	1.57142e-05	-1.18433	-1.24509	1.38928e-05	-1.25028	-1.27372	1.75693e-05	-1.22276	-1.27916
197156388	chr3:197156388:A:T	0.000416602	-1.03933e-10	0.848143	0.000371843	-1.03933e-10	0.763102	0.000474043	-1.03933e-10	0.793222
197156443	chr3:197156443:AAAGT:A	1.27796e-05	-1.45725	-1.17889	1.3089e-05	-1.40525	-1.17835	1.62132e-05	-1.42705	-1.1552
197156691	chr3:197156691:A:G	4.12665e-05	-1.46394	-3.67306e-10	3.91082e-05	-1.48904	-3.67306e-10	4.95159e-05	-1.46578	-3.67306e-10
197156851	chr3:197156851:G:C	4.74812e-05	-1.03933e-10	-1.32366	4.67288e-05	-1.03933e-10	-1.31101	5.76936e-05	-1.03933e-10	-1.31293
197157251	chr3:197157251:A:G	8.74015e-05	-1.03933e-10	-0.713477	8.17524e-05	-1.03933e-10	-0.751674	0.000101946	-1.03933e-10	-0.743635
197157499	chr3:197157499:A:C	1.13016e-05	-1.38686	-1.37218	1.17311e-05	-1.32406	-1.36907	1.40104e-05	-1.36132	-1.36696
197157592	chr3:197157592:T:TA	1.52732e-05	-1.3744	-1.08349	1.36529e-05	-1.38468	-1.15674	1.6067e-05	-1.43746	-1.15385
197157764	chr3:197157764:C:T	4.11006e-05	-1.46797	-3.67306e-10	4.02626e-05	-1.45995	-3.67306e-10	4.86565e-05	-1.48329	-3.67306e-10
197158202	chr3:197158202:G:A	2.54761e-05	-0.90567	-1.04058	3.18331e-05	-0.765236	-0.929626	3.84562e-05	-0.79253	-0.926027
197158829	chr3:197158829:G:C	1.23826e-05	-1.52224	-1.14545	1.11642e-05	-1.53322	-1.20944	1.37109e-05	-1.53414	-1.21574
197158937	chr3:197158937:C:T	1.99418e-05	-1.15752	-1.03365	1.79567e-05	-1.16572	-1.10169	2.02294e-05	-1.25883	-1.10211
197158957	chr3:197158957:G:T	4.98113e-05	-1.03933e-10	-1.27575	4.75637e-05	-1.03933e-10	-1.2933	5.93359e-05	-1.03933e-10	-1.28486
197159568	chr3:197159568:A:C	4.52857e-05	-1.03933e-10	-1.371	4.41544e-05	-1.03933e-10	-1.36768	5.45354e-05	-1.03933e-10	-1.36923
197159837	chr3:197159837:T:G	6.67372e-05	-1.03933e-10	-0.983226	6.32524e-05	-1.03933e-10	-1.00824	7.93829e-05	-1.03933e-10	-0.993793
197162560	chr3:197162560:T:C	4.52054e-05	-1.03933e-10	-1.37277	4.38323e-05	-1.03933e-10	-1.375	5.42169e-05	-1.03933e-10	-1.37508
197162638	chr3:197162638:G:A	0.000104582	-1.03933e-10	-0.534019	9.62776e-05	-1.03933e-10	-0.588134	0.000120264	-1.03933e-10	-0.578387
197162819	chr3:197162819:G:T	4.51559e-05	-1.03933e-10	-1.37387	4.39806e-05	-1.03933e-10	-1.37162	5.43467e-05	-1.03933e-10	-1.37269
197163352	chr3:197163352:A:G	5.21957e-05	-1.03933e-10	-1.22899	5.04173e-05	-1.03933e-10	-1.23504	6.19568e-05	-1.03933e-10	-1.24164
197164413	chr3:197164413:A:G	5.27785e-05	-1.03933e-10	-1.21788	5.0155e-05	-1.03933e-10	-1.24025	6.27209e-05	-1.03933e-10	-1.22938
197164492	chr3:197164492:C:T	2.56182e-05	-0.858659	-1.08203	3.19268e-05	-0.714253	-0.97767	3.85375e-05	-0.742062	-0.974383
197164774	chr3:197164774:T:G	4.9618e-05	-1.03933e-10	-1.27964	4.73935e-05	-1.03933e-10	-1.29688	5.91174e-05	-1.03933e-10	-1.28855
197164867	chr3:197164867:A:G	0.000189598	0.060919	-3.67306e-10	6.46713e-05	-0.986052	-3.67306e-10	8.01441e-05	-0.98425	-3.67306e-10
197165142	chr3:197165142:T:C	1.779e-05	-1.15387	-1.15148	1.55551e-05	-1.22274	-1.18824	1.96234e-05	-1.1938	-1.19755
197165496	chr3:197165496:T:C	5.99795e-05	-1.03933e-10	-1.08999	5.9419e-05	-1.03933e-10	-1.07076	7.3561e-05	-1.03933e-10	-1.06996
197165512	chr3:197165512:CTT:C	1.84095e-05	-1.13713	-1.13399	1.84388e-05	-1.13138	-1.10953	2.14899e-05	-1.18388	-1.11662
197165546	chr3:197165546:C:T	2.38131e-05	-0.718594	-1.29516	2.81602e-05	-0.57104	-1.24642	3.4326e-05	-0.59124	-1.24093
197165575	chr3:197165575:C:T	1.40629e-05	-1.17202	-1.36843	1.14513e-05	-1.34946	-1.3678	1.44248e-05	-1.33036	-1.36877
197165951	chr3:197165951:C:G	0.00176907	0.397787	1.89643	4.25224e-05	-0.811749	-0.593589	5.33e-05	-0.811537	-0.580605
197166138	chr3:197166138:T:C	5.19554e-05	-1.03933e-10	-1.2336	5.17189e-05	-1.03933e-10	-1.20955	6.3764e-05	-1.03933e-10	-1.21289
197166246	chr3:197166246:G:A	2.78253e-05	-0.526519	-1.33152	2.38725e-05	-0.624574	-1.35807	2.83541e-05	-0.669045	-1.35426
197166391	chr3:197166391:G:A	9.99732e-05	-1.03933e-10	-0.579086	9.23666e-05	-1.03933e-10	-0.629604	0.000115318	-1.03933e-10	-0.620383
197166625	chr3:197166625:C:T	6.2157e-05	-1.03933e-10	-1.05433	6.01769e-05	-1.03933e-10	-1.05808	7.37397e-05	-1.03933e-10	-1.06753
197166676	chr3:197166676:G:A	0.000102975	-1.03933e-10	-0.549503	9.50571e-05	-1.03933e-10	-0.600892	0.000118711	-1.03933e-10	-0.591383
197166726	chr3:197166726:C:T	1.94702e-05	-0.86928	-1.34582	1.79928e-05	-0.945357	-1.32004	2.13709e-05	-0.981733	-1.32431
197166844	chr3:197166844:A:C	4.9341e-05	-1.03933e-10	-1.28523	4.875e-05	-1.03933e-10	-1.26867	5.99321e-05	-1.03933e-10	-1.27486
197167357	chr3:197167357:A:T	4.61949e-05	-1.03933e-10	-1.35112	4.53153e-05	-1.03933e-10	-1.34173	5.585e-05	-1.03933e-10	-1.34541
197167793	chr3:197167793:A:C	6.87721e-05	-0.95319	-3.67306e-10	6.81461e-05	-0.933716	-3.67306e-10	7.5344e-05	-1.04601	-3.67306e-10
197169056	chr3:197169056:T:G	9.84591e-06	-1.53138	-1.36555	9.6724e-06	-1.51896	-1.36713	1.19433e-05	-1.52587	-1.36204
197169067	chr3:197169067:T:C	4.9846e-05	-1.03933e-10	-1.27505	4.75904e-05	-1.03933e-10	-1.29274	5.93751e-05	-1.03933e-10	-1.2842
197169094	chr3:197169094:C:T	6.36001e-05	-1.03137	-3.67306e-10	6.34318e-05	-1.00541	-3.67306e-10	8.09023e-05	-0.974835	-3.67306e-10
197169127	chr3:197169127:C:T	5.31156e-05	-1.03933e-10	-1.21152	5.12254e-05	-1.03933e-10	-1.21913	6.30415e-05	-1.03933e-10	-1.22428
197169522	chr3:197169522:T:C	6.39283e-05	0.0510335	-1.07726	4.5549e-05	-0.164768	-1.17181	5.75736e-05	-0.148174	-1.16684
197169870	chr3:197169870:T:C	4.53969e-05	-1.03933e-10	-1.36855	4.40773e-05	-1.03933e-10	-1.36942	5.44531e-05	-1.03933e-10	-1.37074
197169997	chr3:197169997:C:T	4.90656e-05	-1.03933e-10	-1.29083	4.84308e-05	-1.03933e-10	-1.27523	5.95562e-05	-1.03933e-10	-1.28116
197170370	chr3:197170370:T:C	3.11564e-05	-0.79988	-0.945089	3.98589e-05	-0.648739	-0.821286	4.80905e-05	-0.678005	-0.816986
197170373	chr3:197170373:T:C	3.16639e-05	-0.782703	-0.946108	4.05698e-05	-0.629889	-0.822455	4.89326e-05	-0.659465	-0.818169
197171487	chr3:197171487:A:C	4.98966e-05	-1.03933e-10	-1.27404	4.76367e-05	-1.03933e-10	-1.29177	5.9433e-05	-1.03933e-10	-1.28323
197171515	chr3:197171515:A:T	1.00655e-05	-1.50049	-1.37439	1.01512e-05	-1.46371	-1.37407	1.239e-05	-1.47969	-1.3715
197171709	chr3:197171709:T:C	7.26469e-05	-1.03933e-10	-0.898378	6.85299e-05	-1.03933e-10	-0.928099	8.58243e-05	-1.03933e-10	-0.915775
197172151	chr3:197172151:GA:G	0.000539605	-1.03933e-10	1.10685	0.000479584	-1.03933e-10	1.01755	0.000612855	-1.03933e-10	1.05005
197172256	chr3:197172256:T:C	0.00178816	0.372415	1.93254	4.26272e-05	-0.826987	-0.575891	5.34351e-05	-0.826849	-0.562759
197172433	chr3:197172433:A:T	1.01312e-05	-1.49553	-1.37284	1.02416e-05	-1.45653	-1.37239	1.24999e-05	-1.47339	-1.36897
197172798	chr3:197172798:A:G	4.61949e-05	-1.03933e-10	-1.35112	4.53153e-05	-1.03933e-10	-1.34173	5.585e-05	-1.03933e-10	-1.34541
197173689	chr3:197173689:G:A	0.000100496	-1.03933e-10	-0.573876	9.26374e-05	-1.03933e-10	-0.626677	0.000115689	-1.03933e-10	-0.617175
197173935	chr3:197173935:C:CA	3.91384e-05	-1.51688	-3.67306e-10	3.78079e-05	-1.52285	-3.67306e-10	4.75486e-05	-1.50632	-3.67306e-10
197174821	chr3:197174821:G:A	1.62403e-05	-1.22993	-1.16656	1.43282e-05	-1.29122	-1.20191	1.8026e-05	-1.2654	-1.21086
197174866	chr3:197174866:A:G	1.23996e-05	-1.51576	-1.15056	1.11437e-05	-1.53088	-1.21362	1.36707e-05	-1.53304	-1.21979
197175315	chr3:197175315:A:G	2.57085e-05	-0.601518	-1.33565	2.36266e-05	-0.696833	-1.29616	2.77489e-05	-0.740226	-1.30466
197175499	chr3:197175499:T:C	2.16946e-05	-0.924788	-1.18214	2.07377e-05	-0.954814	-1.1686	2.64832e-05	-0.916324	-1.17524
197175778	chr3:197175778:T:C	6.56211e-05	-1.03933e-10	-1.00009	6.36545e-05	-1.03933e-10	-1.0019	7.79822e-05	-1.03933e-10	-1.0116
197177019	chr3:197177019:T:C	0.00010053	-1.03933e-10	-0.573533	9.28721e-05	-1.03933e-10	-0.624147	0.000115965	-1.03933e-10	-0.614791
197177043	chr3:197177043:A:G	4.55008e-05	-1.03933e-10	-1.36626	4.44366e-05	-1.03933e-10	-1.36131	5.49635e-05	-1.03933e-10	-1.36141
197177618	chr3:197177618:C:A	5.36663e-05	-1.03933e-10	-1.2012	5.28335e-05	-1.03933e-10	-1.18822	6.52393e-05	-1.03933e-10	-1.19001
197177755	chr3:197177755:T:C	4.53013e-05	-1.03933e-10	-1.37065	4.41736e-05	-1.03933e-10	-1.36724	5.45569e-05	-1.03933e-10	-1.36883
197177890	chr3:197177890:C:T	2.59333e-05	-0.814134	-1.11433	3.22495e-05	-0.665266	-1.0166	3.89301e-05	-0.693026	-1.01328
197178233	chr3:197178233:A:G	4.97374e-05	-1.03933e-10	-1.27723	4.91592e-05	-1.03933e-10	-1.26031	6.04192e-05	-1.03933e-10	-1.26677
197178298	chr3:197178298:A:T	4.95302e-05	-1.03933e-10	-1.28141	4.73165e-05	-1.03933e-10	-1.29851	5.90183e-05	-1.03933e-10	-1.29023
197178331	chr3:197178331:C:T	6.66647e-05	-1.03933e-10	-0.984314	6.61847e-05	-1.03933e-10	-0.96292	8.20393e-05	-1.03933e-10	-0.960879
197178835	chr3:197178835:CT:C	8.33922e-05	-0.760435	-3.67306e-10	8.29667e-05	-0.73693	-3.67306e-10	0.00010619	-0.702848	-3.67306e-10
197178902	chr3:197178902:T:C	2.85548e-05	-1.10873	-0.72343	2.07028e-05	-1.25566	-0.869436	2.51569e-05	-1.25459	-0.888356
197179062	chr3:197179062:G:A	2.44672e-05	-0.721823	-1.26483	2.94072e-05	-0.570085	-1.20404	3.56809e-05	-0.592138	-1.20132
197179203	chr3:197179203:G:T	1.36333e-05	-1.23136	-1.34011	1.22192e-05	-1.2967	-1.35566	1.55659e-05	-1.26571	-1.35728
197179220	chr3:197179220:A:G	0.000334249	0.653077	-0.0251804	4.35137e-05	-0.559885	-0.822408	5.17514e-05	-0.586056	-0.835569
197179254	chr3:197179254:T:C	1.04449e-05	-1.48853	-1.34934	1.17619e-05	-1.31675	-1.37376	1.43056e-05	-1.33519	-1.37224
197179256	chr3:197179256:C:T	4.98042e-05	-1.03933e-10	-1.27589	4.9315e-05	-1.03933e-10	-1.25714	6.07255e-05	-1.03933e-10	-1.26171
197179274	chr3:197179274:C:G	0.00192083	0.420472	1.95605	5.30377e-05	-0.795707	-0.38866	6.62775e-05	-0.795674	-0.378552
197179293	chr3:197179293:A:G	4.16506e-05	-0.0914346	-1.36324	3.53675e-05	-0.214664	-1.37491	4.15006e-05	-0.268661	-1.37371
197179574	chr3:197179574:T:A	5.53431e-05	-1.03933e-10	-1.17044	5.46795e-05	-1.03933e-10	-1.15388	6.76729e-05	-1.03933e-10	-1.15339
197179641	chr3:197179641:CACTT:C	8.62155e-05	-1.03933e-10	-0.727139	7.8938e-05	-1.03933e-10	-0.786707	9.96879e-05	-1.03933e-10	-0.766032
197179869	chr3:197179869:T:C	0.000350502	0.675377	-3.67306e-10	0.000397814	0.830616	-3.67306e-10	0.000440057	0.718829	-3.67306e-10
197180325	chr3:197180325:A:C	4.56813e-05	-1.03933e-10	-1.3623	4.46119e-05	-1.03933e-10	-1.35737	5.51095e-05	-1.03933e-10	-1.35875
197181030	chr3:197181030:T:G	5.04846e-05	-1.03933e-10	-1.26232	4.81461e-05	-1.03933e-10	-1.28113	6.01045e-05	-1.03933e-10	-1.27199
197181048	chr3:197181048:T:C	4.95443e-05	-1.03933e-10	-1.28112	4.73285e-05	-1.03933e-10	-1.29826	5.90343e-05	-1.03933e-10	-1.28996
197181145	chr3:197181145:T:C	5.91567e-05	-1.03933e-10	-1.1038	5.85734e-05	-1.03933e-10	-1.08509	7.25138e-05	-1.03933e-10	-1.0843
197181548	chr3:197181548:G:C	2.69456e-05	-0.689974	-1.2002	3.25458e-05	-0.539688	-1.13303	3.97827e-05	-0.560147	-1.1245
197181769	chr3:197181769:AG:A	2.92809e-05	-0.466039	-1.34102	2.5149e-05	-0.566616	-1.36394	2.98005e-05	-0.612727	-1.36082
197181942	chr3:197181942:G:A	2.05064e-05	-0.918874	-1.24438	1.89471e-05	-0.978396	-1.23532	2.27489e-05	-1.01885	-1.2247
197181970	chr3:197181970:C:T	0.000100496	-1.03933e-10	-0.573876	9.26374e-05	-1.03933e-10	-0.626677	0.000115689	-1.03933e-10	-0.617175
197182143	chr3:197182143:A:AT	1.24078e-05	-1.42972	-1.23595	1.28192e-05	-1.37067	-1.23375	1.5779e-05	-1.39532	-1.21408
197182538	chr3:197182538:G:A	1.47784e-05	-1.38616	-1.10466	1.32513e-05	-1.39614	-1.17514	1.56328e-05	-1.44642	-1.17228
197183037	chr3:197183037:C:T	2.47077e-05	-0.729634	-1.24724	2.9504e-05	-0.58368	-1.18717	3.60372e-05	-0.60302	-1.1805
197183117	chr3:197183117:A:T	4.95501e-05	-1.03933e-10	-1.281	4.7339e-05	-1.03933e-10	-1.29804	5.90466e-05	-1.03933e-10	-1.28975
197183211	chr3:197183211:A:G	2.84689e-05	-0.54839	-1.28679	2.41156e-05	-0.645351	-1.32716	2.87125e-05	-0.689748	-1.32099
197183444	chr3:197183444:GA:G	5.23147e-05	-0.83868	-0.388031	5.21184e-05	-0.908649	-0.293203	6.1744e-05	-0.949175	-0.295904
197184320	chr3:197184320:A:G	4.22742e-05	-1.43981	-3.67306e-10	4.05864e-05	-1.45194	-3.67306e-10	5.1974e-05	-1.41733	-3.67306e-10
197184331	chr3:197184331:CTG:C	9.98696e-06	-1.50707	-1.37564	1.0039e-05	-1.47336	-1.37554	1.22521e-05	-1.48818	-1.3742
197184490	chr3:197184490:C:T	1.35501e-05	-1.203	-1.3746	1.27049e-05	-1.23801	-1.37537	1.48367e-05	-1.29521	-1.37576
197184513	chr3:197184513:A:T	1.00473e-05	-1.5012	-1.37549	1.01288e-05	-1.46464	-1.37534	1.23511e-05	-1.4806	-1.37374
197184617	chr3:197184617:T:C	1.44861e-05	-1.51968	-0.991116	1.27506e-05	-1.53239	-1.0774	1.56309e-05	-1.53385	-1.08498
197184933	chr3:197184933:C:T	4.61655e-05	-1.03933e-10	-1.35176	4.44526e-05	-1.03933e-10	-1.36095	5.4982e-05	-1.03933e-10	-1.36107
197185359	chr3:197185359:G:A	2.33834e-05	-0.773465	-1.2585	2.77467e-05	-0.63112	-1.20113	3.39021e-05	-0.649929	-1.19467
197185405	chr3:197185405:T:C	5.65288e-05	-0.918541	-0.230697	5.72856e-05	-0.983271	-0.12405	6.79035e-05	-1.0241	-0.125885
197185519	chr3:197185519:C:T	5.56069e-05	-1.03933e-10	-1.16568	5.49528e-05	-1.03933e-10	-1.1489	6.80158e-05	-1.03933e-10	-1.14834
197185954	chr3:197185954:A:C	6.94505e-05	-1.03933e-10	-0.943375	6.50332e-05	-1.03933e-10	-0.980472	8.09773e-05	-1.03933e-10	-0.973908
197186171	chr3:197186171:C:T	3.85624e-05	-1.53171	-3.67306e-10	3.75108e-05	-1.53074	-3.67306e-10	4.62482e-05	-1.53405	-3.67306e-10
197186199	chr3:197186199:A:G	6.50223e-05	-1.03933e-10	-1.00926	6.16751e-05	-1.03933e-10	-1.03349	7.73754e-05	-1.03933e-10	-1.01941
197186800	chr3:197186800:A:C	0.000179338	0.00528385	-3.67306e-10	0.000201469	0.150266	-3.67306e-10	0.000200734	-0.0660937	-3.67306e-10
197187853	chr3:197187853:A:T	3.71302e-05	-0.374953	-1.19461	3.04583e-05	-0.481601	-1.25741	3.63296e-05	-0.529588	-1.24586
197188208	chr3:197188208:G:C	4.50971e-05	-1.03933e-10	-1.37517	4.38846e-05	-1.03933e-10	-1.37381	5.42404e-05	-1.03933e-10	-1.37465
197188372	chr3:197188372:ACT:A	5.86079e-05	-1.03933e-10	-1.11312	5.8019e-05	-1.03933e-10	-1.0946	7.18078e-05	-1.03933e-10	-1.09408
197188392	chr3:197188392:G:A	1.43567e-05	-1.33478	-1.18499	1.29992e-05	-1.34678	-1.2437	1.51971e-05	-1.40609	-1.24088
197188892	chr3:197188892:T:C	4.70604e-05	-1.03933e-10	-1.33256	4.5174e-05	-1.03933e-10	-1.34485	5.58677e-05	-1.03933e-10	-1.34509
197189374	chr3:197189374:T:C	0.0471308	0.137803	5.43889	0.000202484	-0.967843	1.12313	0.000257699	-0.969947	1.15366
197189375	chr3:197189375:A:G	7.85156e-05	-0.820691	-3.67306e-10	5.2679e-05	-1.19115	-3.67306e-10	6.31985e-05	-1.2218	-3.67306e-10
197190078	chr3:197190078:A:G	4.96618e-05	-1.03933e-10	-1.27875	4.74316e-05	-1.03933e-10	-1.29608	5.91673e-05	-1.03933e-10	-1.28771
197190701	chr3:197190701:C:T	1.76098e-05	-1.17337	-1.14216	1.54118e-05	-1.2403	-1.17994	1.94323e-05	-1.21182	-1.18932
197190747	chr3:197190747:C:A	0.00022936	-1.03933e-10	0.251303	0.000241323	-1.03933e-10	0.330769	0.000290887	-1.03933e-10	0.30486
197191199	chr3:197191199:T:C	1.74566e-05	-1.18133	-1.14294	1.52945e-05	-1.24739	-1.18048	1.92731e-05	-1.2195	-1.18987
197191511	chr3:197191511:G:C	4.514e-05	-1.03933e-10	-1.37422	4.38054e-05	-1.03933e-10	-1.37561	5.41856e-05	-1.03933e-10	-1.37566
197191944	chr3:197191944:G:A	1.02857e-05	-1.50213	-1.35111	1.03791e-05	-1.46603	-1.34954	1.27524e-05	-1.48174	-1.34062
197192354	chr3:197192354:A:G	9.85762e-05	-1.03933e-10	-0.593159	9.1123e-05	-1.03933e-10	-0.64316	0.000113765	-1.03933e-10	-0.633938
197192779	chr3:197192779:G:A	5.17478e-05	-1.03933e-10	-1.23761	5.06546e-05	-1.03933e-10	-1.23034	6.28566e-05	-1.03933e-10	-1.22722
197192839	chr3:197192839:C:G	1.481e-05	-1.3661	-1.12258	1.32962e-05	-1.37722	-1.19067	1.56311e-05	-1.43087	-1.18795
197193413	chr3:197193413:A:C	0.000184654	0.0344976	-3.67306e-10	6.36667e-05	-1.00171	-3.67306e-10	7.89179e-05	-0.999669	-3.67306e-10
197193682	chr3:197193682:A:G	6.66974e-05	-1.03933e-10	-0.983823	6.3212e-05	-1.03933e-10	-1.00888	7.93123e-05	-1.03933e-10	-0.994683
197193830	chr3:197193830:T:C	0.000174381	-0.0227438	-3.67306e-10	6.15976e-05	-1.03475	-3.67306e-10	7.63405e-05	-1.03287	-3.67306e-10
197194489	chr3:197194489:T:C	6.4951e-05	-1.01036	-3.67306e-10	6.47429e-05	-0.984946	-3.67306e-10	8.28103e-05	-0.951524	-3.67306e-10
197194794	chr3:197194794:T:C	5.42366e-05	-1.03933e-10	-1.19063	5.35395e-05	-1.03933e-10	-1.17495	6.62635e-05	-1.03933e-10	-1.17444
197194909	chr3:197194909:A:G	2.51735e-05	-0.880352	-1.07784	3.13147e-05	-0.738047	-0.973236	3.78443e-05	-0.764822	-0.969773
197197560	chr3:197197560:T:C	4.86383e-05	-1.03933e-10	-1.29958	4.79738e-05	-1.03933e-10	-1.28472	5.90051e-05	-1.03933e-10	-1.29045
197198227	chr3:197198227:C:T	0.000103359	-1.03933e-10	-0.545776	9.53718e-05	-1.03933e-10	-0.597587	0.000119185	-1.03933e-10	-0.587399
197198229	chr3:197198229:C:T	1.79111e-05	-1.15229	-1.14628	1.56558e-05	-1.22123	-1.1833	1.976e-05	-1.19164	-1.19278
197198405	chr3:197198405:T:A	1.86506e-05	-1.14212	-1.11598	1.62541e-05	-1.21123	-1.15579	2.05001e-05	-1.18195	-1.1657
197198440	chr3:197198440:C:G	1.24533e-05	-1.30595	-1.35605	1.31792e-05	-1.22732	-1.34941	1.56388e-05	-1.27301	-1.34531
197198588	chr3:197198588:A:G	7.30114e-05	-1.03933e-10	-0.893373	6.80207e-05	-1.03933e-10	-0.935558	8.47545e-05	-1.03933e-10	-0.928318
197198911	chr3:197198911:C:T	0.00163566	0.378651	1.83716	4.09207e-05	-0.823593	-0.620139	5.12929e-05	-0.823039	-0.607485
197198942	chr3:197198942:G:A	0.000115988	-1.03933e-10	-0.430499	0.000119804	-1.03933e-10	-0.369513	0.000146268	-1.03933e-10	-0.382633
197198946	chr3:197198946:T:C	2.83741e-05	-0.551148	-1.28736	2.36821e-05	-0.658773	-1.33188	2.86836e-05	-0.688579	-1.32317
197199261	chr3:197199261:C:T	4.52463e-05	-1.03933e-10	-1.37187	4.41024e-05	-1.03933e-10	-1.36886	5.44788e-05	-1.03933e-10	-1.37027
197199716	chr3:197199716:C:T	1.4712e-05	-1.41099	-1.08434	1.31518e-05	-1.42097	-1.15784	1.55982e-05	-1.46597	-1.15495
197199978	chr3:197199978:C:T	0.00177017	0.467127	1.82771	4.3018e-05	-0.769032	-0.624719	5.39081e-05	-0.768699	-0.612097
197200021	chr3:197200021:A:G	4.90598e-05	-1.03933e-10	-1.29095	4.84272e-05	-1.03933e-10	-1.27531	5.95483e-05	-1.03933e-10	-1.28129
197200151	chr3:197200151:G:A	0.00214318	0.584602	1.90146	4.79848e-05	-0.695692	-0.588794	6.01686e-05	-0.695043	-0.575883
197200267	chr3:197200267:T:C	5.95876e-05	-1.03933e-10	-1.09654	5.90157e-05	-1.03933e-10	-1.07757	7.30582e-05	-1.03933e-10	-1.07682
197200543	chr3:197200543:A:G	0.000109717	-1.03933e-10	-0.486086	0.000113145	-1.03933e-10	-0.426704	0.000138183	-1.03933e-10	-0.439496
197200736	chr3:197200736:C:T	2.21246e-05	-0.910678	-1.17662	2.65545e-05	-0.778422	-1.09775	3.24982e-05	-0.795559	-1.09133
197200950	chr3:197200950:C:T	4.52413e-05	-1.03933e-10	-1.37198	4.40959e-05	-1.03933e-10	-1.369	5.44716e-05	-1.03933e-10	-1.3704
197201106	chr3:197201106:G:A	4.70178e-05	-1.03933e-10	-1.33346	4.61665e-05	-1.03933e-10	-1.32311	5.68613e-05	-1.03933e-10	-1.32746
197201310	chr3:197201310:G:A	4.58538e-05	-1.03933e-10	-1.35853	4.48072e-05	-1.03933e-10	-1.353	5.53418e-05	-1.03933e-10	-1.35455
197201379	chr3:197201379:G:A	2.70853e-05	-0.559063	-1.32593	2.3317e-05	-0.653471	-1.35272	2.76917e-05	-0.697745	-1.3492
197201739	chr3:197201739:G:A	5.88414e-05	-1.10914	-3.67306e-10	6.03749e-05	-1.0548	-3.67306e-10	6.67839e-05	-1.16661	-3.67306e-10
197202161	chr3:197202161:T:C	4.79387e-05	-1.03933e-10	-1.31407	4.72278e-05	-1.03933e-10	-1.30039	5.81118e-05	-1.03933e-10	-1.30571
197202913	chr3:197202913:ACT:A	0.044502	0.22914	5.29016	0.000195828	-0.914346	1.03621	0.000249022	-0.91646	1.06593
197203081	chr3:197203081:T:C	5.80745e-05	-1.03933e-10	-1.12226	5.74685e-05	-1.03933e-10	-1.10413	7.11326e-05	-1.03933e-10	-1.10353
197203114	chr3:197203114:T:G	6.8863e-05	-1.03933e-10	-0.95187	6.53361e-05	-1.03933e-10	-0.975824	8.20204e-05	-1.03933e-10	-0.961109
197203335	chr3:197203335:T:C	4.68607e-05	-1.03933e-10	-1.33681	4.59528e-05	-1.03933e-10	-1.32775	5.66329e-05	-1.03933e-10	-1.33149
197203910	chr3:197203910:T:C	1.5729e-05	-1.31782	-1.11066	1.39136e-05	-1.37123	-1.15127	1.74889e-05	-1.34528	-1.16123
197204068	chr3:197204068:G:A	5.84291e-05	-1.03933e-10	-1.11617	5.78224e-05	-1.03933e-10	-1.09799	7.15858e-05	-1.03933e-10	-1.09718
197204740	chr3:197204740:A:G	1.29819e-05	-1.47369	-1.14674	1.32516e-05	-1.42703	-1.14422	1.64821e-05	-1.44681	-1.11899
197204754	chr3:197204754:G:T	2.84514e-05	-0.509063	-1.32673	2.44425e-05	-0.605789	-1.35326	2.89721e-05	-0.651984	-1.34976
197204780	chr3:197204780:G:A	1.19681e-05	-1.51767	-1.18407	1.08232e-05	-1.53167	-1.24201	1.32881e-05	-1.53348	-1.24773
197204854	chr3:197204854:C:T	8.03546e-05	-0.797539	-3.67306e-10	5.35343e-05	-1.17505	-3.67306e-10	6.41754e-05	-1.20646	-3.67306e-10
197204950	chr3:197204950:T:C	1.77626e-05	-1.16304	-1.14386	1.5537e-05	-1.23079	-1.18136	1.9589e-05	-1.20232	-1.19079
197205191	chr3:197205191:G:T	1.68243e-05	-1.19153	-1.16964	1.47881e-05	-1.25671	-1.20483	1.86434e-05	-1.22887	-1.21371
197205702	chr3:197205702:C:T	5.29291e-05	-1.21504	-3.67306e-10	5.28772e-05	-1.1874	-3.67306e-10	6.54756e-05	-1.1864	-3.67306e-10
197206369	chr3:197206369:G:A	0.000139972	-1.03933e-10	-0.242546	0.000128169	-1.03933e-10	-0.302018	0.000160289	-1.03933e-10	-0.291099
197206491	chr3:197206491:G:A	4.61827e-05	-1.35138	-3.67306e-10	4.55113e-05	-1.33741	-3.67306e-10	5.84174e-05	-1.30046	-3.67306e-10
197206754	chr3:197206754:A:C	7.03267e-05	-1.03933e-10	-0.930837	6.92139e-05	-1.03933e-10	-0.918168	8.48374e-05	-1.03933e-10	-0.92734
197207036	chr3:197207036:C:G	4.51698e-05	-1.03933e-10	-1.37356	4.39935e-05	-1.03933e-10	-1.37133	5.435e-05	-1.03933e-10	-1.37263
197207091	chr3:197207091:C:T	1.22184e-05	-1.52453	-1.15651	1.10429e-05	-1.53378	-1.2198	1.35755e-05	-1.53419	-1.22562
197207390	chr3:197207390:C:T	0.000100296	-1.03933e-10	-0.57586	0.000102142	-1.03933e-10	-0.529004	0.000125476	-1.03933e-10	-0.535964
197207432	chr3:197207432:C:T	9.85537e-05	-1.03933e-10	-0.593387	0.000100322	-1.03933e-10	-0.546989	0.000123244	-1.03933e-10	-0.55391
197207455	chr3:197207455:C:CT	4.20358e-05	-0.263194	-1.18227	3.42503e-05	-0.375296	-1.24638	4.07687e-05	-0.425919	-1.23424
197207579	chr3:197207579:T:C	4.53153e-05	-1.03933e-10	-1.37035	4.4191e-05	-1.03933e-10	-1.36685	5.45779e-05	-1.03933e-10	-1.36845
197207839	chr3:197207839:G:C	4.95313e-05	-1.03933e-10	-1.28138	4.61283e-05	-1.03933e-10	-1.32394	5.74315e-05	-1.03933e-10	-1.31748
197208124	chr3:197208124:AT:A	4.50883e-05	-1.03933e-10	-1.37537	4.37985e-05	-1.03933e-10	-1.37577	5.41827e-05	-1.03933e-10	-1.37571
197209616	chr3:197209616:T:A	4.6225e-05	-1.03933e-10	-1.35047	4.48408e-05	-1.03933e-10	-1.35225	5.53219e-05	-1.03933e-10	-1.35491
197209975	chr3:197209975:C:T	9.24252e-05	-1.03933e-10	-0.657589	8.56847e-05	-1.03933e-10	-0.704695	0.000106753	-1.03933e-10	-0.697556
197210680	chr3:197210680:G:T	4.78453e-05	-1.03933e-10	-1.31602	4.61648e-05	-1.03933e-10	-1.32315	5.71492e-05	-1.03933e-10	-1.32241
197211070	chr3:197211070:TTA:T	4.57784e-05	-1.03933e-10	-1.36018	4.389e-05	-1.03933e-10	-1.37368	5.43619e-05	-1.03933e-10	-1.37241
197211440	chr3:197211440:G:A	4.67311e-05	-1.03933e-10	-1.33958	4.50587e-05	-1.03933e-10	-1.3474	5.5921e-05	-1.03933e-10	-1.34414
197211668	chr3:197211668:G:C	7.9536e-05	-1.03933e-10	-0.80778	7.38078e-05	-1.03933e-10	-0.853906	9.19467e-05	-1.03933e-10	-0.846868
197211848	chr3:197211848:C:T	5.08094e-05	-1.03933e-10	-1.25591	5.65946e-05	-1.03933e-10	-1.11946	6.91844e-05	-1.03933e-10	-1.1313
197212228	chr3:197212228:A:G	4.51593e-05	-1.03933e-10	-1.37379	4.38228e-05	-1.03933e-10	-1.37522	5.42343e-05	-1.03933e-10	-1.37476
197212469	chr3:197212469:A:G	4.52187e-05	-1.03933e-10	-1.37248	4.39047e-05	-1.03933e-10	-1.37335	5.43616e-05	-1.03933e-10	-1.37242
197212535	chr3:197212535:G:A	5.62202e-05	-0.813108	-0.341605	5.63008e-05	-0.89012	-0.23454	6.6587e-05	-0.929863	-0.239705
197212593	chr3:197212593:C:T	4.11005e-05	-0.306617	-1.16135	3.33254e-05	-0.417265	-1.23178	3.97859e-05	-0.466613	-1.21795
197212698	chr3:197212698:T:C	4.51988e-05	-1.03933e-10	-1.37292	4.40328e-05	-1.03933e-10	-1.37044	5.43911e-05	-1.03933e-10	-1.37188
197212758	chr3:197212758:T:C	4.52103e-05	-1.03933e-10	-1.37266	4.4055e-05	-1.03933e-10	-1.36993	5.44272e-05	-1.03933e-10	-1.37121
197212781	chr3:197212781:CT:C	0.000190391	-1.03933e-10	0.0650921	0.000195065	-1.03933e-10	0.117961	0.000235944	-1.03933e-10	0.0955181
197212990	chr3:197212990:A:G	1.28873e-05	-1.42913	-1.19862	1.17603e-05	-1.43742	-1.25322	1.39802e-05	-1.47867	-1.25177
197213012	chr3:197213012:C:T	1.31338e-05	-1.23419	-1.37461	1.23461e-05	-1.26665	-1.37538	1.44475e-05	-1.3218	-1.37576
197213087	chr3:197213087:T:C	3.85563e-05	-0.841889	-0.689981	3.80128e-05	-0.912283	-0.605163	4.49319e-05	-0.95257	-0.610358
197213352	chr3:197213352:A:G	0.00066783	-1.03933e-10	1.32004	0.000612172	-1.03933e-10	1.26164	0.000768317	-1.03933e-10	1.27613
197214402	chr3:197214402:G:A	1.74495e-05	-1.14797	-1.17671	1.52893e-05	-1.217	-1.21121	1.93053e-05	-1.18773	-1.21997
197214445	chr3:197214445:C:T	0.00165602	0.390263	1.83792	4.12636e-05	-0.815892	-0.619497	5.16933e-05	-0.815876	-0.606873
197214524	chr3:197214524:G:C	0.000102466	-1.03933e-10	-0.55446	9.45967e-05	-1.03933e-10	-0.605747	0.000118171	-1.03933e-10	-0.595947
197214644	chr3:197214644:T:C	5.38025e-05	-1.03933e-10	-1.19867	5.30962e-05	-1.03933e-10	-1.18326	6.57158e-05	-1.03933e-10	-1.18274
197215564	chr3:197215564:C:A	1.02195e-05	-1.48993	-1.36976	1.03569e-05	-1.44898	-1.36874	1.26442e-05	-1.4666	-1.36428
197215770	chr3:197215770:G:C	4.90921e-05	-1.03933e-10	-1.29029	4.84621e-05	-1.03933e-10	-1.27459	5.95897e-05	-1.03933e-10	-1.28059
197216101	chr3:197216101:T:C	5.36435e-05	-1.03933e-10	-1.20163	5.29329e-05	-1.03933e-10	-1.18635	6.55131e-05	-1.03933e-10	-1.18583
197216159	chr3:197216159:T:C	1.32796e-05	-1.41215	-1.18561	1.20836e-05	-1.42116	-1.24236	1.43124e-05	-1.46606	-1.24089
197216256	chr3:197216256:T:C	4.51406e-05	-1.03933e-10	-1.37421	4.39523e-05	-1.03933e-10	-1.37227	5.43073e-05	-1.03933e-10	-1.37342
197216606	chr3:197216606:C:T	5.94337e-05	-1.03933e-10	-1.09913	5.88563e-05	-1.03933e-10	-1.08027	7.28598e-05	-1.03933e-10	-1.07954
197216640	chr3:197216640:G:A	4.96844e-05	-1.03933e-10	-1.2783	4.74524e-05	-1.03933e-10	-1.29564	5.91894e-05	-1.03933e-10	-1.28733
197216778	chr3:197216778:C:A	5.16663e-05	-1.03933e-10	-1.23918	5.00381e-05	-1.03933e-10	-1.24259	6.1553e-05	-1.03933e-10	-1.24818
197217400	chr3:197217400:T:A	4.64776e-05	-1.03933e-10	-1.34502	4.56954e-05	-1.03933e-10	-1.33337	5.64309e-05	-1.03933e-10	-1.33506
197218869	chr3:197218869:C:T	0.0535523	0.268777	5.43565	0.000221124	-0.889701	1.13306	0.000281251	-0.892111	1.16328
197218991	chr3:197218991:A:G	4.91906e-05	-0.725245	-0.563041	4.8721e-05	-0.802411	-0.466849	5.73844e-05	-0.846306	-0.471998
197219776	chr3:197219776:A:G	1.25704e-05	-1.53399	-1.11866	9.97638e-06	-1.50396	-1.35119	1.24986e-05	-1.49498	-1.34747
197219816	chr3:197219816:C:T	4.52867e-05	-1.03933e-10	-1.37097	4.41536e-05	-1.03933e-10	-1.36769	5.45375e-05	-1.03933e-10	-1.36919
197219861	chr3:197219861:C:T	7.08583e-05	-1.03933e-10	-0.923306	6.69066e-05	-1.03933e-10	-0.952073	8.37525e-05	-1.03933e-10	-0.940211
197220235	chr3:197220235:A:G	2.83943e-05	-0.618308	-1.21949	2.5837e-05	-0.689016	-1.21455	3.14984e-05	-0.708246	-1.20989
197220260	chr3:197220260:G:A	5.07239e-05	-1.03933e-10	-1.25759	4.89562e-05	-1.03933e-10	-1.26444	6.02636e-05	-1.03933e-10	-1.26935
197220304	chr3:197220304:GTT:G	5.06625e-05	-1.03933e-10	-1.2588	4.88939e-05	-1.03933e-10	-1.26572	6.01894e-05	-1.03933e-10	-1.27058
197220502	chr3:197220502:G:T	0.000194769	0.0878242	-3.67306e-10	6.57084e-05	-0.970143	-3.67306e-10	8.14345e-05	-0.968278	-3.67306e-10
197220652	chr3:197220652:T:C	2.68864e-05	-0.661418	-1.23095	3.24123e-05	-0.508705	-1.16813	3.95216e-05	-0.529896	-1.16133
197220980	chr3:197220980:A:G	4.00858e-05	-1.49297	-3.67306e-10	3.93205e-05	-1.48362	-3.67306e-10	4.87784e-05	-1.48079	-3.67306e-10
197221063	chr3:197221063:C:T	0.00125143	0.382726	1.56533	3.63527e-05	-0.817572	-0.744529	4.56579e-05	-0.81421	-0.73269
197221206	chr3:197221206:G:A	7.14644e-05	-1.03933e-10	-0.914789	6.66752e-05	-1.03933e-10	-0.955537	8.30665e-05	-1.03933e-10	-0.948435
197221457	chr3:197221457:T:C	1.08628e-05	-1.53119	-1.26745	9.62496e-06	-1.51601	-1.375	1.19846e-05	-1.50889	-1.37556
197221631	chr3:197221631:A:G	4.84433e-05	-1.03933e-10	-1.30359	4.77659e-05	-1.03933e-10	-1.28906	5.87588e-05	-1.03933e-10	-1.29464
197221760	chr3:197221760:G:C	4.50722e-05	-1.03933e-10	-1.37572	4.38157e-05	-1.03933e-10	-1.37538	5.4206e-05	-1.03933e-10	-1.37528
197221784	chr3:197221784:C:T	2.97535e-05	-0.604825	-1.18622	3.69407e-05	-0.438377	-1.10768	4.43528e-05	-0.472002	-1.1039
197221936	chr3:197221936:C:T	1.56802e-05	-1.20531	-1.22628	1.38597e-05	-1.26995	-1.25643	1.7474e-05	-1.24354	-1.26382
197222610	chr3:197222610:C:T	2.65373e-05	-0.82221	-1.08323	3.31512e-05	-0.673716	-0.980575	3.99768e-05	-0.702295	-0.977484
197222693	chr3:197222693:C:T	1.64967e-05	-1.21111	-1.16972	1.45101e-05	-1.27514	-1.20538	1.8265e-05	-1.24888	-1.21421
197223268	chr3:197223268:T:C	0.000348797	-1.03933e-10	0.670501	0.0003121	-1.03933e-10	0.587955	0.000397593	-1.03933e-10	0.617353
197223567	chr3:197223567:A:G	4.56363e-05	-1.03933e-10	-1.36329	4.46582e-05	-1.03933e-10	-1.35633	5.5089e-05	-1.03933e-10	-1.35913
197223906	chr3:197223906:G:A	1.65792e-05	-1.30339	-1.07245	1.50632e-05	-1.30917	-1.13395	1.73168e-05	-1.3812	-1.1352
197224024	chr3:197224024:A:G	0.000152582	-1.03933e-10	-0.156285	0.000137359	-1.03933e-10	-0.23277	0.000174829	-1.03933e-10	-0.204268
197224098	chr3:197224098:C:T	4.53967e-05	-1.03933e-10	-1.36855	4.42898e-05	-1.03933e-10	-1.36462	5.46894e-05	-1.03933e-10	-1.36641
197224382	chr3:197224382:G:A	3.84958e-05	-1.53344	-3.67306e-10	3.74141e-05	-1.53332	-3.67306e-10	4.62428e-05	-1.53417	-3.67306e-10
197224418	chr3:197224418:T:C	3.91368e-05	-1.51692	-3.67306e-10	3.86055e-05	-1.50198	-3.67306e-10	4.73617e-05	-1.51026	-3.67306e-10
197224850	chr3:197224850:GA:G	0.000162618	-1.03933e-10	-0.0925836	0.000146112	-1.03933e-10	-0.170995	0.000186037	-1.03933e-10	-0.142133
197224862	chr3:197224862:C:T	5.40138e-05	-1.03933e-10	-1.19475	5.33123e-05	-1.03933e-10	-1.1792	6.59832e-05	-1.03933e-10	-1.17868
197224948	chr3:197224948:CAT:C	2.37098e-05	-0.652563	-1.36554	2.14727e-05	-0.740605	-1.34798	2.53709e-05	-0.783135	-1.35134
197225017	chr3:197225017:C:T	5.49651e-05	-1.03933e-10	-1.17729	5.39662e-05	-1.03933e-10	-1.16701	6.68994e-05	-1.03933e-10	-1.16489
197225018	chr3:197225018:G:A	5.95923e-05	-1.03933e-10	-1.09646	5.74774e-05	-1.03933e-10	-1.10398	7.06378e-05	-1.03933e-10	-1.11051
197225932	chr3:197225932:A:G	4.85352e-05	-1.03933e-10	-1.3017	4.69358e-05	-1.03933e-10	-1.30659	5.78795e-05	-1.03933e-10	-1.30971
197226031	chr3:197226031:GCTGA:G	1.42244e-05	-1.52038	-1.00864	1.28192e-05	-1.52141	-1.08301	1.6089e-05	-1.52665	-1.06329
197226194	chr3:197226194:G:A	4.51594e-05	-1.03933e-10	-1.37379	4.39846e-05	-1.03933e-10	-1.37153	5.43509e-05	-1.03933e-10	-1.37262
197226306	chr3:197226306:A:G	5.6901e-05	-0.660556	-0.482121	5.60114e-05	-0.74466	-0.385154	6.63531e-05	-0.784425	-0.388662
197226535	chr3:197226535:T:C	0.000187698	-1.03933e-10	0.0508464	0.000192237	-1.03933e-10	0.103358	0.000232558	-1.03933e-10	0.0810629
197226744	chr3:197226744:T:TTC	4.88819e-05	-1.03933e-10	-1.29458	4.8255e-05	-1.03933e-10	-1.27887	5.9341e-05	-1.03933e-10	-1.28478
197226999	chr3:197226999:TA:T	4.69973e-05	-1.03933e-10	-1.3339	4.60942e-05	-1.03933e-10	-1.32468	5.68126e-05	-1.03933e-10	-1.32832
197227423	chr3:197227423:C:T	0.000205783	-1.03933e-10	0.142831	0.000214315	-1.03933e-10	0.212079	0.000259349	-1.03933e-10	0.190099
197227655	chr3:197227655:C:T	5.90557e-05	-1.03933e-10	-1.10551	5.84696e-05	-1.03933e-10	-1.08686	7.23802e-05	-1.03933e-10	-1.08614
197227747	chr3:197227747:T:G	5.03703e-05	-1.03933e-10	-1.26459	4.80492e-05	-1.03933e-10	-1.28314	5.99685e-05	-1.03933e-10	-1.27426
197227825	chr3:197227825:T:C	0.000108494	-0.497292	-3.67306e-10	0.000111613	-0.440335	-3.67306e-10	0.000144526	-0.394616	-3.67306e-10
197228230	chr3:197228230:A:G	1.0045e-05	-1.53419	-1.34272	1.07395e-05	-1.52178	-1.25966	1.31425e-05	-1.52145	-1.27077
197228603	chr3:197228603:T:C	7.67447e-05	-1.03933e-10	-0.843504	7.86147e-05	-1.03933e-10	-0.79081	9.59983e-05	-1.03933e-10	-0.803746
197228685	chr3:197228685:T:C	1.00636e-05	-1.52979	-1.34528	1.05718e-05	-1.53198	-1.2652	1.29426e-05	-1.53181	-1.27574
197228935	chr3:197228935:G:T	4.53691e-05	-1.03933e-10	-1.36916	4.42525e-05	-1.03933e-10	-1.36546	5.47929e-05	-1.03933e-10	-1.36452
197229214	chr3:197229214:A:C	1.37773e-05	-1.2513	-1.30966	1.47589e-05	-1.14471	-1.31881	1.67126e-05	-1.23349	-1.31842
197229478	chr3:197229478:C:A	3.91342e-05	-1.51699	-3.67306e-10	3.81835e-05	-1.51297	-3.67306e-10	4.73675e-05	-1.51014	-3.67306e-10
197229496	chr3:197229496:A:G	9.9808e-06	-1.51665	-1.36668	9.7837e-06	-1.53406	-1.3406	1.20525e-05	-1.53395	-1.34485
197229895	chr3:197229895:C:T	9.09594e-05	-0.673576	-3.67306e-10	5.84674e-05	-1.0869	-3.67306e-10	6.9836e-05	-1.12193	-3.67306e-10
197230100	chr3:197230100:C:T	4.30909e-05	-1.42068	-3.67306e-10	4.2414e-05	-1.40789	-3.67306e-10	5.07312e-05	-1.44154	-3.67306e-10
197230161	chr3:197230161:G:A	9.89705e-06	-1.53419	-1.35756	1.0413e-05	-1.52191	-1.2904	1.27676e-05	-1.52152	-1.29964
197230254	chr3:197230254:A:G	5.34717e-05	-1.03933e-10	-1.20484	5.13272e-05	-1.03933e-10	-1.21715	6.36175e-05	-1.03933e-10	-1.21519
197230522	chr3:197230522:C:T	9.92103e-06	-1.53397	-1.35536	1.04347e-05	-1.52451	-1.28573	1.279e-05	-1.52419	-1.29522
197230959	chr3:197230959:T:TA	5.22546e-05	-1.03933e-10	-1.22786	5.14996e-05	-1.03933e-10	-1.21379	6.3734e-05	-1.03933e-10	-1.21336
197231206	chr3:197231206:G:A	9.9837e-06	-1.53413	-1.3489	1.05935e-05	-1.52308	-1.27204	1.29722e-05	-1.52274	-1.28252
197231494	chr3:197231494:A:T	0.00106264	0.268458	1.51607	3.31965e-05	-0.886782	-0.766144	4.16872e-05	-0.883217	-0.754666
197231574	chr3:197231574:G:A	0.000124006	-1.03933e-10	-0.363657	0.000123268	-1.03933e-10	-0.341007	0.000150366	-1.03933e-10	-0.355004
197231597	chr3:197231597:G:A	2.50646e-05	-0.72393	-1.2386	3.00128e-05	-0.57657	-1.17717	3.66303e-05	-0.596874	-1.17033
197231853	chr3:197231853:C:T	0.000102052	-1.03933e-10	-0.558507	9.42387e-05	-1.03933e-10	-0.609538	0.000117673	-1.03933e-10	-0.600166
197231986	chr3:197231986:A:G	4.64137e-05	-0.224704	-1.12169	3.72745e-05	-0.339001	-1.19806	4.44529e-05	-0.390587	-1.18306
197232248	chr3:197232248:C:A	5.048e-05	-1.03933e-10	-1.26241	4.87271e-05	-1.03933e-10	-1.26913	5.99853e-05	-1.03933e-10	-1.27398
197232505	chr3:197232505:T:C	5.9651e-05	-1.03933e-10	-1.09548	5.9081e-05	-1.03933e-10	-1.07646	7.31388e-05	-1.03933e-10	-1.07572
197232517	chr3:197232517:A:T	1.26233e-05	-1.42539	-1.22305	1.1571e-05	-1.43392	-1.27295	1.37422e-05	-1.47594	-1.27166
197232937	chr3:197232937:G:GA	2.79702e-05	-0.652627	-1.20022	3.38358e-05	-0.499509	-1.13434	4.13295e-05	-0.52068	-1.12582
197232955	chr3:197232955:T:A	4.96345e-05	-1.03933e-10	-1.2793	4.7409e-05	-1.03933e-10	-1.29656	5.91285e-05	-1.03933e-10	-1.28836
197233848	chr3:197233848:C:T	1.79522e-05	-1.20018	-1.0961	1.69479e-05	-1.23753	-1.08769	2.08658e-05	-1.24935	-1.08062
197234105	chr3:197234105:G:T	4.52454e-05	-1.03933e-10	-1.37189	4.41014e-05	-1.03933e-10	-1.36888	5.44776e-05	-1.03933e-10	-1.37029
197234315	chr3:197234315:A:G	1.77656e-05	-1.16685	-1.13987	1.55377e-05	-1.23443	-1.17767	1.95869e-05	-1.20594	-1.18728
197234957	chr3:197234957:T:C	5.34818e-05	-1.03933e-10	-1.20465	5.13378e-05	-1.03933e-10	-1.21694	6.36303e-05	-1.03933e-10	-1.21499
197235458	chr3:197235458:A:C	1.0589e-05	-1.53412	-1.29005	9.79907e-06	-1.50137	-1.37171	1.22169e-05	-1.49204	-1.37321
197235935	chr3:197235935:A:G	4.92375e-05	-1.28733	-3.67306e-10	4.51728e-05	-1.34487	-3.67306e-10	5.77711e-05	-1.31159	-3.67306e-10
197236017	chr3:197236017:T:G	3.86089e-05	-1.53051	-3.67306e-10	3.74857e-05	-1.53141	-3.67306e-10	4.65072e-05	-1.52847	-3.67306e-10
197236080	chr3:197236080:A:G	2.54612e-05	-0.705851	-1.24098	3.04581e-05	-0.556873	-1.18215	3.71821e-05	-0.577739	-1.17451
197236225	chr3:197236225:A:T	0.000153587	-1.03933e-10	-0.149724	0.000137073	-1.03933e-10	-0.234853	0.000174914	-1.03933e-10	-0.203779
197236310	chr3:197236310:C:T	4.88368e-05	-1.03933e-10	-1.29551	4.81918e-05	-1.03933e-10	-1.28018	5.9265e-05	-1.03933e-10	-1.28606
197236698	chr3:197236698:G:C	8.50323e-05	-0.740958	-3.67306e-10	7.83197e-05	-0.794571	-3.67306e-10	0.000103221	-0.731209	-3.67306e-10
197236741	chr3:197236741:G:A	9.96248e-06	-1.51052	-1.37464	9.99789e-06	-1.47863	-1.37436	1.22243e-05	-1.49269	-1.37196
197237203	chr3:197237203:C:T	1.14759e-05	-1.37342	-1.37032	1.09516e-05	-1.3862	-1.37568	1.28702e-05	-1.43741	-1.37576
197237492	chr3:197237492:C:G	6.11224e-05	-1.03933e-10	-1.07111	5.92751e-05	-1.03933e-10	-1.07318	7.26565e-05	-1.03933e-10	-1.08233
197237624	chr3:197237624:G:A	9.91184e-06	-1.52482	-1.36544	9.45025e-06	-1.53389	-1.37543	1.16853e-05	-1.53416	-1.37558
197237765	chr3:197237765:G:A	3.83014e-05	-0.55063	-0.987872	3.14214e-05	-0.642745	-1.06514	3.75504e-05	-0.689232	-1.05316
197237861	chr3:197237861:C:T	4.8189e-05	-1.03933e-10	-1.30886	4.66188e-05	-1.03933e-10	-1.31337	5.74907e-05	-1.03933e-10	-1.31645
197237892	chr3:197237892:A:G	6.33874e-05	-1.03933e-10	-1.03472	6.13675e-05	-1.03933e-10	-1.03849	7.5183e-05	-1.03933e-10	-1.04815
197238219	chr3:197238219:T:C	9.82628e-06	-1.53309	-1.36583	9.66152e-06	-1.51324	-1.37397	1.19489e-05	-1.51254	-1.3749
197238542	chr3:197238542:T:C	0.00118333	0.435467	1.45664	3.56943e-05	-0.784999	-0.79538	4.4835e-05	-0.781208	-0.783879
197239489	chr3:197239489:G:A	9.94134e-06	-1.53387	-1.35341	9.60438e-06	-1.51743	-1.37572	1.18923e-05	-1.51682	-1.37536
197239635	chr3:197239635:G:A	0.000559814	-1.03933e-10	1.14362	0.000496909	-1.03933e-10	1.05304	0.000635426	-1.03933e-10	1.08622
197239949	chr3:197239949:C:T	1.52652e-05	-1.24644	-1.21197	1.35359e-05	-1.30622	-1.2438	1.70273e-05	-1.28182	-1.25143
197240020	chr3:197240020:T:C	0.00010034	-1.03933e-10	-0.575423	9.27038e-05	-1.03933e-10	-0.62596	0.000115752	-1.03933e-10	-0.61663
197240724	chr3:197240724:G:T	7.1373e-05	-0.916069	-3.67306e-10	7.07035e-05	-0.896875	-3.67306e-10	7.8155e-05	-1.00938	-3.67306e-10
197240734	chr3:197240734:A:G	5.90016e-05	-1.03933e-10	-1.10642	5.84061e-05	-1.03933e-10	-1.08795	7.22927e-05	-1.03933e-10	-1.08735
197241237	chr3:197241237:A:G	9.81062e-06	-1.52881	-1.37171	9.83442e-06	-1.50001	-1.36947	1.21508e-05	-1.49928	-1.3714
197241292	chr3:197241292:C:T	3.98526e-05	-1.4988	-3.67306e-10	3.90688e-05	-1.49004	-3.67306e-10	4.8455e-05	-1.48744	-3.67306e-10
197241623	chr3:197241623:T:G	4.51706e-05	-1.03933e-10	-1.37354	4.39962e-05	-1.03933e-10	-1.37127	5.43533e-05	-1.03933e-10	-1.37257
197241633	chr3:197241633:C:T	4.84165e-05	-1.03933e-10	-1.30415	4.78344e-05	-1.03933e-10	-1.28762	5.90374e-05	-1.03933e-10	-1.28991
197241824	chr3:197241824:C:T	0.0244418	0.0876267	4.83243	0.000139331	-0.993932	0.775415	0.000177487	-0.99326	0.804081
197242056	chr3:197242056:C:T	4.17818e-05	-1.45153	-3.67306e-10	3.97731e-05	-1.47218	-3.67306e-10	4.92835e-05	-1.47049	-3.67306e-10
197242261	chr3:197242261:A:T	4.54961e-05	-0.609334	-0.757029	3.69098e-05	-0.697251	-0.849641	4.42173e-05	-0.742169	-0.836792
197242639	chr3:197242639:G:A	7.25756e-05	-1.03933e-10	-0.89936	6.84645e-05	-1.03933e-10	-0.929055	8.57414e-05	-1.03933e-10	-0.916741
197242820	chr3:197242820:T:C	1.16758e-05	-1.36389	-1.36258	1.2201e-05	-1.29634	-1.35751	1.45513e-05	-1.33627	-1.35412
197243049	chr3:197243049:C:T	1.27529e-05	-1.50602	-1.13222	1.14065e-05	-1.52608	-1.19511	1.3951e-05	-1.52983	-1.20269
197243471	chr3:197243471:T:C	6.33288e-05	-1.03933e-10	-1.03565	6.13119e-05	-1.03933e-10	-1.03939	7.51149e-05	-1.03933e-10	-1.04906
197243541	chr3:197243541:A:T	1.307e-05	-1.49987	-1.11381	1.32121e-05	-1.46318	-1.11106	1.65204e-05	-1.47897	-1.08451
197243764	chr3:197243764:T:C	4.51638e-05	-1.03933e-10	-1.37369	4.38139e-05	-1.03933e-10	-1.37542	5.41947e-05	-1.03933e-10	-1.37549
197243913	chr3:197243913:T:G	0.000104733	-1.03933e-10	-0.532576	9.66284e-05	-1.03933e-10	-0.584497	0.000120686	-1.03933e-10	-0.574881
197244290	chr3:197244290:G:A	1.10315e-05	-1.52705	-1.25618	9.55089e-06	-1.52307	-1.37566	1.18803e-05	-1.51743	-1.37576
197244387	chr3:197244387:T:C	6.57199e-05	-1.03933e-10	-0.998588	6.49577e-05	-1.03933e-10	-0.981633	8.04538e-05	-1.03933e-10	-0.980394
197244591	chr3:197244591:T:C	0.00116815	0.430293	1.4489	3.55653e-05	-0.787131	-0.796868	4.4658e-05	-0.783572	-0.785472
197245054	chr3:197245054:A:G	5.35397e-05	-1.03933e-10	-1.20357	5.13915e-05	-1.03933e-10	-1.2159	6.36978e-05	-1.03933e-10	-1.21393
197245364	chr3:197245364:T:C	4.51367e-05	-1.03933e-10	-1.37429	4.39526e-05	-1.03933e-10	-1.37226	5.4317e-05	-1.03933e-10	-1.37324
197245384	chr3:197245384:C:T	6.61576e-05	-1.03933e-10	-0.99195	6.27177e-05	-1.03933e-10	-1.01673	7.86628e-05	-1.03933e-10	-1.00291
197245556	chr3:197245556:T:A	4.52358e-05	-1.03933e-10	-1.3721	4.40889e-05	-1.03933e-10	-1.36916	5.44639e-05	-1.03933e-10	-1.37054
197245821	chr3:197245821:G:C	4.50775e-05	-1.03933e-10	-1.37561	4.38508e-05	-1.03933e-10	-1.37458	5.42144e-05	-1.03933e-10	-1.37513
197246077	chr3:197246077:T:C	6.24182e-05	-1.03933e-10	-1.05013	6.04296e-05	-1.03933e-10	-1.05389	7.40504e-05	-1.03933e-10	-1.06333
197246124	chr3:197246124:C:T	0.000104817	-1.03933e-10	-0.531775	9.71338e-05	-1.03933e-10	-0.57928	0.000119364	-1.03933e-10	-0.5859
197246125	chr3:197246125:G:A	3.15505e-05	-1.28621	-0.446192	2.47709e-05	-1.11389	-0.831805	3.12333e-05	-1.10626	-0.820335
197246763	chr3:197246763:G:C	2.63978e-05	-0.645929	-1.26478	3.16517e-05	-0.491623	-1.20896	3.85541e-05	-0.513129	-1.20288
197247035	chr3:197247035:G:A	2.73711e-05	-0.759218	-1.11528	3.42392e-05	-0.60407	-1.01793	4.12176e-05	-0.634156	-1.01505
197247237	chr3:197247237:G:A	7.40365e-05	-1.03933e-10	-0.87943	7.01017e-05	-1.03933e-10	-0.905422	8.67216e-05	-1.03933e-10	-0.905374
197247312	chr3:197247312:C:T	2.98329e-05	-0.674914	-1.11346	3.76255e-05	-0.511814	-1.01587	4.52311e-05	-0.54346	-1.01283
197247359	chr3:197247359:C:T	1.06999e-05	-1.44719	-1.36657	1.01967e-05	-1.45769	-1.37562	1.2187e-05	-1.49227	-1.37544
197247447	chr3:197247447:T:C	9.7632e-06	-1.52976	-1.37561	9.44731e-06	-1.53394	-1.3757	1.16891e-05	-1.53389	-1.37553
197247511	chr3:197247511:A:G	1.07915e-05	-1.45078	-1.35445	1.02103e-05	-1.46012	-1.37185	1.22096e-05	-1.49475	-1.3711
197247583	chr3:197247583:T:C	2.70877e-05	-0.634698	-1.25021	3.26173e-05	-0.479286	-1.19124	3.97316e-05	-0.501112	-1.18482
197247750	chr3:197247750:G:T	0.000153218	-1.03933e-10	-0.152127	0.000137924	-1.03933e-10	-0.228668	0.00017552	-1.03933e-10	-0.200324
197247762	chr3:197247762:T:C	6.96648e-05	-0.940294	-3.67306e-10	6.96699e-05	-0.911601	-3.67306e-10	8.90877e-05	-0.878455	-3.67306e-10
197247886	chr3:197247886:T:C	2.71664e-05	-0.786387	-1.09562	3.39894e-05	-0.634122	-0.9952	4.09542e-05	-0.663471	-0.992152
197248053	chr3:197248053:C:T	1.03635e-05	-1.47439	-1.37131	9.70375e-06	-1.50733	-1.37552	1.19276e-05	-1.51388	-1.37534
197248181	chr3:197248181:C:T	6.43356e-05	-1.03933e-10	-1.01988	6.35518e-05	-1.03933e-10	-1.00351	7.86688e-05	-1.03933e-10	-1.00283
197248203	chr3:197248203:C:A	4.52554e-05	-1.03933e-10	-1.37167	4.39086e-05	-1.03933e-10	-1.37326	5.43264e-05	-1.03933e-10	-1.37307
197248404	chr3:197248404:G:A	0.000110161	-1.03933e-10	-0.482047	0.000102067	-1.03933e-10	-0.529737	0.000125175	-1.03933e-10	-0.538367
197248634	chr3:197248634:T:C	6.59013e-05	-1.03933e-10	-0.99583	6.24777e-05	-1.03933e-10	-1.02056	7.83657e-05	-1.03933e-10	-1.00669
197248863	chr3:197248863:G:A	2.43798e-05	-0.967748	-1.02249	2.32895e-05	-1.02835	-0.979021	2.78779e-05	-1.06607	-0.974169
197248950	chr3:197248950:C:G	5.72975e-05	-0.541332	-0.5944	4.48866e-05	-0.635589	-0.715642	5.42799e-05	-0.682472	-0.69145
197249151	chr3:197249151:A:G	5.09373e-05	-1.03933e-10	-1.25339	4.92312e-05	-1.03933e-10	-1.25884	6.0535e-05	-1.03933e-10	-1.26486
197249298	chr3:197249298:T:C	8.08961e-05	-1.03933e-10	-0.790823	7.54941e-05	-1.03933e-10	-0.831316	9.39721e-05	-1.03933e-10	-0.825079
197249389	chr3:197249389:T:C	4.84241e-05	-1.03933e-10	-1.30399	4.65191e-05	-1.03933e-10	-1.31551	5.77992e-05	-1.03933e-10	-1.3111
197249598	chr3:197249598:C:T	1.46903e-05	-1.28072	-1.21608	1.30861e-05	-1.33659	-1.24723	1.64405e-05	-1.31354	-1.25479
197249772	chr3:197249772:A:G	4.50933e-05	-1.03933e-10	-1.37526	4.39095e-05	-1.03933e-10	-1.37324	5.42678e-05	-1.03933e-10	-1.37415
197250001	chr3:197250001:C:A	1.03554e-05	-1.52423	-1.32225	9.94822e-06	-1.48977	-1.36821	1.23509e-05	-1.48847	-1.36588
197250008	chr3:197250008:A:C	1.61874e-05	-1.18162	-1.21814	1.42834e-05	-1.24761	-1.24866	1.80341e-05	-1.21953	-1.25628
197250429	chr3:197250429:C:T	6.49016e-05	-1.03933e-10	-1.01112	6.25356e-05	-1.03933e-10	-1.01963	7.68796e-05	-1.03933e-10	-1.02584
197250811	chr3:197250811:T:C	4.98269e-05	-1.03933e-10	-1.27543	4.75756e-05	-1.03933e-10	-1.29305	5.93462e-05	-1.03933e-10	-1.28469
197251151	chr3:197251151:G:A	1.02138e-05	-1.49568	-1.36456	9.57886e-06	-1.52062	-1.37519	1.1789e-05	-1.52551	-1.3754
197251307	chr3:197251307:C:T	9.89268e-06	-1.52945	-1.36275	9.76408e-06	-1.50174	-1.37492	1.2084e-05	-1.50068	-1.37552
197251517	chr3:197251517:C:T	7.98727e-05	-1.03933e-10	-0.803555	7.49281e-05	-1.03933e-10	-0.83884	9.33869e-05	-1.03933e-10	-0.831325
197251562	chr3:197251562:G:A	0.000101846	-1.03933e-10	-0.560528	9.40521e-05	-1.03933e-10	-0.611521	0.000117442	-1.03933e-10	-0.602134
197251688	chr3:197251688:T:C	8.64124e-05	-1.03933e-10	-0.724857	8.54184e-05	-1.03933e-10	-0.707808	0.000104555	-1.03933e-10	-0.718367
197251848	chr3:197251848:T:C	1.78782e-05	-1.15273	-1.14768	1.56278e-05	-1.22148	-1.18484	1.97155e-05	-1.1924	-1.19427
197252347	chr3:197252347:G:A	7.43926e-05	-1.03933e-10	-0.874632	7.34341e-05	-1.03933e-10	-0.858981	8.98051e-05	-1.03933e-10	-0.870435
197252652	chr3:197252652:T:C	9.80571e-06	-1.52639	-1.37464	9.45272e-06	-1.53417	-1.3749	1.17015e-05	-1.53262	-1.37574
197252662	chr3:197252662:G:A	6.47469e-05	-1.03933e-10	-1.0135	6.41033e-05	-1.03933e-10	-0.994873	7.93788e-05	-1.03933e-10	-0.993845
197252776	chr3:197252776:A:T	4.52103e-05	-1.03933e-10	-1.37266	4.4055e-05	-1.03933e-10	-1.36993	5.44272e-05	-1.03933e-10	-1.37121
197253109	chr3:197253109:T:G	3.8701e-05	-1.52812	-3.67306e-10	3.7979e-05	-1.51834	-3.67306e-10	4.67176e-05	-1.52396	-3.67306e-10
197253481	chr3:197253481:G:A	4.20493e-05	-1.44515	-3.67306e-10	4.12737e-05	-1.43514	-3.67306e-10	4.96123e-05	-1.46384	-3.67306e-10
197253764	chr3:197253764:T:C	0.0011494	0.322483	1.54052	3.46199e-05	-0.853864	-0.757076	4.34972e-05	-0.85018	-0.745201
197254112	chr3:197254112:A:G	1.07445e-05	-1.44497	-1.36463	1.02331e-05	-1.45448	-1.37527	1.22124e-05	-1.49065	-1.37498
197254340	chr3:197254340:C:T	4.96615e-05	-1.03933e-10	-1.27876	4.90712e-05	-1.03933e-10	-1.2621	6.03113e-05	-1.03933e-10	-1.26856
197254900	chr3:197254900:A:G	1.79073e-05	-1.12402	-1.17476	1.56472e-05	-1.19568	-1.2094	1.9788e-05	-1.16487	-1.21813
197255043	chr3:197255043:C:T	0.0481754	0.161022	5.43759	0.000212892	-0.95392	1.15933	0.000270533	-0.955879	1.1882
197256324	chr3:197256324:G:A	0.000102347	-1.03933e-10	-0.55562	9.45018e-05	-1.03933e-10	-0.606751	0.000118005	-1.03933e-10	-0.597353
197256656	chr3:197256656:A:G	1.16738e-05	-1.35823	-1.36841	1.11259e-05	-1.37033	-1.37576	1.30155e-05	-1.42624	-1.3757
197256973	chr3:197256973:A:AAAATT	5.35117e-05	-1.03933e-10	-1.20409	5.13643e-05	-1.03933e-10	-1.21643	6.36637e-05	-1.03933e-10	-1.21446
197257014	chr3:197257014:C:T	5.84394e-05	-1.116	-3.67306e-10	5.89306e-05	-1.07901	-3.67306e-10	6.83384e-05	-1.14361	-3.67306e-10
197257206	chr3:197257206:TAATATA:T	2.30395e-05	-1.06997	-0.976814	2.2205e-05	-1.12402	-0.931032	2.66975e-05	-1.15803	-0.925477
197257977	chr3:197257977:C:T	0.000398513	-1.03933e-10	0.803751	0.000338081	-1.03933e-10	0.667917	0.000435423	-1.03933e-10	0.708242
197258725	chr3:197258725:C:T	2.1717e-05	-1.07779	-1.0281	2.85956e-05	-0.896672	-0.905443	3.45602e-05	-0.93236	-0.893015
197259595	chr3:197259595:T:C	0.00012454	-0.359359	-3.67306e-10	5.13339e-05	-1.21702	-3.67306e-10	6.35325e-05	-1.21653	-3.67306e-10
197259744	chr3:197259744:A:G	4.91571e-05	-1.03933e-10	-1.28897	4.85301e-05	-1.03933e-10	-1.27318	5.96754e-05	-1.03933e-10	-1.27916
197260448	chr3:197260448:A:C	4.76239e-05	-1.03933e-10	-1.32065	4.6059e-05	-1.03933e-10	-1.32545	5.67921e-05	-1.03933e-10	-1.32868
197261395	chr3:197261395:T:C	9.64361e-05	-1.03933e-10	-0.615108	8.91981e-05	-1.03933e-10	-0.66451	0.000111347	-1.03933e-10	-0.655426
197261397	chr3:197261397:G:A	4.00864e-05	-1.49295	-3.67306e-10	3.84209e-05	-1.50677	-3.67306e-10	4.77436e-05	-1.50223	-3.67306e-10
197261429	chr3:197261429:G:A	3.92103e-05	-0.953785	-0.561265	3.9466e-05	-1.01234	-0.467592	4.62897e-05	-1.05886	-0.474296
197261743	chr3:197261743:T:C	1.29039e-05	-1.51984	-1.10662	1.15787e-05	-1.53239	-1.17381	1.4196e-05	-1.53383	-1.18129
197261770	chr3:197261770:G:A	2.28186e-05	-0.789557	-1.26686	2.55749e-05	-0.689072	-1.22469	3.12389e-05	-0.707925	-1.21849
197261807	chr3:197261807:CAG:C	0.0226651	0.00136349	4.84323	0.000133757	-1.04032	0.78098	0.000170139	-1.04133	0.809865
197261816	chr3:197261816:C:T	5.07437e-05	-1.03933e-10	-1.2572	4.89672e-05	-1.03933e-10	-1.26422	6.02638e-05	-1.03933e-10	-1.26934
197263049	chr3:197263049:CTAAA:C	1.09454e-05	-1.52926	-1.26181	9.58366e-06	-1.52001	-1.3753	1.19266e-05	-1.5136	-1.3757
197263215	chr3:197263215:C:G	0.000137346	-0.261482	-3.67306e-10	5.40847e-05	-1.16482	-3.67306e-10	6.69336e-05	-1.16438	-3.67306e-10
197263412	chr3:197263412:A:C	7.26143e-05	-1.03933e-10	-0.898826	6.86456e-05	-1.03933e-10	-0.926412	8.62139e-05	-1.03933e-10	-0.911245
197263655	chr3:197263655:C:T	5.66966e-05	-1.03933e-10	-1.14627	5.62541e-05	-1.03933e-10	-1.12549	6.91285e-05	-1.03933e-10	-1.13211
197264134	chr3:197264134:TTTAG:T	1.34379e-05	-1.42456	-1.16135	1.21998e-05	-1.43249	-1.22146	1.44869e-05	-1.47526	-1.21957
197264361	chr3:197264361:C:G	1.34597e-05	-1.44237	-1.14192	1.21942e-05	-1.4493	-1.20511	1.45386e-05	-1.48815	-1.20311
197264678	chr3:197264678:C:T	5.61292e-05	-1.03933e-10	-1.15633	5.5454e-05	-1.03933e-10	-1.13982	6.86233e-05	-1.03933e-10	-1.13944
197265654	chr3:197265654:A:G	1.35128e-05	-1.4367	-1.14366	1.22396e-05	-1.44407	-1.20662	1.45738e-05	-1.48419	-1.20466
197265781	chr3:197265781:G:A	3.33187e-05	-0.948339	-0.729529	3.3222e-05	-1.00647	-0.645682	3.89476e-05	-1.05432	-0.651536
197266337	chr3:197266337:C:T	5.70641e-05	-1.03933e-10	-1.13981	5.6407e-05	-1.03933e-10	-1.12278	6.98094e-05	-1.03933e-10	-1.12231
197266423	chr3:197266423:C:T	1.43019e-05	-1.17429	-1.34931	1.50257e-05	-1.10277	-1.34284	1.78945e-05	-1.14616	-1.33743
197266469	chr3:197266469:C:T	9.31286e-05	-1.03933e-10	-0.650008	8.62532e-05	-1.03933e-10	-0.698082	0.000107626	-1.03933e-10	-0.689416
197266822	chr3:197266822:C:T	1.00702e-05	-1.53207	-1.34234	1.09022e-05	-1.50911	-1.2573	1.33555e-05	-1.50809	-1.26806
197266908	chr3:197266908:T:C	8.70175e-05	-1.03933e-10	-0.717879	8.65751e-05	-1.03933e-10	-0.694357	0.000107333	-1.03933e-10	-0.692136
197266919	chr3:197266919:C:T	0.000102746	-1.03933e-10	-0.551734	9.49459e-05	-1.03933e-10	-0.602062	0.000118248	-1.03933e-10	-0.59529
197267185	chr3:197267185:C:G	9.96175e-05	-1.03933e-10	-0.582651	0.000100534	-1.03933e-10	-0.544869	0.000124201	-1.03933e-10	-0.546178
197267336	chr3:197267336:T:C	9.36512e-05	-1.03933e-10	-0.644412	8.67224e-05	-1.03933e-10	-0.692658	0.000108213	-1.03933e-10	-0.683971
197267353	chr3:197267353:T:C	4.53544e-05	-1.03933e-10	-1.36948	4.42953e-05	-1.03933e-10	-1.36449	5.46979e-05	-1.03933e-10	-1.36625
197267502	chr3:197267502:T:C	6.57083e-05	-1.03933e-10	-0.998763	6.23049e-05	-1.03933e-10	-1.02333	7.81436e-05	-1.03933e-10	-1.00953
197268407	chr3:197268407:T:C	4.65214e-05	-1.34408	-3.67306e-10	4.30009e-05	-1.39415	-3.67306e-10	5.4739e-05	-1.3655	-3.67306e-10
197268788	chr3:197268788:G:A	9.12461e-05	-0.670429	-3.67306e-10	8.88671e-05	-0.668227	-3.67306e-10	0.000103675	-0.726819	-3.67306e-10
197268895	chr3:197268895:AAAAC:A	1.56507e-05	-1.42932	-1.00416	1.40545e-05	-1.43499	-1.07744	1.6674e-05	-1.47792	-1.07631
197269496	chr3:197269496:G:A	2.28994e-05	-0.762346	-1.29053	2.71658e-05	-0.612823	-1.24059	3.28104e-05	-0.642085	-1.23525
197269859	chr3:197269859:G:A	1.62002e-05	-1.27276	-1.12621	1.38093e-05	-1.3307	-1.19933	1.70139e-05	-1.34829	-1.18576
197270141	chr3:197270141:A:G	4.8124e-05	-1.03933e-10	-1.31021	4.7416e-05	-1.03933e-10	-1.29641	5.8348e-05	-1.03933e-10	-1.30165
197270155	chr3:197270155:G:A	0.000134553	-0.282033	-3.67306e-10	5.35015e-05	-1.17566	-3.67306e-10	6.62007e-05	-1.17539	-3.67306e-10
197270277	chr3:197270277:G:T	2.0452e-05	-0.845306	-1.3206	1.80389e-05	-0.92482	-1.33802	2.28969e-05	-0.894983	-1.34209
197270575	chr3:197270575:A:G	3.99126e-05	-1.4973	-3.67306e-10	3.99229e-05	-1.46842	-3.67306e-10	4.86268e-05	-1.4839	-3.67306e-10
197270605	chr3:197270605:T:A	1.05491e-05	-1.47139	-1.35656	1.18639e-05	-1.39535	-1.28652	1.44915e-05	-1.39849	-1.29602
197270628	chr3:197270628:GA:G	9.22017e-05	-1.03933e-10	-0.66001	8.54254e-05	-1.03933e-10	-0.707726	0.000106585	-1.03933e-10	-0.699134
197270707	chr3:197270707:G:A	1.72502e-05	-1.2409	-1.09527	1.45136e-05	-1.30309	-1.17719	1.791e-05	-1.32137	-1.16135
197271030	chr3:197271030:C:T	0.000395992	-1.03933e-10	0.797404	0.000360364	-1.03933e-10	0.731745	0.000454969	-1.03933e-10	0.752153
197271061	chr3:197271061:A:G	0.00041523	-1.03933e-10	0.844843	0.00036945	-1.03933e-10	0.756645	0.000471181	-1.03933e-10	0.787165
197272219	chr3:197272219:G:T	1.54731e-05	-1.23216	-1.21272	1.37182e-05	-1.29321	-1.24344	1.72814e-05	-1.26711	-1.25133
197272226	chr3:197272226:C:T	4.53521e-05	-1.03933e-10	-1.36953	4.4229e-05	-1.03933e-10	-1.36599	5.46033e-05	-1.03933e-10	-1.36798
197272501	chr3:197272501:T:C	0.000100041	-1.03933e-10	-0.578411	0.000100973	-1.03933e-10	-0.540521	0.00012474	-1.03933e-10	-0.541847
197272713	chr3:197272713:A:G	4.99652e-05	-0.965715	-0.306947	5.14551e-05	-1.02786	-0.186802	5.98812e-05	-1.07258	-0.203137
197273222	chr3:197273222:A:G	1.33634e-05	-1.43932	-1.15215	1.21279e-05	-1.44639	-1.21347	1.44529e-05	-1.48576	-1.21142
197273224	chr3:197273224:A:G	1.49195e-05	-1.41648	-1.06484	1.32917e-05	-1.43744	-1.13079	1.6034e-05	-1.46407	-1.1293
197273936	chr3:197273936:G:C	1.27074e-05	-1.26731	-1.37449	1.1175e-05	-1.41664	-1.32505	1.3978e-05	-1.40109	-1.3295
197274008	chr3:197274008:T:C	5.56258e-05	-1.03933e-10	-1.16534	5.30785e-05	-1.03933e-10	-1.1836	6.63216e-05	-1.03933e-10	-1.17356
197274137	chr3:197274137:G:A	1.6712e-05	-1.18016	-1.18771	1.4701e-05	-1.24663	-1.22082	1.85501e-05	-1.21822	-1.22938
197274514	chr3:197274514:A:G	4.56443e-05	-1.03933e-10	-1.36311	4.45724e-05	-1.03933e-10	-1.35825	5.49906e-05	-1.03933e-10	-1.36091
197274569	chr3:197274569:G:A	2.76796e-05	-0.741932	-1.12136	2.71361e-05	-0.726844	-1.12766	3.63853e-05	-0.633269	-1.14064
197274675	chr3:197274675:A:G	0.000486628	-1.03933e-10	1.00351	0.000431833	-1.03933e-10	0.912669	0.000551311	-1.03933e-10	0.944222
197274685	chr3:197274685:A:C	9.00184e-05	-1.03933e-10	-0.683975	8.34716e-05	-1.03933e-10	-0.730863	0.000104114	-1.03933e-10	-0.722592
197274961	chr3:197274961:G:A	6.95296e-05	-1.03933e-10	-0.942237	7.09899e-05	-1.03933e-10	-0.892833	8.67255e-05	-1.03933e-10	-0.905328
197275614	chr3:197275614:G:A	0.0208186	-0.0836151	4.84323	0.000127597	-1.08747	0.78098	0.000162321	-1.08836	0.809865
197275911	chr3:197275911:C:T	0.000505371	-1.03933e-10	1.0413	0.000437324	-1.03933e-10	0.925305	0.000564106	-1.03933e-10	0.967166
197275998	chr3:197275998:T:C	1.71706e-05	-1.16084	-1.17995	1.50642e-05	-1.22919	-1.21386	1.90199e-05	-1.19989	-1.2227
197276096	chr3:197276096:C:A	2.20992e-05	-0.796935	-1.29151	2.61317e-05	-0.650591	-1.24163	3.15755e-05	-0.6794	-1.2363
197276462	chr3:197276462:A:G	0.00104328	0.107345	1.65879	3.22854e-05	-0.978441	-0.702312	4.0494e-05	-0.97694	-0.689983
197276635	chr3:197276635:A:G	1.02523e-05	-1.5337	-1.32278	1.12065e-05	-1.51585	-1.22303	1.36975e-05	-1.5152	-1.23566
197277824	chr3:197277824:T:C	1.028e-05	-1.53369	-1.3201	1.12544e-05	-1.51577	-1.21884	1.37553e-05	-1.51508	-1.23158
197278041	chr3:197278041:T:C	0.000162197	-0.0951744	-3.67306e-10	0.000157921	-0.0932738	-3.67306e-10	0.000184389	-0.151028	-3.67306e-10
197278547	chr3:197278547:C:T	9.20376e-05	-1.03933e-10	-0.661792	9.35009e-05	-1.03933e-10	-0.617398	0.000114892	-1.03933e-10	-0.624088
197278812	chr3:197278812:G:C	8.08366e-05	-1.03933e-10	-0.791559	7.62707e-05	-1.03933e-10	-0.821081	9.59189e-05	-1.03933e-10	-0.804574
197278817	chr3:197278817:G:C	1.27151e-05	-1.4406	-1.2006	1.31096e-05	-1.38328	-1.19875	1.61674e-05	-1.4084	-1.17668
```
