## Supplementary material for "Characterization of shared and ancestry-specific signals driving complex traits using multi-ancestry fine-mapping": susiex_nc3.cs80.summary

```
# chr3:195819958-197279281
CS_ID	CS_LENGTH	CS_PURITY	MAX_PIP_SNP	BP	REF_ALLELE	ALT_ALLELE	REF_FRQ	BETA	SE	-LOG10P	MAX_PIP	POST-HOC_PROB_POP1	POST-HOC_PROB_POP2
1	1598	0	chr3:197218869:C:T	197218869	T,T	C,C	1,1	-inf,inf	inf,inf	1.37513,3.88645	0.0535523	0.470896	0.485566
2	1518	0	chr3:196791752:G:A	196791752	A,A	G,G	1,1	inf,inf	inf,inf	4.91838,0.0913102	0.0757064	0.614012	0.353975
3	2069	0	chr3:195873356:T:C	195873356	C,C	T,T	1,1	inf,inf	inf,inf	5.2265,0.504142	0.312136	0.575923	0.344032
```
