## Supplementary material for "Characterization of shared and ancestry-specific signals driving complex traits using multi-ancestry fine-mapping": s1.afreq

```
#CHROM	ID	REF	ALT	ALT_FREQS	OBS_CT
4	rs114801852	C	T	0.0159046	1006
4	rs112902095	T	C	0.0308151	1006
4	rs113070007	T	G	0.0308151	1006
4	rs112511864	A	G	0.0308151	1006
4	rs112041267	G	C	0.0139165	1006
4	rs112175145	C	T	0.0308151	1006
4	rs111558635	A	G	0.0308151	1006
4	rs111730358	A	G	0.0308151	1006
4	rs113074981	A	G	0.0308151	1006
4	rs73793559	C	T	0.028827	1006
4	rs13124826	A	G	0.457256	1006
4	rs10000645	A	T	0.0308151	1006
4	rs73793560	C	T	0.0308151	1006
4	rs112788687	A	G	0.0298211	1006
4	rs61794996	C	G	0.168986	1006
4	rs28867081	A	C	0.0308151	1006
4	rs11730202	C	T	0.166998	1006
4	rs78936351	C	T	0.026839	1006
4	rs28889913	A	T	0.0308151	1006
4	rs11727093	G	T	0.0884692	1006
4	rs28811881	C	G	0.0308151	1006
4	rs148837328	C	T	0.0139165	1006
4	rs28847272	A	G	0.0308151	1006
4	rs73793561	A	G	0.0318091	1006
4	rs145149909	G	A	0.0139165	1006
4	rs140782419	T	A	0.0139165	1006
4	rs143823823	A	G	0.0208748	1006
4	rs111473777	C	G	0.0308151	1006
4	rs139179706	G	A	0.0149105	1006
4	rs4579063	T	C	0.910537	1006
4	rs73213584	A	G	0.141153	1006
4	rs4690243	C	T	0.910537	1006
4	rs59707613	A	G	0.0298211	1006
4	rs6849267	C	T	0.0318091	1006
4	rs6830496	G	A	0.171968	1006
4	rs55816452	C	A	0.0188867	1006
4	rs11723492	T	C	0.222664	1006
4	rs13434589	T	G	0.0308151	1006
4	rs77090441	C	G	0.0874751	1006
4	rs55724852	T	C	0.0308151	1006
4	rs60185094	A	T	0.0298211	1006
4	rs12649745	G	T	0.457256	1006
4	rs140109259	T	C	0.0139165	1006
4	rs56249153	C	T	0.10338	1006
4	rs73793565	A	G	0.0308151	1006
4	rs60119288	T	C	0.0298211	1006
4	rs6836902	A	G	0.0308151	1006
4	rs2353605	C	T	0.176938	1006
4	rs11737729	G	A	0.0854871	1006
4	rs73793566	C	G	0.0298211	1006
4	rs11248009	T	C	0.168986	1006
4	rs74766229	T	C	0.0298211	1006
4	rs182182190	A	T	0.00994036	1006
4	rs56099525	A	G	0.0298211	1006
4	rs7695945	C	A	0.0298211	1006
4	rs185281382	C	T	0.0139165	1006
4	rs61794997	C	T	0.167992	1006
4	rs7655453	C	T	0.0298211	1006
4	rs59173364	G	A	0.0318091	1006
4	rs11724417	A	C	0.167992	1006
4	rs11737263	G	A	0.191849	1006
4	rs7683872	T	C	0.0298211	1006
4	rs11737268	G	A	0.191849	1006
4	rs113932176	A	T	0.0298211	1006
4	rs11724176	C	T	0.167992	1006
4	rs11726829	T	C	0.191849	1006
4	rs139116330	C	T	0.0139165	1006
4	rs17521834	A	G	0.171968	1006
4	rs113720920	A	G	0.0298211	1006
4	rs574522170	C	T	0.0298211	1006
4	rs541512649	T	G	0.0298211	1006
4	rs61794998	C	G	0.227634	1006
4	rs13139106	C	T	0.0198807	1006
4	rs12506250	T	C	0.225646	1006
4	rs112013875	G	A	0.0298211	1006
4	rs79460343	T	C	0.0298211	1006
4	rs2883228	T	C	0.0308151	1006
4	rs1986386	T	C	0.170974	1006
4	rs1578898	C	T	0.225646	1006
4	rs56405031	G	A	0.0526839	1006
4	rs55849081	G	C	0.0298211	1006
4	rs12503763	T	C	0.0119284	1006
4	rs28684690	T	G	0.0298211	1006
4	rs7680104	C	T	0.0298211	1006
4	rs183018016	C	T	0.0139165	1006
4	rs2883229	G	C	0.22664	1006
4	rs4510422	C	T	0.225646	1006
4	rs80316648	G	A	0.182903	1006
4	rs61794999	T	A	0.172962	1006
4	rs77700883	G	A	0.172962	1006
4	rs78896226	C	T	0.172962	1006
4	rs73793570	G	A	0.0298211	1006
4	rs10013794	T	C	0.0298211	1006
4	rs111802252	C	T	0.135189	1006
4	rs7693217	C	G	0.0298211	1006
4	rs7693241	C	T	0.0298211	1006
4	rs61795000	A	G	0.0129225	1006
4	rs10009823	C	G	0.0298211	1006
4	rs6824561	T	C	0.22664	1006
4	rs142700748	T	C	0.0308151	1006
4	rs114145393	T	C	0.028827	1006
4	rs143793544	G	A	0.135189	1006
4	rs6832109	T	C	0.0298211	1006
4	rs6599317	G	A	0.0298211	1006
4	rs56283867	A	G	0.0854871	1006
4	rs11729659	G	C	0.181909	1006
4	rs185137706	C	A	0.0139165	1006
4	rs7687833	T	C	0.22664	1006
4	rs140565408	A	C	0.0139165	1006
4	rs28799273	A	G	0.0298211	1006
4	rs11731933	G	A	0.178926	1006
4	rs7667471	G	A	0.0298211	1006
4	rs4549329	T	A	0.180915	1006
4	rs61355115	G	A	0.0298211	1006
4	rs28460123	A	C	0.22664	1006
4	rs112805647	T	G	0.0298211	1006
4	rs137935953	A	T	0.0139165	1006
4	rs7686546	G	A	0.171968	1006
4	rs180788199	G	A	0.0139165	1006
4	rs186227798	T	C	0.0139165	1006
4	rs7658743	C	T	0.171968	1006
4	rs115498836	C	T	0.00596421	1006
4	rs6831591	A	G	0.0298211	1006
4	rs61795001	C	T	0.170974	1006
4	rs56213727	T	C	0.140159	1006
4	rs28531997	C	T	0.225646	1006
4	rs61795002	G	A	0.171968	1006
4	rs74889621	T	G	0.028827	1006
4	rs7687112	A	G	0.181909	1006
4	rs28512302	T	G	0.0298211	1006
4	rs6599318	C	T	0.167992	1006
4	rs149124712	T	A	0.0139165	1006
4	rs6599319	A	G	0.0298211	1006
4	rs6599320	G	A	0.0298211	1006
4	rs6599321	A	G	0.0298211	1006
4	rs146963044	C	T	0.167992	1006
4	rs113950039	G	A	0.0159046	1006
4	rs9328737	C	T	0.220676	1006
4	rs4582105	T	C	0.166998	1006
4	rs150075088	T	G	0.0139165	1006
4	rs73793586	A	G	0.0308151	1006
4	rs74848272	G	A	0.0337972	1006
4	rs74643185	C	T	0.0308151	1006
4	rs10028482	G	A	0.220676	1006
4	rs61795004	A	G	0.0228628	1006
4	rs6857106	G	T	0.220676	1006
4	rs73793588	G	A	0.0298211	1006
4	rs73793589	A	G	0.0298211	1006
4	rs56985696	T	C	0.189861	1006
4	rs73793590	C	T	0.0298211	1006
4	rs74984113	G	A	0.166998	1006
4	rs73793591	G	A	0.0328032	1006
4	rs148202137	C	T	0.0149105	1006
4	rs73793592	A	T	0.0298211	1006
4	rs73213590	G	A	0.0208748	1006
4	rs77078697	T	C	0.175944	1006
4	rs149699552	T	C	0.0208748	1006
4	rs56147344	C	T	0.028827	1006
4	rs12510827	G	A	0.218688	1006
4	rs12498545	C	T	0.0178926	1006
4	rs112158821	G	A	0.028827	1006
4	rs77983317	C	G	0.028827	1006
4	rs114218307	G	A	0.0298211	1006
4	rs61795006	C	G	0.175944	1006
4	rs138354836	C	T	0.0139165	1006
4	rs4518181	C	T	0.0874751	1006
4	rs143836287	G	A	0.0139165	1006
4	rs147257575	T	G	0.0139165	1006
4	rs114233186	G	A	0.0119284	1006
4	rs73793595	G	A	0.0298211	1006
4	rs60229242	C	T	0.0298211	1006
4	rs61795007	G	A	0.175944	1006
4	rs73793596	G	A	0.0298211	1006
4	rs73793597	G	A	0.220676	1006
4	rs61792060	C	A	0.22167	1006
4	rs73213593	A	G	0.141153	1006
4	rs73793599	C	T	0.0298211	1006
4	rs139063889	T	C	0.0139165	1006
4	rs73793600	G	A	0.0298211	1006
4	rs77234191	G	A	0.166998	1006
4	rs7657860	A	G	0.0298211	1006
4	rs7658064	A	G	0.0298211	1006
4	rs192242477	C	A	0.0139165	1006
4	rs73793601	A	G	0.0298211	1006
4	rs184624056	A	G	0.0218688	1006
4	rs149352058	A	C	0.0159046	1006
4	rs28429717	T	C	0.203777	1006
4	rs111766204	A	G	0.0298211	1006
4	rs73793602	G	A	0.0298211	1006
4	rs17164747	G	T	0.166998	1006
4	rs183372836	C	T	0.0188867	1006
4	rs17775090	C	T	0.0139165	1006
4	rs142550206	T	C	0.0149105	1006
4	rs7674560	G	C	0.175944	1006
4	rs17775145	G	A	0.0795229	1006
4	rs11731285	A	G	0.205765	1006
4	rs150738695	A	G	0.0139165	1006
4	rs114394748	C	T	0.0308151	1006
4	rs115069723	G	A	0.0149105	1006
4	rs79366248	T	C	0.167992	1006
4	rs78343340	G	A	0.167992	1006
4	rs73795403	A	T	0.0298211	1006
4	rs6811431	G	A	0.0298211	1006
4	rs58641957	T	C	0.0298211	1006
4	rs73791808	A	G	0.0298211	1006
4	rs73791811	C	T	0.0298211	1006
4	rs7694325	A	G	0.205765	1006
4	rs143345992	T	C	0.0139165	1006
4	rs73213596	C	T	0.0924453	1006
4	rs61192761	G	C	0.0298211	1006
4	rs13136187	G	A	0.0417495	1006
4	rs75684666	A	G	0.0298211	1006
4	rs56218479	C	T	0.05666	1006
4	rs112899466	G	A	0.0298211	1006
4	rs6837796	A	G	0.219682	1006
4	rs11729365	G	A	0.166004	1006
4	rs138106788	T	C	0.0139165	1006
4	rs11733683	C	A	0.130219	1006
4	rs111551744	A	G	0.0298211	1006
4	rs148574114	G	A	0.0149105	1006
4	rs56217474	C	T	0.0298211	1006
4	rs56023157	G	A	0.0298211	1006
4	rs146807806	T	C	0.0139165	1006
4	rs77762064	A	T	0.187873	1006
4	rs2353602	T	C	0.0298211	1006
4	rs56327123	C	A	0.0298211	1006
4	rs115129711	G	A	0.0188867	1006
4	rs145625919	G	A	0.0139165	1006
4	rs6810785	A	G	0.0298211	1006
4	rs74570414	C	T	0.0298211	1006
4	rs11722521	A	T	0.167992	1006
4	rs11723615	T	C	0.167992	1006
4	rs7665727	A	T	0.167992	1006
4	rs75314292	T	C	0.0298211	1006
4	rs113847214	G	A	0.0815109	1006
4	rs74675982	T	C	0.0298211	1006
4	rs77279928	A	C	0.0298211	1006
4	rs9328738	A	G	0.22167	1006
4	rs78833908	T	C	0.0298211	1006
4	rs185101333	G	A	0.0139165	1006
4	rs73791814	C	T	0.0298211	1006
4	rs10002733	A	C	0.415507	1006
4	rs2353599	C	G	0.22167	1006
4	rs185379134	G	A	0.00894632	1006
4	rs10023604	G	C	0.220676	1006
4	rs138993075	G	A	0.0139165	1006
4	rs116529450	C	A	0.0208748	1006
4	rs13112393	T	A	0.0238569	1006
4	rs11722197	A	G	0.166998	1006
4	rs6820547	A	C	0.0298211	1006
4	rs6826459	T	C	0.0298211	1006
4	rs66712247	T	C	0.191849	1006
4	rs144580614	C	G	0.0139165	1006
4	rs11723261	A	G	0.166998	1006
4	rs10027325	G	A	0.175944	1006
4	rs1986557	T	C	0.175944	1006
4	rs151204434	A	G	0.0139165	1006
4	rs58644592	G	C	0.0298211	1006
4	rs13111233	C	A	0.0407555	1006
4	rs73791816	A	T	0.0298211	1006
4	rs73791817	G	A	0.0298211	1006
4	rs6841950	T	C	0.0298211	1006
4	rs140737865	G	C	0.0208748	1006
4	rs6855867	G	A	0.0298211	1006
4	rs6832556	C	T	0.0298211	1006
4	rs73791819	A	C	0.0298211	1006
4	rs143107219	A	C	0.0139165	1006
4	rs187144130	G	A	0.028827	1006
4	rs28784663	C	T	0.212724	1006
4	rs59163505	C	G	0.0298211	1006
4	rs12506277	T	C	0.220676	1006
4	rs74996354	A	G	0.0298211	1006
4	rs150957655	T	A	0.0139165	1006
4	rs12501727	G	C	0.220676	1006
4	rs55711923	C	T	0.0308151	1006
4	rs76758124	T	G	0.0139165	1006
4	rs61792114	A	T	0.177932	1006
4	rs13118678	T	C	0.00994036	1006
4	rs112132883	C	T	0.0536779	1006
4	rs62619793	G	T	0.0298211	1006
4	rs139909714	T	C	0.0139165	1006
4	rs181391253	C	G	0.00596421	1006
4	rs2352936	A	G	0.22167	1006
4	rs77380000	G	T	0.0298211	1006
4	rs10003142	C	G	0.222664	1006
4	rs10005733	C	G	0.192843	1006
4	rs11723803	G	T	0.222664	1006
4	rs73791820	G	A	0.0298211	1006
4	rs73791821	G	A	0.0298211	1006
4	rs12503543	C	T	0.496024	1006
4	rs141760235	C	G	0.0139165	1006
4	rs565533229	T	C	0.0129225	1006
4	rs75049882	G	C	0.0308151	1006
4	rs6856961	C	T	0.0308151	1006
4	rs4401407	A	G	0.220676	1006
4	rs140241955	A	T	0.0139165	1006
4	rs145649355	G	A	0.0208748	1006
4	rs115869462	T	C	0.0347913	1006
4	rs145537558	C	T	0.00994036	1006
4	rs12505835	G	C	0.16501	1006
4	rs12511388	T	C	0.175944	1006
4	rs2352927	C	T	0.306163	1006
4	rs2352928	G	C	0.308151	1006
4	rs7661412	G	A	0.116302	1006
4	rs6852858	A	T	0.124254	1006
4	rs79657896	G	A	0.16501	1006
4	rs12512676	A	G	0.305169	1006
4	rs138583374	T	C	0.00894632	1006
4	rs79902242	G	C	0.0318091	1006
4	rs115429563	G	A	0.0258449	1006
4	rs148810448	C	A	0.0139165	1006
4	rs61792116	T	C	0.166998	1006
4	rs4129956	A	C	0.166004	1006
4	rs6828802	C	T	0.306163	1006
4	rs145707531	T	A	0.0139165	1006
4	rs184466975	C	T	0.0168986	1006
4	rs77782115	A	G	0.0139165	1006
4	rs7439780	C	T	0.11829	1006
4	rs10034550	A	G	0.307157	1006
4	rs112823067	A	G	0.11829	1006
4	rs6822366	A	G	0.11829	1006
4	rs150098878	C	A	0.0238569	1006
4	rs6828943	T	C	0.11829	1006
4	rs13434593	A	G	0.307157	1006
4	rs149439237	C	G	0.0139165	1006
4	rs144826240	A	T	0.0139165	1006
4	rs6848983	G	T	0.119284	1006
4	rs190731758	C	T	0.0139165	1006
4	rs141342220	A	G	0.0139165	1006
4	rs111456805	T	C	0.11829	1006
4	rs10005699	T	G	0.693837	1006
4	rs7685662	T	C	0.833996	1006
4	rs61587838	A	T	0.119284	1006
4	rs11248012	G	A	0.691849	1006
4	rs4690251	A	G	0.691849	1006
4	rs73791826	C	G	0.117296	1006
4	rs115756802	G	A	0.027833	1006
4	rs10021364	T	C	0.833996	1006
4	rs56011643	G	A	0.117296	1006
4	rs140060700	A	G	0.0139165	1006
4	rs11248013	T	C	0.166998	1006
4	rs111938647	C	T	0.116302	1006
4	rs17718976	A	G	0.0377734	1006
4	rs111321884	G	C	0.115308	1006
4	rs73791827	T	G	0.115308	1006
4	rs6847267	C	T	0.83002	1006
4	rs184113189	G	A	0.0218688	1006
4	rs193028620	G	A	0.0139165	1006
4	rs73217578	T	C	0.234592	1006
4	rs6847881	G	A	0.0447316	1006
4	rs6818538	C	T	0.0457256	1006
4	rs141907166	C	T	0.0168986	1006
4	rs61792119	T	C	0.119284	1006
4	rs13110321	C	T	0.0516899	1006
4	rs189386071	T	C	0.0129225	1006
4	rs565954219	A	G	0.0129225	1006
4	rs113386709	G	A	0.321074	1006
4	rs10033213	G	T	0.684891	1006
4	rs73217579	A	G	0.205765	1006
4	rs59071324	A	G	0.0526839	1006
4	rs145364818	T	C	0.0109344	1006
4	rs116547041	C	G	0.0318091	1006
4	rs60533229	A	G	0.0526839	1006
4	rs73217583	C	A	0.00994036	1006
4	rs11946825	C	T	0.316103	1006
4	rs73791830	A	C	0.0646123	1006
4	rs11947752	C	T	0.328032	1006
4	rs61792120	A	G	0.22167	1006
4	rs114122353	A	G	0.0328032	1006
4	rs73217585	G	A	0.0397614	1006
4	rs73064352	C	T	0.0328032	1006
4	rs11929868	C	G	0.0119284	1006
4	rs73064354	C	T	0.0328032	1006
4	rs568329347	G	A	0.0119284	1006
4	rs73064356	G	A	0.0407555	1006
4	rs79704925	G	A	0.0526839	1006
4	rs112448993	A	G	0.0328032	1006
4	rs147928218	G	A	0.0328032	1006
4	rs150422890	G	A	0.0119284	1006
4	rs12640520	C	A	0.294235	1006
4	rs114158562	C	T	0.0228628	1006
4	rs112695261	G	A	0.0337972	1006
4	rs6839107	T	C	0.370775	1006
4	rs6853199	G	A	0.295229	1006
4	rs193082720	G	A	0.0119284	1006
4	rs183609131	G	C	0.0119284	1006
4	rs73217587	C	T	0.129225	1006
4	rs61792123	A	C	0.362823	1006
4	rs7655981	G	A	0.362823	1006
4	rs7689416	T	A	0.120278	1006
4	rs13129786	C	T	0.232604	1006
4	rs6846653	A	G	0.395626	1006
4	rs142659595	C	G	0.0119284	1006
4	rs6853198	T	A	0.362823	1006
4	rs6837456	C	T	0.362823	1006
4	rs181792284	C	T	0.0119284	1006
4	rs6847222	A	C	0.362823	1006
4	rs73217589	G	A	0.362823	1006
4	rs112300904	G	A	0.362823	1006
4	rs112465689	G	A	0.22167	1006
4	rs111641016	G	A	0.364811	1006
4	rs61792124	C	T	0.362823	1006
4	rs13137548	C	T	0.112326	1006
4	rs7655080	T	A	0.341948	1006
4	rs58094550	A	G	0.220676	1006
4	rs61431967	A	C	0.228628	1006
4	rs58361877	A	G	0.395626	1006
4	rs58145935	A	G	0.395626	1006
4	rs58020250	A	G	0.154076	1006
4	rs59806409	G	T	0.120278	1006
4	rs61792130	A	C	0.220676	1006
4	rs73217597	A	C	0.120278	1006
4	rs3762866	G	T	0.387674	1006
4	rs3762867	G	A	0.395626	1006
4	rs73064371	C	T	0.153082	1006
4	rs138688393	C	T	0.0328032	1006
4	rs73064378	C	G	0.0328032	1006
4	rs6599327	A	T	0.395626	1006
4	rs77640350	T	A	0.11829	1006
4	rs3749520	T	C	0.39662	1006
4	rs3749521	G	C	0.39662	1006
4	rs3749522	C	A	0.120278	1006
4	rs3749523	G	T	0.154076	1006
4	rs115050279	C	A	0.0129225	1006
4	rs73064387	C	T	0.0337972	1006
4	rs115795345	G	A	0.0129225	1006
4	rs11729526	A	G	0.22167	1006
4	rs11729532	A	G	0.39662	1006
4	rs11727981	C	G	0.39662	1006
4	rs61580954	T	C	0.120278	1006
4	rs142673772	G	A	0.0129225	1006
4	rs55901060	T	A	0.39662	1006
4	rs3762868	G	T	0.377734	1006
4	rs186320626	A	G	0.00695825	1006
4	rs34483255	C	T	0.395626	1006
4	rs61792145	G	A	0.395626	1006
4	rs68126535	C	T	0.39662	1006
4	rs149960792	C	T	0.0119284	1006
4	rs61792146	A	G	0.219682	1006
4	rs61792147	A	G	0.39662	1006
4	rs112609182	C	G	0.15507	1006
4	rs141262992	C	T	0.0337972	1006
4	rs184981599	C	T	0.0119284	1006
4	rs79662803	C	G	0.122266	1006
4	rs73066317	A	G	0.0337972	1006
4	rs116803324	C	A	0.0218688	1006
4	rs74666941	A	G	0.134195	1006
4	rs60750098	A	G	0.0337972	1006
4	rs144266858	G	A	0.0198807	1006
4	rs73217601	T	C	0.219682	1006
4	rs115196964	A	G	0.0119284	1006
4	rs61450142	G	T	0.134195	1006
4	rs61481977	T	G	0.353877	1006
4	rs7697421	T	C	0.39662	1006
4	rs193260767	C	T	0.0119284	1006
4	rs189011983	C	A	0.0119284	1006
4	rs56905415	T	C	0.353877	1006
4	rs151139548	T	G	0.0258449	1006
4	rs57731643	G	C	0.121272	1006
4	rs4371565	C	T	0.259443	1006
4	rs6821220	T	G	0.121272	1006
4	rs73066321	T	A	0.00497018	1006
4	rs17329078	A	G	0.367793	1006
4	rs7439657	G	C	0.367793	1006
4	rs7690318	G	T	0.224652	1006
4	rs73066324	C	T	0.00497018	1006
4	rs7672205	A	T	0.028827	1006
4	rs73066326	C	T	0.00497018	1006
4	rs73066328	A	G	0.00497018	1006
4	rs7697144	G	C	0.121272	1006
4	rs73219204	C	G	0.219682	1006
4	rs115799425	A	C	0.028827	1006
4	rs144514156	G	A	0.00497018	1006
4	rs6825544	G	A	0.367793	1006
4	rs10212688	T	C	0.368787	1006
4	rs143361907	T	C	0.00497018	1006
4	rs112845648	C	T	0.00497018	1006
4	rs11721823	A	C	0.22664	1006
4	rs6819237	T	C	0.368787	1006
4	rs115361560	A	C	0.00695825	1006
4	rs138310776	T	C	0.0119284	1006
4	rs190099924	G	A	0.0119284	1006
4	rs55718920	A	C	0.255467	1006
4	rs56171831	A	G	0.219682	1006
4	rs7682616	G	A	0.39662	1006
4	rs56048545	G	T	0.0238569	1006
4	rs75739380	G	A	0.0337972	1006
4	rs17719492	C	G	0.253479	1006
4	rs76886738	G	A	0.0337972	1006
4	rs61792154	A	G	0.262425	1006
4	rs144012347	G	C	0.028827	1006
4	rs71626195	G	A	0.121272	1006
4	rs72805135	G	A	0.121272	1006
4	rs145824198	T	A	0.0387674	1006
4	rs111492105	A	G	0.121272	1006
4	rs61792156	A	T	0.219682	1006
4	rs11937955	A	G	0.253479	1006
4	rs55769528	G	A	0.121272	1006
4	rs11723986	G	A	0.335984	1006
4	rs6831791	G	A	0.395626	1006
4	rs79147894	C	T	0.134195	1006
4	rs139409106	T	A	0.0337972	1006
4	rs60333530	G	A	0.121272	1006
4	rs56733551	G	A	0.218688	1006
4	rs58835461	T	C	0.253479	1006
4	rs148919072	G	A	0.00894632	1006
4	rs55759971	C	T	0.395626	1006
4	rs113247932	T	G	0.0337972	1006
4	rs185152675	C	T	0.0119284	1006
4	rs9999356	C	T	0.39662	1006
4	rs73219210	G	A	0.142147	1006
4	rs6844695	A	G	0.39662	1006
4	rs59622708	G	A	0.134195	1006
4	rs113095740	G	A	0.218688	1006
4	rs59124493	G	A	0.395626	1006
4	rs2883054	G	C	0.395626	1006
4	rs61793661	A	T	0.253479	1006
4	rs55783692	C	G	0.121272	1006
4	rs56740548	T	G	0.121272	1006
4	rs61613542	A	G	0.134195	1006
4	rs76858807	C	T	0.0208748	1006
4	rs141195587	T	G	0.027833	1006
4	rs7673688	G	C	0.394632	1006
4	rs116637610	T	C	0.0337972	1006
4	rs11725919	G	T	0.254473	1006
4	rs11725959	G	T	0.252485	1006
4	rs56033331	C	T	0.120278	1006
4	rs9684325	G	T	0.265408	1006
4	rs3946	G	A	0.395626	1006
4	rs1443076	C	T	0.133201	1006
4	rs3805233	T	C	0.218688	1006
4	rs3805234	C	T	0.141153	1006
4	rs187884065	C	T	0.0119284	1006
4	rs77682723	C	T	0.0328032	1006
4	rs73219217	T	A	0.134195	1006
4	rs58234258	A	G	0.0328032	1006
4	rs73219218	G	A	0.142147	1006
4	rs145800431	G	A	0.0119284	1006
4	rs10010884	G	A	0.397614	1006
4	rs191396208	C	T	0.0119284	1006
4	rs11736054	T	G	0.219682	1006
4	rs11730146	G	A	0.254473	1006
4	rs11734441	C	A	0.39662	1006
4	rs77498951	C	T	0.121272	1006
4	rs10026282	C	A	0.397614	1006
4	rs59112282	G	A	0.134195	1006
4	rs56142852	C	T	0.121272	1006
4	rs17164812	C	T	0.121272	1006
4	rs114997160	T	C	0.0198807	1006
4	rs11737579	A	T	0.397614	1006
4	rs11737581	A	G	0.397614	1006
4	rs57193931	G	A	0.397614	1006
4	rs6854214	C	A	0.397614	1006
4	rs59557843	C	T	0.142147	1006
4	rs1052217	G	A	0.39662	1006
4	rs115214807	G	A	0.0337972	1006
4	rs57793956	G	A	0.39662	1006
4	rs140511636	G	A	0.0119284	1006
4	rs11723804	C	G	0.39662	1006
4	rs11723837	C	T	0.219682	1006
4	rs147456873	C	T	0.0337972	1006
4	rs190791534	G	A	0.0119284	1006
4	rs79761857	C	T	0.0337972	1006
4	rs2218324	T	C	0.121272	1006
4	rs73068244	T	C	0.0337972	1006
4	rs56107462	C	T	0.142147	1006
4	rs7688202	G	T	0.121272	1006
4	rs61793665	T	A	0.219682	1006
4	rs7660781	C	T	0.121272	1006
4	rs138273577	C	T	0.0149105	1006
4	rs186254597	A	C	0.0119284	1006
4	rs1822345	G	T	0.219682	1006
4	rs1104520	G	T	0.0228628	1006
4	rs73792168	C	T	0.121272	1006
4	rs1961498	G	A	0.349901	1006
4	rs151104534	C	T	0.00894632	1006
4	rs73219222	C	A	0.219682	1006
4	rs190271944	T	A	0.0119284	1006
4	rs186871343	T	C	0.0119284	1006
4	rs61603695	A	C	0.254473	1006
4	rs60823369	T	G	0.219682	1006
4	rs59225793	C	T	0.219682	1006
4	rs11937440	C	T	0.0337972	1006
4	rs75155818	G	A	0.134195	1006
4	rs113227906	A	C	0.0337972	1006
4	rs6850477	T	C	0.39662	1006
4	rs73219225	C	T	0.134195	1006
4	rs78305611	G	T	0.0347913	1006
4	rs190027346	A	C	0.0119284	1006
4	rs10012198	T	C	0.397614	1006
4	rs190238183	T	C	0.0119284	1006
4	rs11728454	A	G	0.254473	1006
4	rs28610334	G	A	0.380716	1006
4	rs11725724	G	T	0.380716	1006
4	rs11725726	G	A	0.219682	1006
4	rs11728995	C	G	0.380716	1006
4	rs142314442	G	A	0.0675944	1006
4	rs61793684	C	T	0.218688	1006
4	rs60213605	G	A	0.379722	1006
4	rs61793686	G	A	0.261431	1006
4	rs189645036	A	G	0.0119284	1006
4	rs55789238	A	G	0.27336	1006
4	rs58901025	G	A	0.0337972	1006
4	rs61793688	C	T	0.324056	1006
4	rs144069893	C	T	0.0228628	1006
4	rs10025415	A	G	0.379722	1006
4	rs61793689	G	A	0.217694	1006
4	rs61793690	C	T	0.217694	1006
4	rs56000945	C	T	0.11829	1006
4	rs10030824	T	C	0.380716	1006
4	rs193271958	G	A	0.0119284	1006
4	rs73070311	G	A	0.379722	1006
4	rs67394758	G	A	0.379722	1006
4	rs144231519	G	A	0.0119284	1006
4	rs146543104	G	A	0.0198807	1006
4	rs11939822	G	A	0.261431	1006
4	rs13128470	C	A	0.61829	1006
4	rs56202532	C	T	0.219682	1006
4	rs148351077	G	A	0.0337972	1006
4	rs56413513	C	T	0.0397614	1006
4	rs1072705	C	T	0.219682	1006
4	rs1961430	G	T	0.379722	1006
4	rs139325486	G	A	0.0337972	1006
4	rs188081492	G	A	0.0119284	1006
4	rs114003099	G	T	0.0497018	1006
4	rs61200955	G	A	0.0337972	1006
4	rs187370424	G	A	0.0188867	1006
4	rs61021636	C	T	0.0337972	1006
4	rs11728951	G	C	0.253479	1006
4	rs11735008	A	G	0.262425	1006
4	rs115261750	G	A	0.0337972	1006
4	rs191000245	C	T	0.0198807	1006
4	rs2083756	C	A	0.253479	1006
4	rs2352940	G	A	0.219682	1006
4	rs112186940	T	C	0.0337972	1006
4	rs193112306	G	A	0.0159046	1006
4	rs4331720	C	T	0.259443	1006
4	rs189020662	A	G	0.00596421	1006
4	rs180728043	C	T	0.0119284	1006
4	rs56366957	T	C	0.384692	1006
4	rs60941356	C	T	0.121272	1006
4	rs111927437	C	T	0.028827	1006
4	rs7670436	T	C	0.375746	1006
4	rs73219234	G	A	0.121272	1006
4	rs6599336	T	C	0.218688	1006
4	rs718429	A	G	0.121272	1006
4	rs76374981	G	T	0.0397614	1006
4	rs7676782	A	G	0.218688	1006
4	rs189678541	C	T	0.0129225	1006
4	rs6838825	G	A	0.0357853	1006
4	rs114036115	A	G	0.00795229	1006
4	rs3736498	A	G	0.109344	1006
4	rs3817341	A	G	0.121272	1006
4	rs60361704	A	G	0.0357853	1006
4	rs59571618	T	C	0.106362	1006
4	rs58553768	G	A	0.0357853	1006
4	rs112441729	G	C	0.0318091	1006
4	rs71602464	C	T	0.0178926	1006
4	rs77186823	C	T	0.0347913	1006
4	rs11729974	G	T	0.218688	1006
4	rs73219236	C	G	0.104374	1006
4	rs182159610	C	T	0.00795229	1006
4	rs146649331	C	T	0.117296	1006
4	rs112374291	G	A	0.0347913	1006
4	rs145123237	T	C	0.0308151	1006
4	rs7695712	A	G	0.389662	1006
4	rs113965386	C	G	0.117296	1006
4	rs12640525	T	C	0.262425	1006
4	rs73219239	A	G	0.117296	1006
4	rs4580609	G	T	0.219682	1006
4	rs73219240	G	T	0.106362	1006
4	rs113207587	C	G	0.0357853	1006
4	rs7689019	G	A	0.380716	1006
4	rs7676105	T	C	0.117296	1006
4	rs73070339	T	G	0.0347913	1006
4	rs7666919	C	T	0.368787	1006
4	rs7681990	T	C	0.117296	1006
4	rs59508097	C	G	0.0347913	1006
4	rs1053401	G	T	0.106362	1006
4	rs2280250	C	T	0.368787	1006
4	rs2280249	C	T	0.368787	1006
4	rs17720527	A	G	0.255467	1006
4	rs139404872	G	A	0.0119284	1006
4	rs116603332	T	C	0.0168986	1006
4	rs11947619	C	G	0.0347913	1006
4	rs11248017	T	C	0.255467	1006
4	rs58874968	C	T	0.360835	1006
4	rs112957844	C	T	0.0198807	1006
4	rs113532572	G	A	0.0347913	1006
4	rs73070347	A	G	0.263419	1006
4	rs113393495	C	G	0.0347913	1006
4	rs7692463	G	C	0.369781	1006
4	rs13113236	C	T	0.22167	1006
4	rs7679649	T	C	0.368787	1006
4	rs113539455	T	C	0.0198807	1006
4	rs6599338	G	A	0.333996	1006
4	rs190304863	G	A	0.0119284	1006
4	rs111683736	C	T	0.0347913	1006
4	rs61793698	T	C	0.333996	1006
4	rs73070352	T	G	0.0347913	1006
4	rs17164836	T	C	0.107356	1006
4	rs17777103	A	G	0.026839	1006
4	rs957625	T	A	0.369781	1006
4	rs960015	C	G	0.218688	1006
4	rs3898364	C	A	0.106362	1006
4	rs73792197	G	A	0.106362	1006
4	rs61793699	C	G	0.218688	1006
4	rs61793700	G	A	0.218688	1006
4	rs894534	T	C	0.368787	1006
4	rs11248018	T	C	0.218688	1006
4	rs78213680	T	C	0.0347913	1006
4	rs60771748	T	C	0.368787	1006
4	rs113839071	G	C	0.218688	1006
4	rs61793701	G	A	0.368787	1006
4	rs143478151	G	A	0.0188867	1006
4	rs61793702	G	A	0.0377734	1006
4	rs34477631	C	T	0.0318091	1006
4	rs73070360	G	A	0.0357853	1006
4	rs184990976	C	A	0.0119284	1006
4	rs1045887	G	A	0.368787	1006
4	rs9328746	A	T	0.369781	1006
4	rs112248407	G	A	0.0119284	1006
4	rs149055249	G	A	0.0119284	1006
4	rs61793704	C	A	0.0656064	1006
4	rs114734668	G	A	0.0347913	1006
4	rs72501950	C	T	0.106362	1006
4	rs73070365	C	T	0.0357853	1006
4	rs73070366	G	A	0.0437376	1006
4	rs61793705	T	C	0.352883	1006
4	rs58422656	T	C	0.0347913	1006
4	rs139474519	A	C	0.0119284	1006
4	rs143491782	T	C	0.0159046	1006
4	rs11729407	C	A	0.366799	1006
4	rs148479438	C	T	0.0347913	1006
4	rs73219244	G	A	0.106362	1006
4	rs11248019	T	A	0.369781	1006
4	rs11944122	T	C	0.352883	1006
4	rs73219246	T	C	0.0934394	1006
4	rs76091284	C	T	0.0367793	1006
4	rs78644481	C	A	0.0218688	1006
4	rs79315217	T	C	0.0477137	1006
4	rs80070331	A	C	0.218688	1006
4	rs61793706	C	T	0.32505	1006
4	rs114239610	G	C	0.0367793	1006
4	rs34767944	G	A	0.218688	1006
4	rs12646712	G	A	0.218688	1006
4	rs55721944	C	T	0.106362	1006
4	rs11947207	A	G	0.0437376	1006
4	rs74727390	G	T	0.0298211	1006
4	rs11946373	C	G	0.0357853	1006
4	rs11737700	C	G	0.218688	1006
4	rs7662652	A	G	0.369781	1006
4	rs10434478	C	T	0.0944334	1006
4	rs184894528	G	A	0.0119284	1006
4	rs4690261	T	A	0.350895	1006
4	rs7674320	T	C	0.368787	1006
4	rs2011095	C	G	0.32505	1006
4	rs2011267	C	T	0.106362	1006
4	rs139616585	C	T	0.0228628	1006
4	rs34696247	G	A	0.0944334	1006
4	rs11248021	G	T	0.368787	1006
4	rs982599	A	G	0.369781	1006
4	rs61793721	A	G	0.218688	1006
4	rs7665576	T	C	0.218688	1006
4	rs12186156	T	C	0.107356	1006
4	rs73070381	C	A	0.0347913	1006
4	rs113295535	G	A	0.0357853	1006
4	rs112093188	A	C	0.0347913	1006
4	rs60285705	T	A	0.218688	1006
4	rs6843019	G	C	0.218688	1006
4	rs6824170	A	G	0.369781	1006
4	rs73070387	G	A	0.0357853	1006
4	rs139772709	G	T	0.0347913	1006
4	rs6857424	G	A	0.218688	1006
4	rs60955707	G	A	0.0357853	1006
4	rs7677447	C	T	0.107356	1006
4	rs138259834	G	T	0.218688	1006
4	rs11937374	T	C	0.0357853	1006
4	rs76645794	T	C	0.218688	1006
4	rs115916087	A	G	0.0168986	1006
4	rs75120894	A	T	0.0308151	1006
4	rs28813691	G	A	0.326044	1006
4	rs6848016	C	T	0.0357853	1006
4	rs115396572	T	C	0.0367793	1006
4	rs6829388	G	A	0.369781	1006
4	rs73219249	C	T	0.107356	1006
4	rs7700229	A	G	0.370775	1006
4	rs73219251	C	G	0.0944334	1006
4	rs192265529	G	C	0.0119284	1006
4	rs115770394	C	T	0.0347913	1006
4	rs6825856	C	G	0.369781	1006
4	rs6599345	A	C	0.371769	1006
4	rs6848478	T	C	0.107356	1006
4	rs57503099	G	A	0.0347913	1006
4	rs180760011	C	T	0.0109344	1006
4	rs11722124	G	A	0.218688	1006
4	rs61517357	G	A	0.0347913	1006
4	rs73219252	T	C	0.0954274	1006
4	rs76569411	C	A	0.0347913	1006
4	rs7698112	A	G	0.328032	1006
4	rs111247031	C	A	0.220676	1006
4	rs113288558	C	A	0.0357853	1006
4	rs73072108	A	G	0.370775	1006
4	rs61793727	T	C	0.220676	1006
4	rs6815400	A	G	0.0914513	1006
4	rs59300284	C	T	0.106362	1006
4	rs149983065	C	T	0.0208748	1006
4	rs76689893	C	G	0.028827	1006
4	rs115814351	C	T	0.0347913	1006
4	rs73072110	G	C	0.0357853	1006
4	rs78633268	G	A	0.0347913	1006
4	rs11943005	C	T	0.0367793	1006
4	rs78949552	G	A	0.217694	1006
4	rs113830521	G	A	0.0347913	1006
4	rs6848767	A	G	0.107356	1006
4	rs75242523	G	A	0.225646	1006
4	rs6599348	G	A	0.364811	1006
4	rs78819436	T	C	0.0228628	1006
4	rs6825452	T	C	0.0984095	1006
4	rs77757184	T	G	0.0347913	1006
4	rs6810900	C	T	0.296223	1006
4	rs73219255	A	G	0.101392	1006
4	rs76602572	T	C	0.0347913	1006
4	rs28738768	T	C	0.256461	1006
4	rs186299530	C	G	0.0119284	1006
4	rs79578106	C	A	0.0347913	1006
4	rs6599350	G	C	0.358847	1006
4	rs17721028	A	C	0.22167	1006
4	rs6599351	G	A	0.101392	1006
4	rs112550984	T	C	0.0228628	1006
4	rs61793728	T	C	0.220676	1006
4	rs77538072	G	A	0.0347913	1006
4	rs13102358	T	C	0.224652	1006
4	rs58200511	A	G	0.137177	1006
4	rs7692639	C	T	0.308151	1006
4	rs7674542	G	A	0.22167	1006
4	rs143585134	G	A	0.0347913	1006
4	rs78278761	T	G	0.0347913	1006
4	rs116658708	A	G	0.0347913	1006
4	rs28729407	T	C	0.341948	1006
4	rs7659270	C	T	0.0854871	1006
4	rs6599352	T	C	0.341948	1006
4	rs147563750	C	T	0.0347913	1006
4	rs6826380	A	G	0.341948	1006
4	rs114092888	G	A	0.0347913	1006
4	rs76155238	T	G	0.0347913	1006
4	rs75465824	T	A	0.0516899	1006
4	rs138860859	C	T	0.0357853	1006
4	rs180775818	T	C	0.0129225	1006
4	rs188970611	C	A	0.00894632	1006
4	rs7684175	C	A	0.22167	1006
4	rs75886120	G	C	0.0854871	1006
4	rs7684348	C	T	0.222664	1006
4	rs115159453	A	T	0.0347913	1006
4	rs147761973	G	C	0.0357853	1006
4	rs140607960	G	A	0.0347913	1006
4	rs150469637	C	T	0.00894632	1006
4	rs149202404	C	T	0.0347913	1006
4	rs75446393	C	T	0.120278	1006
4	rs61793731	G	A	0.255467	1006
4	rs11947526	C	G	0.0129225	1006
4	rs78182978	C	T	0.22167	1006
4	rs56124329	C	T	0.00894632	1006
4	rs12649752	G	A	0.22167	1006
4	rs12642065	T	C	0.22167	1006
4	rs61793732	A	G	0.257455	1006
4	rs140416248	C	T	0.0129225	1006
4	rs147771574	C	T	0.0347913	1006
4	rs6831335	A	G	0.342942	1006
4	rs61793733	T	C	0.190855	1006
4	rs55973591	G	T	0.225646	1006
4	rs115444849	G	A	0.0347913	1006
4	rs61793734	T	C	0.22167	1006
4	rs140615665	T	C	0.0129225	1006
4	rs115848941	A	T	0.0168986	1006
4	rs4690270	C	T	0.642147	1006
4	rs180816068	T	G	0.0347913	1006
4	rs578025072	A	C	0.00695825	1006
4	rs4690273	A	C	0.865805	1006
4	rs115568388	A	C	0.0397614	1006
4	rs112125932	C	G	0.0198807	1006
4	rs144877538	G	A	0.0347913	1006
4	rs61793735	C	T	0.257455	1006
4	rs61675960	C	A	0.256461	1006
4	rs191931889	C	T	0.0347913	1006
4	rs114019127	A	G	0.0347913	1006
4	rs28558479	C	T	0.355865	1006
4	rs140980234	C	T	0.0347913	1006
4	rs115662203	G	A	0.0347913	1006
4	rs17777599	G	A	0.22167	1006
4	rs28522314	A	C	0.342942	1006
4	rs111887602	G	A	0.256461	1006
4	rs188236870	G	C	0.0129225	1006
4	rs9994908	G	A	0.356859	1006
4	rs28697064	A	T	0.355865	1006
4	rs143163975	G	A	0.0347913	1006
4	rs183653624	A	G	0.0129225	1006
4	rs78818608	G	C	0.0347913	1006
4	rs80249056	G	T	0.0864811	1006
4	rs12644335	G	C	0.224652	1006
4	rs7695915	G	T	0.772366	1006
4	rs115935649	G	A	0.0347913	1006
4	rs17721347	C	T	0.258449	1006
4	rs116023724	A	G	0.0119284	1006
4	rs116356229	G	A	0.0347913	1006
4	rs73072125	G	T	0.0129225	1006
4	rs17721401	T	C	0.26839	1006
4	rs4690182	A	G	0.950298	1006
4	rs7659929	C	A	0.275348	1006
4	rs75010109	T	C	0.0646123	1006
4	rs74851690	C	T	0.0357853	1006
4	rs17164861	T	C	0.144135	1006
4	rs6845627	T	C	0.139165	1006
4	rs1867188	G	T	0.0944334	1006
4	rs10016761	G	A	0.143141	1006
4	rs75555959	G	A	0.0864811	1006
4	rs56219405	A	C	0.0357853	1006
4	rs60193843	C	T	0.0934394	1006
4	rs148739902	C	T	0.0228628	1006
4	rs142289079	C	A	0.0198807	1006
4	rs150817634	A	G	0.0198807	1006
4	rs73072136	A	G	0.327038	1006
4	rs13102801	A	G	0.940358	1006
4	rs13102808	A	G	0.962227	1006
4	rs13109444	T	C	0.961233	1006
4	rs13103050	A	G	0.89165	1006
4	rs140604948	C	T	0.0467197	1006
4	rs12719770	C	T	0.121272	1006
4	rs4130382	G	A	0.027833	1006
4	rs11726338	T	C	0.028827	1006
4	rs6818642	A	G	0.125249	1006
4	rs57834329	T	G	0.133201	1006
4	rs116754371	G	T	0.00795229	1006
4	rs28374581	A	G	0.0367793	1006
4	rs13114024	C	A	0.125249	1006
4	rs28609510	C	T	0.125249	1006
4	rs13124714	A	G	0.133201	1006
4	rs13131404	T	C	0.125249	1006
4	rs77028527	T	C	0.0944334	1006
4	rs4616693	T	C	0.124254	1006
4	rs144042181	A	G	0.00695825	1006
4	rs4504200	T	C	0.124254	1006
4	rs4380466	A	G	0.124254	1006
4	rs4499656	C	T	0.124254	1006
4	rs148676665	G	C	0.0944334	1006
4	rs4365672	T	C	0.124254	1006
4	rs35270677	A	G	0.124254	1006
4	rs35334779	G	A	0.124254	1006
4	rs34872561	A	G	0.124254	1006
4	rs35956476	T	G	0.124254	1006
4	rs11730564	G	T	0.138171	1006
4	rs10029096	A	G	0.124254	1006
4	rs10024763	C	T	0.028827	1006
4	rs10029104	A	G	0.132207	1006
4	rs77516519	A	G	0.0954274	1006
4	rs13115344	G	A	0.12326	1006
4	rs13136656	C	A	0.114314	1006
4	rs192567048	C	A	0.0188867	1006
4	rs181008920	G	A	0.0119284	1006
4	rs13142669	C	T	0.0318091	1006
4	rs7672868	G	A	0.110338	1006
4	rs114314362	C	T	0.0308151	1006
4	rs1135945	G	A	0.208748	1006
4	rs80026264	G	A	0.0944334	1006
4	rs7660555	T	C	0.131213	1006
4	rs7692313	C	G	0.131213	1006
4	rs7678962	G	A	0.131213	1006
4	rs7666226	T	C	0.131213	1006
4	rs7666425	T	C	0.131213	1006
4	rs13150531	C	T	0.130219	1006
4	rs75130356	C	G	0.0477137	1006
4	rs11930567	C	T	0.0377734	1006
4	rs61793752	T	C	0.0994036	1006
4	rs61793753	G	A	0.027833	1006
4	rs114367004	C	T	0.0178926	1006
4	rs13114026	G	A	0.129225	1006
4	rs4624610	T	C	0.0964215	1006
4	rs7671228	G	A	0.130219	1006
4	rs149671682	G	C	0.00894632	1006
4	rs78838181	T	C	0.082505	1006
4	rs79889694	G	A	0.05666	1006
4	rs73219262	G	A	0.0188867	1006
4	rs11931500	C	G	0.125249	1006
4	rs11934549	T	G	0.125249	1006
4	rs11946204	G	A	0.126243	1006
4	rs11933478	A	G	0.127237	1006
4	rs11248023	C	G	0.126243	1006
4	rs11248024	G	A	0.0387674	1006
4	rs76902614	C	G	0.0745527	1006
4	rs13141560	T	C	0.126243	1006
4	rs34327839	A	G	0.126243	1006
4	rs35629431	A	G	0.126243	1006
4	rs34584074	A	T	0.126243	1006
4	rs73072173	G	C	0.126243	1006
4	rs73794940	A	G	0.126243	1006
4	rs73794942	A	C	0.126243	1006
4	rs73072175	C	T	0.126243	1006
4	rs3211083	A	G	0.126243	1006
4	rs77222403	C	T	0.0298211	1006
4	rs11931543	G	C	0.126243	1006
4	rs56073674	G	A	0.0477137	1006
4	rs71602468	C	T	0.0298211	1006
4	rs11938183	T	C	0.126243	1006
4	rs11938226	T	C	0.126243	1006
4	rs11931692	G	A	0.126243	1006
4	rs34623004	T	C	0.126243	1006
4	rs13119658	G	C	0.135189	1006
4	rs13140110	C	T	0.0298211	1006
4	rs61334630	T	C	0.0964215	1006
4	rs59231873	C	T	0.116302	1006
4	rs59564702	C	T	0.106362	1006
4	rs13105652	T	C	0.143141	1006
4	rs13105387	A	G	0.128231	1006
4	rs148001906	G	A	0.0377734	1006
4	rs13106068	A	G	0.128231	1006
4	rs11940796	T	C	0.128231	1006
4	rs11937981	C	T	0.00795229	1006
4	rs11940914	T	C	0.128231	1006
4	rs115465691	G	C	0.0874751	1006
4	rs11934533	G	A	0.127237	1006
4	rs11934538	G	T	0.124254	1006
4	rs139378580	T	A	0.0149105	1006
4	rs56021036	G	A	0.128231	1006
4	rs56121355	C	A	0.128231	1006
4	rs34247702	A	G	0.128231	1006
4	rs55983970	C	G	0.128231	1006
4	rs73072182	G	A	0.00795229	1006
4	rs28684815	C	G	0.122266	1006
4	rs28624264	A	G	0.128231	1006
4	rs35479345	G	A	0.128231	1006
4	rs36043622	T	C	0.128231	1006
4	rs11936515	T	G	0.128231	1006
4	rs11936548	T	C	0.128231	1006
4	rs11936717	T	C	0.128231	1006
4	rs11936752	T	C	0.129225	1006
4	rs11935642	A	G	0.120278	1006
4	rs80249794	T	G	0.0874751	1006
4	rs72501954	T	C	0.128231	1006
4	rs10213007	A	G	0.11829	1006
4	rs141519421	C	G	0.0159046	1006
4	rs10213020	A	G	0.128231	1006
4	rs1127410	T	C	0.128231	1006
4	rs7668455	G	A	0.134195	1006
4	rs7437016	G	A	0.128231	1006
4	rs7441980	A	T	0.128231	1006
4	rs28715137	A	G	0.133201	1006
4	rs13110171	T	C	0.128231	1006
4	rs10014602	A	G	0.128231	1006
4	rs10003485	G	A	0.128231	1006
4	rs28458903	A	G	0.128231	1006
4	rs28380061	T	C	0.128231	1006
4	rs75215224	A	G	0.0477137	1006
4	rs28491533	T	C	0.128231	1006
4	rs6816690	C	G	0.128231	1006
4	rs6833031	T	A	0.128231	1006
4	rs6847050	G	A	0.128231	1006
4	rs6847066	G	T	0.128231	1006
4	rs6817963	C	T	0.128231	1006
4	rs6817973	C	T	0.128231	1006
4	rs6827438	A	G	0.128231	1006
4	rs6852371	G	T	0.128231	1006
4	rs35794339	T	C	0.0318091	1006
4	rs9884771	A	C	0.128231	1006
4	rs9884826	T	C	0.128231	1006
4	rs9884772	A	G	0.128231	1006
4	rs9884673	C	G	0.128231	1006
4	rs9884677	C	T	0.128231	1006
4	rs77819679	A	G	0.00795229	1006
4	rs13147476	G	A	0.0318091	1006
4	rs10026805	A	C	0.128231	1006
4	rs113093626	C	T	0.028827	1006
4	rs10027174	A	G	0.128231	1006
4	rs4324509	A	G	0.128231	1006
4	rs4356866	G	A	0.128231	1006
4	rs4324510	A	C	0.128231	1006
4	rs4488886	T	C	0.128231	1006
4	rs73792305	A	C	0.128231	1006
4	rs73792306	C	T	0.128231	1006
4	rs28652818	T	C	0.128231	1006
4	rs28535797	C	T	0.128231	1006
4	rs28673088	C	G	0.128231	1006
4	rs28549216	C	T	0.128231	1006
4	rs13111014	G	A	0.128231	1006
4	rs6855585	C	A	0.128231	1006
4	rs13149565	C	T	0.368787	1006
4	rs140698490	G	C	0.0159046	1006
4	rs77232854	C	T	0.0387674	1006
4	rs6822767	T	C	0.145129	1006
4	rs28652645	G	A	0.128231	1006
4	rs28465192	A	G	0.128231	1006
4	rs73072198	G	T	0.0964215	1006
4	rs13115802	A	G	0.128231	1006
4	rs10014828	C	T	0.128231	1006
4	rs73219265	C	A	0.0954274	1006
4	rs13137203	G	C	0.128231	1006
4	rs10015083	C	T	0.128231	1006
4	rs10006279	G	A	0.128231	1006
4	rs11730410	C	T	0.128231	1006
4	rs10022506	T	A	0.128231	1006
4	rs6837492	T	C	0.128231	1006
4	rs57481667	G	T	0.0745527	1006
4	rs28465521	A	T	0.128231	1006
4	rs34931193	T	C	0.0318091	1006
4	rs34983150	G	A	0.0318091	1006
4	rs11944995	G	C	0.135189	1006
4	rs74327826	A	G	0.0238569	1006
4	rs35122538	C	T	0.134195	1006
4	rs114783055	G	A	0.027833	1006
4	rs13149111	T	G	0.128231	1006
4	rs13132774	C	T	0.128231	1006
4	rs116298534	A	G	0.0318091	1006
4	rs80041827	T	C	0.0318091	1006
4	rs116793548	C	A	0.0318091	1006
4	rs12512697	C	T	0.897614	1006
4	rs62295320	C	T	0.0129225	1006
4	rs62295347	G	C	0.0129225	1006
4	rs6854818	C	A	0.138171	1006
4	rs74702339	G	A	0.104374	1006
4	rs34418267	T	C	0.168986	1006
4	rs34262279	C	T	0.0526839	1006
4	rs61643877	G	C	0.00795229	1006
4	rs35099398	T	C	0.0427435	1006
4	rs77060885	C	T	0.0387674	1006
4	rs182537845	C	A	0.00795229	1006
4	rs34311823	C	T	0.138171	1006
4	rs112756721	G	A	0.0367793	1006
4	rs73074224	A	T	0.0377734	1006
4	rs78233832	G	A	0.102386	1006
4	rs73219270	C	T	0.054672	1006
4	rs7655590	G	A	0.133201	1006
4	rs35839284	G	T	0.055666	1006
4	rs73074226	C	T	0.00795229	1006
4	rs75669704	G	C	0.0328032	1006
4	rs13139052	C	T	0.028827	1006
4	rs192461602	G	A	0.0139165	1006
4	rs144577889	G	A	0.027833	1006
4	rs13118033	A	G	0.028827	1006
4	rs73074229	T	A	0.00795229	1006
4	rs77338968	G	A	0.00795229	1006
4	rs13146809	G	C	0.138171	1006
4	rs76013480	C	A	0.027833	1006
4	rs62295350	C	A	0.335984	1006
4	rs140080269	C	T	0.00795229	1006
4	rs28682363	T	G	0.0357853	1006
4	rs115956181	G	A	0.00795229	1006
4	rs7674091	A	G	0.0357853	1006
4	rs76039545	C	T	0.027833	1006
4	rs7674895	A	G	0.0357853	1006
4	rs73056528	C	T	0.00795229	1006
4	rs111489677	A	G	0.00795229	1006
4	rs10024575	C	T	0.0357853	1006
4	rs10018393	G	T	0.0357853	1006
4	rs28648408	A	C	0.0357853	1006
4	rs10021714	G	C	0.139165	1006
4	rs73056535	T	G	0.00795229	1006
4	rs541433761	G	T	0.00894632	1006
4	rs77256855	G	A	0.10338	1006
4	rs34402770	T	C	0.027833	1006
4	rs73056537	C	T	0.00795229	1006
4	rs35006826	T	C	0.027833	1006
4	rs28754934	A	C	0.027833	1006
4	rs71602477	A	G	0.027833	1006
4	rs116739534	G	A	0.0308151	1006
4	rs56291707	G	A	0.00795229	1006
4	rs62295352	G	C	0.0497018	1006
4	rs35158410	C	A	0.027833	1006
4	rs77103250	T	G	0.00795229	1006
4	rs57161616	G	A	0.00795229	1006
4	rs147165735	G	A	0.0506958	1006
4	rs140326376	C	T	0.00795229	1006
4	rs144186531	A	T	0.00795229	1006
4	rs35270524	C	T	0.027833	1006
4	rs71602479	T	C	0.027833	1006
4	rs7657809	A	C	0.0357853	1006
4	rs59921252	T	C	0.00795229	1006
4	rs113900057	C	T	0.101392	1006
4	rs34293668	G	A	0.027833	1006
4	rs57138956	T	C	0.00795229	1006
4	rs78492736	G	A	0.0675944	1006
4	rs35476224	T	A	0.0526839	1006
4	rs75904570	T	A	0.114314	1006
4	rs77684698	A	C	0.0586481	1006
4	rs34587191	A	G	0.0308151	1006
4	rs147339870	G	A	0.0685885	1006
4	rs7661376	T	C	0.142147	1006
4	rs13107526	C	T	0.028827	1006
4	rs114662503	C	A	0.0497018	1006
4	rs73219276	G	A	0.162028	1006
4	rs71602480	C	T	0.027833	1006
4	rs113149015	C	T	0.0467197	1006
4	rs78292252	C	A	0.0168986	1006
4	rs72611197	A	G	0.115308	1006
4	rs79799491	G	A	0.115308	1006
4	rs72611198	C	T	0.115308	1006
4	rs72611199	T	A	0.0685885	1006
4	rs28826275	C	T	0.143141	1006
4	rs71602481	C	T	0.027833	1006
4	rs56283233	G	A	0.152087	1006
4	rs76045591	G	A	0.0168986	1006
4	rs34075612	G	A	0.027833	1006
4	rs72611200	G	A	0.115308	1006
4	rs77229907	A	G	0.027833	1006
4	rs72611201	G	C	0.115308	1006
4	rs7685281	G	C	0.027833	1006
4	rs10015198	C	T	0.027833	1006
4	rs79613010	T	C	0.0208748	1006
4	rs35219160	A	T	0.027833	1006
4	rs35455427	A	G	0.027833	1006
4	rs80264645	C	T	0.115308	1006
4	rs28403281	A	G	0.143141	1006
4	rs28654405	T	C	0.026839	1006
4	rs35843044	A	G	0.027833	1006
4	rs71602482	G	T	0.027833	1006
4	rs9884240	T	C	0.143141	1006
4	rs28714509	A	G	0.143141	1006
4	rs34053163	T	A	0.027833	1006
4	rs7672426	A	G	0.026839	1006
4	rs28769407	A	C	0.143141	1006
4	rs190040135	C	A	0.0149105	1006
4	rs13136626	G	A	0.027833	1006
4	rs78212191	G	T	0.0467197	1006
4	rs13111179	C	G	0.027833	1006
4	rs72611202	C	T	0.115308	1006
4	rs13150119	G	T	0.027833	1006
4	rs11248029	C	T	0.115308	1006
4	rs34307246	C	G	0.143141	1006
4	rs143891662	G	A	0.00994036	1006
4	rs72613103	C	G	0.115308	1006
4	rs111827885	T	C	0.0318091	1006
4	rs117188514	G	A	0.00994036	1006
4	rs71602484	G	A	0.027833	1006
4	rs74327749	T	C	0.115308	1006
4	rs67376373	A	G	0.154076	1006
4	rs13147797	C	T	0.027833	1006
4	rs13107358	A	C	0.143141	1006
4	rs191813455	C	T	0.00795229	1006
4	rs77031975	T	G	0.0228628	1006
4	rs9998967	T	C	0.143141	1006
4	rs115359246	G	C	0.0437376	1006
4	rs28710261	A	C	0.0377734	1006
4	rs10033239	T	C	0.207753	1006
4	rs35853545	G	T	0.027833	1006
4	rs115501488	C	T	0.0228628	1006
4	rs7669178	G	C	0.883698	1006
4	rs115508540	A	C	0.028827	1006
4	rs114801362	G	A	0.027833	1006
4	rs78827403	G	A	0.0119284	1006
4	rs10031968	C	A	0.144135	1006
4	rs13117283	T	A	0.027833	1006
4	rs115630240	G	A	0.0357853	1006
4	rs72613104	T	G	0.116302	1006
4	rs28711586	A	T	0.154076	1006
4	rs34366493	G	A	0.027833	1006
4	rs67703486	T	C	0.144135	1006
4	rs116696689	G	A	0.0109344	1006
4	rs114601519	G	A	0.0367793	1006
4	rs10029928	G	A	0.143141	1006
4	rs71602486	G	C	0.027833	1006
4	rs34585712	A	G	0.027833	1006
4	rs13116523	C	T	0.027833	1006
4	rs13127213	A	G	0.027833	1006
4	rs7438471	A	G	0.144135	1006
4	rs13133935	T	A	0.027833	1006
4	rs9997286	C	T	0.143141	1006
4	rs13139089	T	A	0.027833	1006
4	rs10007206	T	G	0.116302	1006
4	rs35207129	G	T	0.027833	1006
4	rs4075653	T	G	0.144135	1006
4	rs149828243	G	A	0.0109344	1006
4	rs79773693	C	T	0.0258449	1006
4	rs10007497	A	G	0.144135	1006
4	rs34094325	A	G	0.027833	1006
4	rs72613105	G	A	0.116302	1006
4	rs35535457	T	C	0.027833	1006
4	rs28476575	G	A	0.144135	1006
4	rs34698095	T	G	0.027833	1006
4	rs34568772	C	T	0.027833	1006
4	rs28754797	T	G	0.144135	1006
4	rs34391278	C	T	0.027833	1006
4	rs115775983	G	A	0.0109344	1006
4	rs112849920	C	T	0.0168986	1006
4	rs72613106	C	T	0.116302	1006
4	rs78918869	C	T	0.00994036	1006
4	rs111666091	G	C	0.0208748	1006
4	rs34953355	C	T	0.027833	1006
4	rs190006783	C	T	0.0129225	1006
4	rs36060793	G	A	0.027833	1006
4	rs35649145	T	C	0.027833	1006
4	rs35137658	T	C	0.027833	1006
4	rs34992186	G	T	0.028827	1006
4	rs28687729	T	C	0.027833	1006
4	rs36117387	C	T	0.027833	1006
4	rs34165278	C	T	0.027833	1006
4	rs35694609	C	G	0.027833	1006
4	rs75225795	T	C	0.0168986	1006
4	rs35564967	G	A	0.027833	1006
4	rs35869797	C	T	0.027833	1006
4	rs35972513	G	A	0.027833	1006
4	rs145627987	G	T	0.0149105	1006
4	rs79102845	G	C	0.027833	1006
4	rs34421911	C	G	0.027833	1006
4	rs71602488	A	T	0.027833	1006
4	rs35935310	C	T	0.027833	1006
4	rs71602489	G	A	0.027833	1006
4	rs78667721	G	A	0.116302	1006
4	rs71602490	A	G	0.027833	1006
4	rs35732782	G	A	0.027833	1006
4	rs34096984	T	G	0.027833	1006
4	rs13101691	A	T	0.027833	1006
4	rs72613107	G	A	0.117296	1006
4	rs34477049	C	T	0.0248509	1006
4	rs28469188	A	G	0.15507	1006
4	rs187364482	T	C	0.00795229	1006
4	rs59623849	T	C	0.124254	1006
4	rs116807918	G	C	0.027833	1006
4	rs73056586	T	G	0.0357853	1006
4	rs10031745	T	C	0.148111	1006
4	rs74380992	C	G	0.0318091	1006
4	rs10011154	C	G	0.136183	1006
4	rs3888807	C	T	0.136183	1006
4	rs115852076	G	A	0.027833	1006
4	rs28504161	A	G	0.136183	1006
4	rs35214302	C	T	0.369781	1006
4	rs57794368	C	T	0.0109344	1006
4	rs115236769	C	T	0.027833	1006
4	rs28438498	T	C	0.164016	1006
4	rs75915825	C	G	0.151093	1006
4	rs72613108	C	T	0.136183	1006
4	rs137974280	G	A	0.0188867	1006
4	rs28588872	T	C	0.164016	1006
4	rs28600205	T	C	0.164016	1006
4	rs28380593	C	T	0.136183	1006
4	rs10023472	C	T	0.136183	1006
4	rs10027866	A	G	0.164016	1006
4	rs76716489	G	A	0.027833	1006
4	rs28502612	C	T	0.17495	1006
4	rs28374488	G	A	0.163022	1006
4	rs3934459	G	C	0.16501	1006
4	rs4505760	A	G	0.164016	1006
4	rs13143415	A	G	0.027833	1006
4	rs71602491	G	A	0.027833	1006
4	rs28520978	T	C	0.175944	1006
4	rs71602492	C	G	0.027833	1006
4	rs67030464	A	G	0.161034	1006
4	rs116408095	G	A	0.0168986	1006
4	rs3864130	G	T	0.144135	1006
4	rs1135375	C	G	0.138171	1006
4	rs28569875	G	C	0.117296	1006
4	rs9992641	A	G	0.145129	1006
4	rs75695239	G	A	0.0487078	1006
4	rs116353162	G	A	0.0168986	1006
4	rs10027549	G	C	0.132207	1006
4	rs28535694	G	C	0.0168986	1006
4	rs28742899	C	A	0.16004	1006
4	rs28630797	C	T	0.164016	1006
4	rs76455781	G	T	0.0248509	1006
4	rs35621580	G	A	0.027833	1006
4	rs71602495	C	T	0.00795229	1006
4	rs113260926	C	T	0.132207	1006
4	rs13103955	T	C	0.027833	1006
4	rs80196568	G	A	0.132207	1006
4	rs74464382	C	T	0.0576541	1006
4	rs116283697	C	T	0.027833	1006
4	rs151118046	A	G	0.0109344	1006
4	rs33997822	G	A	0.16004	1006
4	rs141726344	T	G	0.00795229	1006
4	rs35894204	C	T	0.027833	1006
4	rs193184898	G	C	0.0149105	1006
4	rs13119162	A	G	0.162028	1006
4	rs34363025	G	A	0.027833	1006
4	rs187617843	G	A	0.00596421	1006
4	rs73058406	C	G	0.135189	1006
4	rs28586910	G	T	0.162028	1006
4	rs143341363	G	T	0.0109344	1006
4	rs9985747	A	G	0.134195	1006
4	rs7436737	G	A	0.134195	1006
4	rs3891250	G	T	0.159046	1006
4	rs76590730	A	T	0.0248509	1006
4	rs28583078	G	A	0.159046	1006
4	rs112000135	C	T	0.0685885	1006
4	rs72613109	C	T	0.0258449	1006
4	rs66894659	G	A	0.0248509	1006
4	rs79894085	G	A	0.135189	1006
4	rs71602496	A	G	0.159046	1006
4	rs79136028	G	A	0.0357853	1006
4	rs28568555	C	T	0.159046	1006
4	rs28483373	G	A	0.134195	1006
4	rs35925646	G	C	0.0248509	1006
4	rs61733857	C	T	0.0129225	1006
4	rs28675771	A	G	0.658052	1006
4	rs61760239	C	A	0.0248509	1006
4	rs28609585	A	T	0.0735586	1006
4	rs13114299	T	G	0.0248509	1006
4	rs28470912	C	T	0.133201	1006
4	rs13104878	C	T	0.0248509	1006
4	rs4463020	T	G	0.133201	1006
4	rs35621318	C	T	0.0248509	1006
4	rs80010815	C	G	0.0596421	1006
4	rs28525003	C	G	0.133201	1006
4	rs76028807	G	A	0.0168986	1006
4	rs113529517	C	A	0.134195	1006
4	rs71602500	G	C	0.0248509	1006
4	rs149818029	G	A	0.0139165	1006
4	rs116594734	C	T	0.0308151	1006
4	rs114450750	C	T	0.055666	1006
4	rs184913645	C	G	0.0168986	1006
4	rs28655411	G	C	0.195825	1006
4	rs13110755	C	G	0.0258449	1006
4	rs117750622	G	A	0.0168986	1006
4	rs146572235	C	T	0.0159046	1006
4	rs71602501	G	A	0.0208748	1006
4	rs73219286	T	C	0.0477137	1006
4	rs138857123	C	T	0.0576541	1006
4	rs183765686	G	A	0.0168986	1006
4	rs10030136	C	T	0.134195	1006
4	rs181516553	C	T	0.0119284	1006
4	rs182710064	T	G	0.0119284	1006
4	rs4518182	A	T	0.135189	1006
4	rs77375475	C	T	0.0159046	1006
4	rs193270488	C	G	0.0159046	1006
4	rs9998786	T	C	0.176938	1006
4	rs76995815	G	T	0.0874751	1006
4	rs7690350	A	G	0.197813	1006
4	rs9991613	T	C	0.162028	1006
4	rs142805020	A	C	0.0159046	1006
4	rs116368462	G	A	0.137177	1006
4	rs548798380	C	T	0.00497018	1006
4	rs145190947	T	C	0.00994036	1006
4	rs143102140	G	A	0.00994036	1006
4	rs10026699	G	A	0.0447316	1006
4	rs9997898	T	G	0.0218688	1006
4	rs76590635	T	G	0.0228628	1006
4	rs75012393	C	G	0.137177	1006
4	rs181588642	C	T	0.0705765	1006
4	rs11248032	C	T	0.799205	1006
4	rs35466919	A	G	0.205765	1006
4	rs6840253	A	G	0.12326	1006
4	rs115477521	C	T	0.00994036	1006
4	rs142965339	C	T	0.0248509	1006
4	rs191248851	A	T	0.0139165	1006
4	rs71602502	T	C	0.116302	1006
4	rs28670531	C	G	0.506958	1006
4	rs4690290	G	C	0.516899	1006
4	rs111433148	T	G	0.0447316	1006
4	rs28605080	G	A	0.526839	1006
4	rs10000058	A	G	0.529821	1006
4	rs116648705	G	A	0.0337972	1006
4	rs28673482	G	A	0.158052	1006
4	rs150792482	C	G	0.00994036	1006
4	rs112405464	T	C	0.0367793	1006
4	rs4263340	G	A	0.318091	1006
4	rs4447815	A	G	0.33996	1006
4	rs11248033	T	C	0.328032	1006
4	rs11248034	A	C	0.372763	1006
4	rs62296762	T	C	0.0884692	1006
4	rs11730652	T	C	0.857853	1006
4	rs114649518	T	C	0.0437376	1006
4	rs58167498	A	G	0.0387674	1006
4	rs12646225	C	T	0.111332	1006
4	rs28547545	A	G	0.178926	1006
4	rs28379067	T	C	0.156064	1006
4	rs79739589	C	T	0.0427435	1006
4	rs138081769	A	C	0.0536779	1006
4	rs76057807	G	C	0.112326	1006
4	rs146011653	C	T	0.0109344	1006
4	rs6837180	A	G	0.590457	1006
4	rs76936643	C	T	0.0427435	1006
4	rs141218181	C	G	0.0298211	1006
4	rs111232186	G	A	0.0427435	1006
4	rs28639727	T	C	0.920477	1006
4	rs111792032	A	C	0.0487078	1006
4	rs74282736	C	T	0.0427435	1006
4	rs79086820	G	C	0.0815109	1006
4	rs11939772	G	C	0.0815109	1006
4	rs80100206	C	T	0.0815109	1006
4	rs141728233	G	A	0.104374	1006
4	rs72501957	T	C	0.0427435	1006
4	rs75751670	G	A	0.0815109	1006
4	rs77554117	G	C	0.0427435	1006
4	rs12647181	A	G	0.084493	1006
4	rs73219293	G	A	0.27336	1006
4	rs55948606	T	C	0.399602	1006
4	rs7663102	C	T	0.0437376	1006
4	rs56011263	T	C	0.399602	1006
4	rs4690186	G	A	0.318091	1006
4	rs4690292	A	G	0.317097	1006
4	rs4690187	C	T	0.318091	1006
4	rs10020614	C	T	0.0815109	1006
4	rs4690188	G	C	0.317097	1006
4	rs13136122	A	G	0.223658	1006
4	rs77682547	C	T	0.0397614	1006
4	rs11734460	C	T	0.317097	1006
4	rs11940788	G	A	0.317097	1006
4	rs150537577	A	G	0.0815109	1006
4	rs114119746	C	T	0.00994036	1006
4	rs79839061	G	A	0.0815109	1006
4	rs73219300	A	T	0.0437376	1006
4	rs4690293	A	G	0.317097	1006
4	rs142970000	C	T	0.0437376	1006
4	rs35734242	T	C	0.441352	1006
4	rs73221103	T	C	0.317097	1006
4	rs73221106	G	A	0.0437376	1006
4	rs73221107	C	T	0.027833	1006
4	rs77823119	C	G	0.0735586	1006
4	rs73221108	T	C	0.027833	1006
4	rs28743077	C	T	0.124254	1006
4	rs142150656	C	T	0.00994036	1006
4	rs34910327	G	A	0.203777	1006
4	rs4076064	T	C	0.22167	1006
4	rs73221109	G	A	0.0775348	1006
4	rs148721651	A	G	0.00497018	1006
4	rs12504026	G	C	0.317097	1006
4	rs113663222	C	T	0.0467197	1006
4	rs74282738	T	C	0.0467197	1006
4	rs79047899	C	T	0.0467197	1006
4	rs12374317	G	T	0.317097	1006
4	rs11248035	G	A	0.318091	1006
4	rs62296764	A	G	0.027833	1006
4	rs12374324	G	A	0.272366	1006
4	rs11248036	A	G	0.316103	1006
4	rs116446669	C	A	0.0387674	1006
4	rs12510790	A	G	0.667992	1006
4	rs10452329	T	C	0.302187	1006
4	rs78140996	C	T	0.0467197	1006
4	rs187619670	A	G	0.0109344	1006
4	rs112926042	C	T	0.311133	1006
4	rs191967170	C	A	0.0119284	1006
4	rs73221113	G	A	0.0437376	1006
4	rs9328756	G	T	0.301193	1006
4	rs4690294	A	G	0.318091	1006
4	rs146638819	G	A	0.0109344	1006
4	rs4690295	A	G	0.318091	1006
4	rs73221115	T	C	0.0437376	1006
4	rs7438761	C	G	0.666004	1006
4	rs73221116	G	A	0.0437376	1006
4	rs73221117	T	G	0.0437376	1006
4	rs13116048	G	A	0.347913	1006
4	rs73221118	G	A	0.028827	1006
4	rs148297623	C	T	0.0139165	1006
4	rs73221120	G	A	0.0437376	1006
4	rs73221121	C	T	0.279324	1006
4	rs114047292	C	T	0.0347913	1006
4	rs78838194	C	T	0.0795229	1006
4	rs4317149	T	C	0.666004	1006
4	rs11735280	G	C	0.319085	1006
4	rs78196820	C	T	0.0477137	1006
4	rs11553326	C	T	0.0447316	1006
4	rs56121601	G	T	0.0457256	1006
4	rs114480470	C	T	0.0298211	1006
4	rs73221123	C	T	0.0437376	1006
4	rs10034650	G	A	0.301193	1006
4	rs74764949	C	T	0.0467197	1006
4	rs73221124	A	G	0.318091	1006
4	rs34434107	C	T	0.301193	1006
4	rs73221126	A	C	0.0437376	1006
4	rs73221127	C	G	0.0437376	1006
4	rs73221128	C	T	0.0437376	1006
4	rs7672212	G	T	0.920477	1006
4	rs13142139	C	T	0.256461	1006
4	rs142530150	C	T	0.0437376	1006
4	rs7672618	G	A	0.301193	1006
4	rs73221129	A	G	0.362823	1006
4	rs79713586	A	T	0.0805169	1006
4	rs139429587	G	A	0.0149105	1006
4	rs10008911	C	T	0.920477	1006
4	rs79832740	A	C	0.0447316	1006
4	rs13110907	C	T	0.920477	1006
4	rs149278327	A	T	0.0149105	1006
4	rs73221131	C	T	0.0447316	1006
4	rs77221077	G	T	0.0457256	1006
4	rs78528162	G	C	0.0447316	1006
4	rs73221135	C	T	0.0447316	1006
4	rs4690296	A	G	0.0785288	1006
4	rs73221137	C	A	0.0437376	1006
4	rs4690297	G	A	0.0785288	1006
4	rs142452608	T	G	0.0457256	1006
4	rs150018983	C	T	0.0159046	1006
4	rs4690189	T	G	0.271372	1006
4	rs11723111	G	A	0.255467	1006
4	rs73221138	C	T	0.082505	1006
4	rs10004172	C	A	0.271372	1006
4	rs13133410	C	T	0.259443	1006
4	rs78036858	C	T	0.0506958	1006
4	rs77052907	G	A	0.0188867	1006
4	rs78900947	G	A	0.0447316	1006
4	rs11729193	A	G	0.530815	1006
4	rs11248037	C	T	0.259443	1006
4	rs747504	G	A	0.437376	1006
4	rs4234853	G	A	0.270378	1006
4	rs111652071	C	T	0.0447316	1006
4	rs17777946	A	G	0.0437376	1006
4	rs183837574	G	A	0.00596421	1006
4	rs12505220	C	T	0.270378	1006
4	rs12502944	G	A	0.270378	1006
4	rs55990625	C	T	0.263419	1006
4	rs12643640	G	T	0.259443	1006
4	rs2279174	C	T	0.0785288	1006
4	rs115663287	C	T	0.0208748	1006
4	rs56187241	C	T	0.0447316	1006
4	rs74218125	A	G	0.0447316	1006
4	rs7376288	T	C	0.699801	1006
4	rs56118250	C	A	0.0447316	1006
4	rs35645043	G	A	0.0318091	1006
4	rs4690190	A	G	0.0785288	1006
4	rs4690301	T	C	0.257455	1006
4	rs10213001	G	A	0.0437376	1006
4	rs10213196	C	T	0.0437376	1006
4	rs4690191	C	T	0.257455	1006
4	rs78564282	C	A	0.0447316	1006
4	rs7376403	A	T	0.781312	1006
4	rs111386626	C	T	0.0447316	1006
4	rs7377200	T	C	0.699801	1006
4	rs4690192	A	G	0.274354	1006
4	rs73221200	G	A	0.274354	1006
4	rs9332466	T	C	0.257455	1006
4	rs62294060	G	A	0.0785288	1006
4	rs6845891	T	C	0.274354	1006
4	rs17721766	C	T	0.0437376	1006
4	rs1531583	G	T	0.0447316	1006
4	rs17164964	T	C	0.275348	1006
4	rs1531584	G	C	0.257455	1006
4	rs899389	C	G	0.257455	1006
4	rs17721913	T	C	0.228628	1006
4	rs17721944	G	A	0.0377734	1006
4	rs4690193	C	T	0.222664	1006
4	rs17164972	C	T	0.0407555	1006
4	rs142971131	G	A	0.0139165	1006
4	rs4690304	G	A	0.520875	1006
4	rs4690305	C	T	0.456262	1006
4	rs77937203	T	G	0.0328032	1006
4	rs2335171	A	G	0.748509	1006
4	rs138271862	C	G	0.0526839	1006
4	rs11733812	C	T	0.116302	1006
4	rs6599374	T	G	0.728628	1006
4	rs62294061	C	T	0.0775348	1006
4	rs34959417	C	T	0.282306	1006
4	rs62294063	G	C	0.0785288	1006
4	rs36031899	G	A	0.203777	1006
4	rs73222803	C	T	0.0576541	1006
4	rs56148616	T	C	0.152087	1006
4	rs34703682	G	A	0.202783	1006
4	rs73058469	C	G	0.0775348	1006
4	rs57297500	G	C	0.0775348	1006
4	rs6823876	T	C	0.771372	1006
4	rs73222805	T	C	0.0526839	1006
4	rs73222806	C	G	0.0526839	1006
4	rs4690281	G	A	0.368787	1006
4	rs73222807	C	T	0.0576541	1006
4	rs4690282	C	T	0.311133	1006
4	rs75811058	C	T	0.0695825	1006
4	rs2242233	G	A	0.311133	1006
4	rs2242234	C	T	0.0576541	1006
4	rs2242235	A	G	0.0775348	1006
4	rs13130034	T	C	0.0755467	1006
4	rs6821861	C	G	0.193837	1006
4	rs4690307	G	A	0.311133	1006
4	rs73222810	A	G	0.0526839	1006
4	rs28497436	T	C	0.32505	1006
4	rs4690308	A	G	0.693837	1006
4	rs73222811	C	T	0.0576541	1006
4	rs4234854	G	C	0.27336	1006
4	rs4690309	T	C	0.693837	1006
4	rs116669798	G	A	0.0208748	1006
4	rs6838241	A	C	0.271372	1006
4	rs150203285	C	T	0.0526839	1006
4	rs13138362	T	C	0.246521	1006
4	rs77886012	C	T	0.0298211	1006
4	rs13127293	C	T	0.246521	1006
4	rs62294074	C	A	0.0775348	1006
4	rs55700741	A	G	0.0576541	1006
4	rs28624826	C	T	0.0755467	1006
4	rs75724417	C	T	0.0536779	1006
4	rs35333201	T	C	0.32505	1006
4	rs899391	C	T	0.311133	1006
4	rs899392	T	C	0.695825	1006
4	rs11935678	C	T	0.247515	1006
4	rs11931963	G	A	0.247515	1006
4	rs899393	C	T	0.310139	1006
4	rs3755966	C	T	0.0477137	1006
4	rs4690310	G	A	0.311133	1006
4	rs6858101	A	G	0.695825	1006
4	rs6815857	T	C	0.95328	1006
4	rs12642051	G	A	0.0755467	1006
4	rs12644402	C	T	0.0755467	1006
4	rs62294076	G	A	0.0775348	1006
4	rs62294077	C	T	0.0815109	1006
4	rs6829951	G	A	0.193837	1006
4	rs6810428	A	G	0.449304	1006
4	rs62294078	C	T	0.0785288	1006
4	rs6816483	T	C	0.695825	1006
4	rs73058482	T	C	0.0785288	1006
4	rs74505207	G	A	0.0208748	1006
4	rs62294079	C	T	0.0775348	1006
4	rs7336	G	T	0.246521	1006
4	rs115135810	G	C	0.0536779	1006
4	rs4690194	C	T	0.311133	1006
4	rs114282746	C	T	0.0168986	1006
4	rs58212655	T	G	0.0765408	1006
4	rs57003523	C	T	0.260437	1006
4	rs62294081	C	T	0.0765408	1006
4	rs1894	T	C	0.194831	1006
4	rs62294082	G	A	0.027833	1006
4	rs17164985	A	G	0.0596421	1006
4	rs1026740	A	G	0.821074	1006
4	rs1044147	G	A	0.0596421	1006
4	rs1811560	T	C	0.0765408	1006
4	rs1026741	T	C	0.923459	1006
4	rs1044180	C	T	0.0596421	1006
4	rs112744673	C	T	0.0596421	1006
4	rs75203223	C	T	0.0596421	1006
4	rs6828898	G	A	0.0755467	1006
4	rs62294083	C	T	0.0765408	1006
4	rs56199932	A	C	0.0596421	1006
4	rs114504210	G	A	0.0218688	1006
4	rs936552	C	G	0.695825	1006
4	rs11729987	C	G	0.311133	1006
4	rs73222824	T	C	0.0596421	1006
4	rs62294121	C	T	0.0765408	1006
4	rs6818983	C	T	0.193837	1006
4	rs6834724	T	A	0.193837	1006
4	rs7696341	G	A	0.246521	1006
4	rs7377314	T	C	0.77336	1006
4	rs7683551	T	C	0.32505	1006
4	rs73058497	A	G	0.0765408	1006
4	rs148193329	G	A	0.0248509	1006
4	rs140633095	G	A	0.0745527	1006
4	rs4690312	C	G	0.0685885	1006
4	rs113267202	G	T	0.0168986	1006
4	rs73058499	T	C	0.0785288	1006
4	rs73222827	G	A	0.0526839	1006
4	rs6848474	T	A	0.194831	1006
4	rs77209954	G	T	0.0755467	1006
4	rs71604324	G	A	0.0745527	1006
4	rs11248040	C	T	0.314115	1006
4	rs11934187	G	A	0.247515	1006
4	rs75014120	C	T	0.0765408	1006
4	rs6819857	A	G	0.32505	1006
4	rs55715360	T	G	0.0596421	1006
4	rs7682244	G	A	0.310139	1006
4	rs34263120	G	A	0.193837	1006
4	rs62294124	G	A	0.0765408	1006
4	rs73222831	G	A	0.0526839	1006
4	rs73222832	G	A	0.0526839	1006
4	rs11936723	G	A	0.246521	1006
4	rs75422798	G	A	0.0755467	1006
4	rs79470242	G	A	0.027833	1006
4	rs147200445	C	T	0.0129225	1006
4	rs6840352	A	G	0.248509	1006
4	rs6811804	G	C	0.183897	1006
4	rs34649712	C	A	0.130219	1006
4	rs62294125	G	A	0.0795229	1006
4	rs182277911	G	A	0.0109344	1006
4	rs10471237	G	A	0.181909	1006
4	rs56074082	G	C	0.0526839	1006
4	rs55667166	G	T	0.0526839	1006
4	rs74375390	T	C	0.0745527	1006
4	rs55974756	G	A	0.0576541	1006
4	rs62294126	C	T	0.0626243	1006
4	rs13147679	A	G	0.32505	1006
4	rs28548751	A	G	0.245527	1006
4	rs1564279	T	C	0.262425	1006
4	rs4234855	A	C	0.054672	1006
4	rs28638011	G	A	0.182903	1006
4	rs7655749	A	C	0.182903	1006
4	rs114081332	G	T	0.054672	1006
4	rs7674850	G	A	0.182903	1006
4	rs7655941	A	G	0.182903	1006
4	rs7661962	T	C	0.182903	1006
4	rs7662167	T	A	0.182903	1006
4	rs114956146	G	A	0.0337972	1006
4	rs13111051	T	A	0.182903	1006
4	rs13145884	C	T	0.182903	1006
4	rs59949279	C	T	0.119284	1006
4	rs6838243	G	A	0.183897	1006
4	rs3822027	T	C	0.183897	1006
4	rs3733356	G	A	0.183897	1006
4	rs3733357	A	G	0.183897	1006
4	rs3733358	C	T	0.311133	1006
4	rs7340883	G	T	0.129225	1006
4	rs1052595	A	C	0.39165	1006
4	rs2242237	A	G	0.327038	1006
4	rs116320846	G	C	0.0526839	1006
4	rs2242236	T	C	0.572565	1006
4	rs6816868	C	T	0.181909	1006
4	rs183377679	G	C	0.0536779	1006
4	rs11735877	G	A	0.236581	1006
4	rs10794536	C	G	0.833996	1006
4	rs13128363	C	T	0.129225	1006
4	rs80187089	C	T	0.0626243	1006
4	rs6816792	G	T	0.246521	1006
4	rs6816802	G	A	0.246521	1006
4	rs4690313	A	C	0.77336	1006
4	rs3816683	G	A	0.55666	1006
4	rs3816682	G	C	0.557654	1006
4	rs3088106	T	C	0.555666	1006
4	rs3816680	C	T	0.0576541	1006
4	rs3816679	A	G	0.0526839	1006
4	rs3816677	T	C	0.246521	1006
4	rs3816675	G	C	0.244533	1006
4	rs73222839	C	G	0.0576541	1006
4	rs3816674	T	C	0.244533	1006
4	rs3816673	A	G	0.637177	1006
4	rs73222841	G	C	0.0526839	1006
4	rs55636227	G	A	0.0487078	1006
4	rs3775137	A	C	0.244533	1006
4	rs3775138	T	C	0.244533	1006
4	rs73222842	T	C	0.0526839	1006
4	rs6815765	T	C	0.180915	1006
4	rs77684775	C	T	0.0735586	1006
4	rs3775139	G	A	0.244533	1006
4	rs3775140	G	A	0.245527	1006
4	rs6811216	A	G	0.32505	1006
4	rs6850257	C	T	0.191849	1006
4	rs6850266	C	G	0.218688	1006
4	rs11734005	G	T	0.316103	1006
4	rs3775141	A	C	0.56163	1006
4	rs190366852	C	T	0.00994036	1006
4	rs3775142	A	G	0.641153	1006
4	rs3775143	T	C	0.327038	1006
4	rs13108421	A	G	0.246521	1006
4	rs13108435	A	C	0.244533	1006
4	rs13149773	C	T	0.244533	1006
4	rs13130087	G	T	0.244533	1006
4	rs13130280	G	A	0.244533	1006
4	rs13109607	A	G	0.244533	1006
4	rs13116062	T	G	0.244533	1006
4	rs13151015	C	T	0.191849	1006
4	rs13131168	G	C	0.324056	1006
4	rs13131185	G	A	0.324056	1006
4	rs13151247	C	G	0.329026	1006
4	rs62294129	T	C	0.0815109	1006
4	rs13136722	G	A	0.323062	1006
4	rs13105255	C	T	0.323062	1006
4	rs13105473	C	G	0.323062	1006
4	rs13105702	C	G	0.323062	1006
4	rs13122480	T	C	0.324056	1006
4	rs75261937	T	C	0.0745527	1006
4	rs62294130	G	A	0.0765408	1006
4	rs3822028	T	C	0.12326	1006
4	rs3775144	C	T	0.0675944	1006
4	rs3775145	G	T	0.192843	1006
4	rs11930710	C	T	0.0536779	1006
4	rs3775146	G	C	0.332008	1006
4	rs3775147	C	G	0.686879	1006
4	rs3775148	C	T	0.083499	1006
4	rs59157526	G	A	0.171968	1006
4	rs2306251	T	C	0.390656	1006
4	rs2306250	T	C	0.634195	1006
4	rs115071561	G	A	0.0536779	1006
4	rs10902759	T	C	0.779324	1006
4	rs11725571	C	T	0.285288	1006
4	rs73060334	G	A	0.100398	1006
4	rs73060336	C	T	0.082505	1006
4	rs73207751	C	T	0.0596421	1006
4	rs11723514	G	A	0.26839	1006
4	rs80237166	A	G	0.233598	1006
4	rs116304563	C	T	0.0129225	1006
4	rs4690314	C	T	0.595427	1006
4	rs6599376	C	T	0.0994036	1006
4	rs28587502	G	A	0.0526839	1006
4	rs57170954	G	C	0.311133	1006
4	rs11722977	C	A	0.596421	1006
4	rs77947016	C	G	0.0477137	1006
4	rs62294151	T	C	0.594433	1006
4	rs192648532	C	T	0.00894632	1006
4	rs183167940	C	T	0.0666004	1006
4	rs4690315	C	T	0.310139	1006
4	rs55646005	C	A	0.0178926	1006
4	rs116616956	A	G	0.0248509	1006
4	rs140920376	C	T	0.0397614	1006
4	rs10004297	C	T	0.184891	1006
4	rs73207755	G	T	0.0516899	1006
4	rs10004503	C	T	0.0646123	1006
4	rs9998158	G	A	0.284294	1006
4	rs62294152	A	C	0.027833	1006
4	rs62294153	C	T	0.0984095	1006
4	rs11730181	T	C	0.338966	1006
4	rs11724278	G	C	0.318091	1006
4	rs10011889	A	G	0.286282	1006
4	rs34951963	G	A	0.027833	1006
4	rs76984010	G	A	0.0656064	1006
4	rs113752796	G	C	0.318091	1006
4	rs34163945	C	T	0.134195	1006
4	rs7677766	G	A	0.284294	1006
4	rs10004482	G	A	0.285288	1006
4	rs73207757	T	C	0.308151	1006
4	rs73207759	G	T	0.0506958	1006
4	rs78196536	T	A	0.0178926	1006
4	rs150325060	G	A	0.0178926	1006
4	rs138002033	G	A	0.028827	1006
4	rs149482314	C	A	0.028827	1006
4	rs186890821	C	G	0.00695825	1006
4	rs75929899	G	A	0.027833	1006
4	rs143330209	C	T	0.0119284	1006
4	rs17165026	C	T	0.0924453	1006
4	rs17165032	G	A	0.028827	1006
4	rs17165034	G	A	0.311133	1006
4	rs62294154	C	A	0.171968	1006
4	rs78931060	T	G	0.0149105	1006
4	rs60018246	C	T	0.313121	1006
4	rs115130241	C	T	0.0208748	1006
4	rs148879898	C	A	0.0168986	1006
4	rs143574218	T	C	0.0218688	1006
4	rs75591064	G	A	0.0675944	1006
4	rs77943567	C	T	0.0308151	1006
4	rs28504502	C	T	0.0347913	1006
4	rs115788968	G	A	0.0487078	1006
4	rs28685840	C	A	0.43837	1006
4	rs147786984	G	A	0.0974155	1006
4	rs9328757	G	A	0.33996	1006
4	rs9328758	C	T	0.517893	1006
4	rs7688925	G	A	0.705765	1006
4	rs7660746	C	T	0.0367793	1006
4	rs59898624	G	A	0.0904573	1006
4	rs140513621	G	A	0.00298211	1006
4	rs6599380	C	T	0.33996	1006
4	rs7686544	G	A	0.33996	1006
4	rs11248042	T	C	0.367793	1006
4	rs7687101	G	T	0.404573	1006
4	rs11248043	G	A	0.201789	1006
4	rs17165046	C	T	0.0646123	1006
4	rs17165051	G	T	0.405567	1006
4	rs12504575	G	A	0.382704	1006
4	rs7376690	A	G	0.405567	1006
4	rs56661751	G	A	0.200795	1006
4	rs6832751	A	G	0.706759	1006
4	rs6599381	G	T	0.340954	1006
4	rs6599382	G	A	0.340954	1006
4	rs6599383	C	T	0.340954	1006
4	rs10155282	G	A	0.706759	1006
4	rs7375209	G	A	0.341948	1006
4	rs34006598	C	T	0.270378	1006
4	rs142869654	C	T	0.0139165	1006
4	rs7377207	A	T	0.706759	1006
4	rs11248044	A	G	0.365805	1006
4	rs74469192	C	G	0.0934394	1006
4	rs140734551	C	T	0.0119284	1006
4	rs12511420	A	G	0.407555	1006
4	rs6817287	G	A	0.341948	1006
4	rs56845396	G	A	0.171968	1006
4	rs6842106	C	G	0.342942	1006
4	rs6823196	G	C	0.341948	1006
4	rs28437588	T	G	0.341948	1006
4	rs76444973	C	T	0.0755467	1006
4	rs75673685	C	T	0.0755467	1006
4	rs10155482	A	C	0.340954	1006
4	rs6848761	C	T	0.961233	1006
4	rs11942504	G	A	0.341948	1006
4	rs2276906	G	A	0.341948	1006
4	rs116813973	C	T	0.0924453	1006
4	rs62295461	C	G	0.188867	1006
4	rs58352100	T	C	0.706759	1006
4	rs936551	A	G	0.533797	1006
4	rs11248047	A	G	0.533797	1006
4	rs11734742	C	T	0.0994036	1006
4	rs148964088	C	T	0.0318091	1006
4	rs79590461	G	A	0.0924453	1006
4	rs6599384	T	C	0.532803	1006
4	rs77853873	A	G	0.0924453	1006
4	rs59710573	G	C	0.0924453	1006
4	rs7378189	C	T	0.340954	1006
4	rs11737021	C	G	0.173956	1006
4	rs7378224	C	T	0.340954	1006
4	rs7376916	G	A	0.340954	1006
4	rs11734954	G	A	0.529821	1006
4	rs35728138	G	A	0.121272	1006
4	rs11721731	C	T	0.532803	1006
4	rs73207767	C	T	0.340954	1006
4	rs9998888	T	C	0.532803	1006
4	rs11933159	T	C	0.532803	1006
4	rs7656533	C	T	0.533797	1006
4	rs79290357	G	C	0.0497018	1006
4	rs7665945	A	G	0.533797	1006
4	rs7665967	A	G	0.533797	1006
4	rs4690316	T	C	0.535785	1006
4	rs4690318	A	G	0.535785	1006
4	rs4690319	A	G	0.535785	1006
4	rs7657330	C	T	0.0994036	1006
4	rs4690320	T	C	0.532803	1006
4	rs10471247	C	T	0.532803	1006
4	rs10471248	A	G	0.532803	1006
4	rs114066161	G	A	0.0914513	1006
4	rs11724697	A	G	0.531809	1006
4	rs11725777	T	C	0.532803	1006
4	rs28416002	T	C	0.532803	1006
4	rs142448767	G	A	0.0119284	1006
4	rs56852661	G	A	0.0994036	1006
4	rs73207770	G	A	0.026839	1006
4	rs79565855	G	A	0.0894632	1006
4	rs28699255	G	A	0.336978	1006
4	rs3937759	C	T	0.176938	1006
4	rs73207773	G	A	0.0974155	1006
4	rs56968267	A	G	0.459245	1006
4	rs11727899	T	C	0.276342	1006
4	rs6843201	A	G	0.706759	1006
4	rs76643823	G	A	0.0894632	1006
4	rs73207774	C	T	0.0457256	1006
4	rs1078139	C	A	0.703777	1006
4	rs1078140	C	T	0.337972	1006
4	rs2878442	C	T	0.704771	1006
4	rs11931773	G	C	0.198807	1006
4	rs1078138	C	T	0.175944	1006
4	rs75875984	C	T	0.0536779	1006
4	rs35177456	C	T	0.0984095	1006
4	rs147713291	C	T	0.0178926	1006
4	rs56157509	T	G	0.177932	1006
4	rs55784607	C	T	0.177932	1006
4	rs76420143	C	T	0.0159046	1006
4	rs2127168	T	C	0.706759	1006
4	rs79263260	G	A	0.054672	1006
4	rs11724390	A	G	0.702783	1006
4	rs11736866	G	A	0.200795	1006
4	rs116036181	T	C	0.0318091	1006
4	rs77092940	G	A	0.0198807	1006
4	rs76638961	A	C	0.054672	1006
4	rs4690321	C	T	0.622266	1006
4	rs150714394	T	C	0.0248509	1006
4	rs62295465	A	T	0.0685885	1006
4	rs4690322	A	G	0.554672	1006
4	rs73207777	A	G	0.100398	1006
4	rs73207778	C	T	0.0994036	1006
4	rs62295467	G	A	0.0685885	1006
4	rs2878441	C	T	0.0437376	1006
4	rs11730726	C	T	0.55169	1006
4	rs76839318	T	A	0.101392	1006
4	rs7695136	G	A	0.0437376	1006
4	rs76927558	G	A	0.0407555	1006
4	rs17165085	C	T	0.0417495	1006
4	rs75337397	G	A	0.0715706	1006
4	rs150872606	C	T	0.0238569	1006
4	rs56371097	C	G	0.228628	1006
4	rs62295468	G	A	0.0695825	1006
4	rs28583667	G	T	0.0447316	1006
4	rs79772189	G	T	0.0695825	1006
4	rs62295470	T	C	0.0715706	1006
4	rs7661467	A	G	0.776342	1006
4	rs112309482	C	T	0.0337972	1006
4	rs6964	G	A	0.313121	1006
4	rs1134921	C	T	0.122266	1006
4	rs55728587	G	A	0.117296	1006
4	rs8093	A	G	0.670974	1006
4	rs2306242	T	C	0.0367793	1006
4	rs2306241	C	T	0.582505	1006
4	rs6843838	T	G	0.0516899	1006
4	rs6828147	C	T	0.0516899	1006
4	rs75072999	G	A	0.083499	1006
4	rs10031922	T	C	0.957256	1006
4	rs17165087	C	T	0.163022	1006
4	rs17165089	G	A	0.0427435	1006
4	rs116087218	C	T	0.0397614	1006
4	rs150789675	T	C	0.0188867	1006
4	rs79263096	G	C	0.0397614	1006
4	rs6843215	C	T	0.0516899	1006
4	rs6843423	C	T	0.423459	1006
4	rs79006606	C	G	0.0367793	1006
4	rs11942387	G	A	0.371769	1006
4	rs77652918	G	A	0.0367793	1006
4	rs34006051	C	T	0.114314	1006
4	rs9993159	T	C	0.621272	1006
4	rs11248049	G	A	0.421471	1006
4	rs183822776	C	T	0.028827	1006
4	rs62295555	C	T	0.0904573	1006
4	rs182526208	A	G	0.00795229	1006
4	rs4690340	G	T	0.163022	1006
4	rs7697256	C	T	0.255467	1006
4	rs75178166	G	A	0.0367793	1006
4	rs58466439	G	A	0.255467	1006
4	rs7666736	T	C	0.0178926	1006
4	rs141085685	G	C	0.0218688	1006
4	rs73207782	G	C	0.237575	1006
4	rs79964683	G	A	0.0367793	1006
4	rs76980717	G	A	0.0417495	1006
4	rs7667270	A	C	0.625249	1006
4	rs11735356	G	A	0.0238569	1006
4	rs11735448	G	A	0.372763	1006
4	rs2878358	T	C	0.625249	1006
4	rs74358512	C	T	0.0367793	1006
4	rs12509561	C	T	0.163022	1006
4	rs10028259	A	G	0.677932	1006
4	rs76848809	T	G	0.0168986	1006
4	rs76370559	G	A	0.0367793	1006
4	rs11731387	G	A	0.115308	1006
4	rs2279175	G	A	0.163022	1006
4	rs1564282	C	T	0.116302	1006
4	rs75374083	A	T	0.0377734	1006
4	rs11735882	C	T	0.0516899	1006
4	rs2061846	T	C	0.163022	1006
4	rs2279176	C	T	0.0377734	1006
4	rs2279177	T	G	0.259443	1006
4	rs73062400	A	C	0.083499	1006
4	rs75577800	G	A	0.0178926	1006
4	rs56253935	A	T	0.163022	1006
4	rs12651271	C	T	0.116302	1006
4	rs56307842	T	C	0.163022	1006
4	rs11248050	T	C	0.648111	1006
4	rs79842872	C	T	0.0526839	1006
4	rs4690339	T	C	0.163022	1006
4	rs2335172	G	A	0.163022	1006
4	rs62295557	G	A	0.256461	1006
4	rs11723087	C	T	0.372763	1006
4	rs150048742	G	A	0.0387674	1006
4	rs115550031	G	A	0.0168986	1006
4	rs145341437	C	T	0.0367793	1006
4	rs11737222	G	A	0.425447	1006
4	rs7697252	G	T	0.0526839	1006
4	rs7684266	T	C	0.163022	1006
4	rs74282745	C	T	0.0367793	1006
4	rs12651368	G	A	0.116302	1006
4	rs150781969	A	C	0.0149105	1006
4	rs11248051	C	T	0.116302	1006
4	rs7663814	G	C	0.256461	1006
4	rs2306249	A	G	0.625249	1006
4	rs35227944	G	A	0.00894632	1006
4	rs1026738	T	C	0.961233	1006
4	rs3775136	C	T	0.0387674	1006
4	rs3775135	A	G	0.625249	1006
4	rs11936594	C	A	0.256461	1006
4	rs3775134	A	G	0.664016	1006
4	rs11248052	G	C	0.625249	1006
4	rs2306248	A	G	0.625249	1006
4	rs1064207	A	G	0.625249	1006
4	rs2306247	G	A	0.0367793	1006
4	rs2306246	T	C	0.0367793	1006
4	rs112225848	C	T	0.0427435	1006
4	rs62295558	C	T	0.0198807	1006
4	rs3733353	G	A	0.163022	1006
4	rs73207789	G	A	0.0596421	1006
4	rs3733352	C	T	0.372763	1006
4	rs3733351	T	C	0.572565	1006
4	rs3822026	A	G	0.625249	1006
4	rs56986122	C	G	0.256461	1006
4	rs6854553	G	A	0.372763	1006
4	rs2306245	T	C	0.372763	1006
4	rs34585705	C	A	0.0129225	1006
4	rs2306244	T	C	0.166998	1006
4	rs188239285	A	G	0.0298211	1006
4	rs45631832	C	G	0.0387674	1006
4	rs7690306	A	G	0.0536779	1006
4	rs11726280	C	T	0.115308	1006
4	rs7690704	A	G	0.823062	1006
4	rs3775133	G	A	0.0387674	1006
4	rs60523283	G	A	0.256461	1006
4	rs74907285	C	T	0.0337972	1006
4	rs755447	G	A	0.0387674	1006
4	rs73207790	G	A	0.162028	1006
4	rs73207791	A	G	0.166004	1006
4	rs751091	G	A	0.0387674	1006
4	rs113826088	C	T	0.00994036	1006
4	rs17165125	G	C	0.0387674	1006
4	rs62297061	C	T	0.115308	1006
4	rs4690336	C	T	0.166004	1006
4	rs75295122	G	A	0.0367793	1006
4	rs764324	T	C	0.457256	1006
4	rs74705729	G	A	0.0367793	1006
4	rs74282747	T	A	0.0367793	1006
4	rs10023660	A	T	0.0914513	1006
4	rs11733713	A	G	0.116302	1006
4	rs11734537	A	G	0.116302	1006
4	rs11732965	C	A	0.116302	1006
4	rs17165126	G	C	0.0208748	1006
4	rs62297062	C	T	0.117296	1006
4	rs62297063	G	A	0.117296	1006
4	rs78590562	C	T	0.117296	1006
4	rs78005997	T	C	0.0387674	1006
4	rs77124090	C	T	0.0367793	1006
4	rs77918304	G	A	0.0367793	1006
4	rs41286651	T	C	0.0328032	1006
4	rs3736088	T	A	0.0367793	1006
4	rs2306254	C	T	0.0377734	1006
4	rs1564281	C	T	0.388668	1006
4	rs1564280	A	G	0.822068	1006
4	rs73207794	T	C	0.105368	1006
4	rs56083715	C	T	0.207753	1006
4	rs11942404	T	A	0.0168986	1006
4	rs146733762	A	C	0.0149105	1006
4	rs77689311	C	T	0.0328032	1006
4	rs57445359	G	T	0.0516899	1006
4	rs75067454	C	T	0.0516899	1006
4	rs79381557	T	A	0.0387674	1006
4	rs58036322	T	G	0.265408	1006
4	rs144026795	G	A	0.0149105	1006
4	rs3775132	C	T	0.0387674	1006
4	rs3775131	C	T	0.0328032	1006
4	rs60492656	C	T	0.176938	1006
4	rs3775130	G	A	0.105368	1006
4	rs3775129	G	A	0.170974	1006
4	rs58429160	G	A	0.163022	1006
4	rs17165130	C	A	0.17495	1006
4	rs73064427	A	G	0.0516899	1006
4	rs2279187	C	T	0.111332	1006
4	rs45486093	T	C	0.178926	1006
4	rs2279186	G	A	0.255467	1006
4	rs2279185	G	C	0.0516899	1006
4	rs10902760	G	C	0.0516899	1006
4	rs77317373	C	T	0.0328032	1006
4	rs3736087	C	T	0.159046	1006
4	rs3736086	T	C	0.0526839	1006
4	rs11731840	G	A	0.0516899	1006
4	rs113162129	G	A	0.00994036	1006
4	rs899388	G	A	0.0318091	1006
4	rs11736181	C	T	0.175944	1006
4	rs3736084	G	A	0.405567	1006
4	rs3736083	T	C	0.461233	1006
4	rs41286653	C	T	0.0139165	1006
4	rs899387	C	T	0.355865	1006
4	rs11946340	C	T	0.385686	1006
4	rs41286655	G	A	0.0367793	1006
4	rs4690206	C	G	0.926441	1006
4	rs17781348	G	A	0.105368	1006
4	rs112078130	C	T	0.0328032	1006
4	rs6837500	G	A	0.0318091	1006
4	rs6837528	G	A	0.304175	1006
4	rs75131424	G	C	0.0387674	1006
4	rs76033377	G	A	0.0457256	1006
4	rs28662837	G	A	0.11829	1006
4	rs62297079	G	A	0.266402	1006
4	rs17781378	T	C	0.508946	1006
4	rs74775400	G	A	0.0526839	1006
4	rs56785826	G	A	0.164016	1006
4	rs78009386	C	G	0.0646123	1006
4	rs7657611	G	C	0.265408	1006
4	rs55975176	C	T	0.10338	1006
4	rs112343297	G	A	0.0328032	1006
4	rs79828386	G	A	0.0328032	1006
4	rs113182144	C	T	0.0387674	1006
4	rs113646280	C	A	0.027833	1006
4	rs77564815	T	C	0.0188867	1006
4	rs566830995	T	G	0.0188867	1006
4	rs116234163	G	T	0.0139165	1006
4	rs4690204	C	T	0.164016	1006
4	rs4690203	C	T	0.164016	1006
4	rs75214905	A	G	0.054672	1006
4	rs77060135	A	G	0.0974155	1006
4	rs56223707	C	T	0.164016	1006
4	rs112260350	C	T	0.00994036	1006
4	rs2279184	G	C	0.617296	1006
4	rs2279183	T	C	0.189861	1006
4	rs2279182	T	G	0.11829	1006
4	rs2279181	G	A	0.11829	1006
4	rs9328759	C	T	0.833002	1006
4	rs9328760	C	T	0.833002	1006
4	rs2279180	A	G	0.054672	1006
4	rs3822025	C	A	0.0387674	1006
4	rs115260110	T	A	0.054672	1006
4	rs115830981	C	A	0.054672	1006
4	rs41286659	G	A	0.0328032	1006
4	rs2306253	C	G	0.0715706	1006
4	rs74282750	C	T	0.0328032	1006
4	rs79692917	T	C	0.055666	1006
4	rs117842813	T	A	0.0387674	1006
4	rs3775128	T	C	0.189861	1006
4	rs3775127	G	A	0.164016	1006
4	rs3775126	C	T	0.119284	1006
4	rs56080039	G	A	0.164016	1006
4	rs114473843	C	A	0.0387674	1006
4	rs11726912	A	C	0.119284	1006
4	rs11725376	C	G	0.054672	1006
4	rs78256167	G	A	0.0298211	1006
4	rs76712894	C	A	0.0328032	1006
4	rs148956927	G	A	0.0198807	1006
4	rs75713448	C	T	0.0536779	1006
4	rs79881735	C	T	0.0487078	1006
4	rs12499663	G	A	0.426441	1006
4	rs114332099	G	T	0.0298211	1006
4	rs34509509	C	A	0.161034	1006
4	rs28410128	A	G	0.152087	1006
4	rs4690202	T	C	0.164016	1006
4	rs530170230	G	A	0.0178926	1006
4	rs28628421	G	A	0.119284	1006
4	rs11726508	C	T	0.152087	1006
4	rs17781499	C	A	0.117296	1006
4	rs74846645	G	T	0.0298211	1006
4	rs3775125	G	A	0.152087	1006
4	rs17725145	G	A	0.0298211	1006
4	rs9994159	C	T	0.119284	1006
4	rs3775124	C	G	0.667992	1006
4	rs2306252	T	C	0.152087	1006
4	rs142278816	T	C	0.0188867	1006
4	rs2003919	C	T	0.0387674	1006
4	rs3775122	G	A	0.117296	1006
4	rs3775121	G	A	0.331014	1006
4	rs3775120	G	A	0.331014	1006
4	rs3775119	C	T	0.147117	1006
4	rs3822024	G	A	0.298211	1006
4	rs3755963	A	G	0.28827	1006
4	rs3775118	T	C	0.0298211	1006
4	rs112588707	T	C	0.00994036	1006
4	rs3755962	C	G	0.0387674	1006
4	rs3755961	A	G	0.119284	1006
4	rs3755960	G	T	0.119284	1006
4	rs78651370	G	T	0.0387674	1006
4	rs147882917	G	A	0.0298211	1006
4	rs115384752	A	C	0.0139165	1006
4	rs73209865	C	T	0.314115	1006
4	rs35670600	C	T	0.0417495	1006
4	rs3822023	T	C	0.350895	1006
4	rs73792041	C	G	0.110338	1006
4	rs3775117	C	G	0.114314	1006
4	rs3775116	A	G	0.745527	1006
4	rs3775115	A	G	0.382704	1006
4	rs3822022	A	G	0.302187	1006
4	rs62297083	A	G	0.28827	1006
4	rs6826191	A	G	0.343936	1006
4	rs141166762	G	C	0.0387674	1006
4	rs139951812	T	C	0.0178926	1006
4	rs17165156	G	A	0.0387674	1006
4	rs73209867	C	T	0.281312	1006
4	rs2008478	T	C	0.605368	1006
4	rs10029038	T	C	0.121272	1006
4	rs77609436	C	T	0.0387674	1006
4	rs116652272	C	T	0.0119284	1006
4	rs3775114	C	T	0.307157	1006
4	rs3775113	C	T	0.307157	1006
4	rs3775112	C	T	0.592445	1006
4	rs3755959	C	T	0.592445	1006
4	rs116272755	C	T	0.0248509	1006
4	rs79695461	G	A	0.0178926	1006
4	rs10005752	G	A	0.592445	1006
4	rs115448944	T	A	0.0318091	1006
4	rs150316836	G	A	0.00497018	1006
4	rs6820943	C	T	0.0308151	1006
4	rs3796610	C	T	0.593439	1006
4	rs145742904	G	A	0.0168986	1006
4	rs4690201	T	C	0.646123	1006
4	rs141993448	T	C	0.0119284	1006
4	rs11248057	C	G	0.285288	1006
4	rs553429667	A	G	0.0159046	1006
4	rs2279178	A	G	0.835984	1006
4	rs6842808	C	T	0.122266	1006
4	rs73209872	G	A	0.0854871	1006
4	rs28970510	G	C	0.607356	1006
4	rs62297086	G	A	0.322068	1006
4	rs114757879	T	C	0.027833	1006
4	rs77057847	A	T	0.0387674	1006
4	rs76160568	A	G	0.0208748	1006
4	rs4690332	T	C	0.676938	1006
4	rs11724439	G	A	0.05666	1006
4	rs12646291	T	C	0.0387674	1006
4	rs139488741	C	A	0.0308151	1006
4	rs115258338	C	T	0.0308151	1006
4	rs7665653	A	C	0.60835	1006
4	rs141088032	T	A	0.0119284	1006
4	rs62297087	T	A	0.121272	1006
4	rs77528402	C	T	0.0298211	1006
4	rs28496796	G	C	0.607356	1006
4	rs6842493	T	C	0.324056	1006
4	rs6826965	C	T	0.60835	1006
4	rs6856659	G	A	0.60835	1006
4	rs76899536	G	A	0.0387674	1006
4	rs115896125	A	C	0.0308151	1006
4	rs142442487	C	T	0.028827	1006
4	rs6847650	C	T	0.609344	1006
4	rs11723135	T	A	0.609344	1006
4	rs899385	G	A	0.0765408	1006
4	rs35239183	C	T	0.0238569	1006
4	rs77437521	C	T	0.0308151	1006
4	rs182396251	G	A	0.00994036	1006
4	rs80298333	G	A	0.0387674	1006
4	rs75885647	T	C	0.0387674	1006
4	rs6842215	G	C	0.609344	1006
4	rs6822424	A	C	0.609344	1006
4	rs56353809	C	T	0.282306	1006
4	rs11734449	C	A	0.286282	1006
4	rs4690330	G	A	0.60835	1006
4	rs79026232	C	G	0.0387674	1006
4	rs60340502	G	C	0.0387674	1006
4	rs77566372	T	C	0.0308151	1006
4	rs7663192	T	C	0.678926	1006
4	rs754758	A	C	0.648111	1006
4	rs873785	T	C	0.367793	1006
4	rs28403582	G	A	0.0347913	1006
4	rs873786	C	T	0.0964215	1006
4	rs112514562	C	T	0.0387674	1006
4	rs112172867	G	A	0.0149105	1006
4	rs4690198	G	C	0.62326	1006
4	rs935965	T	C	0.691849	1006
4	rs149261175	C	T	0.0208748	1006
4	rs111646157	A	T	0.0397614	1006
4	rs4690329	T	A	0.690855	1006
4	rs78501969	C	A	0.0308151	1006
4	rs4690328	T	C	0.690855	1006
4	rs60684016	G	A	0.0387674	1006
4	rs6829987	C	G	0.690855	1006
4	rs73209888	A	G	0.0576541	1006
4	rs6851787	T	A	0.690855	1006
4	rs6851795	T	C	0.34493	1006
4	rs77186370	C	A	0.0168986	1006
4	rs28817103	G	A	0.0924453	1006
4	rs62294484	A	G	0.122266	1006
4	rs11724898	G	A	0.351889	1006
4	rs10016294	A	G	0.357853	1006
4	rs112093537	C	T	0.028827	1006
4	rs75598254	C	T	0.0407555	1006
4	rs6599388	C	T	0.300199	1006
4	rs6599389	G	A	0.0626243	1006
4	rs140885588	C	T	0.0149105	1006
4	rs11729289	G	A	0.349901	1006
4	rs79333548	G	A	0.027833	1006
4	rs7687129	T	C	0.690855	1006
4	rs56664216	A	C	0.0298211	1006
4	rs113432984	C	T	0.0298211	1006
4	rs77480647	C	T	0.0387674	1006
4	rs188911015	G	A	0.0318091	1006
4	rs6848199	C	T	0.350895	1006
4	rs35208825	G	A	0.0984095	1006
4	rs140892583	T	C	0.0188867	1006
4	rs10008187	C	T	0.350895	1006
4	rs17165168	C	T	0.0387674	1006
4	rs17165170	C	G	0.0387674	1006
4	rs6815138	A	C	0.389662	1006
4	rs55933917	G	T	0.0347913	1006
4	rs2290402	C	T	0.152087	1006
4	rs2290403	G	A	0.350895	1006
4	rs10516158	C	T	0.11829	1006
4	rs6813110	C	T	0.350895	1006
4	rs11730111	C	T	0.117296	1006
4	rs76054593	C	T	0.0298211	1006
4	rs10017289	C	G	0.39662	1006
4	rs935977	G	A	0.358847	1006
4	rs80269477	G	T	0.0487078	1006
4	rs34884217	A	C	0.0964215	1006
4	rs2290404	A	G	0.420477	1006
4	rs78188793	C	G	0.0387674	1006
4	rs11552301	T	C	0.576541	1006
4	rs140188963	G	A	0.00894632	1006
4	rs2290405	G	A	0.570577	1006
4	rs139329148	C	G	0.0149105	1006
4	rs10902761	A	G	0.418489	1006
4	rs73209899	G	A	0.055666	1006
4	rs28504033	G	A	0.350895	1006
4	rs144527015	C	T	0.055666	1006
4	rs74391911	C	G	0.0387674	1006
4	rs28440052	C	A	0.502982	1006
4	rs3733343	T	C	0.421471	1006
4	rs3733344	T	G	0.4334	1006
4	rs3822019	C	T	0.151093	1006
4	rs1051613	G	A	0.527833	1006
4	rs7695319	T	A	0.0298211	1006
4	rs80114247	T	C	0.0188867	1006
4	rs34311866	T	C	0.186879	1006
4	rs748483	A	G	0.119284	1006
4	rs115657987	G	A	0.0178926	1006
4	rs74472532	T	C	0.0298211	1006
4	rs75067698	G	A	0.0397614	1006
4	rs114339535	G	A	0.0159046	1006
4	rs4690326	A	C	0.517893	1006
4	rs4690197	T	G	0.794235	1006
4	rs3733345	G	T	0.517893	1006
4	rs3733346	T	C	0.479125	1006
4	rs3733347	T	C	0.795229	1006
4	rs3733349	C	T	0.44831	1006
4	rs56039006	C	G	0.15507	1006
4	rs77382558	G	T	0.0397614	1006
4	rs78509705	C	T	0.00994036	1006
4	rs28671147	A	G	0.652087	1006
4	rs116777977	T	G	0.0397614	1006
4	rs6599390	A	G	0.652087	1006
4	rs41286661	C	T	0.156064	1006
4	rs75854631	G	A	0.0397614	1006
4	rs2335500	G	A	0.027833	1006
4	rs34406303	G	C	0.0954274	1006
4	rs114739803	C	T	0.026839	1006
4	rs149329010	G	A	0.0149105	1006
4	rs77995383	G	A	0.0397614	1006
4	rs4690325	A	G	0.794235	1006
4	rs4690324	G	A	0.83499	1006
4	rs11248059	C	G	0.119284	1006
4	rs35117553	T	G	0.0397614	1006
4	rs4690196	G	A	0.44831	1006
4	rs1377587	A	G	0.521869	1006
4	rs1377586	G	A	0.44831	1006
4	rs2305487	C	T	0.0467197	1006
4	rs143809228	G	A	0.0188867	1006
4	rs62294486	C	T	0.389662	1006
4	rs3755958	C	A	0.120278	1006
4	rs11728344	T	C	0.120278	1006
4	rs61276640	C	T	0.028827	1006
4	rs77386309	C	T	0.0397614	1006
4	rs11248060	C	T	0.120278	1006
4	rs113463957	T	C	0.00994036	1006
4	rs13101828	A	G	0.442346	1006
4	rs11724804	G	A	0.441352	1006
4	rs561385071	C	A	0.0228628	1006
4	rs3806761	G	T	0.0397614	1006
4	rs62294491	C	T	0.119284	1006
4	rs4690229	A	T	0.44831	1006
4	rs4690230	T	C	0.795229	1006
4	rs6829197	G	C	0.188867	1006
4	rs11731377	T	G	0.159046	1006
4	rs116747058	T	C	0.0666004	1006
4	rs142943203	C	T	0.0129225	1006
4	rs11726637	G	A	0.121272	1006
4	rs4583705	C	T	0.121272	1006
4	rs4690163	T	C	0.636183	1006
4	rs73211813	C	T	0.154076	1006
4	rs116648731	G	A	0.0377734	1006
4	rs6814300	G	A	0.028827	1006
4	rs76051233	C	A	0.0377734	1006
4	rs17783233	T	C	0.127237	1006
4	rs6856425	T	C	0.0308151	1006
4	rs11736451	A	G	0.16501	1006
4	rs72613114	C	T	0.0576541	1006
4	rs4690219	G	A	0.637177	1006
4	rs78243670	C	A	0.0377734	1006
4	rs6814642	A	G	0.638171	1006
4	rs3806755	C	A	0.0308151	1006
4	rs4690220	A	G	0.44334	1006
4	rs11248061	C	A	0.427435	1006
4	rs10902762	G	A	0.436382	1006
4	rs10794537	T	G	0.804175	1006
4	rs147250021	C	T	0.0168986	1006
4	rs2045064	C	T	0.960239	1006
4	rs3796621	G	A	0.442346	1006
4	rs36069160	G	C	0.0109344	1006
4	rs3796622	T	C	0.639165	1006
4	rs3796623	C	T	0.026839	1006
4	rs4690221	C	T	0.414513	1006
4	rs74907962	T	C	0.028827	1006
4	rs184671154	G	A	0.00894632	1006
4	rs76493568	G	A	0.0337972	1006
4	rs62294518	C	T	0.0198807	1006
4	rs115435541	G	A	0.0576541	1006
4	rs2290401	G	C	0.166998	1006
4	rs143974931	G	C	0.0119284	1006
4	rs3822020	A	G	0.641153	1006
4	rs80086308	G	A	0.082505	1006
4	rs11936407	T	C	0.638171	1006
4	rs3806756	C	G	0.643141	1006
4	rs144086020	C	T	0.028827	1006
4	rs3806757	C	G	0.0377734	1006
4	rs3806759	G	A	0.0874751	1006
4	rs3806760	A	G	0.682903	1006
4	rs62294519	T	C	0.129225	1006
4	rs11248062	A	G	0.129225	1006
4	rs11248063	T	C	0.129225	1006
4	rs11729777	T	C	0.128231	1006
4	rs10471249	T	C	0.137177	1006
4	rs10471250	T	C	0.265408	1006
4	rs28504164	C	T	0.135189	1006
4	rs146281633	C	T	0.0188867	1006
4	rs566048292	C	T	0.0159046	1006
4	rs73219723	T	C	0.0636183	1006
4	rs4690222	G	A	0.552684	1006
4	rs62294520	C	T	0.0337972	1006
4	rs1799846	A	G	0.384692	1006
4	rs935966	G	A	0.580517	1006
4	rs1814546	T	C	0.82505	1006
4	rs148959726	G	A	0.0526839	1006
4	rs138298498	G	A	0.0506958	1006
4	rs13108467	G	A	0.202783	1006
4	rs56079856	G	T	0.166998	1006
4	rs62294522	C	T	0.0159046	1006
4	rs3755957	C	T	0.250497	1006
4	rs3755956	C	T	0.0447316	1006
4	rs3755955	G	A	0.166998	1006
4	rs3755954	C	T	0.250497	1006
4	rs116454030	T	G	0.0407555	1006
4	rs3733342	G	A	0.168986	1006
4	rs3733341	C	G	0.168986	1006
4	rs6815946	T	C	0.16998	1006
4	rs6829789	G	C	0.168986	1006
4	rs114806891	C	T	0.055666	1006
4	rs6830825	G	C	0.168986	1006
4	rs6811373	A	G	0.16998	1006
4	rs6831021	G	C	0.168986	1006
4	rs6831280	G	A	0.166004	1006
4	rs6836258	G	C	0.168986	1006
4	rs115790973	C	G	0.168986	1006
4	rs73066479	G	A	0.168986	1006
4	rs115134980	T	C	0.16998	1006
4	rs115929690	C	T	0.168986	1006
4	rs1131853	T	C	0.225646	1006
4	rs2305488	T	G	0.172962	1006
4	rs2305489	G	T	0.0516899	1006
4	rs76865393	C	T	0.055666	1006
4	rs6827815	C	G	0.166998	1006
4	rs76048788	C	T	0.161034	1006
4	rs62294523	G	A	0.0159046	1006
4	rs6829296	C	G	0.362823	1006
4	rs10461366	T	C	0.518887	1006
4	rs77592320	C	T	0.05666	1006
4	rs10018140	T	C	0.717694	1006
4	rs10010999	C	T	0.55666	1006
4	rs6855019	C	T	0.0467197	1006
4	rs6855233	C	T	0.717694	1006
4	rs112453299	A	G	0.0636183	1006
4	rs6812278	C	G	0.717694	1006
4	rs34721481	T	A	0.720676	1006
4	rs4505759	C	T	0.297217	1006
4	rs4569707	G	C	0.7167	1006
4	rs145072823	C	T	0.0437376	1006
4	rs79664023	T	G	0.162028	1006
4	rs78520297	T	C	0.162028	1006
4	rs138648196	C	A	0.0367793	1006
4	rs34627176	G	A	0.21173	1006
4	rs4647942	G	A	0.492048	1006
4	rs13143527	A	G	0.59841	1006
4	rs11734750	C	T	0.212724	1006
4	rs76051363	C	T	0.16004	1006
4	rs79574529	C	T	0.16004	1006
4	rs143793031	G	C	0.0178926	1006
4	rs77822621	C	T	0.0308151	1006
4	rs140402760	C	T	0.0198807	1006
4	rs56396408	C	T	0.16004	1006
4	rs6814476	A	G	0.0447316	1006
4	rs74569579	G	A	0.153082	1006
4	rs62294525	G	A	0.0447316	1006
4	rs34869253	T	C	0.440358	1006
4	rs116709547	G	T	0.0576541	1006
4	rs34587452	G	C	0.212724	1006
4	rs55639339	C	T	0.16004	1006
4	rs78852263	T	C	0.0586481	1006
4	rs35654957	T	C	0.380716	1006
4	rs35220088	G	C	0.416501	1006
4	rs55916145	T	C	0.419483	1006
4	rs56034896	C	T	0.481113	1006
4	rs748651	T	C	0.489066	1006
4	rs114958149	T	C	0.0258449	1006
4	rs60302202	C	T	0.0447316	1006
4	rs111632154	T	C	0.0457256	1006
4	rs77145216	C	T	0.0447316	1006
4	rs74921869	G	A	0.203777	1006
4	rs73219733	C	T	0.11829	1006
4	rs144793356	G	T	0.0188867	1006
4	rs66515989	G	A	0.212724	1006
4	rs62296060	G	A	0.21173	1006
4	rs115185523	G	A	0.0447316	1006
4	rs114065860	C	T	0.0447316	1006
4	rs62296061	G	A	0.212724	1006
4	rs72501960	C	T	0.05666	1006
4	rs78590462	C	T	0.0616302	1006
4	rs3822032	T	C	0.0616302	1006
4	rs3796624	C	G	0.213718	1006
4	rs4647934	G	A	0.16004	1006
4	rs11723654	A	G	0.481113	1006
4	rs73070422	C	G	0.16004	1006
4	rs76451154	G	A	0.232604	1006
4	rs4647933	G	C	0.0447316	1006
4	rs4647946	T	C	0.0447316	1006
4	rs190575367	C	T	0.0149105	1006
4	rs4647944	G	A	0.05666	1006
4	rs4647930	C	A	0.267396	1006
4	rs4647931	G	T	0.0198807	1006
4	rs4647932	C	T	0.05666	1006
4	rs4647939	G	A	0.476143	1006
4	rs1064838	T	C	0.481113	1006
4	rs115679552	G	A	0.0149105	1006
4	rs3733350	C	T	0.0447316	1006
4	rs4647940	C	G	0.161034	1006
4	rs7664212	T	G	0.341948	1006
4	rs7680381	G	A	0.341948	1006
4	rs62296062	A	G	0.225646	1006
4	rs150351472	C	T	0.0318091	1006
4	rs10006164	G	A	0.39662	1006
4	rs34477934	C	T	0.0387674	1006
4	rs34551298	C	T	0.475149	1006
4	rs12641224	A	G	0.476143	1006
4	rs34801085	T	C	0.497018	1006
4	rs115259783	T	G	0.0526839	1006
4	rs60717590	A	G	0.55666	1006
4	rs188388416	G	A	0.0129225	1006
4	rs77143521	C	T	0.0467197	1006
4	rs114164738	G	A	0.0328032	1006
4	rs11721506	C	T	0.496024	1006
4	rs60633311	T	C	0.285288	1006
4	rs935973	T	C	0.285288	1006
4	rs935974	A	T	0.804175	1006
4	rs4450872	G	A	0.22664	1006
4	rs11722658	C	T	0.493042	1006
4	rs141793018	G	A	0.00596421	1006
4	rs115274126	C	T	0.0357853	1006
4	rs62296067	T	C	0.284294	1006
4	rs11728938	T	C	0.496024	1006
4	rs189708974	A	C	0.0109344	1006
4	rs10012074	A	G	0.184891	1006
4	rs11726058	C	T	0.492048	1006
4	rs10003058	C	T	0.494036	1006
4	rs78890240	G	A	0.0457256	1006
4	rs13138114	C	G	0.547714	1006
4	rs143303795	T	C	0.00894632	1006
4	rs150775904	C	T	0.0109344	1006
4	rs28696013	A	T	0.804175	1006
4	rs113042475	C	T	0.0596421	1006
4	rs68178116	G	A	0.54175	1006
4	rs35321695	T	C	0.791252	1006
4	rs62296069	G	A	0.0606362	1006
4	rs538239264	C	T	0.00497018	1006
4	rs62296070	G	T	0.0606362	1006
4	rs112551498	C	T	0.00994036	1006
4	rs80257442	C	T	0.16501	1006
4	rs11941528	T	C	0.383698	1006
4	rs111255002	T	C	0.0795229	1006
4	rs62296071	C	G	0.0596421	1006
4	rs78613245	C	G	0.0109344	1006
4	rs62296072	T	C	0.0596421	1006
4	rs73219741	T	C	0.00994036	1006
4	rs112069922	C	T	0.0417495	1006
4	rs77298415	G	A	0.00795229	1006
4	rs114279554	T	G	0.0526839	1006
4	rs11730596	C	T	0.762425	1006
4	rs62296073	A	G	0.0526839	1006
4	rs58579974	C	G	0.00994036	1006
4	rs62296075	A	G	0.0526839	1006
4	rs62296076	A	G	0.0526839	1006
4	rs62296077	G	A	0.0526839	1006
4	rs56308648	G	A	0.106362	1006
4	rs62296078	C	T	0.0526839	1006
4	rs13137819	T	C	0.755467	1006
4	rs56958378	G	T	0.0526839	1006
4	rs80075344	C	T	0.106362	1006
4	rs62294688	T	G	0.0536779	1006
4	rs4690218	G	A	0.44334	1006
4	rs7669461	G	C	0.142147	1006
4	rs11733478	C	T	0.0646123	1006
4	rs2242083	C	G	0.445328	1006
4	rs935972	T	C	0.755467	1006
4	rs7682141	C	T	0.10338	1006
4	rs116146382	A	C	0.0149105	1006
4	rs935971	G	A	0.755467	1006
4	rs935970	C	G	0.755467	1006
4	rs7683379	C	T	0.444334	1006
4	rs11726436	G	A	0.507952	1006
4	rs17131820	G	C	0.144135	1006
4	rs28377444	C	T	0.144135	1006
4	rs62294689	C	T	0.0536779	1006
4	rs35621577	C	T	0.44334	1006
4	rs34956924	T	C	0.755467	1006
4	rs114358991	G	A	0.0457256	1006
4	rs73072227	C	T	0.10338	1006
4	rs28481697	G	A	0.0974155	1006
4	rs28721561	C	A	0.0974155	1006
4	rs7680608	C	G	0.915507	1006
4	rs7679432	G	A	0.755467	1006
4	rs60085185	C	T	0.10338	1006
4	rs3816474	G	A	0.770378	1006
4	rs10003009	G	A	0.756461	1006
4	rs9995279	T	C	0.756461	1006
4	rs9992925	A	T	0.755467	1006
4	rs2290411	T	C	0.755467	1006
4	rs10026482	C	G	0.755467	1006
4	rs60315584	C	T	0.10835	1006
4	rs17131824	G	C	0.0974155	1006
4	rs13119276	T	C	0.756461	1006
4	rs145316354	G	A	0.0308151	1006
4	rs11727135	G	C	0.751491	1006
4	rs11727136	G	A	0.751491	1006
4	rs13114658	A	G	0.506958	1006
4	rs2290410	A	T	0.755467	1006
4	rs57186616	G	A	0.147117	1006
4	rs11724371	T	C	0.761431	1006
4	rs2248083	A	C	0.756461	1006
4	rs2045069	T	C	0.756461	1006
4	rs2045068	G	A	0.756461	1006
4	rs77924371	C	T	0.00795229	1006
4	rs2045067	C	T	0.757455	1006
4	rs2045066	C	T	0.757455	1006
4	rs2045065	A	G	0.757455	1006
4	rs6852246	C	A	0.109344	1006
4	rs113061374	C	T	0.0417495	1006
4	rs111572776	G	A	0.0417495	1006
4	rs6852850	C	G	0.756461	1006
4	rs76319257	C	T	0.0884692	1006
4	rs6839931	T	C	0.756461	1006
4	rs6858612	C	T	0.756461	1006
4	rs11947960	C	T	0.0497018	1006
4	rs11247971	A	G	0.756461	1006
4	rs10084849	T	C	0.756461	1006
4	rs10084887	G	A	0.756461	1006
4	rs10084888	G	T	0.756461	1006
4	rs10084889	G	A	0.756461	1006
4	rs10084890	G	C	0.755467	1006
4	rs62294712	C	T	0.0159046	1006
4	rs12645644	G	A	0.756461	1006
4	rs13134921	A	G	0.758449	1006
4	rs13106586	G	A	0.758449	1006
4	rs13108207	C	T	0.757455	1006
4	rs13140341	T	C	0.758449	1006
4	rs13108222	C	A	0.758449	1006
4	rs184201033	C	T	0.0258449	1006
4	rs13135215	A	G	0.756461	1006
4	rs13107058	G	A	0.756461	1006
4	rs28498761	G	A	0.100398	1006
4	rs4690215	G	C	0.756461	1006
4	rs4690214	T	C	0.756461	1006
4	rs182031869	C	T	0.0178926	1006
4	rs6817989	C	A	0.109344	1006
4	rs4690213	C	T	0.756461	1006
4	rs4690212	T	C	0.756461	1006
4	rs28562028	G	A	0.755467	1006
4	rs6822863	G	A	0.756461	1006
4	rs6854793	T	C	0.756461	1006
4	rs10902752	C	T	0.756461	1006
4	rs10902753	G	A	0.756461	1006
4	rs7673898	C	A	0.756461	1006
4	rs6599276	T	C	0.756461	1006
4	rs62294713	G	T	0.0576541	1006
4	rs4690347	A	G	0.756461	1006
4	rs4690346	T	C	0.756461	1006
4	rs4690345	G	C	0.756461	1006
4	rs6814276	A	G	0.109344	1006
4	rs4690344	G	A	0.756461	1006
4	rs4690343	T	C	0.756461	1006
4	rs6814833	A	C	0.756461	1006
4	rs11731289	T	G	0.756461	1006
4	rs11731320	T	A	0.756461	1006
4	rs12233733	C	T	0.207753	1006
4	rs13137782	C	T	0.624254	1006
4	rs7669399	T	G	0.756461	1006
4	rs7685541	G	A	0.756461	1006
4	rs138292229	C	T	0.00994036	1006
4	rs7669622	T	C	0.756461	1006
4	rs6599278	C	T	0.756461	1006
4	rs6599279	G	A	0.756461	1006
4	rs6827357	A	C	0.757455	1006
4	rs189143145	G	T	0.0149105	1006
4	rs10031302	G	A	0.755467	1006
4	rs6850784	G	A	0.756461	1006
4	rs56019586	C	G	0.756461	1006
4	rs6852558	C	T	0.756461	1006
4	rs6852968	C	T	0.756461	1006
4	rs6821725	C	G	0.756461	1006
4	rs11247972	A	G	0.756461	1006
4	rs10017931	G	A	0.756461	1006
4	rs34688717	C	A	0.0666004	1006
4	rs10007978	A	T	0.756461	1006
4	rs28374671	T	C	0.109344	1006
4	rs62294717	G	C	0.0506958	1006
4	rs28579427	G	A	0.10835	1006
4	rs935969	A	G	0.756461	1006
4	rs935968	G	T	0.757455	1006
4	rs112406116	G	T	0.083499	1006
4	rs6599280	A	G	0.759443	1006
4	rs11731238	A	G	0.10835	1006
4	rs11731239	A	G	0.11332	1006
4	rs11732259	A	G	0.10835	1006
4	rs6827206	A	T	0.756461	1006
4	rs57770549	A	G	0.0318091	1006
4	rs17728127	C	T	0.0109344	1006
4	rs9992322	G	A	0.107356	1006
4	rs2290409	T	C	0.647117	1006
4	rs2290408	G	T	0.756461	1006
4	rs6852155	T	G	0.754473	1006
4	rs17795477	T	A	0.0178926	1006
4	rs2014318	A	G	0.756461	1006
4	rs1010342	G	A	0.755467	1006
4	rs6812586	A	G	0.757455	1006
4	rs6812596	A	G	0.757455	1006
4	rs6836350	C	T	0.755467	1006
4	rs6835141	G	T	0.755467	1006
4	rs11938124	C	T	0.755467	1006
4	rs111533894	G	A	0.10835	1006
4	rs6837145	T	C	0.756461	1006
4	rs145249080	T	A	0.0198807	1006
4	rs1466216	A	G	0.488072	1006
4	rs1466215	C	T	0.647117	1006
4	rs11940546	C	T	0.647117	1006
4	rs1466214	C	T	0.647117	1006
4	rs11732520	C	T	0.647117	1006
4	rs2100411	T	C	0.756461	1006
4	rs11724989	G	A	0.109344	1006
4	rs2290407	C	T	0.106362	1006
4	rs1453605	C	T	0.643141	1006
4	rs115072543	T	A	0.0109344	1006
4	rs7660779	A	G	0.756461	1006
4	rs62294746	C	G	0.0506958	1006
4	rs671790	C	G	0.10835	1006
4	rs641987	C	T	0.756461	1006
4	rs4690209	G	A	0.646123	1006
4	rs140154714	C	T	0.0248509	1006
4	rs617633	G	A	0.109344	1006
4	rs13147452	G	A	0.485089	1006
4	rs28717061	G	A	0.106362	1006
4	rs1670533	G	A	0.756461	1006
4	rs17164229	C	T	0.105368	1006
4	rs610218	C	G	0.757455	1006
4	rs585735	G	C	0.756461	1006
4	rs62294747	T	C	0.0506958	1006
4	rs112883152	C	T	0.106362	1006
4	rs583100	C	T	0.110338	1006
4	rs689216	A	T	0.110338	1006
4	rs688785	G	C	0.756461	1006
4	rs688008	T	C	0.756461	1006
4	rs687939	C	A	0.110338	1006
4	rs13146371	C	T	0.646123	1006
4	rs62294748	G	A	0.646123	1006
4	rs676561	C	T	0.756461	1006
4	rs79053889	G	A	0.106362	1006
4	rs674347	C	T	0.110338	1006
4	rs17164235	C	T	0.106362	1006
4	rs652063	T	C	0.756461	1006
4	rs62294749	G	A	0.0168986	1006
4	rs651509	A	G	0.110338	1006
4	rs651135	G	A	0.110338	1006
4	rs62294750	G	C	0.0506958	1006
4	rs649243	C	T	0.110338	1006
4	rs658320	G	A	0.110338	1006
4	rs28514301	T	C	0.110338	1006
4	rs28588234	T	C	0.110338	1006
4	rs28510738	G	C	0.110338	1006
4	rs151010222	C	T	0.0109344	1006
4	rs73074169	C	T	0.110338	1006
4	rs643484	A	G	0.756461	1006
4	rs643043	T	C	0.110338	1006
4	rs28620427	T	G	0.646123	1006
4	rs604526	C	T	0.110338	1006
4	rs630549	C	T	0.110338	1006
4	rs1680026	G	A	0.110338	1006
4	rs1680027	C	A	0.110338	1006
4	rs606293	G	A	0.110338	1006
4	rs606327	G	A	0.110338	1006
4	rs629638	G	C	0.110338	1006
4	rs629261	A	C	0.756461	1006
4	rs629260	A	G	0.756461	1006
4	rs11939380	T	C	0.646123	1006
4	rs608066	G	A	0.110338	1006
4	rs1670534	T	C	0.756461	1006
4	rs59057706	C	T	0.110338	1006
4	rs616196	G	T	0.110338	1006
4	rs56889100	G	A	0.084493	1006
4	rs60035268	G	A	0.16501	1006
4	rs615381	T	C	0.110338	1006
4	rs614945	C	A	0.110338	1006
4	rs13106356	A	G	0.485089	1006
4	rs633954	C	T	0.110338	1006
4	rs584472	G	C	0.110338	1006
4	rs62294752	G	C	0.0168986	1006
4	rs78045754	C	T	0.00795229	1006
4	rs636976	G	A	0.110338	1006
4	rs648640	G	A	0.110338	1006
4	rs4045481	G	A	0.648111	1006
4	rs649950	G	A	0.0735586	1006
4	rs147477708	G	A	0.00695825	1006
4	rs651017	A	G	0.756461	1006
4	rs649616	C	T	0.110338	1006
4	rs649258	C	T	0.110338	1006
4	rs62294753	C	T	0.0506958	1006
4	rs647828	G	C	0.110338	1006
4	rs2924495	A	G	0.110338	1006
4	rs114174358	C	T	0.0188867	1006
4	rs646117	G	C	0.110338	1006
4	rs681857	G	A	0.110338	1006
4	rs682243	A	G	0.110338	1006
4	rs12647929	G	T	0.646123	1006
4	rs682787	T	C	0.110338	1006
4	rs633599	T	C	0.110338	1006
4	rs633556	A	G	0.756461	1006
4	rs633141	C	T	0.110338	1006
4	rs633087	T	C	0.111332	1006
4	rs632319	C	T	0.110338	1006
4	rs588824	G	A	0.111332	1006
4	rs78597275	G	A	0.028827	1006
4	rs620398	T	C	0.889662	1006
4	rs589660	T	G	0.889662	1006
4	rs619407	C	G	0.889662	1006
4	rs616569	A	G	0.889662	1006
4	rs604597	G	A	0.243539	1006
4	rs11247973	G	A	0.646123	1006
4	rs55741287	T	C	0.646123	1006
4	rs73188348	C	T	0.0417495	1006
4	rs3796620	A	G	0.243539	1006
4	rs3796619	A	G	0.646123	1006
4	rs62294755	A	C	0.0506958	1006
4	rs4974601	G	A	0.646123	1006
4	rs10033163	G	A	0.106362	1006
4	rs6857085	C	A	0.243539	1006
4	rs6814094	C	T	0.889662	1006
4	rs6839147	A	G	0.88668	1006
4	rs6839291	A	C	0.887674	1006
4	rs6845252	T	G	0.889662	1006
4	rs6840162	A	G	0.889662	1006
4	rs4974628	A	G	0.889662	1006
4	rs4974561	A	C	0.889662	1006
4	rs112014944	C	T	0.0139165	1006
4	rs62294756	G	A	0.243539	1006
4	rs10032470	T	C	0.889662	1006
4	rs10032349	A	G	0.889662	1006
4	rs138737687	T	C	0.0198807	1006
4	rs13119696	G	C	0.889662	1006
4	rs71604358	C	A	0.487078	1006
4	rs4974637	C	T	0.889662	1006
4	rs4974638	G	A	0.645129	1006
4	rs4974639	T	C	0.889662	1006
4	rs76056108	T	A	0.0387674	1006
4	rs1825092	A	G	0.888668	1006
4	rs35366709	T	C	0.244533	1006
4	rs17729286	C	A	0.0695825	1006
4	rs1383660	T	C	0.888668	1006
4	rs4974642	C	G	0.888668	1006
4	rs4974643	G	T	0.888668	1006
4	rs56287616	A	G	0.0506958	1006
4	rs4974644	C	T	0.888668	1006
4	rs7691553	T	C	0.888668	1006
4	rs7686839	A	C	0.888668	1006
4	rs4974569	C	T	0.888668	1006
4	rs4974571	C	A	0.888668	1006
4	rs143956184	C	T	0.0159046	1006
4	rs4246683	G	A	0.888668	1006
4	rs4246684	A	G	0.887674	1006
4	rs4974573	C	T	0.888668	1006
4	rs6839768	C	G	0.888668	1006
4	rs6840347	C	T	0.0715706	1006
4	rs145692089	G	A	0.0149105	1006
4	rs11728360	G	A	0.10338	1006
4	rs148945469	G	A	0.026839	1006
4	rs11736950	C	T	0.0994036	1006
4	rs62296477	T	C	0.76839	1006
4	rs116355641	G	A	0.0168986	1006
4	rs6831018	A	G	0.166998	1006
4	rs6599282	A	G	0.101392	1006
4	rs6599283	T	C	0.0994036	1006
4	rs28478922	C	T	0.0964215	1006
4	rs138087667	G	C	0.026839	1006
4	rs10016588	G	C	0.166998	1006
4	rs1481167	C	T	0.0994036	1006
4	rs77166417	T	G	0.026839	1006
4	rs17164346	G	A	0.026839	1006
4	rs6836158	A	G	0.131213	1006
4	rs78628528	G	A	0.0417495	1006
4	rs141226728	T	G	0.026839	1006
4	rs144936321	T	C	0.0417495	1006
4	rs7684536	A	G	0.131213	1006
4	rs7661069	C	A	0.199801	1006
4	rs7690300	T	G	0.131213	1006
4	rs73188365	G	A	0.0109344	1006
4	rs17164349	T	C	0.026839	1006
4	rs4974591	A	G	0.699801	1006
4	rs1904931	G	A	0.054672	1006
4	rs75818011	G	A	0.026839	1006
4	rs78024632	T	C	0.026839	1006
4	rs115018659	G	A	0.026839	1006
4	rs137972588	G	A	0.026839	1006
4	rs76124050	T	G	0.026839	1006
4	rs28855974	A	G	0.131213	1006
4	rs116444052	A	G	0.026839	1006
4	rs28660089	A	G	0.0974155	1006
4	rs17164350	T	C	0.026839	1006
4	rs17164353	G	A	0.0258449	1006
4	rs10029139	C	G	0.131213	1006
4	rs36090553	A	G	0.0228628	1006
4	rs113045082	C	G	0.0159046	1006
4	rs138038896	G	A	0.0258449	1006
4	rs143489051	C	G	0.026839	1006
4	rs141144613	C	T	0.0258449	1006
4	rs78149767	G	A	0.0218688	1006
4	rs139385495	T	G	0.0258449	1006
4	rs10002248	A	G	0.133201	1006
4	rs76874714	G	A	0.0417495	1006
4	rs146111657	A	G	0.0248509	1006
4	rs80319125	G	A	0.0974155	1006
4	rs7685051	A	G	0.132207	1006
4	rs142755733	G	T	0.026839	1006
4	rs151223318	G	A	0.0347913	1006
4	rs7676956	G	A	0.132207	1006
4	rs112362501	C	G	0.0159046	1006
4	rs7679718	C	G	0.132207	1006
4	rs114112881	C	T	0.026839	1006
4	rs11735226	C	T	0.0407555	1006
4	rs79154685	A	G	0.026839	1006
4	rs112293379	A	C	0.0407555	1006
4	rs56079563	C	T	0.0258449	1006
4	rs76965348	C	T	0.0407555	1006
4	rs6826705	A	G	0.701789	1006
4	rs115158128	G	C	0.0258449	1006
4	rs114472337	T	C	0.027833	1006
4	rs73792281	C	T	0.0974155	1006
4	rs115981925	C	T	0.026839	1006
4	rs6599284	C	T	0.131213	1006
4	rs144217149	G	T	0.026839	1006
4	rs7659054	C	T	0.198807	1006
4	rs11726675	A	G	0.0407555	1006
4	rs62293560	T	A	0.0159046	1006
4	rs76042814	C	G	0.0417495	1006
4	rs6599285	G	A	0.131213	1006
4	rs114288292	A	G	0.026839	1006
4	rs6853712	A	G	0.199801	1006
4	rs77025934	C	T	0.0407555	1006
4	rs79314138	A	G	0.0417495	1006
4	rs77125345	C	T	0.0407555	1006
4	rs7671502	G	A	0.337972	1006
4	rs140159804	G	A	0.026839	1006
4	rs150319239	G	T	0.026839	1006
4	rs115219180	C	T	0.026839	1006
4	rs11247974	C	T	0.131213	1006
4	rs4368552	C	T	0.699801	1006
4	rs2127908	C	T	0.700795	1006
4	rs77703123	A	T	0.0974155	1006
4	rs13118508	A	G	0.346918	1006
4	rs17164362	T	C	0.0407555	1006
4	rs4974627	C	G	0.700795	1006
4	rs149723109	C	T	0.026839	1006
4	rs28621675	C	G	0.131213	1006
4	rs113909062	A	G	0.0328032	1006
4	rs139028827	A	G	0.0328032	1006
4	rs11732057	G	A	0.131213	1006
4	rs78224373	G	T	0.0974155	1006
4	rs80099866	A	G	0.026839	1006
4	rs114992778	C	T	0.026839	1006
4	rs139089914	A	C	0.026839	1006
4	rs147447884	T	C	0.026839	1006
4	rs73065688	G	T	0.131213	1006
4	rs13132174	G	C	0.699801	1006
4	rs148818905	C	T	0.026839	1006
4	rs114688690	A	C	0.0328032	1006
4	rs74678641	C	T	0.131213	1006
4	rs150237609	A	C	0.083499	1006
4	rs143146863	C	T	0.0159046	1006
4	rs79519929	T	C	0.0417495	1006
4	rs138342109	C	G	0.026839	1006
4	rs4974629	A	G	0.699801	1006
4	rs17164364	C	T	0.026839	1006
4	rs141746587	T	A	0.026839	1006
4	rs116807430	T	A	0.026839	1006
4	rs79741357	C	G	0.0417495	1006
4	rs34525665	T	A	0.026839	1006
4	rs77273904	G	C	0.0417495	1006
4	rs143301573	G	A	0.0337972	1006
4	rs11734374	A	G	0.131213	1006
4	rs10014526	C	T	0.0974155	1006
4	rs114772947	C	T	0.026839	1006
4	rs115244473	A	G	0.026839	1006
4	rs145418077	C	T	0.026839	1006
4	rs4974563	C	T	0.697813	1006
4	rs117560503	G	A	0.0109344	1006
4	rs62293562	C	T	0.336978	1006
4	rs10020143	C	T	0.0974155	1006
4	rs4974564	G	A	0.699801	1006
4	rs79618317	T	C	0.0974155	1006
4	rs189413033	C	T	0.100398	1006
4	rs146213255	A	G	0.100398	1006
4	rs148306884	A	G	0.026839	1006
4	rs28569895	A	T	0.166004	1006
4	rs201166628	C	T	0.101392	1006
4	rs750305	G	A	0.699801	1006
4	rs28750743	A	C	0.0974155	1006
4	rs28883944	C	T	0.0974155	1006
4	rs28886387	G	T	0.0974155	1006
4	rs4974633	G	A	0.362823	1006
4	rs28785628	G	C	0.131213	1006
4	rs10003030	G	A	0.198807	1006
4	rs11723211	T	A	0.0417495	1006
4	rs6821904	A	T	0.336978	1006
4	rs963598	C	A	0.699801	1006
4	rs11937228	G	A	0.0974155	1006
4	rs73065696	G	A	0.131213	1006
4	rs73065698	G	A	0.131213	1006
4	rs114416303	C	T	0.026839	1006
4	rs79373812	C	A	0.0417495	1006
4	rs10015944	G	A	0.131213	1006
4	rs60044123	T	G	0.0974155	1006
4	rs10027895	C	T	0.131213	1006
4	rs2127910	C	T	0.026839	1006
4	rs11726836	G	A	0.0407555	1006
4	rs4532184	T	C	0.026839	1006
4	rs80343107	C	T	0.0606362	1006
4	rs75690857	G	C	0.131213	1006
4	rs35374142	C	T	0.026839	1006
4	rs10014245	G	A	0.131213	1006
4	rs75448245	A	G	0.0974155	1006
4	rs17164366	A	G	0.026839	1006
4	rs2001862	G	C	0.0417495	1006
4	rs35936358	G	T	0.336978	1006
4	rs59465697	C	G	0.131213	1006
4	rs10002437	C	T	0.131213	1006
4	rs17164369	C	T	0.026839	1006
4	rs17164373	G	A	0.0417495	1006
4	rs17802266	C	A	0.236581	1006
4	rs7690832	C	T	0.131213	1006
4	rs7669287	A	G	0.199801	1006
4	rs111388896	C	T	0.0437376	1006
4	rs17164380	C	T	0.345924	1006
4	rs74440259	A	G	0.0427435	1006
4	rs28540372	G	C	0.199801	1006
4	rs73067706	C	T	0.10338	1006
4	rs17164382	C	T	0.0407555	1006
4	rs17164384	C	T	0.130219	1006
4	rs3775110	A	G	0.0417495	1006
4	rs78821115	C	T	0.0198807	1006
4	rs3755953	T	G	0.114314	1006
4	rs3775111	A	G	0.199801	1006
4	rs147595182	G	A	0.00894632	1006
4	rs11731643	T	C	0.172962	1006
4	rs11726554	C	T	0.131213	1006
4	rs11731685	T	C	0.131213	1006
4	rs73067775	G	A	0.131213	1006
4	rs76966734	C	G	0.0417495	1006
4	rs2279279	C	G	0.682903	1006
4	rs73067776	G	A	0.131213	1006
4	rs13140868	C	T	0.157058	1006
4	rs11247975	G	T	0.683897	1006
4	rs193114328	C	T	0.0149105	1006
4	rs2242278	G	A	0.326044	1006
4	rs2242279	C	G	0.326044	1006
4	rs6836335	T	C	0.131213	1006
4	rs11538062	C	T	0.11332	1006
4	rs146113450	C	T	0.0139165	1006
4	rs6812059	C	T	0.131213	1006
4	rs28578449	C	T	0.131213	1006
4	rs75654334	C	T	0.0974155	1006
4	rs77180393	G	A	0.0407555	1006
4	rs112867513	G	C	0.131213	1006
4	rs62293577	T	C	0.11332	1006
4	rs79844196	C	T	0.131213	1006
4	rs878323	G	T	0.684891	1006
4	rs878324	T	C	0.158052	1006
4	rs878325	G	A	0.026839	1006
4	rs76603519	T	G	0.130219	1006
4	rs113727613	A	G	0.0427435	1006
4	rs13435166	C	G	0.131213	1006
4	rs73793103	T	C	0.0984095	1006
4	rs116218155	G	A	0.027833	1006
4	rs79930241	C	G	0.05666	1006
4	rs114051606	T	A	0.0208748	1006
4	rs140790151	G	A	0.026839	1006
4	rs151313442	G	A	0.00994036	1006
4	rs143932993	G	A	0.026839	1006
4	rs80297768	T	C	0.0596421	1006
4	rs28856334	G	T	0.130219	1006
4	rs7678661	A	G	0.131213	1006
4	rs7659624	C	T	0.700795	1006
4	rs11930225	A	T	0.10338	1006
4	rs114502788	G	A	0.0795229	1006
4	rs552282727	A	C	0.0228628	1006
4	rs6839063	T	A	0.54175	1006
4	rs147733701	T	C	0.0328032	1006
4	rs60298204	C	T	0.0119284	1006
4	rs6820344	G	A	0.539761	1006
4	rs76650972	C	A	0.0904573	1006
4	rs11247978	G	C	0.43837	1006
4	rs11724575	C	T	0.0367793	1006
4	rs28545482	C	T	0.0904573	1006
4	rs62293586	C	T	0.0159046	1006
4	rs76146323	C	T	0.27833	1006
4	rs144744885	G	A	0.0328032	1006
4	rs6840196	G	C	0.538767	1006
4	rs872895	G	C	0.0119284	1006
4	rs1250126	G	A	0.329026	1006
4	rs111340627	G	A	0.0904573	1006
4	rs80212361	C	A	0.0119284	1006
4	rs6599290	C	T	0.102386	1006
4	rs1250125	A	G	0.355865	1006
4	rs875475	G	A	0.503976	1006
4	rs113963956	T	C	0.0427435	1006
4	rs79025626	C	G	0.0119284	1006
4	rs900030	C	T	0.919483	1006
4	rs74403650	A	G	0.00994036	1006
4	rs77049343	T	A	0.23161	1006
4	rs13115903	A	T	0.315109	1006
4	rs56401136	T	C	0.377734	1006
4	rs143536365	C	T	0.00894632	1006
4	rs74714351	T	C	0.0258449	1006
4	rs79207115	G	A	0.0159046	1006
4	rs145862245	G	A	0.0159046	1006
4	rs36096962	T	C	0.104374	1006
4	rs57276390	G	A	0.0149105	1006
4	rs1250103	G	A	0.365805	1006
4	rs57890261	G	A	0.0149105	1006
4	rs73793112	A	C	0.0168986	1006
4	rs61745846	G	A	0.0367793	1006
4	rs12508446	C	T	0.435388	1006
4	rs73188275	C	T	0.05666	1006
4	rs1250102	A	G	0.875746	1006
4	rs111227886	C	T	0.0437376	1006
4	rs143430716	C	T	0.0168986	1006
4	rs56331137	G	A	0.0745527	1006
4	rs1250106	G	A	0.4334	1006
4	rs1680068	T	C	0.88668	1006
4	rs1732127	G	A	0.88668	1006
4	rs1250105	T	C	0.414513	1006
4	rs150318646	G	A	0.00994036	1006
4	rs900024	C	T	0.900596	1006
4	rs7666565	G	A	0.0328032	1006
4	rs73069911	G	C	0.0178926	1006
4	rs4993865	C	T	0.417495	1006
4	rs877987	T	C	0.0188867	1006
4	rs139694262	C	T	0.0119284	1006
4	rs1045480	A	C	0.450298	1006
```
