## Supplementary material for "Characterization of shared and ancestry-specific signals driving complex traits using multi-ancestry fine-mapping": s1_ref.bim

```
4	rs114801852	0	206793	C	T
4	rs112902095	0	206805	T	C
4	rs113070007	0	206852	T	G
4	rs112511864	0	206925	A	G
4	rs112041267	0	207057	G	C
4	rs112175145	0	207187	C	T
4	rs111558635	0	207378	A	G
4	rs111730358	0	207391	A	G
4	rs113074981	0	207397	A	G
4	rs73793559	0	207737	C	T
4	rs13124826	0	208400	A	G
4	rs10000645	0	208469	A	T
4	rs73793560	0	209200	C	T
4	rs112788687	0	209299	A	G
4	rs61794996	0	209328	C	G
4	rs28867081	0	210060	A	C
4	rs11730202	0	210096	C	T
4	rs78936351	0	210398	C	T
4	rs28889913	0	210418	A	T
4	rs11727093	0	210459	G	T
4	rs28811881	0	210483	C	G
4	rs148837328	0	210561	C	T
4	rs28847272	0	210654	A	G
4	rs73793561	0	210687	A	G
4	rs145149909	0	211155	G	A
4	rs140782419	0	213929	T	A
4	rs143823823	0	214437	A	G
4	rs111473777	0	214464	C	G
4	rs139179706	0	214808	G	A
4	rs4579063	0	214909	T	C
4	rs73213584	0	215311	A	G
4	rs4690243	0	215351	C	T
4	rs59707613	0	215483	A	G
4	rs6849267	0	215594	C	T
4	rs6830496	0	215774	G	A
4	rs55816452	0	216329	C	A
4	rs11723492	0	216423	T	C
4	rs13434589	0	216490	T	G
4	rs77090441	0	216548	C	G
4	rs55724852	0	216832	T	C
4	rs60185094	0	216869	A	T
4	rs12649745	0	217222	G	T
4	rs140109259	0	217527	T	C
4	rs56249153	0	217627	C	T
4	rs73793565	0	217763	A	G
4	rs60119288	0	219024	T	C
4	rs6836902	0	219140	A	G
4	rs2353605	0	219538	C	T
4	rs11737729	0	219700	G	A
4	rs73793566	0	219844	C	G
4	rs11248009	0	220149	T	C
4	rs74766229	0	220595	T	C
4	rs182182190	0	221033	A	T
4	rs56099525	0	221520	A	G
4	rs7695945	0	221623	C	A
4	rs185281382	0	222045	C	T
4	rs61794997	0	222103	C	T
4	rs7655453	0	222300	C	T
4	rs59173364	0	222522	G	A
4	rs11724417	0	223352	A	C
4	rs11737263	0	224412	G	A
4	rs7683872	0	224446	T	C
4	rs11737268	0	224452	G	A
4	rs113932176	0	224469	A	T
4	rs11724176	0	224901	C	T
4	rs11726829	0	224948	T	C
4	rs139116330	0	225024	C	T
4	rs17521834	0	225449	A	G
4	rs113720920	0	226882	A	G
4	rs574522170	0	226893	C	T
4	rs541512649	0	226894	T	G
4	rs61794998	0	226937	C	G
4	rs13139106	0	227074	C	T
4	rs12506250	0	227382	T	C
4	rs112013875	0	227785	G	A
4	rs79460343	0	227948	T	C
4	rs2883228	0	228465	T	C
4	rs1986386	0	228809	T	C
4	rs1578898	0	228919	C	T
4	rs56405031	0	228929	G	A
4	rs55849081	0	229264	G	C
4	rs12503763	0	230237	T	C
4	rs28684690	0	230902	T	G
4	rs7680104	0	231471	C	T
4	rs183018016	0	231652	C	T
4	rs2883229	0	231744	G	C
4	rs4510422	0	231940	C	T
4	rs80316648	0	232215	G	A
4	rs61794999	0	232367	T	A
4	rs77700883	0	232532	G	A
4	rs78896226	0	232533	C	T
4	rs73793570	0	232655	G	A
4	rs10013794	0	232680	T	C
4	rs111802252	0	233052	C	T
4	rs7693217	0	233437	C	G
4	rs7693241	0	233475	C	T
4	rs61795000	0	233686	A	G
4	rs10009823	0	233764	C	G
4	rs6824561	0	234120	T	C
4	rs142700748	0	234362	T	C
4	rs114145393	0	234835	T	C
4	rs143793544	0	235147	G	A
4	rs6832109	0	235430	T	C
4	rs6599317	0	236093	G	A
4	rs56283867	0	236500	A	G
4	rs11729659	0	237284	G	C
4	rs185137706	0	237290	C	A
4	rs7687833	0	237320	T	C
4	rs140565408	0	238292	A	C
4	rs28799273	0	238895	A	G
4	rs11731933	0	239159	G	A
4	rs7667471	0	239205	G	A
4	rs4549329	0	239785	T	A
4	rs61355115	0	240079	G	A
4	rs28460123	0	240208	A	C
4	rs112805647	0	240525	T	G
4	rs137935953	0	240582	A	T
4	rs7686546	0	240614	G	A
4	rs180788199	0	240773	G	A
4	rs186227798	0	240804	T	C
4	rs7658743	0	240843	C	T
4	rs115498836	0	241588	C	T
4	rs6831591	0	241764	A	G
4	rs61795001	0	242057	C	T
4	rs56213727	0	242400	T	C
4	rs28531997	0	242787	C	T
4	rs61795002	0	242797	G	A
4	rs74889621	0	243336	T	G
4	rs7687112	0	243556	A	G
4	rs28512302	0	243936	T	G
4	rs6599318	0	243968	C	T
4	rs149124712	0	244152	T	A
4	rs6599319	0	244361	A	G
4	rs6599320	0	244443	G	A
4	rs6599321	0	244509	A	G
4	rs146963044	0	244952	C	T
4	rs113950039	0	245447	G	A
4	rs9328737	0	245965	C	T
4	rs4582105	0	246342	T	C
4	rs150075088	0	246418	T	G
4	rs73793586	0	246656	A	G
4	rs74848272	0	247207	G	A
4	rs74643185	0	247818	C	T
4	rs10028482	0	247825	G	A
4	rs61795004	0	249303	A	G
4	rs6857106	0	249430	G	T
4	rs73793588	0	249537	G	A
4	rs73793589	0	249567	A	G
4	rs56985696	0	250036	T	C
4	rs73793590	0	250450	C	T
4	rs74984113	0	250522	G	A
4	rs73793591	0	250544	G	A
4	rs148202137	0	250583	C	T
4	rs73793592	0	251416	A	T
4	rs73213590	0	251893	G	A
4	rs77078697	0	252048	T	C
4	rs149699552	0	252370	T	C
4	rs56147344	0	252501	C	T
4	rs12510827	0	252804	G	A
4	rs12498545	0	252871	C	T
4	rs112158821	0	252966	G	A
4	rs77983317	0	252998	C	G
4	rs114218307	0	253008	G	A
4	rs61795006	0	253601	C	G
4	rs138354836	0	253765	C	T
4	rs4518181	0	253881	C	T
4	rs143836287	0	253933	G	A
4	rs147257575	0	253957	T	G
4	rs114233186	0	254419	G	A
4	rs73793595	0	254583	G	A
4	rs60229242	0	255263	C	T
4	rs61795007	0	255264	G	A
4	rs73793596	0	255594	G	A
4	rs73793597	0	255905	G	A
4	rs61792060	0	256450	C	A
4	rs73213593	0	256851	A	G
4	rs73793599	0	256975	C	T
4	rs139063889	0	256994	T	C
4	rs73793600	0	257318	G	A
4	rs77234191	0	258294	G	A
4	rs7657860	0	258512	A	G
4	rs7658064	0	258627	A	G
4	rs192242477	0	259470	C	A
4	rs73793601	0	259638	A	G
4	rs184624056	0	259809	A	G
4	rs149352058	0	260011	A	C
4	rs28429717	0	260173	T	C
4	rs111766204	0	260176	A	G
4	rs73793602	0	260441	G	A
4	rs17164747	0	260587	G	T
4	rs183372836	0	260975	C	T
4	rs17775090	0	262934	C	T
4	rs142550206	0	263236	T	C
4	rs7674560	0	263319	G	C
4	rs17775145	0	264558	G	A
4	rs11731285	0	264941	A	G
4	rs150738695	0	265547	A	G
4	rs114394748	0	266124	C	T
4	rs115069723	0	266171	G	A
4	rs79366248	0	266659	T	C
4	rs78343340	0	267437	G	A
4	rs73795403	0	267528	A	T
4	rs6811431	0	267621	G	A
4	rs58641957	0	268371	T	C
4	rs73791808	0	268590	A	G
4	rs73791811	0	269041	C	T
4	rs7694325	0	269042	A	G
4	rs143345992	0	269373	T	C
4	rs73213596	0	269457	C	T
4	rs61192761	0	270046	G	C
4	rs13136187	0	270058	G	A
4	rs75684666	0	270880	A	G
4	rs56218479	0	271072	C	T
4	rs112899466	0	272177	G	A
4	rs6837796	0	272522	A	G
4	rs11729365	0	272524	G	A
4	rs138106788	0	272878	T	C
4	rs11733683	0	273157	C	A
4	rs111551744	0	273217	A	G
4	rs148574114	0	273840	G	A
4	rs56217474	0	274120	C	T
4	rs56023157	0	274394	G	A
4	rs146807806	0	274714	T	C
4	rs77762064	0	274943	A	T
4	rs2353602	0	275116	T	C
4	rs56327123	0	275207	C	A
4	rs115129711	0	275418	G	A
4	rs145625919	0	275550	G	A
4	rs6810785	0	275902	A	G
4	rs74570414	0	276449	C	T
4	rs11722521	0	276765	A	T
4	rs11723615	0	276983	T	C
4	rs7665727	0	277057	A	T
4	rs75314292	0	277481	T	C
4	rs113847214	0	277739	G	A
4	rs74675982	0	277924	T	C
4	rs77279928	0	278095	A	C
4	rs9328738	0	278196	A	G
4	rs78833908	0	278380	T	C
4	rs185101333	0	278587	G	A
4	rs73791814	0	278915	C	T
4	rs10002733	0	279396	A	C
4	rs2353599	0	280426	C	G
4	rs185379134	0	280938	G	A
4	rs10023604	0	281038	G	C
4	rs138993075	0	281401	G	A
4	rs116529450	0	281408	C	A
4	rs13112393	0	281442	T	A
4	rs11722197	0	281707	A	G
4	rs6820547	0	282006	A	C
4	rs6826459	0	282046	T	C
4	rs66712247	0	282160	T	C
4	rs144580614	0	282450	C	G
4	rs11723261	0	282499	A	G
4	rs10027325	0	282608	G	A
4	rs1986557	0	283118	T	C
4	rs151204434	0	283358	A	G
4	rs58644592	0	283652	G	C
4	rs13111233	0	283883	C	A
4	rs73791816	0	284201	A	T
4	rs73791817	0	284653	G	A
4	rs6841950	0	284884	T	C
4	rs140737865	0	284954	G	C
4	rs6855867	0	284956	G	A
4	rs6832556	0	285548	C	T
4	rs73791819	0	285984	A	C
4	rs143107219	0	286225	A	C
4	rs187144130	0	286774	G	A
4	rs28784663	0	287046	C	T
4	rs59163505	0	287141	C	G
4	rs12506277	0	287649	T	C
4	rs74996354	0	287846	A	G
4	rs150957655	0	288014	T	A
4	rs12501727	0	288074	G	C
4	rs55711923	0	288697	C	T
4	rs76758124	0	288893	T	G
4	rs61792114	0	289139	A	T
4	rs13118678	0	289213	T	C
4	rs112132883	0	289272	C	T
4	rs62619793	0	289877	G	T
4	rs139909714	0	290276	T	C
4	rs181391253	0	290470	C	G
4	rs2352936	0	290914	A	G
4	rs77380000	0	291086	G	T
4	rs10003142	0	291759	C	G
4	rs10005733	0	292001	C	G
4	rs11723803	0	292369	G	T
4	rs73791820	0	292388	G	A
4	rs73791821	0	292486	G	A
4	rs12503543	0	292668	C	T
4	rs141760235	0	292918	C	G
4	rs565533229	0	293321	T	C
4	rs75049882	0	293796	G	C
4	rs6856961	0	294017	C	T
4	rs4401407	0	294113	A	G
4	rs140241955	0	294911	A	T
4	rs145649355	0	295293	G	A
4	rs115869462	0	296170	T	C
4	rs145537558	0	296930	C	T
4	rs12505835	0	297525	G	C
4	rs12511388	0	297547	T	C
4	rs2352927	0	297932	C	T
4	rs2352928	0	297989	G	C
4	rs7661412	0	298772	G	A
4	rs6852858	0	299259	A	T
4	rs79657896	0	299261	G	A
4	rs12512676	0	299964	A	G
4	rs138583374	0	300401	T	C
4	rs79902242	0	300442	G	C
4	rs115429563	0	300501	G	A
4	rs148810448	0	300852	C	A
4	rs61792116	0	301077	T	C
4	rs4129956	0	302008	A	C
4	rs6828802	0	302934	C	T
4	rs145707531	0	303450	T	A
4	rs184466975	0	304070	C	T
4	rs77782115	0	304388	A	G
4	rs7439780	0	304649	C	T
4	rs10034550	0	305291	A	G
4	rs112823067	0	306196	A	G
4	rs6822366	0	307094	A	G
4	rs150098878	0	307244	C	A
4	rs6828943	0	307307	T	C
4	rs13434593	0	307433	A	G
4	rs149439237	0	307530	C	G
4	rs144826240	0	307545	A	T
4	rs6848983	0	308010	G	T
4	rs190731758	0	308904	C	T
4	rs141342220	0	308914	A	G
4	rs111456805	0	309258	T	C
4	rs10005699	0	309558	T	G
4	rs7685662	0	309686	T	C
4	rs61587838	0	309800	A	T
4	rs11248012	0	309903	G	A
4	rs4690251	0	310283	A	G
4	rs73791826	0	310488	C	G
4	rs115756802	0	310670	G	A
4	rs10021364	0	310691	T	C
4	rs56011643	0	311039	G	A
4	rs140060700	0	311162	A	G
4	rs11248013	0	311425	T	C
4	rs111938647	0	313003	C	T
4	rs17718976	0	313947	A	G
4	rs111321884	0	314541	G	C
4	rs73791827	0	315279	T	G
4	rs6847267	0	315673	C	T
4	rs184113189	0	316185	G	A
4	rs193028620	0	317515	G	A
4	rs73217578	0	318196	T	C
4	rs6847881	0	318274	G	A
4	rs6818538	0	318275	C	T
4	rs141907166	0	318285	C	T
4	rs61792119	0	318359	T	C
4	rs13110321	0	318364	C	T
4	rs189386071	0	319078	T	C
4	rs565954219	0	319081	A	G
4	rs113386709	0	319105	G	A
4	rs10033213	0	319208	G	T
4	rs73217579	0	319553	A	G
4	rs59071324	0	319689	A	G
4	rs145364818	0	319819	T	C
4	rs116547041	0	320481	C	G
4	rs60533229	0	320771	A	G
4	rs73217583	0	321415	C	A
4	rs11946825	0	321902	C	T
4	rs73791830	0	321929	A	C
4	rs11947752	0	322026	C	T
4	rs61792120	0	322080	A	G
4	rs114122353	0	322352	A	G
4	rs73217585	0	322759	G	A
4	rs73064352	0	322810	C	T
4	rs11929868	0	322956	C	G
4	rs73064354	0	322990	C	T
4	rs568329347	0	323126	G	A
4	rs73064356	0	323404	G	A
4	rs79704925	0	323406	G	A
4	rs112448993	0	323463	A	G
4	rs147928218	0	323795	G	A
4	rs150422890	0	323862	G	A
4	rs12640520	0	323886	C	A
4	rs114158562	0	323953	C	T
4	rs112695261	0	323954	G	A
4	rs6839107	0	324337	T	C
4	rs6853199	0	324435	G	A
4	rs193082720	0	324906	G	A
4	rs183609131	0	324921	G	C
4	rs73217587	0	325036	C	T
4	rs61792123	0	325883	A	C
4	rs7655981	0	325980	G	A
4	rs7689416	0	325992	T	A
4	rs13129786	0	326146	C	T
4	rs6846653	0	326256	A	G
4	rs142659595	0	326270	C	G
4	rs6853198	0	326475	T	A
4	rs6837456	0	326493	C	T
4	rs181792284	0	326496	C	T
4	rs6847222	0	326508	A	C
4	rs73217589	0	326803	G	A
4	rs112300904	0	326904	G	A
4	rs112465689	0	326936	G	A
4	rs111641016	0	326944	G	A
4	rs61792124	0	327198	C	T
4	rs13137548	0	327353	C	T
4	rs7655080	0	327504	T	A
4	rs58094550	0	328421	A	G
4	rs61431967	0	328480	A	C
4	rs58361877	0	328492	A	G
4	rs58145935	0	328511	A	G
4	rs58020250	0	328697	A	G
4	rs59806409	0	328767	G	T
4	rs61792130	0	328906	A	C
4	rs73217597	0	329042	A	C
4	rs3762866	0	329501	G	T
4	rs3762867	0	329686	G	A
4	rs73064371	0	330114	C	T
4	rs138688393	0	330232	C	T
4	rs73064378	0	330797	C	G
4	rs6599327	0	330849	A	T
4	rs77640350	0	330950	T	A
4	rs3749520	0	331658	T	C
4	rs3749521	0	331666	G	C
4	rs3749522	0	331675	C	A
4	rs3749523	0	331740	G	T
4	rs115050279	0	332449	C	A
4	rs73064387	0	332671	C	T
4	rs115795345	0	333030	G	A
4	rs11729526	0	333310	A	G
4	rs11729532	0	333384	A	G
4	rs11727981	0	333596	C	G
4	rs61580954	0	334213	T	C
4	rs142673772	0	334975	G	A
4	rs55901060	0	336494	T	A
4	rs3762868	0	337271	G	T
4	rs186320626	0	338736	A	G
4	rs34483255	0	338851	C	T
4	rs61792145	0	338884	G	A
4	rs68126535	0	340889	C	T
4	rs149960792	0	340941	C	T
4	rs61792146	0	341270	A	G
4	rs61792147	0	341319	A	G
4	rs112609182	0	341361	C	G
4	rs141262992	0	341379	C	T
4	rs184981599	0	341421	C	T
4	rs79662803	0	342426	C	G
4	rs73066317	0	342994	A	G
4	rs116803324	0	343192	C	A
4	rs74666941	0	343533	A	G
4	rs60750098	0	343543	A	G
4	rs144266858	0	343826	G	A
4	rs73217601	0	344138	T	C
4	rs115196964	0	344144	A	G
4	rs61450142	0	344236	G	T
4	rs61481977	0	344405	T	G
4	rs7697421	0	344685	T	C
4	rs193260767	0	344783	C	T
4	rs189011983	0	345008	C	A
4	rs56905415	0	345252	T	C
4	rs151139548	0	345378	T	G
4	rs57731643	0	345475	G	C
4	rs4371565	0	345914	C	T
4	rs6821220	0	346758	T	G
4	rs73066321	0	347038	T	A
4	rs17329078	0	347194	A	G
4	rs7439657	0	347470	G	C
4	rs7690318	0	348524	G	T
4	rs73066324	0	348580	C	T
4	rs7672205	0	348946	A	T
4	rs73066326	0	349716	C	T
4	rs73066328	0	349728	A	G
4	rs7697144	0	349784	G	C
4	rs73219204	0	349847	C	G
4	rs115799425	0	350083	A	C
4	rs144514156	0	350397	G	A
4	rs6825544	0	350579	G	A
4	rs10212688	0	351044	T	C
4	rs143361907	0	351126	T	C
4	rs112845648	0	351651	C	T
4	rs11721823	0	351661	A	C
4	rs6819237	0	351741	T	C
4	rs115361560	0	351853	A	C
4	rs138310776	0	352085	T	C
4	rs190099924	0	352195	G	A
4	rs55718920	0	352661	A	C
4	rs56171831	0	352890	A	G
4	rs7682616	0	352955	G	A
4	rs56048545	0	352968	G	T
4	rs75739380	0	354013	G	A
4	rs17719492	0	354051	C	G
4	rs76886738	0	354256	G	A
4	rs61792154	0	354878	A	G
4	rs144012347	0	355444	G	C
4	rs71626195	0	356081	G	A
4	rs72805135	0	356230	G	A
4	rs145824198	0	356315	T	A
4	rs111492105	0	356929	A	G
4	rs61792156	0	357657	A	T
4	rs11937955	0	357669	A	G
4	rs55769528	0	357821	G	A
4	rs11723986	0	357884	G	A
4	rs6831791	0	358455	G	A
4	rs79147894	0	358456	C	T
4	rs139409106	0	358558	T	A
4	rs60333530	0	358879	G	A
4	rs56733551	0	358932	G	A
4	rs58835461	0	359201	T	C
4	rs148919072	0	359263	G	A
4	rs55759971	0	360026	C	T
4	rs113247932	0	360317	T	G
4	rs185152675	0	360441	C	T
4	rs9999356	0	360919	C	T
4	rs73219210	0	360974	G	A
4	rs6844695	0	361372	A	G
4	rs59622708	0	361409	G	A
4	rs113095740	0	361495	G	A
4	rs59124493	0	361636	G	A
4	rs2883054	0	362119	G	C
4	rs61793661	0	362518	A	T
4	rs55783692	0	362819	C	G
4	rs56740548	0	362836	T	G
4	rs61613542	0	363130	A	G
4	rs76858807	0	363273	C	T
4	rs141195587	0	363419	T	G
4	rs7673688	0	363929	G	C
4	rs116637610	0	363940	T	C
4	rs11725919	0	364537	G	T
4	rs11725959	0	364654	G	T
4	rs56033331	0	364676	C	T
4	rs9684325	0	365169	G	T
4	rs3946	0	367927	G	A
4	rs1443076	0	367956	C	T
4	rs3805233	0	368258	T	C
4	rs3805234	0	368272	C	T
4	rs187884065	0	368474	C	T
4	rs77682723	0	370366	C	T
4	rs73219217	0	370437	T	A
4	rs58234258	0	370539	A	G
4	rs73219218	0	370946	G	A
4	rs145800431	0	371359	G	A
4	rs10010884	0	372002	G	A
4	rs191396208	0	372143	C	T
4	rs11736054	0	373331	T	G
4	rs11730146	0	373442	G	A
4	rs11734441	0	374079	C	A
4	rs77498951	0	374208	C	T
4	rs10026282	0	374280	C	A
4	rs59112282	0	374694	G	A
4	rs56142852	0	374942	C	T
4	rs17164812	0	374989	C	T
4	rs114997160	0	375097	T	C
4	rs11737579	0	375950	A	T
4	rs11737581	0	375987	A	G
4	rs57193931	0	376379	G	A
4	rs6854214	0	376888	C	A
4	rs59557843	0	377183	C	T
4	rs1052217	0	377427	G	A
4	rs115214807	0	377461	G	A
4	rs57793956	0	377833	G	A
4	rs140511636	0	377889	G	A
4	rs11723804	0	379152	C	G
4	rs11723837	0	379239	C	T
4	rs147456873	0	379982	C	T
4	rs190791534	0	380174	G	A
4	rs79761857	0	380848	C	T
4	rs2218324	0	381544	T	C
4	rs73068244	0	381700	T	C
4	rs56107462	0	382491	C	T
4	rs7688202	0	383530	G	T
4	rs61793665	0	383552	T	A
4	rs7660781	0	383934	C	T
4	rs138273577	0	384031	C	T
4	rs186254597	0	384153	A	C
4	rs1822345	0	384533	G	T
4	rs1104520	0	384569	G	T
4	rs73792168	0	385233	C	T
4	rs1961498	0	385915	G	A
4	rs151104534	0	387135	C	T
4	rs73219222	0	387620	C	A
4	rs190271944	0	387922	T	A
4	rs186871343	0	388201	T	C
4	rs61603695	0	388514	A	C
4	rs60823369	0	388515	T	G
4	rs59225793	0	388624	C	T
4	rs11937440	0	388724	C	T
4	rs75155818	0	391001	G	A
4	rs113227906	0	391231	A	C
4	rs6850477	0	391353	T	C
4	rs73219225	0	391698	C	T
4	rs78305611	0	391983	G	T
4	rs190027346	0	392152	A	C
4	rs10012198	0	392289	T	C
4	rs190238183	0	392769	T	C
4	rs11728454	0	392836	A	G
4	rs28610334	0	394097	G	A
4	rs11725724	0	394172	G	T
4	rs11725726	0	394184	G	A
4	rs11728995	0	394392	C	G
4	rs142314442	0	394880	G	A
4	rs61793684	0	395119	C	T
4	rs60213605	0	395206	G	A
4	rs61793686	0	395424	G	A
4	rs189645036	0	396117	A	G
4	rs55789238	0	396895	A	G
4	rs58901025	0	396995	G	A
4	rs61793688	0	397047	C	T
4	rs144069893	0	397103	C	T
4	rs10025415	0	397470	A	G
4	rs61793689	0	397495	G	A
4	rs61793690	0	397518	C	T
4	rs56000945	0	397776	C	T
4	rs10030824	0	398039	T	C
4	rs193271958	0	398167	G	A
4	rs73070311	0	398198	G	A
4	rs67394758	0	398255	G	A
4	rs144231519	0	398275	G	A
4	rs146543104	0	398443	G	A
4	rs11939822	0	398655	G	A
4	rs13128470	0	398992	C	A
4	rs56202532	0	399694	C	T
4	rs148351077	0	399797	G	A
4	rs56413513	0	400064	C	T
4	rs1072705	0	400477	C	T
4	rs1961430	0	400731	G	T
4	rs139325486	0	401631	G	A
4	rs188081492	0	401988	G	A
4	rs114003099	0	402076	G	T
4	rs61200955	0	402245	G	A
4	rs187370424	0	402455	G	A
4	rs61021636	0	402498	C	T
4	rs11728951	0	402574	G	C
4	rs11735008	0	403303	A	G
4	rs115261750	0	403472	G	A
4	rs191000245	0	403883	C	T
4	rs2083756	0	404443	C	A
4	rs2352940	0	404598	G	A
4	rs112186940	0	404736	T	C
4	rs193112306	0	404849	G	A
4	rs4331720	0	406631	C	T
4	rs189020662	0	406643	A	G
4	rs180728043	0	406745	C	T
4	rs56366957	0	406951	T	C
4	rs60941356	0	407189	C	T
4	rs111927437	0	407393	C	T
4	rs7670436	0	407652	T	C
4	rs73219234	0	407653	G	A
4	rs6599336	0	408155	T	C
4	rs718429	0	408952	A	G
4	rs76374981	0	409099	G	T
4	rs7676782	0	409159	A	G
4	rs189678541	0	409332	C	T
4	rs6838825	0	410015	G	A
4	rs114036115	0	410212	A	G
4	rs3736498	0	410262	A	G
4	rs3817341	0	410323	A	G
4	rs60361704	0	411012	A	G
4	rs59571618	0	411323	T	C
4	rs58553768	0	411419	G	A
4	rs112441729	0	412008	G	C
4	rs71602464	0	412255	C	T
4	rs77186823	0	412632	C	T
4	rs11729974	0	413860	G	T
4	rs73219236	0	414760	C	G
4	rs182159610	0	414934	C	T
4	rs146649331	0	414969	C	T
4	rs112374291	0	415042	G	A
4	rs145123237	0	415230	T	C
4	rs7695712	0	415311	A	G
4	rs113965386	0	415569	C	G
4	rs12640525	0	416000	T	C
4	rs73219239	0	416032	A	G
4	rs4580609	0	416596	G	T
4	rs73219240	0	417176	G	T
4	rs113207587	0	418501	C	G
4	rs7689019	0	418834	G	A
4	rs7676105	0	418924	T	C
4	rs73070339	0	419040	T	G
4	rs7666919	0	419565	C	T
4	rs7681990	0	419639	T	C
4	rs59508097	0	420389	C	G
4	rs1053401	0	420664	G	T
4	rs2280250	0	420688	C	T
4	rs2280249	0	421086	C	T
4	rs17720527	0	421621	A	G
4	rs139404872	0	421631	G	A
4	rs116603332	0	422583	T	C
4	rs11947619	0	422712	C	G
4	rs11248017	0	422981	T	C
4	rs58874968	0	423333	C	T
4	rs112957844	0	423558	C	T
4	rs113532572	0	423584	G	A
4	rs73070347	0	423638	A	G
4	rs113393495	0	424244	C	G
4	rs7692463	0	424294	G	C
4	rs13113236	0	424368	C	T
4	rs7679649	0	424416	T	C
4	rs113539455	0	424478	T	C
4	rs6599338	0	425881	G	A
4	rs190304863	0	426391	G	A
4	rs111683736	0	426475	C	T
4	rs61793698	0	426484	T	C
4	rs73070352	0	426831	T	G
4	rs17164836	0	427376	T	C
4	rs17777103	0	427656	A	G
4	rs957625	0	428212	T	A
4	rs960015	0	428311	C	G
4	rs3898364	0	428605	C	A
4	rs73792197	0	428700	G	A
4	rs61793699	0	428733	C	G
4	rs61793700	0	429117	G	A
4	rs894534	0	429720	T	C
4	rs11248018	0	430221	T	C
4	rs78213680	0	430392	T	C
4	rs60771748	0	430600	T	C
4	rs113839071	0	430656	G	C
4	rs61793701	0	430845	G	A
4	rs143478151	0	430867	G	A
4	rs61793702	0	431096	G	A
4	rs34477631	0	431803	C	T
4	rs73070360	0	433005	G	A
4	rs184990976	0	433851	C	A
4	rs1045887	0	434079	G	A
4	rs9328746	0	434462	A	T
4	rs112248407	0	434747	G	A
4	rs149055249	0	435474	G	A
4	rs61793704	0	436067	C	A
4	rs114734668	0	437221	G	A
4	rs72501950	0	437831	C	T
4	rs73070365	0	438067	C	T
4	rs73070366	0	438538	G	A
4	rs61793705	0	438902	T	C
4	rs58422656	0	439300	T	C
4	rs139474519	0	439626	A	C
4	rs143491782	0	439690	T	C
4	rs11729407	0	440009	C	A
4	rs148479438	0	440447	C	T
4	rs73219244	0	440843	G	A
4	rs11248019	0	441464	T	A
4	rs11944122	0	442021	T	C
4	rs73219246	0	442291	T	C
4	rs76091284	0	442532	C	T
4	rs78644481	0	442657	C	A
4	rs79315217	0	442979	T	C
4	rs80070331	0	443352	A	C
4	rs61793706	0	443583	C	T
4	rs114239610	0	444352	G	C
4	rs34767944	0	444493	G	A
4	rs12646712	0	444697	G	A
4	rs55721944	0	445206	C	T
4	rs11947207	0	445794	A	G
4	rs74727390	0	445814	G	T
4	rs11946373	0	446004	C	G
4	rs11737700	0	447235	C	G
4	rs7662652	0	447595	A	G
4	rs10434478	0	447847	C	T
4	rs184894528	0	447975	G	A
4	rs4690261	0	447984	T	A
4	rs7674320	0	448142	T	C
4	rs2011095	0	448434	C	G
4	rs2011267	0	448598	C	T
4	rs139616585	0	448786	C	T
4	rs34696247	0	449769	G	A
4	rs11248021	0	450306	G	T
4	rs982599	0	451482	A	G
4	rs61793721	0	451562	A	G
4	rs7665576	0	452039	T	C
4	rs12186156	0	452106	T	C
4	rs73070381	0	452351	C	A
4	rs113295535	0	452368	G	A
4	rs112093188	0	452547	A	C
4	rs60285705	0	452705	T	A
4	rs6843019	0	453015	G	C
4	rs6824170	0	453552	A	G
4	rs73070387	0	454209	G	A
4	rs139772709	0	454865	G	T
4	rs6857424	0	455384	G	A
4	rs60955707	0	456115	G	A
4	rs7677447	0	456302	C	T
4	rs138259834	0	456324	G	T
4	rs11937374	0	456629	T	C
4	rs76645794	0	456777	T	C
4	rs115916087	0	456836	A	G
4	rs75120894	0	457210	A	T
4	rs28813691	0	457612	G	A
4	rs6848016	0	458087	C	T
4	rs115396572	0	458291	T	C
4	rs6829388	0	458369	G	A
4	rs73219249	0	458504	C	T
4	rs7700229	0	458667	A	G
4	rs73219251	0	459212	C	G
4	rs192265529	0	459500	G	C
4	rs115770394	0	459529	C	T
4	rs6825856	0	460392	C	G
4	rs6599345	0	460928	A	C
4	rs6848478	0	461359	T	C
4	rs57503099	0	461652	G	A
4	rs180760011	0	461790	C	T
4	rs11722124	0	461840	G	A
4	rs61517357	0	461970	G	A
4	rs73219252	0	462330	T	C
4	rs76569411	0	462416	C	A
4	rs7698112	0	463504	A	G
4	rs111247031	0	463835	C	A
4	rs113288558	0	464334	C	A
4	rs73072108	0	464428	A	G
4	rs61793727	0	464567	T	C
4	rs6815400	0	464710	A	G
4	rs59300284	0	465220	C	T
4	rs149983065	0	466972	C	T
4	rs76689893	0	467267	C	G
4	rs115814351	0	467524	C	T
4	rs73072110	0	467896	G	C
4	rs78633268	0	467940	G	A
4	rs11943005	0	468540	C	T
4	rs78949552	0	468592	G	A
4	rs113830521	0	468774	G	A
4	rs6848767	0	469347	A	G
4	rs75242523	0	470044	G	A
4	rs6599348	0	470103	G	A
4	rs78819436	0	470312	T	C
4	rs6825452	0	470463	T	C
4	rs77757184	0	470747	T	G
4	rs6810900	0	470866	C	T
4	rs73219255	0	472000	A	G
4	rs76602572	0	472365	T	C
4	rs28738768	0	472681	T	C
4	rs186299530	0	472841	C	G
4	rs79578106	0	473183	C	A
4	rs6599350	0	473898	G	C
4	rs17721028	0	473935	A	C
4	rs6599351	0	473952	G	A
4	rs112550984	0	474245	T	C
4	rs61793728	0	475322	T	C
4	rs77538072	0	475428	G	A
4	rs13102358	0	475468	T	C
4	rs58200511	0	476083	A	G
4	rs7692639	0	476287	C	T
4	rs7674542	0	476342	G	A
4	rs143585134	0	476475	G	A
4	rs78278761	0	476752	T	G
4	rs116658708	0	477001	A	G
4	rs28729407	0	477209	T	C
4	rs7659270	0	478287	C	T
4	rs6599352	0	478431	T	C
4	rs147563750	0	478486	C	T
4	rs6826380	0	478766	A	G
4	rs114092888	0	479013	G	A
4	rs76155238	0	479068	T	G
4	rs75465824	0	479398	T	A
4	rs138860859	0	479498	C	T
4	rs180775818	0	479642	T	C
4	rs188970611	0	480102	C	A
4	rs7684175	0	480298	C	A
4	rs75886120	0	480310	G	C
4	rs7684348	0	480353	C	T
4	rs115159453	0	480377	A	T
4	rs147761973	0	481535	G	C
4	rs140607960	0	481583	G	A
4	rs150469637	0	481876	C	T
4	rs149202404	0	482386	C	T
4	rs75446393	0	482395	C	T
4	rs61793731	0	482589	G	A
4	rs11947526	0	482661	C	G
4	rs78182978	0	482662	C	T
4	rs56124329	0	483000	C	T
4	rs12649752	0	483202	G	A
4	rs12642065	0	483327	T	C
4	rs61793732	0	483899	A	G
4	rs140416248	0	483946	C	T
4	rs147771574	0	484408	C	T
4	rs6831335	0	484721	A	G
4	rs61793733	0	484781	T	C
4	rs55973591	0	485013	G	T
4	rs115444849	0	485044	G	A
4	rs61793734	0	485144	T	C
4	rs140615665	0	485551	T	C
4	rs115848941	0	485649	A	T
4	rs4690270	0	485718	C	T
4	rs180816068	0	485760	T	G
4	rs578025072	0	485957	A	C
4	rs4690273	0	485961	A	C
4	rs115568388	0	485981	A	C
4	rs112125932	0	487143	C	G
4	rs144877538	0	488187	G	A
4	rs61793735	0	488204	C	T
4	rs61675960	0	488386	C	A
4	rs191931889	0	488844	C	T
4	rs114019127	0	488948	A	G
4	rs28558479	0	489513	C	T
4	rs140980234	0	489548	C	T
4	rs115662203	0	489804	G	A
4	rs17777599	0	490074	G	A
4	rs28522314	0	491443	A	C
4	rs111887602	0	491919	G	A
4	rs188236870	0	491979	G	C
4	rs9994908	0	492129	G	A
4	rs28697064	0	492561	A	T
4	rs143163975	0	492931	G	A
4	rs183653624	0	494658	A	G
4	rs78818608	0	495719	G	C
4	rs80249056	0	495748	G	T
4	rs12644335	0	496594	G	C
4	rs7695915	0	497138	G	T
4	rs115935649	0	497850	G	A
4	rs17721347	0	498459	C	T
4	rs116023724	0	498838	A	G
4	rs116356229	0	498972	G	A
4	rs73072125	0	500033	G	T
4	rs17721401	0	500500	T	C
4	rs4690182	0	500631	A	G
4	rs7659929	0	501473	C	A
4	rs75010109	0	501760	T	C
4	rs74851690	0	502092	C	T
4	rs17164861	0	502911	T	C
4	rs6845627	0	503256	T	C
4	rs1867188	0	504012	G	T
4	rs10016761	0	504664	G	A
4	rs75555959	0	504955	G	A
4	rs56219405	0	505268	A	C
4	rs60193843	0	505391	C	T
4	rs148739902	0	506133	C	T
4	rs142289079	0	506156	C	A
4	rs150817634	0	506158	A	G
4	rs73072136	0	506268	A	G
4	rs13102801	0	506334	A	G
4	rs13102808	0	506350	A	G
4	rs13109444	0	506380	T	C
4	rs13103050	0	506484	A	G
4	rs140604948	0	506558	C	T
4	rs12719770	0	507001	C	T
4	rs4130382	0	509178	G	A
4	rs11726338	0	509850	T	C
4	rs6818642	0	510875	A	G
4	rs57834329	0	511339	T	G
4	rs116754371	0	512013	G	T
4	rs28374581	0	512377	A	G
4	rs13114024	0	512598	C	A
4	rs28609510	0	512643	C	T
4	rs13124714	0	512751	A	G
4	rs13131404	0	512828	T	C
4	rs77028527	0	512932	T	C
4	rs4616693	0	513014	T	C
4	rs144042181	0	513140	A	G
4	rs4504200	0	513178	T	C
4	rs4380466	0	513237	A	G
4	rs4499656	0	513414	C	T
4	rs148676665	0	513483	G	C
4	rs4365672	0	513766	T	C
4	rs35270677	0	514041	A	G
4	rs35334779	0	514089	G	A
4	rs34872561	0	514133	A	G
4	rs35956476	0	514180	T	G
4	rs11730564	0	514201	G	T
4	rs10029096	0	514602	A	G
4	rs10024763	0	514625	C	T
4	rs10029104	0	514629	A	G
4	rs77516519	0	515243	A	G
4	rs13115344	0	515489	G	A
4	rs13136656	0	515844	C	A
4	rs192567048	0	516041	C	A
4	rs181008920	0	516301	G	A
4	rs13142669	0	516382	C	T
4	rs7672868	0	516398	G	A
4	rs114314362	0	516585	C	T
4	rs1135945	0	516586	G	A
4	rs80026264	0	516766	G	A
4	rs7660555	0	516896	T	C
4	rs7692313	0	516963	C	G
4	rs7678962	0	517198	G	A
4	rs7666226	0	517376	T	C
4	rs7666425	0	517461	T	C
4	rs13150531	0	517622	C	T
4	rs75130356	0	518554	C	G
4	rs11930567	0	518595	C	T
4	rs61793752	0	518904	T	C
4	rs61793753	0	519080	G	A
4	rs114367004	0	519851	C	T
4	rs13114026	0	520853	G	A
4	rs4624610	0	521480	T	C
4	rs7671228	0	521501	G	A
4	rs149671682	0	521694	G	C
4	rs78838181	0	522792	T	C
4	rs79889694	0	524015	G	A
4	rs73219262	0	524119	G	A
4	rs11931500	0	524709	C	G
4	rs11934549	0	524738	T	G
4	rs11946204	0	524882	G	A
4	rs11933478	0	524904	A	G
4	rs11248023	0	525572	C	G
4	rs11248024	0	525611	G	A
4	rs76902614	0	525878	C	G
4	rs13141560	0	526145	T	C
4	rs34327839	0	526169	A	G
4	rs35629431	0	526217	A	G
4	rs34584074	0	526279	A	T
4	rs73072173	0	526306	G	C
4	rs73794940	0	526407	A	G
4	rs73794942	0	526408	A	C
4	rs73072175	0	526443	C	T
4	rs3211083	0	526848	A	G
4	rs77222403	0	526873	C	T
4	rs11931543	0	527176	G	C
4	rs56073674	0	527217	G	A
4	rs71602468	0	527235	C	T
4	rs11938183	0	527333	T	C
4	rs11938226	0	527419	T	C
4	rs11931692	0	527534	G	A
4	rs34623004	0	527677	T	C
4	rs13119658	0	528300	G	C
4	rs13140110	0	528397	C	T
4	rs61334630	0	528403	T	C
4	rs59231873	0	528481	C	T
4	rs59564702	0	528497	C	T
4	rs13105652	0	528691	T	C
4	rs13105387	0	529189	A	G
4	rs148001906	0	529210	G	A
4	rs13106068	0	529431	A	G
4	rs11940796	0	529547	T	C
4	rs11937981	0	529715	C	T
4	rs11940914	0	529868	T	C
4	rs115465691	0	529872	G	C
4	rs11934533	0	529901	G	A
4	rs11934538	0	529931	G	T
4	rs139378580	0	530035	T	A
4	rs56021036	0	530215	G	A
4	rs56121355	0	530216	C	A
4	rs34247702	0	530350	A	G
4	rs55983970	0	530451	C	G
4	rs73072182	0	530676	G	A
4	rs28684815	0	530851	C	G
4	rs28624264	0	530873	A	G
4	rs35479345	0	531141	G	A
4	rs36043622	0	531220	T	C
4	rs11936515	0	531265	T	G
4	rs11936548	0	531328	T	C
4	rs11936717	0	531720	T	C
4	rs11936752	0	531810	T	C
4	rs11935642	0	531815	A	G
4	rs80249794	0	531946	T	G
4	rs72501954	0	531959	T	C
4	rs10213007	0	532200	A	G
4	rs141519421	0	532757	C	G
4	rs10213020	0	532812	A	G
4	rs1127410	0	533001	T	C
4	rs7668455	0	533399	G	A
4	rs7437016	0	533646	G	A
4	rs7441980	0	533647	A	T
4	rs28715137	0	534311	A	G
4	rs13110171	0	534373	T	C
4	rs10014602	0	534965	A	G
4	rs10003485	0	535064	G	A
4	rs28458903	0	535876	A	G
4	rs28380061	0	536092	T	C
4	rs75215224	0	536223	A	G
4	rs28491533	0	536297	T	C
4	rs6816690	0	536335	C	G
4	rs6833031	0	536738	T	A
4	rs6847050	0	536829	G	A
4	rs6847066	0	536859	G	T
4	rs6817963	0	536952	C	T
4	rs6817973	0	536965	C	T
4	rs6827438	0	536991	A	G
4	rs6852371	0	537033	G	T
4	rs35794339	0	537198	T	C
4	rs9884771	0	537212	A	C
4	rs9884826	0	537215	T	C
4	rs9884772	0	537299	A	G
4	rs9884673	0	537309	C	G
4	rs9884677	0	537430	C	T
4	rs77819679	0	537681	A	G
4	rs13147476	0	537788	G	A
4	rs10026805	0	538525	A	C
4	rs113093626	0	538623	C	T
4	rs10027174	0	538986	A	G
4	rs4324509	0	539028	A	G
4	rs4356866	0	539108	G	A
4	rs4324510	0	539159	A	C
4	rs4488886	0	539269	T	C
4	rs73792305	0	539422	A	C
4	rs73792306	0	539436	C	T
4	rs28652818	0	539462	T	C
4	rs28535797	0	539470	C	T
4	rs28673088	0	539503	C	G
4	rs28549216	0	539642	C	T
4	rs13111014	0	539969	G	A
4	rs6855585	0	540009	C	A
4	rs13149565	0	540025	C	T
4	rs140698490	0	540052	G	C
4	rs77232854	0	540087	C	T
4	rs6822767	0	540099	T	C
4	rs28652645	0	540680	G	A
4	rs28465192	0	540682	A	G
4	rs73072198	0	540773	G	T
4	rs13115802	0	541114	A	G
4	rs10014828	0	541182	C	T
4	rs73219265	0	541234	C	A
4	rs13137203	0	541272	G	C
4	rs10015083	0	541419	C	T
4	rs10006279	0	541551	G	A
4	rs11730410	0	541595	C	T
4	rs10022506	0	541700	T	A
4	rs6837492	0	542560	T	C
4	rs57481667	0	543167	G	T
4	rs28465521	0	543617	A	T
4	rs34931193	0	545525	T	C
4	rs34983150	0	545612	G	A
4	rs11944995	0	548152	G	C
4	rs74327826	0	548384	A	G
4	rs35122538	0	548529	C	T
4	rs114783055	0	549559	G	A
4	rs13149111	0	550107	T	G
4	rs13132774	0	550111	C	T
4	rs116298534	0	550715	A	G
4	rs80041827	0	551774	T	C
4	rs116793548	0	552173	C	A
4	rs12512697	0	552649	C	T
4	rs62295320	0	552660	C	T
4	rs62295347	0	552665	G	C
4	rs6854818	0	552862	C	A
4	rs74702339	0	553250	G	A
4	rs34418267	0	553406	T	C
4	rs34262279	0	553417	C	T
4	rs61643877	0	554248	G	C
4	rs35099398	0	554543	T	C
4	rs77060885	0	554710	C	T
4	rs182537845	0	556416	C	A
4	rs34311823	0	556574	C	T
4	rs112756721	0	559553	G	A
4	rs73074224	0	560897	A	T
4	rs78233832	0	560926	G	A
4	rs73219270	0	561121	C	T
4	rs7655590	0	561631	G	A
4	rs35839284	0	562043	G	T
4	rs73074226	0	563192	C	T
4	rs75669704	0	563701	G	C
4	rs13139052	0	563967	C	T
4	rs192461602	0	564665	G	A
4	rs144577889	0	565002	G	A
4	rs13118033	0	566258	A	G
4	rs73074229	0	566643	T	A
4	rs77338968	0	567327	G	A
4	rs13146809	0	567585	G	C
4	rs76013480	0	568028	C	A
4	rs62295350	0	568338	C	A
4	rs140080269	0	570288	C	T
4	rs28682363	0	571748	T	G
4	rs115956181	0	572426	G	A
4	rs7674091	0	572531	A	G
4	rs76039545	0	572817	C	T
4	rs7674895	0	572982	A	G
4	rs73056528	0	573125	C	T
4	rs111489677	0	574352	A	G
4	rs10024575	0	574660	C	T
4	rs10018393	0	575087	G	T
4	rs28648408	0	575535	A	C
4	rs10021714	0	576267	G	C
4	rs73056535	0	577116	T	G
4	rs541433761	0	577359	G	T
4	rs77256855	0	577477	G	A
4	rs34402770	0	578550	T	C
4	rs73056537	0	578829	C	T
4	rs35006826	0	579369	T	C
4	rs28754934	0	579936	A	C
4	rs71602477	0	580327	A	G
4	rs116739534	0	582067	G	A
4	rs56291707	0	582574	G	A
4	rs62295352	0	583275	G	C
4	rs35158410	0	583559	C	A
4	rs77103250	0	583894	T	G
4	rs57161616	0	584708	G	A
4	rs147165735	0	585893	G	A
4	rs140326376	0	586433	C	T
4	rs144186531	0	586640	A	T
4	rs35270524	0	588023	C	T
4	rs71602479	0	589095	T	C
4	rs7657809	0	589488	A	C
4	rs59921252	0	589584	T	C
4	rs113900057	0	589603	C	T
4	rs34293668	0	589664	G	A
4	rs57138956	0	589822	T	C
4	rs78492736	0	589975	G	A
4	rs35476224	0	591473	T	A
4	rs75904570	0	592348	T	A
4	rs77684698	0	592421	A	C
4	rs34587191	0	592507	A	G
4	rs147339870	0	593439	G	A
4	rs7661376	0	594372	T	C
4	rs13107526	0	596215	C	T
4	rs114662503	0	596363	C	A
4	rs73219276	0	596631	G	A
4	rs71602480	0	596998	C	T
4	rs113149015	0	597021	C	T
4	rs78292252	0	597451	C	A
4	rs72611197	0	598025	A	G
4	rs79799491	0	598981	G	A
4	rs72611198	0	599186	C	T
4	rs72611199	0	599255	T	A
4	rs28826275	0	599343	C	T
4	rs71602481	0	599365	C	T
4	rs56283233	0	599688	G	A
4	rs76045591	0	599934	G	A
4	rs34075612	0	600407	G	A
4	rs72611200	0	600826	G	A
4	rs77229907	0	601033	A	G
4	rs72611201	0	601054	G	C
4	rs7685281	0	601064	G	C
4	rs10015198	0	601791	C	T
4	rs79613010	0	603868	T	C
4	rs35219160	0	604149	A	T
4	rs35455427	0	604304	A	G
4	rs80264645	0	605287	C	T
4	rs28403281	0	605610	A	G
4	rs28654405	0	605691	T	C
4	rs35843044	0	605869	A	G
4	rs71602482	0	606457	G	T
4	rs9884240	0	607202	T	C
4	rs28714509	0	607380	A	G
4	rs34053163	0	608460	T	A
4	rs7672426	0	609074	A	G
4	rs28769407	0	610404	A	C
4	rs190040135	0	610937	C	A
4	rs13136626	0	611979	G	A
4	rs78212191	0	612251	G	T
4	rs13111179	0	612303	C	G
4	rs72611202	0	612658	C	T
4	rs13150119	0	613583	G	T
4	rs11248029	0	614672	C	T
4	rs34307246	0	615431	C	G
4	rs143891662	0	615473	G	A
4	rs72613103	0	615841	C	G
4	rs111827885	0	616608	T	C
4	rs117188514	0	616735	G	A
4	rs71602484	0	616748	G	A
4	rs74327749	0	616760	T	C
4	rs67376373	0	616824	A	G
4	rs13147797	0	617469	C	T
4	rs13107358	0	617843	A	C
4	rs191813455	0	618202	C	T
4	rs77031975	0	618242	T	G
4	rs9998967	0	618720	T	C
4	rs115359246	0	618733	G	C
4	rs28710261	0	620619	A	C
4	rs10033239	0	620861	T	C
4	rs35853545	0	621080	G	T
4	rs115501488	0	621368	C	T
4	rs7669178	0	621516	G	C
4	rs115508540	0	621985	A	C
4	rs114801362	0	622244	G	A
4	rs78827403	0	622320	G	A
4	rs10031968	0	622388	C	A
4	rs13117283	0	623060	T	A
4	rs115630240	0	623276	G	A
4	rs72613104	0	623498	T	G
4	rs28711586	0	623680	A	T
4	rs34366493	0	623799	G	A
4	rs67703486	0	623959	T	C
4	rs116696689	0	624584	G	A
4	rs114601519	0	624657	G	A
4	rs10029928	0	624897	G	A
4	rs71602486	0	625138	G	C
4	rs34585712	0	625455	A	G
4	rs13116523	0	625611	C	T
4	rs13127213	0	625854	A	G
4	rs7438471	0	625859	A	G
4	rs13133935	0	625940	T	A
4	rs9997286	0	625962	C	T
4	rs13139089	0	626028	T	A
4	rs10007206	0	626497	T	G
4	rs35207129	0	626590	G	T
4	rs4075653	0	626803	T	G
4	rs149828243	0	626807	G	A
4	rs79773693	0	627238	C	T
4	rs10007497	0	627388	A	G
4	rs34094325	0	627476	A	G
4	rs72613105	0	627514	G	A
4	rs35535457	0	627522	T	C
4	rs28476575	0	627678	G	A
4	rs34698095	0	627794	T	G
4	rs34568772	0	627840	C	T
4	rs28754797	0	628175	T	G
4	rs34391278	0	628287	C	T
4	rs115775983	0	628493	G	A
4	rs112849920	0	628673	C	T
4	rs72613106	0	628693	C	T
4	rs78918869	0	629493	C	T
4	rs111666091	0	629829	G	C
4	rs34953355	0	630192	C	T
4	rs190006783	0	630219	C	T
4	rs36060793	0	630447	G	A
4	rs35649145	0	630713	T	C
4	rs35137658	0	630890	T	C
4	rs34992186	0	631201	G	T
4	rs28687729	0	631235	T	C
4	rs36117387	0	631634	C	T
4	rs34165278	0	631742	C	T
4	rs35694609	0	631860	C	G
4	rs75225795	0	631981	T	C
4	rs35564967	0	632078	G	A
4	rs35869797	0	632256	C	T
4	rs35972513	0	632679	G	A
4	rs145627987	0	632730	G	T
4	rs79102845	0	632774	G	C
4	rs34421911	0	632805	C	G
4	rs71602488	0	633103	A	T
4	rs35935310	0	633129	C	T
4	rs71602489	0	633379	G	A
4	rs78667721	0	633571	G	A
4	rs71602490	0	633812	A	G
4	rs35732782	0	634330	G	A
4	rs34096984	0	634458	T	G
4	rs13101691	0	634507	A	T
4	rs72613107	0	634601	G	A
4	rs34477049	0	635295	C	T
4	rs28469188	0	635326	A	G
4	rs187364482	0	635586	T	C
4	rs59623849	0	635624	T	C
4	rs116807918	0	635905	G	C
4	rs73056586	0	637513	T	G
4	rs10031745	0	639670	T	C
4	rs74380992	0	640642	C	G
4	rs10011154	0	640767	C	G
4	rs3888807	0	641421	C	T
4	rs115852076	0	641519	G	A
4	rs28504161	0	641741	A	G
4	rs35214302	0	642389	C	T
4	rs57794368	0	642778	C	T
4	rs115236769	0	642834	C	T
4	rs28438498	0	642899	T	C
4	rs75915825	0	643249	C	G
4	rs72613108	0	643624	C	T
4	rs137974280	0	643642	G	A
4	rs28588872	0	643744	T	C
4	rs28600205	0	643968	T	C
4	rs28380593	0	643983	C	T
4	rs10023472	0	644410	C	T
4	rs10027866	0	644438	A	G
4	rs76716489	0	644522	G	A
4	rs28502612	0	644704	C	T
4	rs28374488	0	644815	G	A
4	rs3934459	0	645279	G	C
4	rs4505760	0	645300	A	G
4	rs13143415	0	645522	A	G
4	rs71602491	0	645526	G	A
4	rs28520978	0	645548	T	C
4	rs71602492	0	645568	C	G
4	rs67030464	0	645680	A	G
4	rs116408095	0	645747	G	A
4	rs3864130	0	646409	G	T
4	rs1135375	0	647247	C	G
4	rs28569875	0	647503	G	C
4	rs9992641	0	647506	A	G
4	rs75695239	0	647931	G	A
4	rs116353162	0	648438	G	A
4	rs10027549	0	648709	G	C
4	rs28535694	0	649597	G	C
4	rs28742899	0	649639	C	A
4	rs28630797	0	649876	C	T
4	rs76455781	0	650193	G	T
4	rs35621580	0	650458	G	A
4	rs71602495	0	651022	C	T
4	rs113260926	0	651679	C	T
4	rs13103955	0	651826	T	C
4	rs80196568	0	651830	G	A
4	rs74464382	0	652826	C	T
4	rs116283697	0	652847	C	T
4	rs151118046	0	653066	A	G
4	rs33997822	0	653364	G	A
4	rs141726344	0	653365	T	G
4	rs35894204	0	653881	C	T
4	rs193184898	0	654085	G	C
4	rs13119162	0	654645	A	G
4	rs34363025	0	654988	G	A
4	rs187617843	0	655782	G	A
4	rs73058406	0	655881	C	G
4	rs28586910	0	656604	G	T
4	rs143341363	0	656836	G	T
4	rs9985747	0	657366	A	G
4	rs7436737	0	658089	G	A
4	rs3891250	0	658304	G	T
4	rs76590730	0	659144	A	T
4	rs28583078	0	659371	G	A
4	rs112000135	0	659631	C	T
4	rs72613109	0	659841	C	T
4	rs66894659	0	659932	G	A
4	rs79894085	0	660717	G	A
4	rs71602496	0	661002	A	G
4	rs79136028	0	661114	G	A
4	rs28568555	0	661931	C	T
4	rs28483373	0	661955	G	A
4	rs35925646	0	663630	G	C
4	rs61733857	0	663857	C	T
4	rs28675771	0	663908	A	G
4	rs61760239	0	663916	C	A
4	rs28609585	0	665062	A	T
4	rs13114299	0	665074	T	G
4	rs28470912	0	665737	C	T
4	rs13104878	0	666057	C	T
4	rs4463020	0	666212	T	G
4	rs35621318	0	666462	C	T
4	rs80010815	0	667076	C	G
4	rs28525003	0	667398	C	G
4	rs76028807	0	668009	G	A
4	rs113529517	0	668353	C	A
4	rs71602500	0	668366	G	C
4	rs149818029	0	669215	G	A
4	rs116594734	0	670263	C	T
4	rs114450750	0	670830	C	T
4	rs184913645	0	671225	C	G
4	rs28655411	0	672177	G	C
4	rs13110755	0	672320	C	G
4	rs117750622	0	672675	G	A
4	rs146572235	0	673491	C	T
4	rs71602501	0	673817	G	A
4	rs73219286	0	673872	T	C
4	rs138857123	0	675260	C	T
4	rs183765686	0	675949	G	A
4	rs10030136	0	676992	C	T
4	rs181516553	0	677179	C	T
4	rs182710064	0	677377	T	G
4	rs4518182	0	677747	A	T
4	rs77375475	0	678498	C	T
4	rs193270488	0	678680	C	G
4	rs9998786	0	678788	T	C
4	rs76995815	0	680599	G	T
4	rs7690350	0	680843	A	G
4	rs9991613	0	681940	T	C
4	rs142805020	0	682178	A	C
4	rs116368462	0	683017	G	A
4	rs548798380	0	683077	C	T
4	rs145190947	0	683551	T	C
4	rs143102140	0	683556	G	A
4	rs10026699	0	683842	G	A
4	rs9997898	0	683898	T	G
4	rs76590635	0	683899	T	G
4	rs75012393	0	684396	C	G
4	rs181588642	0	685748	C	T
4	rs11248032	0	685756	C	T
4	rs35466919	0	685993	A	G
4	rs6840253	0	686563	A	G
4	rs115477521	0	687637	C	T
4	rs142965339	0	688064	C	T
4	rs191248851	0	688703	A	T
4	rs71602502	0	688887	T	C
4	rs28670531	0	688900	C	G
4	rs4690290	0	689502	G	C
4	rs111433148	0	689644	T	G
4	rs28605080	0	689743	G	A
4	rs10000058	0	690366	A	G
4	rs116648705	0	691067	G	A
4	rs28673482	0	691579	G	A
4	rs150792482	0	693081	C	G
4	rs112405464	0	693220	T	C
4	rs4263340	0	693449	G	A
4	rs4447815	0	693497	A	G
4	rs11248033	0	693623	T	C
4	rs11248034	0	693836	A	C
4	rs62296762	0	694336	T	C
4	rs11730652	0	694613	T	C
4	rs114649518	0	695912	T	C
4	rs58167498	0	696644	A	G
4	rs12646225	0	696848	C	T
4	rs28547545	0	697196	A	G
4	rs28379067	0	697371	T	C
4	rs79739589	0	697604	C	T
4	rs138081769	0	697607	A	C
4	rs76057807	0	697615	G	C
4	rs146011653	0	698028	C	T
4	rs6837180	0	698292	A	G
4	rs76936643	0	698425	C	T
4	rs141218181	0	698456	C	G
4	rs111232186	0	698630	G	A
4	rs28639727	0	698678	T	C
4	rs111792032	0	699052	A	C
4	rs74282736	0	699216	C	T
4	rs79086820	0	699217	G	C
4	rs11939772	0	699345	G	C
4	rs80100206	0	699645	C	T
4	rs141728233	0	700212	G	A
4	rs72501957	0	700829	T	C
4	rs75751670	0	701041	G	A
4	rs77554117	0	701052	G	C
4	rs12647181	0	701896	A	G
4	rs73219293	0	702169	G	A
4	rs55948606	0	702767	T	C
4	rs7663102	0	702843	C	T
4	rs56011263	0	702972	T	C
4	rs4690186	0	703607	G	A
4	rs4690292	0	703712	A	G
4	rs4690187	0	703813	C	T
4	rs10020614	0	703929	C	T
4	rs4690188	0	703930	G	C
4	rs13136122	0	704602	A	G
4	rs77682547	0	704926	C	T
4	rs11734460	0	705074	C	T
4	rs11940788	0	705608	G	A
4	rs150537577	0	705629	A	G
4	rs114119746	0	705720	C	T
4	rs79839061	0	705884	G	A
4	rs73219300	0	706034	A	T
4	rs4690293	0	706101	A	G
4	rs142970000	0	706390	C	T
4	rs35734242	0	706700	T	C
4	rs73221103	0	706740	T	C
4	rs73221106	0	707600	G	A
4	rs73221107	0	708051	C	T
4	rs77823119	0	708132	C	G
4	rs73221108	0	708143	T	C
4	rs28743077	0	708242	C	T
4	rs142150656	0	711376	C	T
4	rs34910327	0	712048	G	A
4	rs4076064	0	712222	T	C
4	rs73221109	0	712650	G	A
4	rs148721651	0	712833	A	G
4	rs12504026	0	712863	G	C
4	rs113663222	0	712864	C	T
4	rs74282738	0	713068	T	C
4	rs79047899	0	713106	C	T
4	rs12374317	0	713920	G	T
4	rs11248035	0	714019	G	A
4	rs62296764	0	714092	A	G
4	rs12374324	0	714215	G	A
4	rs11248036	0	714367	A	G
4	rs116446669	0	714889	C	A
4	rs12510790	0	714936	A	G
4	rs10452329	0	716248	T	C
4	rs78140996	0	717613	C	T
4	rs187619670	0	718507	A	G
4	rs112926042	0	718590	C	T
4	rs191967170	0	718598	C	A
4	rs73221113	0	718868	G	A
4	rs9328756	0	719287	G	T
4	rs4690294	0	719660	A	G
4	rs146638819	0	719663	G	A
4	rs4690295	0	719715	A	G
4	rs73221115	0	720306	T	C
4	rs7438761	0	720508	C	G
4	rs73221116	0	720681	G	A
4	rs73221117	0	721340	T	G
4	rs13116048	0	721565	G	A
4	rs73221118	0	721626	G	A
4	rs148297623	0	722228	C	T
4	rs73221120	0	722306	G	A
4	rs73221121	0	722598	C	T
4	rs114047292	0	723468	C	T
4	rs78838194	0	723665	C	T
4	rs4317149	0	723882	T	C
4	rs11735280	0	724061	G	C
4	rs78196820	0	724569	C	T
4	rs11553326	0	724884	C	T
4	rs56121601	0	725109	G	T
4	rs114480470	0	725304	C	T
4	rs73221123	0	726202	C	T
4	rs10034650	0	726322	G	A
4	rs74764949	0	726725	C	T
4	rs73221124	0	726956	A	G
4	rs34434107	0	727153	C	T
4	rs73221126	0	727695	A	C
4	rs73221127	0	727939	C	G
4	rs73221128	0	728111	C	T
4	rs7672212	0	729066	G	T
4	rs13142139	0	729104	C	T
4	rs142530150	0	729219	C	T
4	rs7672618	0	729290	G	A
4	rs73221129	0	729603	A	G
4	rs79713586	0	729655	A	T
4	rs139429587	0	729741	G	A
4	rs10008911	0	729834	C	T
4	rs79832740	0	729984	A	C
4	rs13110907	0	730139	C	T
4	rs149278327	0	731125	A	T
4	rs73221131	0	731512	C	T
4	rs77221077	0	731603	G	T
4	rs78528162	0	731895	G	C
4	rs73221135	0	731905	C	T
4	rs4690296	0	732261	A	G
4	rs73221137	0	732278	C	A
4	rs4690297	0	732299	G	A
4	rs142452608	0	732315	T	G
4	rs150018983	0	732772	C	T
4	rs4690189	0	732899	T	G
4	rs11723111	0	733045	G	A
4	rs73221138	0	733140	C	T
4	rs10004172	0	733221	C	A
4	rs13133410	0	733334	C	T
4	rs78036858	0	733498	C	T
4	rs77052907	0	733630	G	A
4	rs78900947	0	733733	G	A
4	rs11729193	0	734351	A	G
4	rs11248037	0	734603	C	T
4	rs747504	0	734677	G	A
4	rs4234853	0	735150	G	A
4	rs111652071	0	735486	C	T
4	rs17777946	0	735751	A	G
4	rs183837574	0	735874	G	A
4	rs12505220	0	735974	C	T
4	rs12502944	0	736054	G	A
4	rs55990625	0	736485	C	T
4	rs12643640	0	736626	G	T
4	rs2279174	0	737596	C	T
4	rs115663287	0	738243	C	T
4	rs56187241	0	738275	C	T
4	rs74218125	0	741588	A	G
4	rs7376288	0	741742	T	C
4	rs56118250	0	742078	C	A
4	rs35645043	0	742428	G	A
4	rs4690190	0	742465	A	G
4	rs4690301	0	742572	T	C
4	rs10213001	0	742591	G	A
4	rs10213196	0	742592	C	T
4	rs4690191	0	742705	C	T
4	rs78564282	0	742909	C	A
4	rs7376403	0	743125	A	T
4	rs111386626	0	743406	C	T
4	rs7377200	0	743519	T	C
4	rs4690192	0	743670	A	G
4	rs73221200	0	743826	G	A
4	rs9332466	0	744098	T	C
4	rs62294060	0	744190	G	A
4	rs6845891	0	744233	T	C
4	rs17721766	0	744538	C	T
4	rs1531583	0	744972	G	T
4	rs17164964	0	745053	T	C
4	rs1531584	0	745445	G	C
4	rs899389	0	745971	C	G
4	rs17721913	0	746562	T	C
4	rs17721944	0	746605	G	A
4	rs4690193	0	747592	C	T
4	rs17164972	0	747810	C	T
4	rs142971131	0	748124	G	A
4	rs4690304	0	748447	G	A
4	rs4690305	0	748451	C	T
4	rs77937203	0	749620	T	G
4	rs2335171	0	749863	A	G
4	rs138271862	0	749945	C	G
4	rs11733812	0	750189	C	T
4	rs6599374	0	750212	T	G
4	rs62294061	0	750296	C	T
4	rs34959417	0	750492	C	T
4	rs62294063	0	750663	G	C
4	rs36031899	0	751173	G	A
4	rs73222803	0	751260	C	T
4	rs56148616	0	751282	T	C
4	rs34703682	0	751388	G	A
4	rs73058469	0	752132	C	G
4	rs57297500	0	753788	G	C
4	rs6823876	0	753807	T	C
4	rs73222805	0	753815	T	C
4	rs73222806	0	753840	C	G
4	rs4690281	0	753944	G	A
4	rs73222807	0	754401	C	T
4	rs4690282	0	754484	C	T
4	rs75811058	0	754675	C	T
4	rs2242233	0	755025	G	A
4	rs2242234	0	755129	C	T
4	rs2242235	0	755210	A	G
4	rs13130034	0	755496	T	C
4	rs6821861	0	755746	C	G
4	rs4690307	0	755749	G	A
4	rs73222810	0	755861	A	G
4	rs28497436	0	756045	T	C
4	rs4690308	0	756141	A	G
4	rs73222811	0	756269	C	T
4	rs4234854	0	756271	G	C
4	rs4690309	0	756377	T	C
4	rs116669798	0	756502	G	A
4	rs6838241	0	756686	A	C
4	rs150203285	0	756713	C	T
4	rs13138362	0	756986	T	C
4	rs77886012	0	757138	C	T
4	rs13127293	0	757187	C	T
4	rs62294074	0	757598	C	A
4	rs55700741	0	757639	A	G
4	rs28624826	0	757758	C	T
4	rs75724417	0	757921	C	T
4	rs35333201	0	757944	T	C
4	rs899391	0	758000	C	T
4	rs899392	0	758221	T	C
4	rs11935678	0	758354	C	T
4	rs11931963	0	758358	G	A
4	rs899393	0	758366	C	T
4	rs3755966	0	758444	C	T
4	rs4690310	0	758524	G	A
4	rs6858101	0	759335	A	G
4	rs6815857	0	759374	T	C
4	rs12642051	0	759406	G	A
4	rs12644402	0	759449	C	T
4	rs62294076	0	759463	G	A
4	rs62294077	0	759576	C	T
4	rs6829951	0	759640	G	A
4	rs6810428	0	759709	A	G
4	rs62294078	0	759721	C	T
4	rs6816483	0	759733	T	C
4	rs73058482	0	759872	T	C
4	rs74505207	0	759883	G	A
4	rs62294079	0	760175	C	T
4	rs7336	0	760258	G	T
4	rs115135810	0	760696	G	C
4	rs4690194	0	760819	C	T
4	rs114282746	0	760888	C	T
4	rs58212655	0	761026	T	G
4	rs57003523	0	761371	C	T
4	rs62294081	0	761661	C	T
4	rs1894	0	761850	T	C
4	rs62294082	0	761932	G	A
4	rs17164985	0	762285	A	G
4	rs1026740	0	762963	A	G
4	rs1044147	0	763077	G	A
4	rs1811560	0	763229	T	C
4	rs1026741	0	763407	T	C
4	rs1044180	0	763630	C	T
4	rs112744673	0	764753	C	T
4	rs75203223	0	764800	C	T
4	rs6828898	0	765111	G	A
4	rs62294083	0	765545	C	T
4	rs56199932	0	765656	A	C
4	rs114504210	0	766590	G	A
4	rs936552	0	766838	C	G
4	rs11729987	0	766845	C	G
4	rs73222824	0	767035	T	C
4	rs62294121	0	767202	C	T
4	rs6818983	0	767524	C	T
4	rs6834724	0	767616	T	A
4	rs7696341	0	768292	G	A
4	rs7377314	0	768414	T	C
4	rs7683551	0	768441	T	C
4	rs73058497	0	768647	A	G
4	rs148193329	0	768782	G	A
4	rs140633095	0	768808	G	A
4	rs4690312	0	768848	C	G
4	rs113267202	0	768977	G	T
4	rs73058499	0	768978	T	C
4	rs73222827	0	769259	G	A
4	rs6848474	0	769597	T	A
4	rs77209954	0	770065	G	T
4	rs71604324	0	770353	G	A
4	rs11248040	0	770508	C	T
4	rs11934187	0	771053	G	A
4	rs75014120	0	771096	C	T
4	rs6819857	0	771587	A	G
4	rs55715360	0	771642	T	G
4	rs7682244	0	771759	G	A
4	rs34263120	0	772566	G	A
4	rs62294124	0	772667	G	A
4	rs73222831	0	772696	G	A
4	rs73222832	0	773025	G	A
4	rs11936723	0	773050	G	A
4	rs75422798	0	773092	G	A
4	rs79470242	0	773279	G	A
4	rs147200445	0	773523	C	T
4	rs6840352	0	774574	A	G
4	rs6811804	0	774617	G	C
4	rs34649712	0	775418	C	A
4	rs62294125	0	775498	G	A
4	rs182277911	0	775517	G	A
4	rs10471237	0	775894	G	A
4	rs56074082	0	775919	G	C
4	rs55667166	0	775956	G	T
4	rs74375390	0	776007	T	C
4	rs55974756	0	776137	G	A
4	rs62294126	0	776153	C	T
4	rs13147679	0	776489	A	G
4	rs28548751	0	776610	A	G
4	rs1564279	0	776911	T	C
4	rs4234855	0	776935	A	C
4	rs28638011	0	777045	G	A
4	rs7655749	0	777508	A	C
4	rs114081332	0	777519	G	T
4	rs7674850	0	777556	G	A
4	rs7655941	0	777597	A	G
4	rs7661962	0	777734	T	C
4	rs7662167	0	777860	T	A
4	rs114956146	0	777976	G	A
4	rs13111051	0	778004	T	A
4	rs13145884	0	778043	C	T
4	rs59949279	0	778202	C	T
4	rs6838243	0	778212	G	A
4	rs3822027	0	778275	T	C
4	rs3733356	0	778376	G	A
4	rs3733357	0	778549	A	G
4	rs3733358	0	778599	C	T
4	rs7340883	0	779077	G	T
4	rs1052595	0	779213	A	C
4	rs2242237	0	779394	A	G
4	rs116320846	0	779535	G	C
4	rs2242236	0	779610	T	C
4	rs6816868	0	779670	C	T
4	rs183377679	0	780004	G	C
4	rs11735877	0	780083	G	A
4	rs10794536	0	780286	C	G
4	rs13128363	0	780549	C	T
4	rs80187089	0	780552	C	T
4	rs6816792	0	780707	G	T
4	rs6816802	0	780717	G	A
4	rs4690313	0	780883	A	C
4	rs3816683	0	781001	G	A
4	rs3816682	0	781035	G	C
4	rs3088106	0	781098	T	C
4	rs3816680	0	781111	C	T
4	rs3816679	0	781140	A	G
4	rs3816677	0	781469	T	C
4	rs3816675	0	781556	G	C
4	rs73222839	0	781577	C	G
4	rs3816674	0	781720	T	C
4	rs3816673	0	781777	A	G
4	rs73222841	0	781977	G	C
4	rs55636227	0	782019	G	A
4	rs3775137	0	782035	A	C
4	rs3775138	0	782061	T	C
4	rs73222842	0	782157	T	C
4	rs6815765	0	782190	T	C
4	rs77684775	0	782254	C	T
4	rs3775139	0	782261	G	A
4	rs3775140	0	782301	G	A
4	rs6811216	0	782940	A	G
4	rs6850257	0	783028	C	T
4	rs6850266	0	783036	C	G
4	rs11734005	0	783194	G	T
4	rs3775141	0	783230	A	C
4	rs190366852	0	783239	C	T
4	rs3775142	0	783314	A	G
4	rs3775143	0	783333	T	C
4	rs13108421	0	783383	A	G
4	rs13108435	0	783408	A	C
4	rs13149773	0	783425	C	T
4	rs13130087	0	783628	G	T
4	rs13130280	0	783693	G	A
4	rs13109607	0	783962	A	G
4	rs13116062	0	783969	T	G
4	rs13151015	0	784027	C	T
4	rs13131168	0	784096	G	C
4	rs13131185	0	784116	G	A
4	rs13151247	0	784142	C	G
4	rs62294129	0	784176	T	C
4	rs13136722	0	784313	G	A
4	rs13105255	0	784322	C	T
4	rs13105473	0	784425	C	G
4	rs13105702	0	784503	C	G
4	rs13122480	0	784546	T	C
4	rs75261937	0	784833	T	C
4	rs62294130	0	784879	G	A
4	rs3822028	0	785041	T	C
4	rs3775144	0	785105	C	T
4	rs3775145	0	785137	G	T
4	rs11930710	0	785142	C	T
4	rs3775146	0	785228	G	C
4	rs3775147	0	785296	C	G
4	rs3775148	0	785443	C	T
4	rs59157526	0	785818	G	A
4	rs2306251	0	786401	T	C
4	rs2306250	0	786508	T	C
4	rs115071561	0	787322	G	A
4	rs10902759	0	787479	T	C
4	rs11725571	0	787487	C	T
4	rs73060334	0	787517	G	A
4	rs73060336	0	787845	C	T
4	rs73207751	0	787947	C	T
4	rs11723514	0	788722	G	A
4	rs80237166	0	789314	A	G
4	rs116304563	0	789651	C	T
4	rs4690314	0	790182	C	T
4	rs6599376	0	790222	C	T
4	rs28587502	0	790263	G	A
4	rs57170954	0	790683	G	C
4	rs11722977	0	790757	C	A
4	rs77947016	0	790962	C	G
4	rs62294151	0	791403	T	C
4	rs192648532	0	791548	C	T
4	rs183167940	0	791642	C	T
4	rs4690315	0	791891	C	T
4	rs55646005	0	793044	C	A
4	rs116616956	0	793295	A	G
4	rs140920376	0	793747	C	T
4	rs10004297	0	793763	C	T
4	rs73207755	0	793822	G	T
4	rs10004503	0	793929	C	T
4	rs9998158	0	794243	G	A
4	rs62294152	0	794258	A	C
4	rs62294153	0	794293	C	T
4	rs11730181	0	794542	T	C
4	rs11724278	0	794564	G	C
4	rs10011889	0	794641	A	G
4	rs34951963	0	794760	G	A
4	rs76984010	0	794832	G	A
4	rs113752796	0	794869	G	C
4	rs34163945	0	795568	C	T
4	rs7677766	0	795890	G	A
4	rs10004482	0	796221	G	A
4	rs73207757	0	796308	T	C
4	rs73207759	0	797025	G	T
4	rs78196536	0	797060	T	A
4	rs150325060	0	797490	G	A
4	rs138002033	0	797601	G	A
4	rs149482314	0	797602	C	A
4	rs186890821	0	797750	C	G
4	rs75929899	0	797764	G	A
4	rs143330209	0	797816	C	T
4	rs17165026	0	798511	C	T
4	rs17165032	0	798817	G	A
4	rs17165034	0	798962	G	A
4	rs62294154	0	799121	C	A
4	rs78931060	0	799758	T	G
4	rs60018246	0	799988	C	T
4	rs115130241	0	800710	C	T
4	rs148879898	0	800771	C	A
4	rs143574218	0	801202	T	C
4	rs75591064	0	801424	G	A
4	rs77943567	0	802144	C	T
4	rs28504502	0	803637	C	T
4	rs115788968	0	804129	G	A
4	rs28685840	0	807523	C	A
4	rs147786984	0	808184	G	A
4	rs9328757	0	809593	G	A
4	rs9328758	0	809787	C	T
4	rs7688925	0	810093	G	A
4	rs7660746	0	810151	C	T
4	rs59898624	0	810507	G	A
4	rs140513621	0	812010	G	A
4	rs6599380	0	812414	C	T
4	rs7686544	0	812417	G	A
4	rs11248042	0	812598	T	C
4	rs7687101	0	812679	G	T
4	rs11248043	0	812753	G	A
4	rs17165046	0	813393	C	T
4	rs17165051	0	813428	G	T
4	rs12504575	0	813438	G	A
4	rs7376690	0	813726	A	G
4	rs56661751	0	813984	G	A
4	rs6832751	0	814080	A	G
4	rs6599381	0	814313	G	T
4	rs6599382	0	814404	G	A
4	rs6599383	0	814605	C	T
4	rs10155282	0	814719	G	A
4	rs7375209	0	815039	G	A
4	rs34006598	0	815055	C	T
4	rs142869654	0	815070	C	T
4	rs7377207	0	815107	A	T
4	rs11248044	0	815321	A	G
4	rs74469192	0	815640	C	G
4	rs140734551	0	815760	C	T
4	rs12511420	0	815804	A	G
4	rs6817287	0	815856	G	A
4	rs56845396	0	815952	G	A
4	rs6842106	0	816304	C	G
4	rs6823196	0	816451	G	C
4	rs28437588	0	816646	T	G
4	rs76444973	0	816756	C	T
4	rs75673685	0	816900	C	T
4	rs10155482	0	816921	A	C
4	rs6848761	0	817172	C	T
4	rs11942504	0	817486	G	A
4	rs2276906	0	818440	G	A
4	rs116813973	0	820632	C	T
4	rs62295461	0	820995	C	G
4	rs58352100	0	821240	T	C
4	rs936551	0	821490	A	G
4	rs11248047	0	821553	A	G
4	rs11734742	0	821565	C	T
4	rs148964088	0	821924	C	T
4	rs79590461	0	822264	G	A
4	rs6599384	0	822706	T	C
4	rs77853873	0	822957	A	G
4	rs59710573	0	823093	G	C
4	rs7378189	0	823304	C	T
4	rs11737021	0	823307	C	G
4	rs7378224	0	823629	C	T
4	rs7376916	0	823743	G	A
4	rs11734954	0	824332	G	A
4	rs35728138	0	824347	G	A
4	rs11721731	0	824438	C	T
4	rs73207767	0	824489	C	T
4	rs9998888	0	824575	T	C
4	rs11933159	0	824604	T	C
4	rs7656533	0	824755	C	T
4	rs79290357	0	824785	G	C
4	rs7665945	0	824798	A	G
4	rs7665967	0	824845	A	G
4	rs4690316	0	824960	T	C
4	rs4690318	0	824976	A	G
4	rs4690319	0	824988	A	G
4	rs7657330	0	825156	C	T
4	rs4690320	0	825370	T	C
4	rs10471247	0	825452	C	T
4	rs10471248	0	825534	A	G
4	rs114066161	0	825635	G	A
4	rs11724697	0	825990	A	G
4	rs11725777	0	826014	T	C
4	rs28416002	0	826044	T	C
4	rs142448767	0	826045	G	A
4	rs56852661	0	826257	G	A
4	rs73207770	0	826709	G	A
4	rs79565855	0	826725	G	A
4	rs28699255	0	826998	G	A
4	rs3937759	0	827083	C	T
4	rs73207773	0	827249	G	A
4	rs56968267	0	827253	A	G
4	rs11727899	0	827585	T	C
4	rs6843201	0	827705	A	G
4	rs76643823	0	828050	G	A
4	rs73207774	0	828102	C	T
4	rs1078139	0	828148	C	A
4	rs1078140	0	828426	C	T
4	rs2878442	0	828498	C	T
4	rs11931773	0	828772	G	C
4	rs1078138	0	828824	C	T
4	rs75875984	0	828944	C	T
4	rs35177456	0	828994	C	T
4	rs147713291	0	829950	C	T
4	rs56157509	0	830002	T	G
4	rs55784607	0	830009	C	T
4	rs76420143	0	830065	C	T
4	rs2127168	0	830601	T	C
4	rs79263260	0	831066	G	A
4	rs11724390	0	831082	A	G
4	rs11736866	0	831181	G	A
4	rs116036181	0	831281	T	C
4	rs77092940	0	831561	G	A
4	rs76638961	0	831852	A	C
4	rs4690321	0	832610	C	T
4	rs150714394	0	832962	T	C
4	rs62295465	0	833585	A	T
4	rs4690322	0	834308	A	G
4	rs73207777	0	836046	A	G
4	rs73207778	0	836762	C	T
4	rs62295467	0	836831	G	A
4	rs2878441	0	837273	C	T
4	rs11730726	0	837520	C	T
4	rs76839318	0	837810	T	A
4	rs7695136	0	838606	G	A
4	rs76927558	0	838849	G	A
4	rs17165085	0	839121	C	T
4	rs75337397	0	839522	G	A
4	rs150872606	0	839775	C	T
4	rs56371097	0	840616	C	G
4	rs62295468	0	840765	G	A
4	rs28583667	0	841209	G	T
4	rs79772189	0	841438	G	T
4	rs62295470	0	841533	T	C
4	rs7661467	0	841800	A	G
4	rs112309482	0	842404	C	T
4	rs6964	0	843184	G	A
4	rs1134921	0	843508	C	T
4	rs55728587	0	843674	G	A
4	rs8093	0	843695	A	G
4	rs2306242	0	843720	T	C
4	rs2306241	0	844035	C	T
4	rs6843838	0	844277	T	G
4	rs6828147	0	844317	C	T
4	rs75072999	0	844781	G	A
4	rs10031922	0	845772	T	C
4	rs17165087	0	845841	C	T
4	rs17165089	0	845849	G	A
4	rs116087218	0	846662	C	T
4	rs150789675	0	846797	T	C
4	rs79263096	0	846896	G	C
4	rs6843215	0	846906	C	T
4	rs6843423	0	847008	C	T
4	rs79006606	0	847098	C	G
4	rs11942387	0	847317	G	A
4	rs77652918	0	847414	G	A
4	rs34006051	0	847445	C	T
4	rs9993159	0	847462	T	C
4	rs11248049	0	847469	G	A
4	rs183822776	0	847871	C	T
4	rs62295555	0	848163	C	T
4	rs182526208	0	848199	A	G
4	rs4690340	0	848280	G	T
4	rs7697256	0	848335	C	T
4	rs75178166	0	848576	G	A
4	rs58466439	0	848702	G	A
4	rs7666736	0	848709	T	C
4	rs141085685	0	848743	G	C
4	rs73207782	0	848764	G	C
4	rs79964683	0	849012	G	A
4	rs76980717	0	849035	G	A
4	rs7667270	0	849570	A	C
4	rs11735356	0	849651	G	A
4	rs11735448	0	849871	G	A
4	rs2878358	0	850491	T	C
4	rs74358512	0	850551	C	T
4	rs12509561	0	850701	C	T
4	rs10028259	0	850801	A	G
4	rs76848809	0	851120	T	G
4	rs76370559	0	851258	G	A
4	rs11731387	0	851357	G	A
4	rs2279175	0	852013	G	A
4	rs1564282	0	852313	C	T
4	rs75374083	0	852407	A	T
4	rs11735882	0	852436	C	T
4	rs2061846	0	852484	T	C
4	rs2279176	0	852637	C	T
4	rs2279177	0	852659	T	G
4	rs73062400	0	852809	A	C
4	rs75577800	0	853627	G	A
4	rs56253935	0	853871	A	T
4	rs12651271	0	854071	C	T
4	rs56307842	0	854232	T	C
4	rs11248050	0	854409	T	C
4	rs79842872	0	854633	C	T
4	rs4690339	0	854712	T	C
4	rs2335172	0	855282	G	A
4	rs62295557	0	855708	G	A
4	rs11723087	0	856029	C	T
4	rs150048742	0	856034	G	A
4	rs115550031	0	856102	G	A
4	rs145341437	0	856275	C	T
4	rs11737222	0	856319	G	A
4	rs7697252	0	856580	G	T
4	rs7684266	0	856609	T	C
4	rs74282745	0	856734	C	T
4	rs12651368	0	856787	G	A
4	rs150781969	0	857875	A	C
4	rs11248051	0	858332	C	T
4	rs7663814	0	858473	G	C
4	rs2306249	0	858691	A	G
4	rs35227944	0	858924	G	A
4	rs1026738	0	858941	T	C
4	rs3775136	0	859293	C	T
4	rs3775135	0	859298	A	G
4	rs11936594	0	859548	C	A
4	rs3775134	0	859557	A	G
4	rs11248052	0	859634	G	C
4	rs2306248	0	860146	A	G
4	rs1064207	0	860192	A	G
4	rs2306247	0	860349	G	A
4	rs2306246	0	860415	T	C
4	rs112225848	0	860796	C	T
4	rs62295558	0	861306	C	T
4	rs3733353	0	861439	G	A
4	rs73207789	0	861497	G	A
4	rs3733352	0	861498	C	T
4	rs3733351	0	861628	T	C
4	rs3822026	0	861652	A	G
4	rs56986122	0	861936	C	G
4	rs6854553	0	861998	G	A
4	rs2306245	0	862156	T	C
4	rs34585705	0	862363	C	A
4	rs2306244	0	862502	T	C
4	rs188239285	0	863579	A	G
4	rs45631832	0	863670	C	G
4	rs7690306	0	863917	A	G
4	rs11726280	0	864077	C	T
4	rs7690704	0	864126	A	G
4	rs3775133	0	865038	G	A
4	rs60523283	0	865105	G	A
4	rs74907285	0	865187	C	T
4	rs755447	0	865227	G	A
4	rs73207790	0	865430	G	A
4	rs73207791	0	865941	A	G
4	rs751091	0	866169	G	A
4	rs113826088	0	866428	C	T
4	rs17165125	0	866659	G	C
4	rs62297061	0	866723	C	T
4	rs4690336	0	867242	C	T
4	rs75295122	0	867516	G	A
4	rs764324	0	867866	T	C
4	rs74705729	0	868429	G	A
4	rs74282747	0	868656	T	A
4	rs10023660	0	868739	A	T
4	rs11733713	0	869169	A	G
4	rs11734537	0	869174	A	G
4	rs11732965	0	869359	C	A
4	rs17165126	0	869446	G	C
4	rs62297062	0	869698	C	T
4	rs62297063	0	869708	G	A
4	rs78590562	0	869715	C	T
4	rs78005997	0	869883	T	C
4	rs77124090	0	869970	C	T
4	rs77918304	0	870043	G	A
4	rs41286651	0	870941	T	C
4	rs3736088	0	871025	T	A
4	rs2306254	0	871377	C	T
4	rs1564281	0	871624	C	T
4	rs1564280	0	871675	A	G
4	rs73207794	0	872020	T	C
4	rs56083715	0	872067	C	T
4	rs11942404	0	872223	T	A
4	rs146733762	0	872590	A	C
4	rs77689311	0	873023	C	T
4	rs57445359	0	873181	G	T
4	rs75067454	0	873313	C	T
4	rs79381557	0	873384	T	A
4	rs58036322	0	873417	T	G
4	rs144026795	0	873901	G	A
4	rs3775132	0	874863	C	T
4	rs3775131	0	874986	C	T
4	rs60492656	0	875008	C	T
4	rs3775130	0	875144	G	A
4	rs3775129	0	875155	G	A
4	rs58429160	0	875266	G	A
4	rs17165130	0	875339	C	A
4	rs73064427	0	875387	A	G
4	rs2279187	0	875529	C	T
4	rs45486093	0	875671	T	C
4	rs2279186	0	875887	G	A
4	rs2279185	0	875994	G	C
4	rs10902760	0	876141	G	C
4	rs77317373	0	876173	C	T
4	rs3736087	0	876318	C	T
4	rs3736086	0	876399	T	C
4	rs11731840	0	876806	G	A
4	rs113162129	0	876921	G	A
4	rs899388	0	877271	G	A
4	rs11736181	0	877412	C	T
4	rs3736084	0	877625	G	A
4	rs3736083	0	877709	T	C
4	rs41286653	0	877919	C	T
4	rs899387	0	878048	C	T
4	rs11946340	0	878079	C	T
4	rs41286655	0	878105	G	A
4	rs4690206	0	878313	C	G
4	rs17781348	0	878746	G	A
4	rs112078130	0	878810	C	T
4	rs6837500	0	878871	G	A
4	rs6837528	0	878917	G	A
4	rs75131424	0	879515	G	C
4	rs76033377	0	879753	G	A
4	rs28662837	0	879776	G	A
4	rs62297079	0	879977	G	A
4	rs17781378	0	880094	T	C
4	rs74775400	0	880174	G	A
4	rs56785826	0	880257	G	A
4	rs78009386	0	880475	C	G
4	rs7657611	0	880558	G	C
4	rs55975176	0	880563	C	T
4	rs112343297	0	880912	G	A
4	rs79828386	0	880933	G	A
4	rs113182144	0	880946	C	T
4	rs113646280	0	880953	C	A
4	rs77564815	0	881118	T	C
4	rs566830995	0	881121	T	G
4	rs116234163	0	881141	G	T
4	rs4690204	0	881195	C	T
4	rs4690203	0	881228	C	T
4	rs75214905	0	881235	A	G
4	rs77060135	0	881327	A	G
4	rs56223707	0	881896	C	T
4	rs112260350	0	882104	C	T
4	rs2279184	0	882340	G	C
4	rs2279183	0	882404	T	C
4	rs2279182	0	882625	T	G
4	rs2279181	0	882643	G	A
4	rs9328759	0	882845	C	T
4	rs9328760	0	882849	C	T
4	rs2279180	0	883039	A	G
4	rs3822025	0	883299	C	A
4	rs115260110	0	883328	T	A
4	rs115830981	0	883329	C	A
4	rs41286659	0	884058	G	A
4	rs2306253	0	884475	C	G
4	rs74282750	0	885201	C	T
4	rs79692917	0	885230	T	C
4	rs117842813	0	885445	T	A
4	rs3775128	0	885828	T	C
4	rs3775127	0	886061	G	A
4	rs3775126	0	886345	C	T
4	rs56080039	0	886519	G	A
4	rs114473843	0	887100	C	A
4	rs11726912	0	887868	A	C
4	rs11725376	0	887999	C	G
4	rs78256167	0	888021	G	A
4	rs76712894	0	888117	C	A
4	rs148956927	0	888128	G	A
4	rs75713448	0	888145	C	T
4	rs79881735	0	888154	C	T
4	rs12499663	0	888170	G	A
4	rs114332099	0	888324	G	T
4	rs34509509	0	888361	C	A
4	rs28410128	0	888499	A	G
4	rs4690202	0	888512	T	C
4	rs530170230	0	888542	G	A
4	rs28628421	0	888717	G	A
4	rs11726508	0	888937	C	T
4	rs17781499	0	889384	C	A
4	rs74846645	0	889573	G	T
4	rs3775125	0	889945	G	A
4	rs17725145	0	890610	G	A
4	rs9994159	0	891150	C	T
4	rs3775124	0	891503	C	G
4	rs2306252	0	892116	T	C
4	rs142278816	0	892428	T	C
4	rs2003919	0	892645	C	T
4	rs3775122	0	893287	G	A
4	rs3775121	0	893520	G	A
4	rs3775120	0	893687	G	A
4	rs3775119	0	893712	C	T
4	rs3822024	0	893913	G	A
4	rs3755963	0	894255	A	G
4	rs3775118	0	894469	T	C
4	rs112588707	0	894659	T	C
4	rs3755962	0	895045	C	G
4	rs3755961	0	895059	A	G
4	rs3755960	0	895060	G	T
4	rs78651370	0	895267	G	T
4	rs147882917	0	895887	G	A
4	rs115384752	0	896101	A	C
4	rs73209865	0	896163	C	T
4	rs35670600	0	896326	C	T
4	rs3822023	0	896486	T	C
4	rs73792041	0	896631	C	G
4	rs3775117	0	896968	C	G
4	rs3775116	0	896998	A	G
4	rs3775115	0	897013	A	G
4	rs3822022	0	897403	A	G
4	rs62297083	0	897428	A	G
4	rs6826191	0	897664	A	G
4	rs141166762	0	897923	G	C
4	rs139951812	0	898846	T	C
4	rs17165156	0	899143	G	A
4	rs73209867	0	899168	C	T
4	rs2008478	0	899265	T	C
4	rs10029038	0	899352	T	C
4	rs77609436	0	899617	C	T
4	rs116652272	0	900578	C	T
4	rs3775114	0	900786	C	T
4	rs3775113	0	901323	C	T
4	rs3775112	0	901460	C	T
4	rs3755959	0	901672	C	T
4	rs116272755	0	901804	C	T
4	rs79695461	0	902160	G	A
4	rs10005752	0	902204	G	A
4	rs115448944	0	902829	T	A
4	rs150316836	0	903249	G	A
4	rs6820943	0	903285	C	T
4	rs3796610	0	903694	C	T
4	rs145742904	0	903809	G	A
4	rs4690201	0	904695	T	C
4	rs141993448	0	905677	T	C
4	rs11248057	0	906131	C	G
4	rs553429667	0	906225	A	G
4	rs2279178	0	906647	A	G
4	rs6842808	0	906903	C	T
4	rs73209872	0	906938	G	A
4	rs28970510	0	908632	G	C
4	rs62297086	0	909040	G	A
4	rs114757879	0	909118	T	C
4	rs77057847	0	909856	A	T
4	rs76160568	0	909892	A	G
4	rs4690332	0	910520	T	C
4	rs11724439	0	910521	G	A
4	rs12646291	0	910875	T	C
4	rs139488741	0	911139	C	A
4	rs115258338	0	911522	C	T
4	rs7665653	0	912473	A	C
4	rs141088032	0	912948	T	A
4	rs62297087	0	913289	T	A
4	rs77528402	0	913437	C	T
4	rs28496796	0	913558	G	C
4	rs6842493	0	914638	T	C
4	rs6826965	0	914688	C	T
4	rs6856659	0	914851	G	A
4	rs76899536	0	915227	G	A
4	rs115896125	0	915747	A	C
4	rs142442487	0	917017	C	T
4	rs6847650	0	917698	C	T
4	rs11723135	0	918224	T	A
4	rs899385	0	918358	G	A
4	rs35239183	0	918435	C	T
4	rs77437521	0	918497	C	T
4	rs182396251	0	918709	G	A
4	rs80298333	0	919120	G	A
4	rs75885647	0	919253	T	C
4	rs6842215	0	919750	G	C
4	rs6822424	0	919765	A	C
4	rs56353809	0	920526	C	T
4	rs11734449	0	921733	C	A
4	rs4690330	0	922349	G	A
4	rs79026232	0	922994	C	G
4	rs60340502	0	923324	G	C
4	rs77566372	0	923930	T	C
4	rs7663192	0	923947	T	C
4	rs754758	0	924280	A	C
4	rs873785	0	925149	T	C
4	rs28403582	0	925283	G	A
4	rs873786	0	925376	C	T
4	rs112514562	0	926123	C	T
4	rs112172867	0	927158	G	A
4	rs4690198	0	927973	G	C
4	rs935965	0	928684	T	C
4	rs149261175	0	930404	C	T
4	rs111646157	0	931196	A	T
4	rs4690329	0	931385	T	A
4	rs78501969	0	931440	C	A
4	rs4690328	0	931649	T	C
4	rs60684016	0	932165	G	A
4	rs6829987	0	932974	C	G
4	rs73209888	0	933597	A	G
4	rs6851787	0	933659	T	A
4	rs6851795	0	933660	T	C
4	rs77186370	0	933837	C	A
4	rs28817103	0	934469	G	A
4	rs62294484	0	935571	A	G
4	rs11724898	0	935933	G	A
4	rs10016294	0	936567	A	G
4	rs112093537	0	936713	C	T
4	rs75598254	0	937767	C	T
4	rs6599388	0	939087	C	T
4	rs6599389	0	939113	G	A
4	rs140885588	0	939172	C	T
4	rs11729289	0	939206	G	A
4	rs79333548	0	939307	G	A
4	rs7687129	0	939883	T	C
4	rs56664216	0	940007	A	C
4	rs113432984	0	940384	C	T
4	rs77480647	0	940601	C	T
4	rs188911015	0	940660	G	A
4	rs6848199	0	940838	C	T
4	rs35208825	0	940904	G	A
4	rs140892583	0	940931	T	C
4	rs10008187	0	941017	C	T
4	rs17165168	0	941135	C	T
4	rs17165170	0	941258	C	G
4	rs6815138	0	941290	A	C
4	rs55933917	0	941439	G	T
4	rs2290402	0	941518	C	T
4	rs2290403	0	942006	G	A
4	rs10516158	0	942439	C	T
4	rs6813110	0	942660	C	T
4	rs11730111	0	942833	C	T
4	rs76054593	0	943418	C	T
4	rs10017289	0	943534	C	G
4	rs935977	0	943540	G	A
4	rs80269477	0	943823	G	T
4	rs34884217	0	944210	A	C
4	rs2290404	0	945225	A	G
4	rs78188793	0	945953	C	G
4	rs11552301	0	946226	T	C
4	rs140188963	0	946913	G	A
4	rs2290405	0	946974	G	A
4	rs139329148	0	947558	C	G
4	rs10902761	0	947767	A	G
4	rs73209899	0	948067	G	A
4	rs28504033	0	948640	G	A
4	rs144527015	0	949854	C	T
4	rs74391911	0	949883	C	G
4	rs28440052	0	949893	C	A
4	rs3733343	0	950737	T	C
4	rs3733344	0	951040	T	G
4	rs3822019	0	951161	C	T
4	rs1051613	0	951179	G	A
4	rs7695319	0	951376	T	A
4	rs80114247	0	951791	T	C
4	rs34311866	0	951947	T	C
4	rs748483	0	952409	A	G
4	rs115657987	0	952954	G	A
4	rs74472532	0	953250	T	C
4	rs75067698	0	953459	G	A
4	rs114339535	0	953489	G	A
4	rs4690326	0	953698	A	C
4	rs4690197	0	953974	T	G
4	rs3733345	0	954247	G	T
4	rs3733346	0	954275	T	C
4	rs3733347	0	954277	T	C
4	rs3733349	0	954311	C	T
4	rs56039006	0	954741	C	G
4	rs77382558	0	954885	G	T
4	rs78509705	0	955035	C	T
4	rs28671147	0	955084	A	G
4	rs116777977	0	955923	T	G
4	rs6599390	0	956047	A	G
4	rs41286661	0	957284	C	T
4	rs75854631	0	957356	G	A
4	rs2335500	0	957778	G	A
4	rs34406303	0	958090	G	C
4	rs114739803	0	958306	C	T
4	rs149329010	0	958500	G	A
4	rs77995383	0	958799	G	A
4	rs4690325	0	959491	A	G
4	rs4690324	0	960081	G	A
4	rs11248059	0	960331	C	G
4	rs35117553	0	960542	T	G
4	rs4690196	0	960713	G	A
4	rs1377587	0	961191	A	G
4	rs1377586	0	961373	G	A
4	rs2305487	0	961397	C	T
4	rs143809228	0	961601	G	A
4	rs62294486	0	961919	C	T
4	rs3755958	0	963042	C	A
4	rs11728344	0	963755	T	C
4	rs61276640	0	963838	C	T
4	rs77386309	0	964276	C	T
4	rs11248060	0	964359	C	T
4	rs113463957	0	965289	T	C
4	rs13101828	0	965720	A	G
4	rs11724804	0	965779	G	A
4	rs561385071	0	967558	C	A
4	rs3806761	0	968826	G	T
4	rs62294491	0	969111	C	T
4	rs4690229	0	970724	A	T
4	rs4690230	0	970839	T	C
4	rs6829197	0	971021	G	C
4	rs11731377	0	971266	T	G
4	rs116747058	0	971496	T	C
4	rs142943203	0	972095	C	T
4	rs11726637	0	972231	G	A
4	rs4583705	0	973036	C	T
4	rs4690163	0	975137	T	C
4	rs73211813	0	975238	C	T
4	rs116648731	0	975290	G	A
4	rs6814300	0	975627	G	A
4	rs76051233	0	976412	C	A
4	rs17783233	0	976598	T	C
4	rs6856425	0	976918	T	C
4	rs11736451	0	977022	A	G
4	rs72613114	0	977261	C	T
4	rs4690219	0	977270	G	A
4	rs78243670	0	978341	C	A
4	rs6814642	0	978388	A	G
4	rs3806755	0	979030	C	A
4	rs4690220	0	980464	A	G
4	rs11248061	0	980896	C	A
4	rs10902762	0	980932	G	A
4	rs10794537	0	980971	T	G
4	rs147250021	0	982345	C	T
4	rs2045064	0	982347	C	T
4	rs3796621	0	982852	G	A
4	rs36069160	0	983014	G	C
4	rs3796622	0	983060	T	C
4	rs3796623	0	983625	C	T
4	rs4690221	0	983809	C	T
4	rs74907962	0	984334	T	C
4	rs184671154	0	984373	G	A
4	rs76493568	0	984413	G	A
4	rs62294518	0	984467	C	T
4	rs115435541	0	984704	G	A
4	rs2290401	0	984870	G	C
4	rs143974931	0	985369	G	C
4	rs3822020	0	985727	A	G
4	rs80086308	0	987205	G	A
4	rs11936407	0	987276	T	C
4	rs3806756	0	987391	C	G
4	rs144086020	0	987439	C	T
4	rs3806757	0	987554	C	G
4	rs3806759	0	987673	G	A
4	rs3806760	0	987704	A	G
4	rs62294519	0	988619	T	C
4	rs11248062	0	989022	A	G
4	rs11248063	0	989163	T	C
4	rs11729777	0	989548	T	C
4	rs10471249	0	989699	T	C
4	rs10471250	0	989713	T	C
4	rs28504164	0	990203	C	T
4	rs146281633	0	990786	C	T
4	rs566048292	0	992020	C	T
4	rs73219723	0	992087	T	C
4	rs4690222	0	992236	G	A
4	rs62294520	0	992274	C	T
4	rs1799846	0	992480	A	G
4	rs935966	0	992681	G	A
4	rs1814546	0	992763	T	C
4	rs148959726	0	993388	G	A
4	rs138298498	0	993488	G	A
4	rs13108467	0	993833	G	A
4	rs56079856	0	994011	G	T
4	rs62294522	0	994124	C	T
4	rs3755957	0	994154	C	T
4	rs3755956	0	994356	C	T
4	rs3755955	0	994414	G	A
4	rs3755954	0	994452	C	T
4	rs116454030	0	994900	T	G
4	rs3733342	0	994982	G	A
4	rs3733341	0	995107	C	G
4	rs6815946	0	995305	T	C
4	rs6829789	0	995422	G	C
4	rs114806891	0	995868	C	T
4	rs6830825	0	995919	G	C
4	rs6811373	0	995997	A	G
4	rs6831021	0	996012	G	C
4	rs6831280	0	996165	G	A
4	rs6836258	0	996248	G	C
4	rs115790973	0	996560	C	G
4	rs73066479	0	996690	G	A
4	rs115134980	0	996768	T	C
4	rs115929690	0	996888	C	T
4	rs1131853	0	997095	T	C
4	rs2305488	0	997485	T	G
4	rs2305489	0	997488	G	T
4	rs76865393	0	998777	C	T
4	rs6827815	0	999445	C	G
4	rs76048788	0	999470	C	T
4	rs62294523	0	999595	G	A
4	rs6829296	0	1000138	C	G
4	rs10461366	0	1000450	T	C
4	rs77592320	0	1000799	C	T
4	rs10018140	0	1001742	T	C
4	rs10010999	0	1001797	C	T
4	rs6855019	0	1001997	C	T
4	rs6855233	0	1002125	C	T
4	rs112453299	0	1002268	A	G
4	rs6812278	0	1002448	C	G
4	rs34721481	0	1002848	T	A
4	rs4505759	0	1003022	C	T
4	rs4569707	0	1003788	G	C
4	rs145072823	0	1004229	C	T
4	rs79664023	0	1004863	T	G
4	rs78520297	0	1004864	T	C
4	rs138648196	0	1004917	C	A
4	rs34627176	0	1006200	G	A
4	rs4647942	0	1006333	G	A
4	rs13143527	0	1006772	A	G
4	rs11734750	0	1006924	C	T
4	rs76051363	0	1006987	C	T
4	rs79574529	0	1007235	C	T
4	rs143793031	0	1007833	G	C
4	rs77822621	0	1008212	C	T
4	rs140402760	0	1008302	C	T
4	rs56396408	0	1008386	C	T
4	rs6814476	0	1008404	A	G
4	rs74569579	0	1008972	G	A
4	rs62294525	0	1009249	G	A
4	rs34869253	0	1009420	T	C
4	rs116709547	0	1009703	G	T
4	rs34587452	0	1009900	G	C
4	rs55639339	0	1009917	C	T
4	rs78852263	0	1010030	T	C
4	rs35654957	0	1010077	T	C
4	rs35220088	0	1010251	G	C
4	rs55916145	0	1010778	T	C
4	rs56034896	0	1010782	C	T
4	rs748651	0	1011115	T	C
4	rs114958149	0	1011811	T	C
4	rs60302202	0	1011966	C	T
4	rs111632154	0	1012300	T	C
4	rs77145216	0	1013028	C	T
4	rs74921869	0	1013382	G	A
4	rs73219733	0	1013634	C	T
4	rs144793356	0	1013854	G	T
4	rs66515989	0	1013918	G	A
4	rs62296060	0	1014066	G	A
4	rs115185523	0	1014139	G	A
4	rs114065860	0	1014150	C	T
4	rs62296061	0	1014172	G	A
4	rs72501960	0	1014325	C	T
4	rs78590462	0	1015204	C	T
4	rs3822032	0	1015789	T	C
4	rs3796624	0	1015844	C	G
4	rs4647934	0	1016279	G	A
4	rs11723654	0	1016480	A	G
4	rs73070422	0	1016645	C	G
4	rs76451154	0	1017235	G	A
4	rs4647933	0	1017519	G	C
4	rs4647946	0	1018271	T	C
4	rs190575367	0	1018492	C	T
4	rs4647944	0	1018499	G	A
4	rs4647930	0	1018705	C	A
4	rs4647931	0	1018891	G	T
4	rs4647932	0	1019011	C	T
4	rs4647939	0	1019312	G	A
4	rs1064838	0	1019672	T	C
4	rs115679552	0	1019834	G	A
4	rs3733350	0	1020129	C	T
4	rs4647940	0	1020391	C	G
4	rs7664212	0	1020882	T	G
4	rs7680381	0	1020891	G	A
4	rs62296062	0	1021059	A	G
4	rs150351472	0	1021325	C	T
4	rs10006164	0	1021598	G	A
4	rs34477934	0	1021860	C	T
4	rs34551298	0	1022111	C	T
4	rs12641224	0	1022168	A	G
4	rs34801085	0	1023159	T	C
4	rs115259783	0	1023236	T	G
4	rs60717590	0	1023262	A	G
4	rs188388416	0	1023306	G	A
4	rs77143521	0	1023352	C	T
4	rs114164738	0	1023557	G	A
4	rs11721506	0	1023800	C	T
4	rs60633311	0	1023933	T	C
4	rs935973	0	1024287	T	C
4	rs935974	0	1024352	A	T
4	rs4450872	0	1024726	G	A
4	rs11722658	0	1024752	C	T
4	rs141793018	0	1024917	G	A
4	rs115274126	0	1025302	C	T
4	rs62296067	0	1025457	T	C
4	rs11728938	0	1025868	T	C
4	rs189708974	0	1026794	A	C
4	rs10012074	0	1026866	A	G
4	rs11726058	0	1027277	C	T
4	rs10003058	0	1027302	C	T
4	rs78890240	0	1027670	G	A
4	rs13138114	0	1028389	C	G
4	rs143303795	0	1028549	T	C
4	rs150775904	0	1029515	C	T
4	rs28696013	0	1030374	A	T
4	rs113042475	0	1030583	C	T
4	rs68178116	0	1030690	G	A
4	rs35321695	0	1030779	T	C
4	rs62296069	0	1031050	G	A
4	rs538239264	0	1031381	C	T
4	rs62296070	0	1032214	G	T
4	rs112551498	0	1033253	C	T
4	rs80257442	0	1033334	C	T
4	rs11941528	0	1033685	T	C
4	rs111255002	0	1033749	T	C
4	rs62296071	0	1034394	C	G
4	rs78613245	0	1034603	C	G
4	rs62296072	0	1034681	T	C
4	rs73219741	0	1034889	T	C
4	rs112069922	0	1034997	C	T
4	rs77298415	0	1035958	G	A
4	rs114279554	0	1035963	T	G
4	rs11730596	0	1037125	C	T
4	rs62296073	0	1037737	A	G
4	rs58579974	0	1038364	C	G
4	rs62296075	0	1039215	A	G
4	rs62296076	0	1039660	A	G
4	rs62296077	0	1039718	G	A
4	rs56308648	0	1041555	G	A
4	rs62296078	0	1041700	C	T
4	rs13137819	0	1042115	T	C
4	rs56958378	0	1042608	G	T
4	rs80075344	0	1043316	C	T
4	rs62294688	0	1043718	T	G
4	rs4690218	0	1043971	G	A
4	rs7669461	0	1044076	G	C
4	rs11733478	0	1044226	C	T
4	rs2242083	0	1044825	C	G
4	rs935972	0	1045171	T	C
4	rs7682141	0	1045184	C	T
4	rs116146382	0	1045235	A	C
4	rs935971	0	1045265	G	A
4	rs935970	0	1045323	C	G
4	rs7683379	0	1045824	C	T
4	rs11726436	0	1045971	G	A
4	rs17131820	0	1046260	G	C
4	rs28377444	0	1046406	C	T
4	rs62294689	0	1046458	C	T
4	rs35621577	0	1046992	C	T
4	rs34956924	0	1047270	T	C
4	rs114358991	0	1047424	G	A
4	rs73072227	0	1049387	C	T
4	rs28481697	0	1050027	G	A
4	rs28721561	0	1050034	C	A
4	rs7680608	0	1050437	C	G
4	rs7679432	0	1050521	G	A
4	rs60085185	0	1050636	C	T
4	rs3816474	0	1050653	G	A
4	rs10003009	0	1050849	G	A
4	rs9995279	0	1050850	T	C
4	rs9992925	0	1050909	A	T
4	rs2290411	0	1051077	T	C
4	rs10026482	0	1051128	C	G
4	rs60315584	0	1051486	C	T
4	rs17131824	0	1051512	G	C
4	rs13119276	0	1051574	T	C
4	rs145316354	0	1051643	G	A
4	rs11727135	0	1051803	G	C
4	rs11727136	0	1051804	G	A
4	rs13114658	0	1052009	A	G
4	rs2290410	0	1052078	A	T
4	rs57186616	0	1052100	G	A
4	rs11724371	0	1052125	T	C
4	rs2248083	0	1052166	A	C
4	rs2045069	0	1052206	T	C
4	rs2045068	0	1052212	G	A
4	rs77924371	0	1052230	C	T
4	rs2045067	0	1052355	C	T
4	rs2045066	0	1052401	C	T
4	rs2045065	0	1052488	A	G
4	rs6852246	0	1052556	C	A
4	rs113061374	0	1052662	C	T
4	rs111572776	0	1052762	G	A
4	rs6852850	0	1052857	C	G
4	rs76319257	0	1052995	C	T
4	rs6839931	0	1053172	T	C
4	rs6858612	0	1053353	C	T
4	rs11947960	0	1053397	C	T
4	rs11247971	0	1053580	A	G
4	rs10084849	0	1053586	T	C
4	rs10084887	0	1053654	G	A
4	rs10084888	0	1053814	G	T
4	rs10084889	0	1053815	G	A
4	rs10084890	0	1053934	G	C
4	rs62294712	0	1054075	C	T
4	rs12645644	0	1054159	G	A
4	rs13134921	0	1054177	A	G
4	rs13106586	0	1054182	G	A
4	rs13108207	0	1054218	C	T
4	rs13140341	0	1054235	T	C
4	rs13108222	0	1054256	C	A
4	rs184201033	0	1054356	C	T
4	rs13135215	0	1054364	A	G
4	rs13107058	0	1054379	G	A
4	rs28498761	0	1054561	G	A
4	rs4690215	0	1054619	G	C
4	rs4690214	0	1054636	T	C
4	rs182031869	0	1054679	C	T
4	rs6817989	0	1054807	C	A
4	rs4690213	0	1054868	C	T
4	rs4690212	0	1054898	T	C
4	rs28562028	0	1055115	G	A
4	rs6822863	0	1055606	G	A
4	rs6854793	0	1055768	T	C
4	rs10902752	0	1056199	C	T
4	rs10902753	0	1056223	G	A
4	rs7673898	0	1056569	C	A
4	rs6599276	0	1056827	T	C
4	rs62294713	0	1057265	G	T
4	rs4690347	0	1057328	A	G
4	rs4690346	0	1057357	T	C
4	rs4690345	0	1057379	G	C
4	rs6814276	0	1057453	A	G
4	rs4690344	0	1057459	G	A
4	rs4690343	0	1057576	T	C
4	rs6814833	0	1057679	A	C
4	rs11731289	0	1057773	T	G
4	rs11731320	0	1057916	T	A
4	rs12233733	0	1058276	C	T
4	rs13137782	0	1058358	C	T
4	rs7669399	0	1058478	T	G
4	rs7685541	0	1058501	G	A
4	rs138292229	0	1058544	C	T
4	rs7669622	0	1058659	T	C
4	rs6599278	0	1058798	C	T
4	rs6599279	0	1058833	G	A
4	rs6827357	0	1059202	A	C
4	rs189143145	0	1059444	G	T
4	rs10031302	0	1059664	G	A
4	rs6850784	0	1059809	G	A
4	rs56019586	0	1059842	C	G
4	rs6852558	0	1059944	C	T
4	rs6852968	0	1060159	C	T
4	rs6821725	0	1060360	C	G
4	rs11247972	0	1060550	A	G
4	rs10017931	0	1060747	G	A
4	rs34688717	0	1060835	C	A
4	rs10007978	0	1060984	A	T
4	rs28374671	0	1062028	T	C
4	rs62294717	0	1062073	G	C
4	rs28579427	0	1062281	G	A
4	rs935969	0	1062588	A	G
4	rs935968	0	1063187	G	T
4	rs112406116	0	1063302	G	T
4	rs6599280	0	1063818	A	G
4	rs11731238	0	1063833	A	G
4	rs11731239	0	1063836	A	G
4	rs11732259	0	1064557	A	G
4	rs6827206	0	1065071	A	T
4	rs57770549	0	1066390	A	G
4	rs17728127	0	1066769	C	T
4	rs9992322	0	1067032	G	A
4	rs2290409	0	1067249	T	C
4	rs2290408	0	1067267	G	T
4	rs6852155	0	1067638	T	G
4	rs17795477	0	1067831	T	A
4	rs2014318	0	1068778	A	G
4	rs1010342	0	1068819	G	A
4	rs6812586	0	1069851	A	G
4	rs6812596	0	1069866	A	G
4	rs6836350	0	1069973	C	T
4	rs6835141	0	1070140	G	T
4	rs11938124	0	1070852	C	T
4	rs111533894	0	1070965	G	A
4	rs6837145	0	1071067	T	C
4	rs145249080	0	1071736	T	A
4	rs1466216	0	1071907	A	G
4	rs1466215	0	1072220	C	T
4	rs11940546	0	1072485	C	T
4	rs1466214	0	1073760	C	T
4	rs11732520	0	1074009	C	T
4	rs2100411	0	1074412	T	C
4	rs11724989	0	1074436	G	A
4	rs2290407	0	1075271	C	T
4	rs1453605	0	1075771	C	T
4	rs115072543	0	1075785	T	A
4	rs7660779	0	1075940	A	G
4	rs62294746	0	1076497	C	G
4	rs671790	0	1076885	C	G
4	rs641987	0	1077542	C	T
4	rs4690209	0	1077575	G	A
4	rs140154714	0	1077656	C	T
4	rs617633	0	1077880	G	A
4	rs13147452	0	1078124	G	A
4	rs28717061	0	1078172	G	A
4	rs1670533	0	1078187	G	A
4	rs17164229	0	1078596	C	T
4	rs610218	0	1080083	C	G
4	rs585735	0	1080391	G	C
4	rs62294747	0	1081483	T	C
4	rs112883152	0	1081755	C	T
4	rs583100	0	1082186	C	T
4	rs689216	0	1082613	A	T
4	rs688785	0	1082707	G	C
4	rs688008	0	1082829	T	C
4	rs687939	0	1082875	C	A
4	rs13146371	0	1082887	C	T
4	rs62294748	0	1082999	G	A
4	rs676561	0	1083112	C	T
4	rs79053889	0	1083307	G	A
4	rs674347	0	1083585	C	T
4	rs17164235	0	1084061	C	T
4	rs652063	0	1084137	T	C
4	rs62294749	0	1084146	G	A
4	rs651509	0	1084303	A	G
4	rs651135	0	1084331	G	A
4	rs62294750	0	1084335	G	C
4	rs649243	0	1084765	C	T
4	rs658320	0	1084847	G	A
4	rs28514301	0	1084884	T	C
4	rs28588234	0	1084920	T	C
4	rs28510738	0	1084971	G	C
4	rs151010222	0	1085016	C	T
4	rs73074169	0	1085165	C	T
4	rs643484	0	1085826	A	G
4	rs643043	0	1085934	T	C
4	rs28620427	0	1086247	T	G
4	rs604526	0	1086287	C	T
4	rs630549	0	1086503	C	T
4	rs1680026	0	1086589	G	A
4	rs1680027	0	1086590	C	A
4	rs606293	0	1086668	G	A
4	rs606327	0	1086702	G	A
4	rs629638	0	1086714	G	C
4	rs629261	0	1086763	A	C
4	rs629260	0	1086764	A	G
4	rs11939380	0	1086871	T	C
4	rs608066	0	1087066	G	A
4	rs1670534	0	1087265	T	C
4	rs59057706	0	1087362	C	T
4	rs616196	0	1087393	G	T
4	rs56889100	0	1087401	G	A
4	rs60035268	0	1087487	G	A
4	rs615381	0	1087531	T	C
4	rs614945	0	1087617	C	A
4	rs13106356	0	1087901	A	G
4	rs633954	0	1088272	C	T
4	rs584472	0	1088474	G	C
4	rs62294752	0	1088843	G	C
4	rs78045754	0	1088871	C	T
4	rs636976	0	1088915	G	A
4	rs648640	0	1090502	G	A
4	rs4045481	0	1090625	G	A
4	rs649950	0	1090786	G	A
4	rs147477708	0	1090837	G	A
4	rs651017	0	1091062	A	G
4	rs649616	0	1091107	C	T
4	rs649258	0	1091163	C	T
4	rs62294753	0	1091261	C	T
4	rs647828	0	1091490	G	C
4	rs2924495	0	1091501	A	G
4	rs114174358	0	1091560	C	T
4	rs646117	0	1091829	G	C
4	rs681857	0	1091925	G	A
4	rs682243	0	1091986	A	G
4	rs12647929	0	1092019	G	T
4	rs682787	0	1092158	T	C
4	rs633599	0	1092364	T	C
4	rs633556	0	1092405	A	G
4	rs633141	0	1092478	C	T
4	rs633087	0	1092508	T	C
4	rs632319	0	1092627	C	T
4	rs588824	0	1092959	G	A
4	rs78597275	0	1092977	G	A
4	rs620398	0	1093020	T	C
4	rs589660	0	1093100	T	G
4	rs619407	0	1093258	C	G
4	rs616569	0	1093914	A	G
4	rs604597	0	1094151	G	A
4	rs11247973	0	1094314	G	A
4	rs55741287	0	1094670	T	C
4	rs73188348	0	1094745	C	T
4	rs3796620	0	1095079	A	G
4	rs3796619	0	1095281	A	G
4	rs62294755	0	1095375	A	C
4	rs4974601	0	1095410	G	A
4	rs10033163	0	1095422	G	A
4	rs6857085	0	1095920	C	A
4	rs6814094	0	1096265	C	T
4	rs6839147	0	1096367	A	G
4	rs6839291	0	1096371	A	C
4	rs6845252	0	1096687	T	G
4	rs6840162	0	1096854	A	G
4	rs4974628	0	1097220	A	G
4	rs4974561	0	1097333	A	C
4	rs112014944	0	1097412	C	T
4	rs62294756	0	1097676	G	A
4	rs10032470	0	1098169	T	C
4	rs10032349	0	1098222	A	G
4	rs138737687	0	1098775	T	C
4	rs13119696	0	1098797	G	C
4	rs71604358	0	1099114	C	A
4	rs4974637	0	1099195	C	T
4	rs4974638	0	1099201	G	A
4	rs4974639	0	1099367	T	C
4	rs76056108	0	1099797	T	A
4	rs1825092	0	1100909	A	G
4	rs35366709	0	1100968	T	C
4	rs17729286	0	1101148	C	A
4	rs1383660	0	1101216	T	C
4	rs4974642	0	1101612	C	G
4	rs4974643	0	1101757	G	T
4	rs56287616	0	1102005	A	G
4	rs4974644	0	1102050	C	T
4	rs7691553	0	1102518	T	C
4	rs7686839	0	1102575	A	C
4	rs4974569	0	1103361	C	T
4	rs4974571	0	1103474	C	A
4	rs143956184	0	1103640	C	T
4	rs4246683	0	1104003	G	A
4	rs4246684	0	1104204	A	G
4	rs4974573	0	1104597	C	T
4	rs6839768	0	1105464	C	G
4	rs6840347	0	1105680	C	T
4	rs145692089	0	1105756	G	A
4	rs11728360	0	1107278	G	A
4	rs148945469	0	1107316	G	A
4	rs11736950	0	1107376	C	T
4	rs62296477	0	1107478	T	C
4	rs116355641	0	1107540	G	A
4	rs6831018	0	1107960	A	G
4	rs6599282	0	1108407	A	G
4	rs6599283	0	1108936	T	C
4	rs28478922	0	1109311	C	T
4	rs138087667	0	1109440	G	C
4	rs10016588	0	1109855	G	C
4	rs1481167	0	1110735	C	T
4	rs77166417	0	1110955	T	G
4	rs17164346	0	1110967	G	A
4	rs6836158	0	1111594	A	G
4	rs78628528	0	1111677	G	A
4	rs141226728	0	1112029	T	G
4	rs144936321	0	1112157	T	C
4	rs7684536	0	1112250	A	G
4	rs7661069	0	1112519	C	A
4	rs7690300	0	1112642	T	G
4	rs73188365	0	1112685	G	A
4	rs17164349	0	1112717	T	C
4	rs4974591	0	1113161	A	G
4	rs1904931	0	1113257	G	A
4	rs75818011	0	1113282	G	A
4	rs78024632	0	1113914	T	C
4	rs115018659	0	1113962	G	A
4	rs137972588	0	1114344	G	A
4	rs76124050	0	1114351	T	G
4	rs28855974	0	1114909	A	G
4	rs116444052	0	1115417	A	G
4	rs28660089	0	1115447	A	G
4	rs17164350	0	1115730	T	C
4	rs17164353	0	1116626	G	A
4	rs10029139	0	1116701	C	G
4	rs36090553	0	1117519	A	G
4	rs113045082	0	1117682	C	G
4	rs138038896	0	1117998	G	A
4	rs143489051	0	1118025	C	G
4	rs141144613	0	1118160	C	T
4	rs78149767	0	1118344	G	A
4	rs139385495	0	1118590	T	G
4	rs10002248	0	1118743	A	G
4	rs76874714	0	1118883	G	A
4	rs146111657	0	1118988	A	G
4	rs80319125	0	1119560	G	A
4	rs7685051	0	1119749	A	G
4	rs142755733	0	1119943	G	T
4	rs151223318	0	1120179	G	A
4	rs7676956	0	1120201	G	A
4	rs112362501	0	1120891	C	G
4	rs7679718	0	1120930	C	G
4	rs114112881	0	1121471	C	T
4	rs11735226	0	1121508	C	T
4	rs79154685	0	1122058	A	G
4	rs112293379	0	1122062	A	C
4	rs56079563	0	1122386	C	T
4	rs76965348	0	1122450	C	T
4	rs6826705	0	1122634	A	G
4	rs115158128	0	1122645	G	C
4	rs114472337	0	1123288	T	C
4	rs73792281	0	1123587	C	T
4	rs115981925	0	1123862	C	T
4	rs6599284	0	1124038	C	T
4	rs144217149	0	1124423	G	T
4	rs7659054	0	1124678	C	T
4	rs11726675	0	1125124	A	G
4	rs62293560	0	1125543	T	A
4	rs76042814	0	1125683	C	G
4	rs6599285	0	1125841	G	A
4	rs114288292	0	1126045	A	G
4	rs6853712	0	1126327	A	G
4	rs77025934	0	1126682	C	T
4	rs79314138	0	1126899	A	G
4	rs77125345	0	1126977	C	T
4	rs7671502	0	1127010	G	A
4	rs140159804	0	1127408	G	A
4	rs150319239	0	1127511	G	T
4	rs115219180	0	1127588	C	T
4	rs11247974	0	1127972	C	T
4	rs4368552	0	1128054	C	T
4	rs2127908	0	1128925	C	T
4	rs77703123	0	1129386	A	T
4	rs13118508	0	1129620	A	G
4	rs17164362	0	1129795	T	C
4	rs4974627	0	1129975	C	G
4	rs149723109	0	1130178	C	T
4	rs28621675	0	1130436	C	G
4	rs113909062	0	1130633	A	G
4	rs139028827	0	1130970	A	G
4	rs11732057	0	1131193	G	A
4	rs78224373	0	1131527	G	T
4	rs80099866	0	1131771	A	G
4	rs114992778	0	1131957	C	T
4	rs139089914	0	1131996	A	C
4	rs147447884	0	1132197	T	C
4	rs73065688	0	1133222	G	T
4	rs13132174	0	1133382	G	C
4	rs148818905	0	1133483	C	T
4	rs114688690	0	1134251	A	C
4	rs74678641	0	1134398	C	T
4	rs150237609	0	1134624	A	C
4	rs143146863	0	1134766	C	T
4	rs79519929	0	1134993	T	C
4	rs138342109	0	1135135	C	G
4	rs4974629	0	1135350	A	G
4	rs17164364	0	1135364	C	T
4	rs141746587	0	1135428	T	A
4	rs116807430	0	1135460	T	A
4	rs79741357	0	1135672	C	G
4	rs34525665	0	1136219	T	A
4	rs77273904	0	1136249	G	C
4	rs143301573	0	1136421	G	A
4	rs11734374	0	1136773	A	G
4	rs10014526	0	1136910	C	T
4	rs114772947	0	1137828	C	T
4	rs115244473	0	1137840	A	G
4	rs145418077	0	1138063	C	T
4	rs4974563	0	1138153	C	T
4	rs117560503	0	1138217	G	A
4	rs62293562	0	1138245	C	T
4	rs10020143	0	1138246	C	T
4	rs4974564	0	1138334	G	A
4	rs79618317	0	1140511	T	C
4	rs189413033	0	1140530	C	T
4	rs146213255	0	1140531	A	G
4	rs148306884	0	1141878	A	G
4	rs28569895	0	1142318	A	T
4	rs201166628	0	1143230	C	T
4	rs750305	0	1143908	G	A
4	rs28750743	0	1144547	A	C
4	rs28883944	0	1144581	C	T
4	rs28886387	0	1144612	G	T
4	rs4974633	0	1144702	G	A
4	rs28785628	0	1145184	G	C
4	rs10003030	0	1145931	G	A
4	rs11723211	0	1146108	T	A
4	rs6821904	0	1146670	A	T
4	rs963598	0	1147333	C	A
4	rs11937228	0	1147407	G	A
4	rs73065696	0	1148752	G	A
4	rs73065698	0	1148877	G	A
4	rs114416303	0	1149090	C	T
4	rs79373812	0	1149810	C	A
4	rs10015944	0	1150063	G	A
4	rs60044123	0	1150687	T	G
4	rs10027895	0	1151445	C	T
4	rs2127910	0	1151764	C	T
4	rs11726836	0	1152006	G	A
4	rs4532184	0	1152327	T	C
4	rs80343107	0	1152336	C	T
4	rs75690857	0	1153161	G	C
4	rs35374142	0	1153655	C	T
4	rs10014245	0	1154202	G	A
4	rs75448245	0	1154243	A	G
4	rs17164366	0	1155922	A	G
4	rs2001862	0	1156011	G	C
4	rs35936358	0	1156143	G	T
4	rs59465697	0	1157421	C	G
4	rs10002437	0	1157776	C	T
4	rs17164369	0	1158333	C	T
4	rs17164373	0	1158526	G	A
4	rs17802266	0	1158991	C	A
4	rs7690832	0	1159250	C	T
4	rs7669287	0	1159680	A	G
4	rs111388896	0	1159866	C	T
4	rs17164380	0	1159889	C	T
4	rs74440259	0	1160344	A	G
4	rs28540372	0	1160465	G	C
4	rs73067706	0	1160559	C	T
4	rs17164382	0	1161190	C	T
4	rs17164384	0	1161480	C	T
4	rs3775110	0	1162022	A	G
4	rs78821115	0	1162196	C	T
4	rs3755953	0	1162694	T	G
4	rs3775111	0	1163058	A	G
4	rs147595182	0	1163441	G	A
4	rs11731643	0	1163650	T	C
4	rs11726554	0	1163669	C	T
4	rs11731685	0	1163732	T	C
4	rs73067775	0	1164059	G	A
4	rs76966734	0	1164132	C	G
4	rs2279279	0	1164277	C	G
4	rs73067776	0	1164461	G	A
4	rs13140868	0	1164508	C	T
4	rs11247975	0	1165130	G	T
4	rs193114328	0	1165131	C	T
4	rs2242278	0	1165516	G	A
4	rs2242279	0	1165587	C	G
4	rs6836335	0	1165748	T	C
4	rs11538062	0	1165764	C	T
4	rs146113450	0	1166170	C	T
4	rs6812059	0	1166171	C	T
4	rs28578449	0	1167230	C	T
4	rs75654334	0	1167650	C	T
4	rs77180393	0	1167865	G	A
4	rs112867513	0	1169270	G	C
4	rs62293577	0	1169273	T	C
4	rs79844196	0	1169444	C	T
4	rs878323	0	1169813	G	T
4	rs878324	0	1169851	T	C
4	rs878325	0	1169938	G	A
4	rs76603519	0	1170385	T	G
4	rs113727613	0	1170587	A	G
4	rs13435166	0	1171703	C	G
4	rs73793103	0	1172048	T	C
4	rs116218155	0	1172649	G	A
4	rs79930241	0	1173917	C	G
4	rs114051606	0	1174323	T	A
4	rs140790151	0	1174743	G	A
4	rs151313442	0	1175533	G	A
4	rs143932993	0	1176890	G	A
4	rs80297768	0	1177473	T	C
4	rs28856334	0	1178596	G	T
4	rs7678661	0	1179047	A	G
4	rs7659624	0	1179213	C	T
4	rs11930225	0	1180757	A	T
4	rs114502788	0	1182769	G	A
4	rs552282727	0	1183352	A	C
4	rs6839063	0	1183969	T	A
4	rs147733701	0	1184616	T	C
4	rs60298204	0	1185026	C	T
4	rs6820344	0	1185522	G	A
4	rs76650972	0	1185716	C	A
4	rs11247978	0	1186494	G	C
4	rs11724575	0	1186876	C	T
4	rs28545482	0	1186903	C	T
4	rs62293586	0	1187961	C	T
4	rs76146323	0	1187981	C	T
4	rs144744885	0	1187990	G	A
4	rs6840196	0	1188187	G	C
4	rs872895	0	1189543	G	C
4	rs1250126	0	1191042	G	A
4	rs111340627	0	1191699	G	A
4	rs80212361	0	1191934	C	A
4	rs6599290	0	1192142	C	T
4	rs1250125	0	1192243	A	G
4	rs875475	0	1192409	G	A
4	rs113963956	0	1192775	T	C
4	rs79025626	0	1192984	C	G
4	rs900030	0	1193832	C	T
4	rs74403650	0	1194200	A	G
4	rs77049343	0	1194586	T	A
4	rs13115903	0	1194594	A	T
4	rs56401136	0	1194630	T	C
4	rs143536365	0	1195966	C	T
4	rs74714351	0	1196006	T	C
4	rs79207115	0	1196082	G	A
4	rs145862245	0	1196480	G	A
4	rs36096962	0	1196580	T	C
4	rs57276390	0	1197492	G	A
4	rs1250103	0	1197552	G	A
4	rs57890261	0	1197722	G	A
4	rs73793112	0	1198598	A	C
4	rs61745846	0	1198868	G	A
4	rs12508446	0	1198957	C	T
4	rs73188275	0	1199167	C	T
4	rs1250102	0	1199434	A	G
4	rs111227886	0	1199518	C	T
4	rs143430716	0	1199833	C	T
4	rs56331137	0	1200138	G	A
4	rs1250106	0	1202024	G	A
4	rs1680068	0	1203159	T	C
4	rs1732127	0	1203160	G	A
4	rs1250105	0	1203265	T	C
4	rs150318646	0	1203523	G	A
4	rs900024	0	1203548	C	T
4	rs7666565	0	1203875	G	A
4	rs73069911	0	1204527	G	C
4	rs4993865	0	1204663	C	T
4	rs877987	0	1204829	T	C
4	rs139694262	0	1204876	C	T
4	rs1045480	0	1205667	A	C
```
