## Supplementary material for "Characterization of shared and ancestry-specific signals driving complex traits using multi-ancestry fine-mapping": s1_snps.txt

```
rs114801852
rs112902095
rs113070007
rs112511864
rs112041267
rs112175145
rs111558635
rs111730358
rs113074981
rs73793559
rs13124826
rs10000645
rs73793560
rs112788687
rs61794996
rs28867081
rs11730202
rs78936351
rs28889913
rs11727093
rs28811881
rs148837328
rs28847272
rs73793561
rs145149909
rs140782419
rs143823823
rs111473777
rs139179706
rs4579063
rs73213584
rs4690243
rs59707613
rs6849267
rs6830496
rs55816452
rs11723492
rs13434589
rs77090441
rs55724852
rs60185094
rs12649745
rs140109259
rs56249153
rs73793565
rs60119288
rs6836902
rs2353605
rs11737729
rs73793566
rs11248009
rs74766229
rs182182190
rs56099525
rs7695945
rs185281382
rs61794997
rs7655453
rs59173364
rs11724417
rs11737263
rs7683872
rs11737268
rs113932176
rs11724176
rs11726829
rs139116330
rs17521834
rs113720920
rs574522170
rs541512649
rs61794998
rs13139106
rs12506250
rs112013875
rs79460343
rs2883228
rs1986386
rs1578898
rs56405031
rs55849081
rs12503763
rs28684690
rs7680104
rs183018016
rs2883229
rs4510422
rs80316648
rs61794999
rs77700883
rs78896226
rs73793570
rs10013794
rs111802252
rs7693217
rs7693241
rs61795000
rs10009823
rs6824561
rs142700748
rs114145393
rs143793544
rs6832109
rs6599317
rs56283867
rs11729659
rs185137706
rs7687833
rs140565408
rs28799273
rs11731933
rs7667471
rs4549329
rs61355115
rs28460123
rs112805647
rs137935953
rs7686546
rs180788199
rs186227798
rs7658743
rs115498836
rs6831591
rs61795001
rs56213727
rs28531997
rs61795002
rs74889621
rs7687112
rs28512302
rs6599318
rs149124712
rs6599319
rs6599320
rs6599321
rs146963044
rs113950039
rs9328737
rs4582105
rs150075088
rs73793586
rs74848272
rs74643185
rs10028482
rs61795004
rs6857106
rs73793588
rs73793589
rs56985696
rs73793590
rs74984113
rs73793591
rs148202137
rs73793592
rs73213590
rs77078697
rs149699552
rs56147344
rs12510827
rs12498545
rs112158821
rs77983317
rs114218307
rs61795006
rs138354836
rs4518181
rs143836287
rs147257575
rs114233186
rs73793595
rs60229242
rs61795007
rs73793596
rs73793597
rs61792060
rs73213593
rs73793599
rs139063889
rs73793600
rs77234191
rs7657860
rs7658064
rs192242477
rs73793601
rs184624056
rs149352058
rs28429717
rs111766204
rs73793602
rs17164747
rs183372836
rs17775090
rs142550206
rs7674560
rs17775145
rs11731285
rs150738695
rs114394748
rs115069723
rs79366248
rs78343340
rs73795403
rs6811431
rs58641957
rs73791808
rs73791811
rs7694325
rs143345992
rs73213596
rs61192761
rs13136187
rs75684666
rs56218479
rs112899466
rs6837796
rs11729365
rs138106788
rs11733683
rs111551744
rs148574114
rs56217474
rs56023157
rs146807806
rs77762064
rs2353602
rs56327123
rs115129711
rs145625919
rs6810785
rs74570414
rs11722521
rs11723615
rs7665727
rs75314292
rs113847214
rs74675982
rs77279928
rs9328738
rs78833908
rs185101333
rs73791814
rs10002733
rs2353599
rs185379134
rs10023604
rs138993075
rs116529450
rs13112393
rs11722197
rs6820547
rs6826459
rs66712247
rs144580614
rs11723261
rs10027325
rs1986557
rs151204434
rs58644592
rs13111233
rs73791816
rs73791817
rs6841950
rs140737865
rs6855867
rs6832556
rs73791819
rs143107219
rs187144130
rs28784663
rs59163505
rs12506277
rs74996354
rs150957655
rs12501727
rs55711923
rs76758124
rs61792114
rs13118678
rs112132883
rs62619793
rs139909714
rs181391253
rs2352936
rs77380000
rs10003142
rs10005733
rs11723803
rs73791820
rs73791821
rs12503543
rs141760235
rs565533229
rs75049882
rs6856961
rs4401407
rs140241955
rs145649355
rs115869462
rs145537558
rs12505835
rs12511388
rs2352927
rs2352928
rs7661412
rs6852858
rs79657896
rs12512676
rs138583374
rs79902242
rs115429563
rs148810448
rs61792116
rs4129956
rs6828802
rs145707531
rs184466975
rs77782115
rs7439780
rs10034550
rs112823067
rs6822366
rs150098878
rs6828943
rs13434593
rs149439237
rs144826240
rs6848983
rs190731758
rs141342220
rs111456805
rs10005699
rs7685662
rs61587838
rs11248012
rs4690251
rs73791826
rs115756802
rs10021364
rs56011643
rs140060700
rs11248013
rs111938647
rs17718976
rs111321884
rs73791827
rs6847267
rs184113189
rs193028620
rs73217578
rs6847881
rs6818538
rs141907166
rs61792119
rs13110321
rs189386071
rs565954219
rs113386709
rs10033213
rs73217579
rs59071324
rs145364818
rs116547041
rs60533229
rs73217583
rs11946825
rs73791830
rs11947752
rs61792120
rs114122353
rs73217585
rs73064352
rs11929868
rs73064354
rs568329347
rs73064356
rs79704925
rs112448993
rs147928218
rs150422890
rs12640520
rs114158562
rs112695261
rs6839107
rs6853199
rs193082720
rs183609131
rs73217587
rs61792123
rs7655981
rs7689416
rs13129786
rs6846653
rs142659595
rs6853198
rs6837456
rs181792284
rs6847222
rs73217589
rs112300904
rs112465689
rs111641016
rs61792124
rs13137548
rs7655080
rs58094550
rs61431967
rs58361877
rs58145935
rs58020250
rs59806409
rs61792130
rs73217597
rs3762866
rs3762867
rs73064371
rs138688393
rs73064378
rs6599327
rs77640350
rs3749520
rs3749521
rs3749522
rs3749523
rs115050279
rs73064387
rs115795345
rs11729526
rs11729532
rs11727981
rs61580954
rs142673772
rs55901060
rs3762868
rs186320626
rs34483255
rs61792145
rs68126535
rs149960792
rs61792146
rs61792147
rs112609182
rs141262992
rs184981599
rs79662803
rs73066317
rs116803324
rs74666941
rs60750098
rs144266858
rs73217601
rs115196964
rs61450142
rs61481977
rs7697421
rs193260767
rs189011983
rs56905415
rs151139548
rs57731643
rs4371565
rs6821220
rs73066321
rs17329078
rs7439657
rs7690318
rs73066324
rs7672205
rs73066326
rs73066328
rs7697144
rs73219204
rs115799425
rs144514156
rs6825544
rs10212688
rs143361907
rs112845648
rs11721823
rs6819237
rs115361560
rs138310776
rs190099924
rs55718920
rs56171831
rs7682616
rs56048545
rs75739380
rs17719492
rs76886738
rs61792154
rs144012347
rs71626195
rs72805135
rs145824198
rs111492105
rs61792156
rs11937955
rs55769528
rs11723986
rs6831791
rs79147894
rs139409106
rs60333530
rs56733551
rs58835461
rs148919072
rs55759971
rs113247932
rs185152675
rs9999356
rs73219210
rs6844695
rs59622708
rs113095740
rs59124493
rs2883054
rs61793661
rs55783692
rs56740548
rs61613542
rs76858807
rs141195587
rs7673688
rs116637610
rs11725919
rs11725959
rs56033331
rs9684325
rs3946
rs1443076
rs3805233
rs3805234
rs187884065
rs77682723
rs73219217
rs58234258
rs73219218
rs145800431
rs10010884
rs191396208
rs11736054
rs11730146
rs11734441
rs77498951
rs10026282
rs59112282
rs56142852
rs17164812
rs114997160
rs11737579
rs11737581
rs57193931
rs6854214
rs59557843
rs1052217
rs115214807
rs57793956
rs140511636
rs11723804
rs11723837
rs147456873
rs190791534
rs79761857
rs2218324
rs73068244
rs56107462
rs7688202
rs61793665
rs7660781
rs138273577
rs186254597
rs1822345
rs1104520
rs73792168
rs1961498
rs151104534
rs73219222
rs190271944
rs186871343
rs61603695
rs60823369
rs59225793
rs11937440
rs75155818
rs113227906
rs6850477
rs73219225
rs78305611
rs190027346
rs10012198
rs190238183
rs11728454
rs28610334
rs11725724
rs11725726
rs11728995
rs142314442
rs61793684
rs60213605
rs61793686
rs189645036
rs55789238
rs58901025
rs61793688
rs144069893
rs10025415
rs61793689
rs61793690
rs56000945
rs10030824
rs193271958
rs73070311
rs67394758
rs144231519
rs146543104
rs11939822
rs13128470
rs56202532
rs148351077
rs56413513
rs1072705
rs1961430
rs139325486
rs188081492
rs114003099
rs61200955
rs187370424
rs61021636
rs11728951
rs11735008
rs115261750
rs191000245
rs2083756
rs2352940
rs112186940
rs193112306
rs4331720
rs189020662
rs180728043
rs56366957
rs60941356
rs111927437
rs7670436
rs73219234
rs6599336
rs718429
rs76374981
rs7676782
rs189678541
rs6838825
rs114036115
rs3736498
rs3817341
rs60361704
rs59571618
rs58553768
rs112441729
rs71602464
rs77186823
rs11729974
rs73219236
rs182159610
rs146649331
rs112374291
rs145123237
rs7695712
rs113965386
rs12640525
rs73219239
rs4580609
rs73219240
rs113207587
rs7689019
rs7676105
rs73070339
rs7666919
rs7681990
rs59508097
rs1053401
rs2280250
rs2280249
rs17720527
rs139404872
rs116603332
rs11947619
rs11248017
rs58874968
rs112957844
rs113532572
rs73070347
rs113393495
rs7692463
rs13113236
rs7679649
rs113539455
rs6599338
rs190304863
rs111683736
rs61793698
rs73070352
rs17164836
rs17777103
rs957625
rs960015
rs3898364
rs73792197
rs61793699
rs61793700
rs894534
rs11248018
rs78213680
rs60771748
rs113839071
rs61793701
rs143478151
rs61793702
rs34477631
rs73070360
rs184990976
rs1045887
rs9328746
rs112248407
rs149055249
rs61793704
rs114734668
rs72501950
rs73070365
rs73070366
rs61793705
rs58422656
rs139474519
rs143491782
rs11729407
rs148479438
rs73219244
rs11248019
rs11944122
rs73219246
rs76091284
rs78644481
rs79315217
rs80070331
rs61793706
rs114239610
rs34767944
rs12646712
rs55721944
rs11947207
rs74727390
rs11946373
rs11737700
rs7662652
rs10434478
rs184894528
rs4690261
rs7674320
rs2011095
rs2011267
rs139616585
rs34696247
rs11248021
rs982599
rs61793721
rs7665576
rs12186156
rs73070381
rs113295535
rs112093188
rs60285705
rs6843019
rs6824170
rs73070387
rs139772709
rs6857424
rs60955707
rs7677447
rs138259834
rs11937374
rs76645794
rs115916087
rs75120894
rs28813691
rs6848016
rs115396572
rs6829388
rs73219249
rs7700229
rs73219251
rs192265529
rs115770394
rs6825856
rs6599345
rs6848478
rs57503099
rs180760011
rs11722124
rs61517357
rs73219252
rs76569411
rs7698112
rs111247031
rs113288558
rs73072108
rs61793727
rs6815400
rs59300284
rs149983065
rs76689893
rs115814351
rs73072110
rs78633268
rs11943005
rs78949552
rs113830521
rs6848767
rs75242523
rs6599348
rs78819436
rs6825452
rs77757184
rs6810900
rs73219255
rs76602572
rs28738768
rs186299530
rs79578106
rs6599350
rs17721028
rs6599351
rs112550984
rs61793728
rs77538072
rs13102358
rs58200511
rs7692639
rs7674542
rs143585134
rs78278761
rs116658708
rs28729407
rs7659270
rs6599352
rs147563750
rs6826380
rs114092888
rs76155238
rs75465824
rs138860859
rs180775818
rs188970611
rs7684175
rs75886120
rs7684348
rs115159453
rs147761973
rs140607960
rs150469637
rs149202404
rs75446393
rs61793731
rs11947526
rs78182978
rs56124329
rs12649752
rs12642065
rs61793732
rs140416248
rs147771574
rs6831335
rs61793733
rs55973591
rs115444849
rs61793734
rs140615665
rs115848941
rs4690270
rs180816068
rs578025072
rs4690273
rs115568388
rs112125932
rs144877538
rs61793735
rs61675960
rs191931889
rs114019127
rs28558479
rs140980234
rs115662203
rs17777599
rs28522314
rs111887602
rs188236870
rs9994908
rs28697064
rs143163975
rs183653624
rs78818608
rs80249056
rs12644335
rs7695915
rs115935649
rs17721347
rs116023724
rs116356229
rs73072125
rs17721401
rs4690182
rs7659929
rs75010109
rs74851690
rs17164861
rs6845627
rs1867188
rs10016761
rs75555959
rs56219405
rs60193843
rs148739902
rs142289079
rs150817634
rs73072136
rs13102801
rs13102808
rs13109444
rs13103050
rs140604948
rs12719770
rs4130382
rs11726338
rs6818642
rs57834329
rs116754371
rs28374581
rs13114024
rs28609510
rs13124714
rs13131404
rs77028527
rs4616693
rs144042181
rs4504200
rs4380466
rs4499656
rs148676665
rs4365672
rs35270677
rs35334779
rs34872561
rs35956476
rs11730564
rs10029096
rs10024763
rs10029104
rs77516519
rs13115344
rs13136656
rs192567048
rs181008920
rs13142669
rs7672868
rs114314362
rs1135945
rs80026264
rs7660555
rs7692313
rs7678962
rs7666226
rs7666425
rs13150531
rs75130356
rs11930567
rs61793752
rs61793753
rs114367004
rs13114026
rs4624610
rs7671228
rs149671682
rs78838181
rs79889694
rs73219262
rs11931500
rs11934549
rs11946204
rs11933478
rs11248023
rs11248024
rs76902614
rs13141560
rs34327839
rs35629431
rs34584074
rs73072173
rs73794940
rs73794942
rs73072175
rs3211083
rs77222403
rs11931543
rs56073674
rs71602468
rs11938183
rs11938226
rs11931692
rs34623004
rs13119658
rs13140110
rs61334630
rs59231873
rs59564702
rs13105652
rs13105387
rs148001906
rs13106068
rs11940796
rs11937981
rs11940914
rs115465691
rs11934533
rs11934538
rs139378580
rs56021036
rs56121355
rs34247702
rs55983970
rs73072182
rs28684815
rs28624264
rs35479345
rs36043622
rs11936515
rs11936548
rs11936717
rs11936752
rs11935642
rs80249794
rs72501954
rs10213007
rs141519421
rs10213020
rs1127410
rs7668455
rs7437016
rs7441980
rs28715137
rs13110171
rs10014602
rs10003485
rs28458903
rs28380061
rs75215224
rs28491533
rs6816690
rs6833031
rs6847050
rs6847066
rs6817963
rs6817973
rs6827438
rs6852371
rs35794339
rs9884771
rs9884826
rs9884772
rs9884673
rs9884677
rs77819679
rs13147476
rs10026805
rs113093626
rs10027174
rs4324509
rs4356866
rs4324510
rs4488886
rs73792305
rs73792306
rs28652818
rs28535797
rs28673088
rs28549216
rs13111014
rs6855585
rs13149565
rs140698490
rs77232854
rs6822767
rs28652645
rs28465192
rs73072198
rs13115802
rs10014828
rs73219265
rs13137203
rs10015083
rs10006279
rs11730410
rs10022506
rs6837492
rs57481667
rs28465521
rs34931193
rs34983150
rs11944995
rs74327826
rs35122538
rs114783055
rs13149111
rs13132774
rs116298534
rs80041827
rs116793548
rs12512697
rs62295320
rs62295347
rs6854818
rs74702339
rs34418267
rs34262279
rs61643877
rs35099398
rs77060885
rs182537845
rs34311823
rs112756721
rs73074224
rs78233832
rs73219270
rs7655590
rs35839284
rs73074226
rs75669704
rs13139052
rs192461602
rs144577889
rs13118033
rs73074229
rs77338968
rs13146809
rs76013480
rs62295350
rs140080269
rs28682363
rs115956181
rs7674091
rs76039545
rs7674895
rs73056528
rs111489677
rs10024575
rs10018393
rs28648408
rs10021714
rs73056535
rs541433761
rs77256855
rs34402770
rs73056537
rs35006826
rs28754934
rs71602477
rs116739534
rs56291707
rs62295352
rs35158410
rs77103250
rs57161616
rs147165735
rs140326376
rs144186531
rs35270524
rs71602479
rs7657809
rs59921252
rs113900057
rs34293668
rs57138956
rs78492736
rs35476224
rs75904570
rs77684698
rs34587191
rs147339870
rs7661376
rs13107526
rs114662503
rs73219276
rs71602480
rs113149015
rs78292252
rs72611197
rs79799491
rs72611198
rs72611199
rs28826275
rs71602481
rs56283233
rs76045591
rs34075612
rs72611200
rs77229907
rs72611201
rs7685281
rs10015198
rs79613010
rs35219160
rs35455427
rs80264645
rs28403281
rs28654405
rs35843044
rs71602482
rs9884240
rs28714509
rs34053163
rs7672426
rs28769407
rs190040135
rs13136626
rs78212191
rs13111179
rs72611202
rs13150119
rs11248029
rs34307246
rs143891662
rs72613103
rs111827885
rs117188514
rs71602484
rs74327749
rs67376373
rs13147797
rs13107358
rs191813455
rs77031975
rs9998967
rs115359246
rs28710261
rs10033239
rs35853545
rs115501488
rs7669178
rs115508540
rs114801362
rs78827403
rs10031968
rs13117283
rs115630240
rs72613104
rs28711586
rs34366493
rs67703486
rs116696689
rs114601519
rs10029928
rs71602486
rs34585712
rs13116523
rs13127213
rs7438471
rs13133935
rs9997286
rs13139089
rs10007206
rs35207129
rs4075653
rs149828243
rs79773693
rs10007497
rs34094325
rs72613105
rs35535457
rs28476575
rs34698095
rs34568772
rs28754797
rs34391278
rs115775983
rs112849920
rs72613106
rs78918869
rs111666091
rs34953355
rs190006783
rs36060793
rs35649145
rs35137658
rs34992186
rs28687729
rs36117387
rs34165278
rs35694609
rs75225795
rs35564967
rs35869797
rs35972513
rs145627987
rs79102845
rs34421911
rs71602488
rs35935310
rs71602489
rs78667721
rs71602490
rs35732782
rs34096984
rs13101691
rs72613107
rs34477049
rs28469188
rs187364482
rs59623849
rs116807918
rs73056586
rs10031745
rs74380992
rs10011154
rs3888807
rs115852076
rs28504161
rs35214302
rs57794368
rs115236769
rs28438498
rs75915825
rs72613108
rs137974280
rs28588872
rs28600205
rs28380593
rs10023472
rs10027866
rs76716489
rs28502612
rs28374488
rs3934459
rs4505760
rs13143415
rs71602491
rs28520978
rs71602492
rs67030464
rs116408095
rs3864130
rs1135375
rs28569875
rs9992641
rs75695239
rs116353162
rs10027549
rs28535694
rs28742899
rs28630797
rs76455781
rs35621580
rs71602495
rs113260926
rs13103955
rs80196568
rs74464382
rs116283697
rs151118046
rs33997822
rs141726344
rs35894204
rs193184898
rs13119162
rs34363025
rs187617843
rs73058406
rs28586910
rs143341363
rs9985747
rs7436737
rs3891250
rs76590730
rs28583078
rs112000135
rs72613109
rs66894659
rs79894085
rs71602496
rs79136028
rs28568555
rs28483373
rs35925646
rs61733857
rs28675771
rs61760239
rs28609585
rs13114299
rs28470912
rs13104878
rs4463020
rs35621318
rs80010815
rs28525003
rs76028807
rs113529517
rs71602500
rs149818029
rs116594734
rs114450750
rs184913645
rs28655411
rs13110755
rs117750622
rs146572235
rs71602501
rs73219286
rs138857123
rs183765686
rs10030136
rs181516553
rs182710064
rs4518182
rs77375475
rs193270488
rs9998786
rs76995815
rs7690350
rs9991613
rs142805020
rs116368462
rs548798380
rs145190947
rs143102140
rs10026699
rs9997898
rs76590635
rs75012393
rs181588642
rs11248032
rs35466919
rs6840253
rs115477521
rs142965339
rs191248851
rs71602502
rs28670531
rs4690290
rs111433148
rs28605080
rs10000058
rs116648705
rs28673482
rs150792482
rs112405464
rs4263340
rs4447815
rs11248033
rs11248034
rs62296762
rs11730652
rs114649518
rs58167498
rs12646225
rs28547545
rs28379067
rs79739589
rs138081769
rs76057807
rs146011653
rs6837180
rs76936643
rs141218181
rs111232186
rs28639727
rs111792032
rs74282736
rs79086820
rs11939772
rs80100206
rs141728233
rs72501957
rs75751670
rs77554117
rs12647181
rs73219293
rs55948606
rs7663102
rs56011263
rs4690186
rs4690292
rs4690187
rs10020614
rs4690188
rs13136122
rs77682547
rs11734460
rs11940788
rs150537577
rs114119746
rs79839061
rs73219300
rs4690293
rs142970000
rs35734242
rs73221103
rs73221106
rs73221107
rs77823119
rs73221108
rs28743077
rs142150656
rs34910327
rs4076064
rs73221109
rs148721651
rs12504026
rs113663222
rs74282738
rs79047899
rs12374317
rs11248035
rs62296764
rs12374324
rs11248036
rs116446669
rs12510790
rs10452329
rs78140996
rs187619670
rs112926042
rs191967170
rs73221113
rs9328756
rs4690294
rs146638819
rs4690295
rs73221115
rs7438761
rs73221116
rs73221117
rs13116048
rs73221118
rs148297623
rs73221120
rs73221121
rs114047292
rs78838194
rs4317149
rs11735280
rs78196820
rs11553326
rs56121601
rs114480470
rs73221123
rs10034650
rs74764949
rs73221124
rs34434107
rs73221126
rs73221127
rs73221128
rs7672212
rs13142139
rs142530150
rs7672618
rs73221129
rs79713586
rs139429587
rs10008911
rs79832740
rs13110907
rs149278327
rs73221131
rs77221077
rs78528162
rs73221135
rs4690296
rs73221137
rs4690297
rs142452608
rs150018983
rs4690189
rs11723111
rs73221138
rs10004172
rs13133410
rs78036858
rs77052907
rs78900947
rs11729193
rs11248037
rs747504
rs4234853
rs111652071
rs17777946
rs183837574
rs12505220
rs12502944
rs55990625
rs12643640
rs2279174
rs115663287
rs56187241
rs74218125
rs7376288
rs56118250
rs35645043
rs4690190
rs4690301
rs10213001
rs10213196
rs4690191
rs78564282
rs7376403
rs111386626
rs7377200
rs4690192
rs73221200
rs9332466
rs62294060
rs6845891
rs17721766
rs1531583
rs17164964
rs1531584
rs899389
rs17721913
rs17721944
rs4690193
rs17164972
rs142971131
rs4690304
rs4690305
rs77937203
rs2335171
rs138271862
rs11733812
rs6599374
rs62294061
rs34959417
rs62294063
rs36031899
rs73222803
rs56148616
rs34703682
rs73058469
rs57297500
rs6823876
rs73222805
rs73222806
rs4690281
rs73222807
rs4690282
rs75811058
rs2242233
rs2242234
rs2242235
rs13130034
rs6821861
rs4690307
rs73222810
rs28497436
rs4690308
rs73222811
rs4234854
rs4690309
rs116669798
rs6838241
rs150203285
rs13138362
rs77886012
rs13127293
rs62294074
rs55700741
rs28624826
rs75724417
rs35333201
rs899391
rs899392
rs11935678
rs11931963
rs899393
rs3755966
rs4690310
rs6858101
rs6815857
rs12642051
rs12644402
rs62294076
rs62294077
rs6829951
rs6810428
rs62294078
rs6816483
rs73058482
rs74505207
rs62294079
rs7336
rs115135810
rs4690194
rs114282746
rs58212655
rs57003523
rs62294081
rs1894
rs62294082
rs17164985
rs1026740
rs1044147
rs1811560
rs1026741
rs1044180
rs112744673
rs75203223
rs6828898
rs62294083
rs56199932
rs114504210
rs936552
rs11729987
rs73222824
rs62294121
rs6818983
rs6834724
rs7696341
rs7377314
rs7683551
rs73058497
rs148193329
rs140633095
rs4690312
rs113267202
rs73058499
rs73222827
rs6848474
rs77209954
rs71604324
rs11248040
rs11934187
rs75014120
rs6819857
rs55715360
rs7682244
rs34263120
rs62294124
rs73222831
rs73222832
rs11936723
rs75422798
rs79470242
rs147200445
rs6840352
rs6811804
rs34649712
rs62294125
rs182277911
rs10471237
rs56074082
rs55667166
rs74375390
rs55974756
rs62294126
rs13147679
rs28548751
rs1564279
rs4234855
rs28638011
rs7655749
rs114081332
rs7674850
rs7655941
rs7661962
rs7662167
rs114956146
rs13111051
rs13145884
rs59949279
rs6838243
rs3822027
rs3733356
rs3733357
rs3733358
rs7340883
rs1052595
rs2242237
rs116320846
rs2242236
rs6816868
rs183377679
rs11735877
rs10794536
rs13128363
rs80187089
rs6816792
rs6816802
rs4690313
rs3816683
rs3816682
rs3088106
rs3816680
rs3816679
rs3816677
rs3816675
rs73222839
rs3816674
rs3816673
rs73222841
rs55636227
rs3775137
rs3775138
rs73222842
rs6815765
rs77684775
rs3775139
rs3775140
rs6811216
rs6850257
rs6850266
rs11734005
rs3775141
rs190366852
rs3775142
rs3775143
rs13108421
rs13108435
rs13149773
rs13130087
rs13130280
rs13109607
rs13116062
rs13151015
rs13131168
rs13131185
rs13151247
rs62294129
rs13136722
rs13105255
rs13105473
rs13105702
rs13122480
rs75261937
rs62294130
rs3822028
rs3775144
rs3775145
rs11930710
rs3775146
rs3775147
rs3775148
rs59157526
rs2306251
rs2306250
rs115071561
rs10902759
rs11725571
rs73060334
rs73060336
rs73207751
rs11723514
rs80237166
rs116304563
rs4690314
rs6599376
rs28587502
rs57170954
rs11722977
rs77947016
rs62294151
rs192648532
rs183167940
rs4690315
rs55646005
rs116616956
rs140920376
rs10004297
rs73207755
rs10004503
rs9998158
rs62294152
rs62294153
rs11730181
rs11724278
rs10011889
rs34951963
rs76984010
rs113752796
rs34163945
rs7677766
rs10004482
rs73207757
rs73207759
rs78196536
rs150325060
rs138002033
rs149482314
rs186890821
rs75929899
rs143330209
rs17165026
rs17165032
rs17165034
rs62294154
rs78931060
rs60018246
rs115130241
rs148879898
rs143574218
rs75591064
rs77943567
rs28504502
rs115788968
rs28685840
rs147786984
rs9328757
rs9328758
rs7688925
rs7660746
rs59898624
rs140513621
rs6599380
rs7686544
rs11248042
rs7687101
rs11248043
rs17165046
rs17165051
rs12504575
rs7376690
rs56661751
rs6832751
rs6599381
rs6599382
rs6599383
rs10155282
rs7375209
rs34006598
rs142869654
rs7377207
rs11248044
rs74469192
rs140734551
rs12511420
rs6817287
rs56845396
rs6842106
rs6823196
rs28437588
rs76444973
rs75673685
rs10155482
rs6848761
rs11942504
rs2276906
rs116813973
rs62295461
rs58352100
rs936551
rs11248047
rs11734742
rs148964088
rs79590461
rs6599384
rs77853873
rs59710573
rs7378189
rs11737021
rs7378224
rs7376916
rs11734954
rs35728138
rs11721731
rs73207767
rs9998888
rs11933159
rs7656533
rs79290357
rs7665945
rs7665967
rs4690316
rs4690318
rs4690319
rs7657330
rs4690320
rs10471247
rs10471248
rs114066161
rs11724697
rs11725777
rs28416002
rs142448767
rs56852661
rs73207770
rs79565855
rs28699255
rs3937759
rs73207773
rs56968267
rs11727899
rs6843201
rs76643823
rs73207774
rs1078139
rs1078140
rs2878442
rs11931773
rs1078138
rs75875984
rs35177456
rs147713291
rs56157509
rs55784607
rs76420143
rs2127168
rs79263260
rs11724390
rs11736866
rs116036181
rs77092940
rs76638961
rs4690321
rs150714394
rs62295465
rs4690322
rs73207777
rs73207778
rs62295467
rs2878441
rs11730726
rs76839318
rs7695136
rs76927558
rs17165085
rs75337397
rs150872606
rs56371097
rs62295468
rs28583667
rs79772189
rs62295470
rs7661467
rs112309482
rs6964
rs1134921
rs55728587
rs8093
rs2306242
rs2306241
rs6843838
rs6828147
rs75072999
rs10031922
rs17165087
rs17165089
rs116087218
rs150789675
rs79263096
rs6843215
rs6843423
rs79006606
rs11942387
rs77652918
rs34006051
rs9993159
rs11248049
rs183822776
rs62295555
rs182526208
rs4690340
rs7697256
rs75178166
rs58466439
rs7666736
rs141085685
rs73207782
rs79964683
rs76980717
rs7667270
rs11735356
rs11735448
rs2878358
rs74358512
rs12509561
rs10028259
rs76848809
rs76370559
rs11731387
rs2279175
rs1564282
rs75374083
rs11735882
rs2061846
rs2279176
rs2279177
rs73062400
rs75577800
rs56253935
rs12651271
rs56307842
rs11248050
rs79842872
rs4690339
rs2335172
rs62295557
rs11723087
rs150048742
rs115550031
rs145341437
rs11737222
rs7697252
rs7684266
rs74282745
rs12651368
rs150781969
rs11248051
rs7663814
rs2306249
rs35227944
rs1026738
rs3775136
rs3775135
rs11936594
rs3775134
rs11248052
rs2306248
rs1064207
rs2306247
rs2306246
rs112225848
rs62295558
rs3733353
rs73207789
rs3733352
rs3733351
rs3822026
rs56986122
rs6854553
rs2306245
rs34585705
rs2306244
rs188239285
rs45631832
rs7690306
rs11726280
rs7690704
rs3775133
rs60523283
rs74907285
rs755447
rs73207790
rs73207791
rs751091
rs113826088
rs17165125
rs62297061
rs4690336
rs75295122
rs764324
rs74705729
rs74282747
rs10023660
rs11733713
rs11734537
rs11732965
rs17165126
rs62297062
rs62297063
rs78590562
rs78005997
rs77124090
rs77918304
rs41286651
rs3736088
rs2306254
rs1564281
rs1564280
rs73207794
rs56083715
rs11942404
rs146733762
rs77689311
rs57445359
rs75067454
rs79381557
rs58036322
rs144026795
rs3775132
rs3775131
rs60492656
rs3775130
rs3775129
rs58429160
rs17165130
rs73064427
rs2279187
rs45486093
rs2279186
rs2279185
rs10902760
rs77317373
rs3736087
rs3736086
rs11731840
rs113162129
rs899388
rs11736181
rs3736084
rs3736083
rs41286653
rs899387
rs11946340
rs41286655
rs4690206
rs17781348
rs112078130
rs6837500
rs6837528
rs75131424
rs76033377
rs28662837
rs62297079
rs17781378
rs74775400
rs56785826
rs78009386
rs7657611
rs55975176
rs112343297
rs79828386
rs113182144
rs113646280
rs77564815
rs566830995
rs116234163
rs4690204
rs4690203
rs75214905
rs77060135
rs56223707
rs112260350
rs2279184
rs2279183
rs2279182
rs2279181
rs9328759
rs9328760
rs2279180
rs3822025
rs115260110
rs115830981
rs41286659
rs2306253
rs74282750
rs79692917
rs117842813
rs3775128
rs3775127
rs3775126
rs56080039
rs114473843
rs11726912
rs11725376
rs78256167
rs76712894
rs148956927
rs75713448
rs79881735
rs12499663
rs114332099
rs34509509
rs28410128
rs4690202
rs530170230
rs28628421
rs11726508
rs17781499
rs74846645
rs3775125
rs17725145
rs9994159
rs3775124
rs2306252
rs142278816
rs2003919
rs3775122
rs3775121
rs3775120
rs3775119
rs3822024
rs3755963
rs3775118
rs112588707
rs3755962
rs3755961
rs3755960
rs78651370
rs147882917
rs115384752
rs73209865
rs35670600
rs3822023
rs73792041
rs3775117
rs3775116
rs3775115
rs3822022
rs62297083
rs6826191
rs141166762
rs139951812
rs17165156
rs73209867
rs2008478
rs10029038
rs77609436
rs116652272
rs3775114
rs3775113
rs3775112
rs3755959
rs116272755
rs79695461
rs10005752
rs115448944
rs150316836
rs6820943
rs3796610
rs145742904
rs4690201
rs141993448
rs11248057
rs553429667
rs2279178
rs6842808
rs73209872
rs28970510
rs62297086
rs114757879
rs77057847
rs76160568
rs4690332
rs11724439
rs12646291
rs139488741
rs115258338
rs7665653
rs141088032
rs62297087
rs77528402
rs28496796
rs6842493
rs6826965
rs6856659
rs76899536
rs115896125
rs142442487
rs6847650
rs11723135
rs899385
rs35239183
rs77437521
rs182396251
rs80298333
rs75885647
rs6842215
rs6822424
rs56353809
rs11734449
rs4690330
rs79026232
rs60340502
rs77566372
rs7663192
rs754758
rs873785
rs28403582
rs873786
rs112514562
rs112172867
rs4690198
rs935965
rs149261175
rs111646157
rs4690329
rs78501969
rs4690328
rs60684016
rs6829987
rs73209888
rs6851787
rs6851795
rs77186370
rs28817103
rs62294484
rs11724898
rs10016294
rs112093537
rs75598254
rs6599388
rs6599389
rs140885588
rs11729289
rs79333548
rs7687129
rs56664216
rs113432984
rs77480647
rs188911015
rs6848199
rs35208825
rs140892583
rs10008187
rs17165168
rs17165170
rs6815138
rs55933917
rs2290402
rs2290403
rs10516158
rs6813110
rs11730111
rs76054593
rs10017289
rs935977
rs80269477
rs34884217
rs2290404
rs78188793
rs11552301
rs140188963
rs2290405
rs139329148
rs10902761
rs73209899
rs28504033
rs144527015
rs74391911
rs28440052
rs3733343
rs3733344
rs3822019
rs1051613
rs7695319
rs80114247
rs34311866
rs748483
rs115657987
rs74472532
rs75067698
rs114339535
rs4690326
rs4690197
rs3733345
rs3733346
rs3733347
rs3733349
rs56039006
rs77382558
rs78509705
rs28671147
rs116777977
rs6599390
rs41286661
rs75854631
rs2335500
rs34406303
rs114739803
rs149329010
rs77995383
rs4690325
rs4690324
rs11248059
rs35117553
rs4690196
rs1377587
rs1377586
rs2305487
rs143809228
rs62294486
rs3755958
rs11728344
rs61276640
rs77386309
rs11248060
rs113463957
rs13101828
rs11724804
rs561385071
rs3806761
rs62294491
rs4690229
rs4690230
rs6829197
rs11731377
rs116747058
rs142943203
rs11726637
rs4583705
rs4690163
rs73211813
rs116648731
rs6814300
rs76051233
rs17783233
rs6856425
rs11736451
rs72613114
rs4690219
rs78243670
rs6814642
rs3806755
rs4690220
rs11248061
rs10902762
rs10794537
rs147250021
rs2045064
rs3796621
rs36069160
rs3796622
rs3796623
rs4690221
rs74907962
rs184671154
rs76493568
rs62294518
rs115435541
rs2290401
rs143974931
rs3822020
rs80086308
rs11936407
rs3806756
rs144086020
rs3806757
rs3806759
rs3806760
rs62294519
rs11248062
rs11248063
rs11729777
rs10471249
rs10471250
rs28504164
rs146281633
rs566048292
rs73219723
rs4690222
rs62294520
rs1799846
rs935966
rs1814546
rs148959726
rs138298498
rs13108467
rs56079856
rs62294522
rs3755957
rs3755956
rs3755955
rs3755954
rs116454030
rs3733342
rs3733341
rs6815946
rs6829789
rs114806891
rs6830825
rs6811373
rs6831021
rs6831280
rs6836258
rs115790973
rs73066479
rs115134980
rs115929690
rs1131853
rs2305488
rs2305489
rs76865393
rs6827815
rs76048788
rs62294523
rs6829296
rs10461366
rs77592320
rs10018140
rs10010999
rs6855019
rs6855233
rs112453299
rs6812278
rs34721481
rs4505759
rs4569707
rs145072823
rs79664023
rs78520297
rs138648196
rs34627176
rs4647942
rs13143527
rs11734750
rs76051363
rs79574529
rs143793031
rs77822621
rs140402760
rs56396408
rs6814476
rs74569579
rs62294525
rs34869253
rs116709547
rs34587452
rs55639339
rs78852263
rs35654957
rs35220088
rs55916145
rs56034896
rs748651
rs114958149
rs60302202
rs111632154
rs77145216
rs74921869
rs73219733
rs144793356
rs66515989
rs62296060
rs115185523
rs114065860
rs62296061
rs72501960
rs78590462
rs3822032
rs3796624
rs4647934
rs11723654
rs73070422
rs76451154
rs4647933
rs4647946
rs190575367
rs4647944
rs4647930
rs4647931
rs4647932
rs4647939
rs1064838
rs115679552
rs3733350
rs4647940
rs7664212
rs7680381
rs62296062
rs150351472
rs10006164
rs34477934
rs34551298
rs12641224
rs34801085
rs115259783
rs60717590
rs188388416
rs77143521
rs114164738
rs11721506
rs60633311
rs935973
rs935974
rs4450872
rs11722658
rs141793018
rs115274126
rs62296067
rs11728938
rs189708974
rs10012074
rs11726058
rs10003058
rs78890240
rs13138114
rs143303795
rs150775904
rs28696013
rs113042475
rs68178116
rs35321695
rs62296069
rs538239264
rs62296070
rs112551498
rs80257442
rs11941528
rs111255002
rs62296071
rs78613245
rs62296072
rs73219741
rs112069922
rs77298415
rs114279554
rs11730596
rs62296073
rs58579974
rs62296075
rs62296076
rs62296077
rs56308648
rs62296078
rs13137819
rs56958378
rs80075344
rs62294688
rs4690218
rs7669461
rs11733478
rs2242083
rs935972
rs7682141
rs116146382
rs935971
rs935970
rs7683379
rs11726436
rs17131820
rs28377444
rs62294689
rs35621577
rs34956924
rs114358991
rs73072227
rs28481697
rs28721561
rs7680608
rs7679432
rs60085185
rs3816474
rs10003009
rs9995279
rs9992925
rs2290411
rs10026482
rs60315584
rs17131824
rs13119276
rs145316354
rs11727135
rs11727136
rs13114658
rs2290410
rs57186616
rs11724371
rs2248083
rs2045069
rs2045068
rs77924371
rs2045067
rs2045066
rs2045065
rs6852246
rs113061374
rs111572776
rs6852850
rs76319257
rs6839931
rs6858612
rs11947960
rs11247971
rs10084849
rs10084887
rs10084888
rs10084889
rs10084890
rs62294712
rs12645644
rs13134921
rs13106586
rs13108207
rs13140341
rs13108222
rs184201033
rs13135215
rs13107058
rs28498761
rs4690215
rs4690214
rs182031869
rs6817989
rs4690213
rs4690212
rs28562028
rs6822863
rs6854793
rs10902752
rs10902753
rs7673898
rs6599276
rs62294713
rs4690347
rs4690346
rs4690345
rs6814276
rs4690344
rs4690343
rs6814833
rs11731289
rs11731320
rs12233733
rs13137782
rs7669399
rs7685541
rs138292229
rs7669622
rs6599278
rs6599279
rs6827357
rs189143145
rs10031302
rs6850784
rs56019586
rs6852558
rs6852968
rs6821725
rs11247972
rs10017931
rs34688717
rs10007978
rs28374671
rs62294717
rs28579427
rs935969
rs935968
rs112406116
rs6599280
rs11731238
rs11731239
rs11732259
rs6827206
rs57770549
rs17728127
rs9992322
rs2290409
rs2290408
rs6852155
rs17795477
rs2014318
rs1010342
rs6812586
rs6812596
rs6836350
rs6835141
rs11938124
rs111533894
rs6837145
rs145249080
rs1466216
rs1466215
rs11940546
rs1466214
rs11732520
rs2100411
rs11724989
rs2290407
rs1453605
rs115072543
rs7660779
rs62294746
rs671790
rs641987
rs4690209
rs140154714
rs617633
rs13147452
rs28717061
rs1670533
rs17164229
rs610218
rs585735
rs62294747
rs112883152
rs583100
rs689216
rs688785
rs688008
rs687939
rs13146371
rs62294748
rs676561
rs79053889
rs674347
rs17164235
rs652063
rs62294749
rs651509
rs651135
rs62294750
rs649243
rs658320
rs28514301
rs28588234
rs28510738
rs151010222
rs73074169
rs643484
rs643043
rs28620427
rs604526
rs630549
rs1680026
rs1680027
rs606293
rs606327
rs629638
rs629261
rs629260
rs11939380
rs608066
rs1670534
rs59057706
rs616196
rs56889100
rs60035268
rs615381
rs614945
rs13106356
rs633954
rs584472
rs62294752
rs78045754
rs636976
rs648640
rs4045481
rs649950
rs147477708
rs651017
rs649616
rs649258
rs62294753
rs647828
rs2924495
rs114174358
rs646117
rs681857
rs682243
rs12647929
rs682787
rs633599
rs633556
rs633141
rs633087
rs632319
rs588824
rs78597275
rs620398
rs589660
rs619407
rs616569
rs604597
rs11247973
rs55741287
rs73188348
rs3796620
rs3796619
rs62294755
rs4974601
rs10033163
rs6857085
rs6814094
rs6839147
rs6839291
rs6845252
rs6840162
rs4974628
rs4974561
rs112014944
rs62294756
rs10032470
rs10032349
rs138737687
rs13119696
rs71604358
rs4974637
rs4974638
rs4974639
rs76056108
rs1825092
rs35366709
rs17729286
rs1383660
rs4974642
rs4974643
rs56287616
rs4974644
rs7691553
rs7686839
rs4974569
rs4974571
rs143956184
rs4246683
rs4246684
rs4974573
rs6839768
rs6840347
rs145692089
rs11728360
rs148945469
rs11736950
rs62296477
rs116355641
rs6831018
rs6599282
rs6599283
rs28478922
rs138087667
rs10016588
rs1481167
rs77166417
rs17164346
rs6836158
rs78628528
rs141226728
rs144936321
rs7684536
rs7661069
rs7690300
rs73188365
rs17164349
rs4974591
rs1904931
rs75818011
rs78024632
rs115018659
rs137972588
rs76124050
rs28855974
rs116444052
rs28660089
rs17164350
rs17164353
rs10029139
rs36090553
rs113045082
rs138038896
rs143489051
rs141144613
rs78149767
rs139385495
rs10002248
rs76874714
rs146111657
rs80319125
rs7685051
rs142755733
rs151223318
rs7676956
rs112362501
rs7679718
rs114112881
rs11735226
rs79154685
rs112293379
rs56079563
rs76965348
rs6826705
rs115158128
rs114472337
rs73792281
rs115981925
rs6599284
rs144217149
rs7659054
rs11726675
rs62293560
rs76042814
rs6599285
rs114288292
rs6853712
rs77025934
rs79314138
rs77125345
rs7671502
rs140159804
rs150319239
rs115219180
rs11247974
rs4368552
rs2127908
rs77703123
rs13118508
rs17164362
rs4974627
rs149723109
rs28621675
rs113909062
rs139028827
rs11732057
rs78224373
rs80099866
rs114992778
rs139089914
rs147447884
rs73065688
rs13132174
rs148818905
rs114688690
rs74678641
rs150237609
rs143146863
rs79519929
rs138342109
rs4974629
rs17164364
rs141746587
rs116807430
rs79741357
rs34525665
rs77273904
rs143301573
rs11734374
rs10014526
rs114772947
rs115244473
rs145418077
rs4974563
rs117560503
rs62293562
rs10020143
rs4974564
rs79618317
rs189413033
rs146213255
rs148306884
rs28569895
rs201166628
rs750305
rs28750743
rs28883944
rs28886387
rs4974633
rs28785628
rs10003030
rs11723211
rs6821904
rs963598
rs11937228
rs73065696
rs73065698
rs114416303
rs79373812
rs10015944
rs60044123
rs10027895
rs2127910
rs11726836
rs4532184
rs80343107
rs75690857
rs35374142
rs10014245
rs75448245
rs17164366
rs2001862
rs35936358
rs59465697
rs10002437
rs17164369
rs17164373
rs17802266
rs7690832
rs7669287
rs111388896
rs17164380
rs74440259
rs28540372
rs73067706
rs17164382
rs17164384
rs3775110
rs78821115
rs3755953
rs3775111
rs147595182
rs11731643
rs11726554
rs11731685
rs73067775
rs76966734
rs2279279
rs73067776
rs13140868
rs11247975
rs193114328
rs2242278
rs2242279
rs6836335
rs11538062
rs146113450
rs6812059
rs28578449
rs75654334
rs77180393
rs112867513
rs62293577
rs79844196
rs878323
rs878324
rs878325
rs76603519
rs113727613
rs13435166
rs73793103
rs116218155
rs79930241
rs114051606
rs140790151
rs151313442
rs143932993
rs80297768
rs28856334
rs7678661
rs7659624
rs11930225
rs114502788
rs552282727
rs6839063
rs147733701
rs60298204
rs6820344
rs76650972
rs11247978
rs11724575
rs28545482
rs62293586
rs76146323
rs144744885
rs6840196
rs872895
rs1250126
rs111340627
rs80212361
rs6599290
rs1250125
rs875475
rs113963956
rs79025626
rs900030
rs74403650
rs77049343
rs13115903
rs56401136
rs143536365
rs74714351
rs79207115
rs145862245
rs36096962
rs57276390
rs1250103
rs57890261
rs73793112
rs61745846
rs12508446
rs73188275
rs1250102
rs111227886
rs143430716
rs56331137
rs1250106
rs1680068
rs1732127
rs1250105
rs150318646
rs900024
rs7666565
rs73069911
rs4993865
rs877987
rs139694262
rs1045480
```
