## Supplementary material for "Characterization of shared and ancestry-specific signals driving complex traits using multi-ancestry fine-mapping": s2.afreq

```
#CHROM	ID	REF	ALT	ALT_FREQS	OBS_CT
4	rs13124826	A	G	0.744048	1008
4	rs61794996	C	G	0.108135	1008
4	rs145279204	G	A	0.0565476	1008
4	rs11730202	C	T	0.108135	1008
4	rs11727093	G	T	0.102183	1008
4	rs78342438	C	T	0.0426587	1008
4	rs191162047	G	A	0.0426587	1008
4	rs4579063	T	C	0.89881	1008
4	rs4690243	C	T	0.897817	1008
4	rs6830496	G	A	0.108135	1008
4	rs11723492	T	C	0.151786	1008
4	rs77090441	C	G	0.0654762	1008
4	rs12649745	G	T	0.744048	1008
4	rs150475809	G	T	0.0257937	1008
4	rs2353605	C	T	0.152778	1008
4	rs11248009	T	C	0.108135	1008
4	rs148397417	G	A	0.0436508	1008
4	rs61794997	C	T	0.108135	1008
4	rs150422859	G	A	0.0436508	1008
4	rs115277890	A	G	0.0436508	1008
4	rs11724417	A	C	0.108135	1008
4	rs11737263	G	A	0.151786	1008
4	rs11737268	G	A	0.151786	1008
4	rs185243115	C	A	0.0426587	1008
4	rs11724176	C	T	0.108135	1008
4	rs11726829	T	C	0.151786	1008
4	rs17521834	A	G	0.108135	1008
4	rs61794998	C	G	0.151786	1008
4	rs12506250	T	C	0.151786	1008
4	rs114755678	T	C	0.00496032	1008
4	rs1986386	T	C	0.109127	1008
4	rs1578898	C	T	0.151786	1008
4	rs56405031	G	A	0.0436508	1008
4	rs141662933	C	T	0.0436508	1008
4	rs12503763	T	C	0.0426587	1008
4	rs2883229	G	C	0.152778	1008
4	rs4510422	C	T	0.151786	1008
4	rs80316648	G	A	0.151786	1008
4	rs117273789	A	G	0.0436508	1008
4	rs61794999	T	A	0.108135	1008
4	rs77700883	G	A	0.108135	1008
4	rs78896226	C	T	0.108135	1008
4	rs6824561	T	C	0.183532	1008
4	rs114450879	C	A	0.0436508	1008
4	rs114184786	A	G	0.0436508	1008
4	rs11729659	G	C	0.151786	1008
4	rs7687833	T	C	0.151786	1008
4	rs11731933	G	A	0.151786	1008
4	rs4549329	T	A	0.151786	1008
4	rs28460123	A	C	0.151786	1008
4	rs7686546	G	A	0.108135	1008
4	rs7658743	C	T	0.108135	1008
4	rs61795001	C	T	0.108135	1008
4	rs28531997	C	T	0.151786	1008
4	rs61795002	G	A	0.108135	1008
4	rs7687112	A	G	0.151786	1008
4	rs6599318	C	T	0.108135	1008
4	rs146963044	C	T	0.108135	1008
4	rs77250608	T	C	0.046627	1008
4	rs9328737	C	T	0.151786	1008
4	rs4582105	T	C	0.108135	1008
4	rs10028482	G	A	0.151786	1008
4	rs6857106	G	T	0.151786	1008
4	rs56985696	T	C	0.543651	1008
4	rs74984113	G	A	0.110119	1008
4	rs77078697	T	C	0.151786	1008
4	rs12510827	G	A	0.151786	1008
4	rs61795006	C	G	0.151786	1008
4	rs150855307	T	C	0.0416667	1008
4	rs4518181	C	T	0.100198	1008
4	rs61795007	G	A	0.151786	1008
4	rs73793597	G	A	0.151786	1008
4	rs61792060	C	A	0.15377	1008
4	rs79914894	C	T	0.0436508	1008
4	rs77234191	G	A	0.111111	1008
4	rs28429717	T	C	0.181548	1008
4	rs17164747	G	T	0.139881	1008
4	rs189531835	C	G	0.0436508	1008
4	rs7674560	G	C	0.183532	1008
4	rs11731285	A	G	0.18254	1008
4	rs79366248	T	C	0.139881	1008
4	rs78343340	G	A	0.139881	1008
4	rs7694325	A	G	0.183532	1008
4	rs143419790	C	G	0.031746	1008
4	rs75591813	T	A	0.0436508	1008
4	rs13136187	G	A	0.12996	1008
4	rs6837796	A	G	0.183532	1008
4	rs11729365	G	A	0.139881	1008
4	rs11733683	C	A	0.139881	1008
4	rs77762064	A	T	0.140873	1008
4	rs11722521	A	T	0.139881	1008
4	rs11723615	T	C	0.139881	1008
4	rs7665727	A	T	0.139881	1008
4	rs9328738	A	G	0.186508	1008
4	rs10002733	A	C	0.188492	1008
4	rs2353599	C	G	0.186508	1008
4	rs10023604	G	C	0.186508	1008
4	rs13112393	T	A	0.0525794	1008
4	rs11722197	A	G	0.138889	1008
4	rs66712247	T	C	0.00496032	1008
4	rs11723261	A	G	0.138889	1008
4	rs10027325	G	A	0.186508	1008
4	rs1986557	T	C	0.186508	1008
4	rs13111233	C	A	0.119048	1008
4	rs75349991	C	A	0.0446429	1008
4	rs28784663	C	T	0.139881	1008
4	rs12506277	T	C	0.186508	1008
4	rs12501727	G	C	0.186508	1008
4	rs61792114	A	T	0.184524	1008
4	rs2352936	A	G	0.184524	1008
4	rs143260225	G	A	0.0327381	1008
4	rs141703691	C	A	0.0327381	1008
4	rs10003142	C	G	0.185516	1008
4	rs10005733	C	G	0.184524	1008
4	rs11723803	G	T	0.184524	1008
4	rs12503543	C	T	0.703373	1008
4	rs117321689	G	T	0.0386905	1008
4	rs4401407	A	G	0.184524	1008
4	rs149655631	G	C	0.0257937	1008
4	rs12505835	G	C	0.138889	1008
4	rs12511388	T	C	0.183532	1008
4	rs2352927	C	T	0.286706	1008
4	rs2352928	G	C	0.286706	1008
4	rs7661412	G	A	0.103175	1008
4	rs6852858	A	T	0.103175	1008
4	rs79657896	G	A	0.106151	1008
4	rs12512676	A	G	0.264881	1008
4	rs61792116	T	C	0.107143	1008
4	rs4129956	A	C	0.107143	1008
4	rs117549951	G	A	0.046627	1008
4	rs6828802	C	T	0.256944	1008
4	rs77782115	A	G	0.094246	1008
4	rs7439780	C	T	0.135913	1008
4	rs10034550	A	G	0.291667	1008
4	rs112823067	A	G	0.136905	1008
4	rs6822366	A	G	0.136905	1008
4	rs6828943	T	C	0.136905	1008
4	rs13434593	A	G	0.28869	1008
4	rs6848983	G	T	0.102183	1008
4	rs111456805	T	C	0.102183	1008
4	rs10005699	T	G	0.74504	1008
4	rs7685662	T	C	0.892857	1008
4	rs115057862	T	G	0.047619	1008
4	rs61587838	A	T	0.104167	1008
4	rs11248012	G	A	0.744048	1008
4	rs4690251	A	G	0.74504	1008
4	rs73791826	C	G	0.103175	1008
4	rs10021364	T	C	0.892857	1008
4	rs56011643	G	A	0.102183	1008
4	rs11248013	T	C	0.107143	1008
4	rs140478364	C	G	0.0446429	1008
4	rs111938647	C	T	0.102183	1008
4	rs192266100	C	T	0.0446429	1008
4	rs111321884	G	C	0.102183	1008
4	rs73791827	T	G	0.102183	1008
4	rs6847267	C	T	0.892857	1008
4	rs79784952	G	A	0.0446429	1008
4	rs146866063	C	T	0.0436508	1008
4	rs73217578	T	C	0.00198413	1008
4	rs7661700	C	T	0.0565476	1008
4	rs61792119	T	C	0.00198413	1008
4	rs13110321	C	T	0.0565476	1008
4	rs113386709	G	A	0.493056	1008
4	rs139817447	A	C	0.0664683	1008
4	rs10033213	G	T	0.667659	1008
4	rs73217579	A	G	0.184524	1008
4	rs59071324	A	G	0.138889	1008
4	rs60533229	A	G	0.137897	1008
4	rs118076268	G	A	0.0456349	1008
4	rs11946825	C	T	0.326389	1008
4	rs73791830	A	C	0.135913	1008
4	rs11947752	C	T	0.326389	1008
4	rs61792120	A	G	0.186508	1008
4	rs79704925	G	A	0.131944	1008
4	rs12640520	C	A	0.311508	1008
4	rs6839107	T	C	0.318452	1008
4	rs6853199	G	A	0.31746	1008
4	rs73217587	C	T	0.137897	1008
4	rs61792123	A	C	0.316468	1008
4	rs7655981	G	A	0.31746	1008
4	rs7689416	T	A	0.132937	1008
4	rs13129786	C	T	0.121032	1008
4	rs6846653	A	G	0.316468	1008
4	rs138652065	C	G	0.0277778	1008
4	rs6853198	T	A	0.316468	1008
4	rs6837456	C	T	0.316468	1008
4	rs6847222	A	C	0.316468	1008
4	rs73217589	G	A	0.316468	1008
4	rs112300904	G	A	0.316468	1008
4	rs112465689	G	A	0.179563	1008
4	rs111641016	G	A	0.31746	1008
4	rs61792124	C	T	0.316468	1008
4	rs13137548	C	T	0.00198413	1008
4	rs7655080	T	A	0.311508	1008
4	rs58094550	A	G	0.180556	1008
4	rs61431967	A	C	0.178571	1008
4	rs58361877	A	G	0.315476	1008
4	rs58145935	A	G	0.315476	1008
4	rs58020250	A	G	0.145833	1008
4	rs59806409	G	T	0.145833	1008
4	rs61792130	A	C	0.177579	1008
4	rs73217597	A	C	0.131944	1008
4	rs3762866	G	T	0.313492	1008
4	rs3762867	G	A	0.314484	1008
4	rs73064371	C	T	0.131944	1008
4	rs6599327	A	T	0.3125	1008
4	rs77640350	T	A	0.131944	1008
4	rs3749520	T	C	0.3125	1008
4	rs3749521	G	C	0.3125	1008
4	rs3749522	C	A	0.131944	1008
4	rs3749523	G	T	0.131944	1008
4	rs11729526	A	G	0.184524	1008
4	rs11729532	A	G	0.31746	1008
4	rs11727981	C	G	0.31746	1008
4	rs61580954	T	C	0.131944	1008
4	rs55901060	T	A	0.318452	1008
4	rs3762868	G	T	0.318452	1008
4	rs75808368	T	C	0.118056	1008
4	rs34483255	C	T	0.31746	1008
4	rs61792145	G	A	0.31746	1008
4	rs68126535	C	T	0.318452	1008
4	rs61792146	A	G	0.180556	1008
4	rs61792147	A	G	0.318452	1008
4	rs112609182	C	G	0.132937	1008
4	rs79662803	C	G	0.135913	1008
4	rs74666941	A	G	0.131944	1008
4	rs73217601	T	C	0.180556	1008
4	rs61450142	G	T	0.135913	1008
4	rs61481977	T	G	0.313492	1008
4	rs7697421	T	C	0.318452	1008
4	rs56905415	T	C	0.313492	1008
4	rs57731643	G	C	0.132937	1008
4	rs4371565	C	T	0.181548	1008
4	rs6821220	T	G	0.132937	1008
4	rs17329078	A	G	0.318452	1008
4	rs7439657	G	C	0.318452	1008
4	rs7690318	G	T	0.179563	1008
4	rs7697144	G	C	0.131944	1008
4	rs73219204	C	G	0.180556	1008
4	rs6825544	G	A	0.318452	1008
4	rs12647659	G	T	0.109127	1008
4	rs10212688	T	C	0.318452	1008
4	rs11721823	A	C	0.183532	1008
4	rs6819237	T	C	0.314484	1008
4	rs55718920	A	C	0.180556	1008
4	rs56171831	A	G	0.180556	1008
4	rs7682616	G	A	0.318452	1008
4	rs17719492	C	G	0.180556	1008
4	rs61792154	A	G	0.185516	1008
4	rs71626195	G	A	0.132937	1008
4	rs72805135	G	A	0.135913	1008
4	rs138437792	G	C	0.047619	1008
4	rs111492105	A	G	0.135913	1008
4	rs61792156	A	T	0.177579	1008
4	rs11937955	A	G	0.177579	1008
4	rs55769528	G	A	0.135913	1008
4	rs11723986	G	A	0.506944	1008
4	rs189694181	G	T	0.00198413	1008
4	rs6831791	G	A	0.318452	1008
4	rs79147894	C	T	0.135913	1008
4	rs60333530	G	A	0.135913	1008
4	rs56733551	G	A	0.177579	1008
4	rs58835461	T	C	0.177579	1008
4	rs55759971	C	T	0.318452	1008
4	rs9999356	C	T	0.318452	1008
4	rs73219210	G	A	0.140873	1008
4	rs6844695	A	G	0.318452	1008
4	rs59622708	G	A	0.133929	1008
4	rs113095740	G	A	0.177579	1008
4	rs59124493	G	A	0.318452	1008
4	rs2883054	G	C	0.318452	1008
4	rs61793661	A	T	0.177579	1008
4	rs55783692	C	G	0.135913	1008
4	rs56740548	T	G	0.135913	1008
4	rs61613542	A	G	0.135913	1008
4	rs7673688	G	C	0.318452	1008
4	rs11725919	G	T	0.177579	1008
4	rs11725959	G	T	0.177579	1008
4	rs56033331	C	T	0.145833	1008
4	rs9684325	G	T	0.177579	1008
4	rs3946	G	A	0.318452	1008
4	rs1443076	C	T	0.135913	1008
4	rs3805233	T	C	0.177579	1008
4	rs3805234	C	T	0.140873	1008
4	rs150013375	A	G	0.00297619	1008
4	rs73219217	T	A	0.132937	1008
4	rs73219218	G	A	0.145833	1008
4	rs10010884	G	A	0.318452	1008
4	rs370540218	A	G	0.046627	1008
4	rs11736054	T	G	0.180556	1008
4	rs11730146	G	A	0.177579	1008
4	rs141863727	C	T	0.0128968	1008
4	rs11734441	C	A	0.318452	1008
4	rs77498951	C	T	0.135913	1008
4	rs10026282	C	A	0.318452	1008
4	rs59112282	G	A	0.135913	1008
4	rs56142852	C	T	0.135913	1008
4	rs17164812	C	T	0.135913	1008
4	rs150927271	G	T	0.0406746	1008
4	rs11737579	A	T	0.318452	1008
4	rs11737581	A	G	0.318452	1008
4	rs57193931	G	A	0.318452	1008
4	rs6854214	C	A	0.319444	1008
4	rs59557843	C	T	0.137897	1008
4	rs1052217	G	A	0.318452	1008
4	rs57793956	G	A	0.318452	1008
4	rs11723804	C	G	0.318452	1008
4	rs11723837	C	T	0.180556	1008
4	rs141003606	T	C	0.218254	1008
4	rs116852826	G	C	0.10119	1008
4	rs2218324	T	C	0.130952	1008
4	rs146660025	T	C	0.0198413	1008
4	rs56107462	C	T	0.135913	1008
4	rs7688202	G	T	0.130952	1008
4	rs61793665	T	A	0.177579	1008
4	rs7660781	C	T	0.130952	1008
4	rs1822345	G	T	0.177579	1008
4	rs73792168	C	T	0.130952	1008
4	rs1961498	G	A	0.313492	1008
4	rs151104534	C	T	0.00198413	1008
4	rs4690174	G	A	0.0168651	1008
4	rs73219222	C	A	0.177579	1008
4	rs143235621	G	A	0.0446429	1008
4	rs61603695	A	C	0.177579	1008
4	rs60823369	T	G	0.177579	1008
4	rs59225793	C	T	0.177579	1008
4	rs75155818	G	A	0.132937	1008
4	rs6850477	T	C	0.313492	1008
4	rs73219225	C	T	0.130952	1008
4	rs78305611	G	T	0.00198413	1008
4	rs138684277	T	G	0.0178571	1008
4	rs10012198	T	C	0.313492	1008
4	rs11728454	A	G	0.177579	1008
4	rs28610334	G	A	0.313492	1008
4	rs11725724	G	T	0.313492	1008
4	rs11725726	G	A	0.177579	1008
4	rs11728995	C	G	0.313492	1008
4	rs75223682	C	T	0.0724206	1008
4	rs61793684	C	T	0.177579	1008
4	rs80324113	A	G	0.0724206	1008
4	rs60213605	G	A	0.313492	1008
4	rs61793686	G	A	0.178571	1008
4	rs55789238	A	G	0.165675	1008
4	rs61793688	C	T	0.308532	1008
4	rs10025415	A	G	0.313492	1008
4	rs61793689	G	A	0.177579	1008
4	rs61793690	C	T	0.177579	1008
4	rs56000945	C	T	0.134921	1008
4	rs10030824	T	C	0.313492	1008
4	rs73070311	G	A	0.313492	1008
4	rs67394758	G	A	0.313492	1008
4	rs11939822	G	A	0.178571	1008
4	rs13128470	C	A	0.686508	1008
4	rs56202532	C	T	0.177579	1008
4	rs56413513	C	T	0.00198413	1008
4	rs1072705	C	T	0.177579	1008
4	rs1961430	G	T	0.313492	1008
4	rs11728951	G	C	0.186508	1008
4	rs4690180	G	C	0.015873	1008
4	rs11735008	A	G	0.179563	1008
4	rs76114279	C	G	0.0724206	1008
4	rs2083756	C	A	0.178571	1008
4	rs2352940	G	A	0.178571	1008
4	rs142870642	T	C	0.116071	1008
4	rs4331720	C	T	0.178571	1008
4	rs56366957	T	C	0.306548	1008
4	rs60941356	C	T	0.128968	1008
4	rs111927437	C	T	0.0605159	1008
4	rs7670436	T	C	0.303571	1008
4	rs73219234	G	A	0.128968	1008
4	rs6599336	T	C	0.174603	1008
4	rs718429	A	G	0.12996	1008
4	rs7676782	A	G	0.169643	1008
4	rs3736498	A	G	0.12996	1008
4	rs3817341	A	G	0.12996	1008
4	rs59571618	T	C	0.12996	1008
4	rs112441729	G	C	0.0605159	1008
4	rs118077798	C	T	0.031746	1008
4	rs11729974	G	T	0.173611	1008
4	rs73219236	C	G	0.115079	1008
4	rs146649331	C	T	0.115079	1008
4	rs7695712	A	G	0.290675	1008
4	rs113965386	C	G	0.115079	1008
4	rs12640525	T	C	0.175595	1008
4	rs73219239	A	G	0.116071	1008
4	rs4580609	G	T	0.174603	1008
4	rs73219240	G	T	0.116071	1008
4	rs78868379	T	G	0.0714286	1008
4	rs7689019	G	A	0.289683	1008
4	rs7676105	T	C	0.115079	1008
4	rs7666919	C	T	0.284722	1008
4	rs7681990	T	C	0.115079	1008
4	rs1053401	G	T	0.115079	1008
4	rs2280250	C	T	0.286706	1008
4	rs2280249	C	T	0.286706	1008
4	rs17720527	A	G	0.170635	1008
4	rs11248017	T	C	0.170635	1008
4	rs58874968	C	T	0.284722	1008
4	rs73070347	A	G	0.178571	1008
4	rs7692463	G	C	0.289683	1008
4	rs13113236	C	T	0.00496032	1008
4	rs7679649	T	C	0.285714	1008
4	rs79752699	C	T	0.078373	1008
4	rs6599338	G	A	0.285714	1008
4	rs61793698	T	C	0.286706	1008
4	rs17164836	T	C	0.122024	1008
4	rs957625	T	A	0.285714	1008
4	rs960015	C	G	0.177579	1008
4	rs3898364	C	A	0.107143	1008
4	rs73792197	G	A	0.107143	1008
4	rs61793699	C	G	0.177579	1008
4	rs61793700	G	A	0.177579	1008
4	rs894534	T	C	0.285714	1008
4	rs11248018	T	C	0.177579	1008
4	rs60771748	T	C	0.286706	1008
4	rs113839071	G	C	0.169643	1008
4	rs61793701	G	A	0.285714	1008
4	rs185524953	C	T	0.0228175	1008
4	rs75218354	A	G	0.0357143	1008
4	rs1045887	G	A	0.28373	1008
4	rs9328746	A	T	0.285714	1008
4	rs72501950	C	T	0.114087	1008
4	rs61793705	T	C	0.561508	1008
4	rs11729407	C	A	0.285714	1008
4	rs73219244	G	A	0.114087	1008
4	rs147772145	G	A	0.0337302	1008
4	rs11248019	T	A	0.285714	1008
4	rs138344967	G	T	0.0267857	1008
4	rs11944122	T	C	0.561508	1008
4	rs116964216	T	G	0.031746	1008
4	rs73219246	T	C	0.114087	1008
4	rs79315217	T	C	0.00198413	1008
4	rs148341607	A	G	0.0287698	1008
4	rs80070331	A	C	0.169643	1008
4	rs61793706	C	T	0.28373	1008
4	rs34767944	G	A	0.169643	1008
4	rs12646712	G	A	0.169643	1008
4	rs55721944	C	T	0.114087	1008
4	rs74727390	G	T	0.114087	1008
4	rs11737700	C	G	0.169643	1008
4	rs7662652	A	G	0.286706	1008
4	rs10434478	C	T	0.115079	1008
4	rs4690261	T	A	0.532738	1008
4	rs7674320	T	C	0.286706	1008
4	rs2011095	C	G	0.285714	1008
4	rs80170037	C	T	0.0138889	1008
4	rs2011267	C	T	0.115079	1008
4	rs34696247	G	A	0.115079	1008
4	rs11248021	G	T	0.286706	1008
4	rs982599	A	G	0.301587	1008
4	rs61793721	A	G	0.170635	1008
4	rs7665576	T	C	0.169643	1008
4	rs12186156	T	C	0.12996	1008
4	rs60285705	T	A	0.170635	1008
4	rs6843019	G	C	0.170635	1008
4	rs191847836	T	C	0.047619	1008
4	rs6824170	A	G	0.301587	1008
4	rs6857424	G	A	0.177579	1008
4	rs140485618	T	G	0.0267857	1008
4	rs7677447	C	T	0.127976	1008
4	rs138259834	G	T	0.171627	1008
4	rs76645794	T	C	0.170635	1008
4	rs75120894	A	T	0.126984	1008
4	rs28813691	G	A	0.299603	1008
4	rs6829388	G	A	0.300595	1008
4	rs73219249	C	T	0.128968	1008
4	rs7700229	A	G	0.301587	1008
4	rs73219251	C	G	0.128968	1008
4	rs6825856	C	G	0.300595	1008
4	rs6599345	A	C	0.300595	1008
4	rs6848478	T	C	0.12996	1008
4	rs11722124	G	A	0.170635	1008
4	rs145550639	C	T	0.0367063	1008
4	rs73219252	T	C	0.128968	1008
4	rs7698112	A	G	0.300595	1008
4	rs111247031	C	A	0.168651	1008
4	rs73072108	A	G	0.300595	1008
4	rs61793727	T	C	0.169643	1008
4	rs6815400	A	G	0.128968	1008
4	rs59300284	C	T	0.128968	1008
4	rs140381713	G	A	0.0367063	1008
4	rs78949552	G	A	0.169643	1008
4	rs6848767	A	G	0.128968	1008
4	rs118133085	C	T	0.0545635	1008
4	rs75242523	G	A	0.155754	1008
4	rs6599348	G	A	0.286706	1008
4	rs78819436	T	C	0.0575397	1008
4	rs6825452	T	C	0.132937	1008
4	rs6810900	C	T	0.284722	1008
4	rs73219255	A	G	0.12996	1008
4	rs28738768	T	C	0.154762	1008
4	rs6599350	G	C	0.286706	1008
4	rs17721028	A	C	0.154762	1008
4	rs6599351	G	A	0.128968	1008
4	rs61793728	T	C	0.154762	1008
4	rs13102358	T	C	0.125992	1008
4	rs58200511	A	G	0.131944	1008
4	rs7692639	C	T	0.286706	1008
4	rs7674542	G	A	0.154762	1008
4	rs28729407	T	C	0.28869	1008
4	rs7659270	C	T	0.130952	1008
4	rs6599352	T	C	0.287698	1008
4	rs148999234	C	T	0.0357143	1008
4	rs6826380	A	G	0.289683	1008
4	rs141985990	C	A	0.0327381	1008
4	rs7684143	C	T	0.0347222	1008
4	rs7684175	C	A	0.154762	1008
4	rs75886120	G	C	0.130952	1008
4	rs7684348	C	T	0.154762	1008
4	rs75446393	C	T	0.130952	1008
4	rs61793731	G	A	0.15377	1008
4	rs78182978	C	T	0.154762	1008
4	rs145647108	C	T	0.0168651	1008
4	rs12649752	G	A	0.154762	1008
4	rs12642065	T	C	0.154762	1008
4	rs12640166	C	T	0.0357143	1008
4	rs61793732	A	G	0.155754	1008
4	rs6831335	A	G	0.286706	1008
4	rs61793733	T	C	0.15377	1008
4	rs55973591	G	T	0.122024	1008
4	rs61793734	T	C	0.155754	1008
4	rs4690270	C	T	0.713294	1008
4	rs4690273	A	C	0.859127	1008
4	rs61793735	C	T	0.15377	1008
4	rs61675960	C	A	0.154762	1008
4	rs28558479	C	T	0.285714	1008
4	rs17777599	G	A	0.154762	1008
4	rs28522314	A	C	0.285714	1008
4	rs111887602	G	A	0.154762	1008
4	rs9994908	G	A	0.286706	1008
4	rs28697064	A	T	0.298611	1008
4	rs114537819	C	T	0.00694444	1008
4	rs80249056	G	T	0.12996	1008
4	rs12644335	G	C	0.156746	1008
4	rs75675102	G	A	0.0208333	1008
4	rs7695915	G	T	0.843254	1008
4	rs79167028	C	G	0.077381	1008
4	rs17721347	C	T	0.154762	1008
4	rs2304915	A	C	0.0277778	1008
4	rs17721401	T	C	0.205357	1008
4	rs2289595	T	G	0.111111	1008
4	rs7659929	C	A	0.238095	1008
4	rs17164861	T	C	0.1875	1008
4	rs6845627	T	C	0.1875	1008
4	rs1867188	G	T	0.185516	1008
4	rs10016761	G	A	0.185516	1008
4	rs75555959	G	A	0.184524	1008
4	rs60193843	C	T	0.184524	1008
4	rs182235492	C	G	0.00396825	1008
4	rs73072136	A	G	0.197421	1008
4	rs13102801	A	G	0.899802	1008
4	rs13103050	A	G	0.897817	1008
4	rs140604948	C	T	0.117063	1008
4	rs12719770	C	T	0.209325	1008
4	rs150974506	A	G	0.0327381	1008
4	rs112669331	G	A	0.0248016	1008
4	rs6818642	A	G	0.207341	1008
4	rs6838555	G	A	0.0248016	1008
4	rs75667679	G	A	0.0238095	1008
4	rs57834329	T	G	0.232143	1008
4	rs28374581	A	G	0.0287698	1008
4	rs13114024	C	A	0.205357	1008
4	rs28609510	C	T	0.205357	1008
4	rs13124714	A	G	0.235119	1008
4	rs13131404	T	C	0.205357	1008
4	rs77028527	T	C	0.204365	1008
4	rs4616693	T	C	0.205357	1008
4	rs4504200	T	C	0.205357	1008
4	rs4380466	A	G	0.205357	1008
4	rs4499656	C	T	0.205357	1008
4	rs148676665	G	C	0.204365	1008
4	rs186425977	G	A	0.0436508	1008
4	rs4365672	T	C	0.205357	1008
4	rs35270677	A	G	0.204365	1008
4	rs35334779	G	A	0.205357	1008
4	rs34872561	A	G	0.205357	1008
4	rs35956476	T	G	0.205357	1008
4	rs75670151	G	A	0.0267857	1008
4	rs10029096	A	G	0.205357	1008
4	rs10029104	A	G	0.232143	1008
4	rs115350066	G	A	0.0267857	1008
4	rs77516519	A	G	0.204365	1008
4	rs13115344	G	A	0.205357	1008
4	rs13136656	C	A	0.206349	1008
4	rs7672868	G	A	0.185516	1008
4	rs1135945	G	A	0.22123	1008
4	rs80026264	G	A	0.191468	1008
4	rs7660555	T	C	0.220238	1008
4	rs7692313	C	G	0.220238	1008
4	rs7678962	G	A	0.220238	1008
4	rs7666226	T	C	0.220238	1008
4	rs7666425	T	C	0.220238	1008
4	rs13150531	C	T	0.220238	1008
4	rs139577554	C	G	0.0337302	1008
4	rs78888434	T	C	0.0267857	1008
4	rs11930567	C	T	0.0267857	1008
4	rs61793752	T	C	0.207341	1008
4	rs13114026	G	A	0.205357	1008
4	rs4624610	T	C	0.179563	1008
4	rs7671228	G	A	0.207341	1008
4	rs117905870	G	A	0.0267857	1008
4	rs78838181	T	C	0.178571	1008
4	rs79889694	G	A	0.197421	1008
4	rs11931500	C	G	0.22123	1008
4	rs11934549	T	G	0.220238	1008
4	rs11946204	G	A	0.22123	1008
4	rs11933478	A	G	0.22123	1008
4	rs11248023	C	G	0.220238	1008
4	rs11248024	G	A	0.0287698	1008
4	rs76902614	C	G	0.19246	1008
4	rs13141560	T	C	0.222222	1008
4	rs34327839	A	G	0.222222	1008
4	rs35629431	A	G	0.222222	1008
4	rs34584074	A	T	0.222222	1008
4	rs73072173	G	C	0.22123	1008
4	rs73794940	A	G	0.22123	1008
4	rs73794942	A	C	0.22123	1008
4	rs73072175	C	T	0.22123	1008
4	rs3211083	A	G	0.222222	1008
4	rs11931543	G	C	0.222222	1008
4	rs143813064	A	G	0.0337302	1008
4	rs11938183	T	C	0.22123	1008
4	rs11938226	T	C	0.22123	1008
4	rs11931692	G	A	0.22123	1008
4	rs151060075	G	A	0.0337302	1008
4	rs34623004	T	C	0.22123	1008
4	rs13119658	G	C	0.22123	1008
4	rs61334630	T	C	0.222222	1008
4	rs59231873	C	T	0.222222	1008
4	rs59564702	C	T	0.22123	1008
4	rs13105652	T	C	0.275794	1008
4	rs143523150	G	A	0.00297619	1008
4	rs13105387	A	G	0.22123	1008
4	rs13106068	A	G	0.22123	1008
4	rs11940796	T	C	0.22123	1008
4	rs184307860	C	T	0.0238095	1008
4	rs11937981	C	T	0.0287698	1008
4	rs11940914	T	C	0.222222	1008
4	rs115465691	G	C	0.19246	1008
4	rs11934533	G	A	0.222222	1008
4	rs11934538	G	T	0.22123	1008
4	rs79067264	G	A	0.0337302	1008
4	rs56021036	G	A	0.22123	1008
4	rs56121355	C	A	0.22123	1008
4	rs34247702	A	G	0.222222	1008
4	rs55983970	C	G	0.22123	1008
4	rs73072182	G	A	0.0297619	1008
4	rs28684815	C	G	0.22123	1008
4	rs28624264	A	G	0.22123	1008
4	rs35479345	G	A	0.22123	1008
4	rs36043622	T	C	0.222222	1008
4	rs11936515	T	G	0.222222	1008
4	rs11936548	T	C	0.22123	1008
4	rs11936717	T	C	0.22123	1008
4	rs137990694	T	G	0.0198413	1008
4	rs11936752	T	C	0.22619	1008
4	rs11935642	A	G	0.217262	1008
4	rs75122061	C	T	0.0327381	1008
4	rs80249794	T	G	0.19246	1008
4	rs72501954	T	C	0.222222	1008
4	rs10213007	A	G	0.193452	1008
4	rs10213020	A	G	0.22123	1008
4	rs144863993	T	C	0.0228175	1008
4	rs1127410	T	C	0.222222	1008
4	rs7668455	G	A	0.222222	1008
4	rs7437016	G	A	0.222222	1008
4	rs7441980	A	T	0.223214	1008
4	rs28715137	A	G	0.22123	1008
4	rs13110171	T	C	0.22123	1008
4	rs10014602	A	G	0.22123	1008
4	rs10003485	G	A	0.222222	1008
4	rs28458903	A	G	0.22123	1008
4	rs28380061	T	C	0.22123	1008
4	rs28491533	T	C	0.22123	1008
4	rs6816690	C	G	0.22123	1008
4	rs75536499	G	A	0.0257937	1008
4	rs138341109	C	T	0.0386905	1008
4	rs6833031	T	A	0.22123	1008
4	rs6847050	G	A	0.22123	1008
4	rs6847066	G	T	0.22123	1008
4	rs6817963	C	T	0.22123	1008
4	rs6817973	C	T	0.22123	1008
4	rs6827438	A	G	0.22123	1008
4	rs6852371	G	T	0.22123	1008
4	rs9884771	A	C	0.223214	1008
4	rs9884826	T	C	0.222222	1008
4	rs9884772	A	G	0.22123	1008
4	rs9884673	C	G	0.22123	1008
4	rs9884677	C	T	0.22123	1008
4	rs77819679	A	G	0.0277778	1008
4	rs143208499	T	A	0.0267857	1008
4	rs10026805	A	C	0.21627	1008
4	rs10027174	A	G	0.22123	1008
4	rs4324509	A	G	0.22123	1008
4	rs4356866	G	A	0.22123	1008
4	rs4324510	A	C	0.22123	1008
4	rs4488886	T	C	0.22123	1008
4	rs73792305	A	C	0.223214	1008
4	rs73792306	C	T	0.222222	1008
4	rs28652818	T	C	0.222222	1008
4	rs28535797	C	T	0.222222	1008
4	rs28673088	C	G	0.222222	1008
4	rs28549216	C	T	0.22123	1008
4	rs13111014	G	A	0.22123	1008
4	rs6855585	C	A	0.22123	1008
4	rs13149565	C	T	0.244048	1008
4	rs6822767	T	C	0.22123	1008
4	rs28652645	G	A	0.22123	1008
4	rs28465192	A	G	0.222222	1008
4	rs73072198	G	T	0.22123	1008
4	rs13115802	A	G	0.22123	1008
4	rs10014828	C	T	0.22123	1008
4	rs13137203	G	C	0.22123	1008
4	rs10015083	C	T	0.22123	1008
4	rs10006279	G	A	0.22123	1008
4	rs11730410	C	T	0.22123	1008
4	rs10022506	T	A	0.222222	1008
4	rs6837492	T	C	0.222222	1008
4	rs57481667	G	T	0.19246	1008
4	rs28465521	A	T	0.22123	1008
4	rs142606419	A	G	0.0128968	1008
4	rs11944995	G	C	0.22123	1008
4	rs186443915	C	A	0.00793651	1008
4	rs74327826	A	G	0.1875	1008
4	rs35122538	C	T	0.220238	1008
4	rs13149111	T	G	0.151786	1008
4	rs13132774	C	T	0.151786	1008
4	rs138904708	C	T	0.0248016	1008
4	rs12512697	C	T	0.790675	1008
4	rs6854818	C	A	0.262897	1008
4	rs74702339	G	A	0.232143	1008
4	rs34418267	T	C	0.289683	1008
4	rs34262279	C	T	0.0327381	1008
4	rs61643877	G	C	0.015873	1008
4	rs35099398	T	C	0.00595238	1008
4	rs77060885	C	T	0.141865	1008
4	rs182537845	C	A	0.0208333	1008
4	rs34311823	C	T	0.252976	1008
4	rs180994768	T	A	0.0138889	1008
4	rs112756721	G	A	0.0208333	1008
4	rs117492565	C	T	0.0555556	1008
4	rs73074224	A	T	0.0208333	1008
4	rs78233832	G	A	0.151786	1008
4	rs116960925	C	T	0.0426587	1008
4	rs7655590	G	A	0.172619	1008
4	rs78711764	G	A	0.0208333	1008
4	rs73074226	C	T	0.0208333	1008
4	rs73074229	T	A	0.0208333	1008
4	rs77338968	G	A	0.0208333	1008
4	rs13146809	G	C	0.213294	1008
4	rs62295350	C	A	0.257937	1008
4	rs140080269	C	T	0.0208333	1008
4	rs150495077	C	T	0.0297619	1008
4	rs28682363	T	G	0.0208333	1008
4	rs72611195	A	G	0.19246	1008
4	rs7674091	A	G	0.0198413	1008
4	rs7674895	A	G	0.0218254	1008
4	rs73056528	C	T	0.0208333	1008
4	rs111489677	A	G	0.0208333	1008
4	rs10024575	C	T	0.0208333	1008
4	rs10018393	G	T	0.0208333	1008
4	rs28648408	A	C	0.0208333	1008
4	rs10021714	G	C	0.214286	1008
4	rs73056535	T	G	0.0208333	1008
4	rs77256855	G	A	0.193452	1008
4	rs73056537	C	T	0.0208333	1008
4	rs56291707	G	A	0.0208333	1008
4	rs76888650	A	G	0.0248016	1008
4	rs182121477	C	T	0.0218254	1008
4	rs77103250	T	G	0.0208333	1008
4	rs57161616	G	A	0.0208333	1008
4	rs140326376	C	T	0.0208333	1008
4	rs144186531	A	T	0.0208333	1008
4	rs7657809	A	C	0.0208333	1008
4	rs59921252	T	C	0.0208333	1008
4	rs113900057	C	T	0.0486111	1008
4	rs57138956	T	C	0.0208333	1008
4	rs78492736	G	A	0.193452	1008
4	rs75904570	T	A	0.193452	1008
4	rs147339870	G	A	0.193452	1008
4	rs7661376	T	C	0.193452	1008
4	rs185125605	G	C	0.030754	1008
4	rs72611197	A	G	0.194444	1008
4	rs79799491	G	A	0.193452	1008
4	rs72611198	C	T	0.193452	1008
4	rs72611199	T	A	0.193452	1008
4	rs28826275	C	T	0.193452	1008
4	rs56283233	G	A	0.00496032	1008
4	rs72611200	G	A	0.193452	1008
4	rs72611201	G	C	0.193452	1008
4	rs118001857	G	A	0.0684524	1008
4	rs80264645	C	T	0.193452	1008
4	rs28403281	A	G	0.194444	1008
4	rs137992815	C	T	0.0109127	1008
4	rs9884240	T	C	0.194444	1008
4	rs28714509	A	G	0.194444	1008
4	rs28769407	A	C	0.194444	1008
4	rs72611202	C	T	0.193452	1008
4	rs78399730	C	T	0.0188492	1008
4	rs11248029	C	T	0.194444	1008
4	rs34307246	C	G	0.194444	1008
4	rs143891662	G	A	0.0208333	1008
4	rs182914197	G	A	0.0357143	1008
4	rs72613103	C	G	0.194444	1008
4	rs141406900	C	T	0.00992063	1008
4	rs117188514	G	A	0.0208333	1008
4	rs74327749	T	C	0.197421	1008
4	rs67376373	A	G	0.21627	1008
4	rs13107358	A	C	0.203373	1008
4	rs9998967	T	C	0.200397	1008
4	rs79826315	G	T	0.0277778	1008
4	rs28710261	A	C	0.0257937	1008
4	rs10033239	T	C	0.223214	1008
4	rs141898575	C	T	0.0515873	1008
4	rs150539458	C	G	0.00694444	1008
4	rs7669178	G	C	0.796627	1008
4	rs117705071	G	A	0.00992063	1008
4	rs10031968	C	A	0.204365	1008
4	rs72613104	T	G	0.204365	1008
4	rs28711586	A	T	0.225198	1008
4	rs117381967	G	T	0.0287698	1008
4	rs67703486	T	C	0.204365	1008
4	rs146282378	C	G	0.0277778	1008
4	rs10029928	G	A	0.203373	1008
4	rs7438471	A	G	0.203373	1008
4	rs9997286	C	T	0.203373	1008
4	rs10007206	T	G	0.203373	1008
4	rs4075653	T	G	0.204365	1008
4	rs10007497	A	G	0.203373	1008
4	rs72613105	G	A	0.203373	1008
4	rs28476575	G	A	0.203373	1008
4	rs118140599	G	A	0.0456349	1008
4	rs28754797	T	G	0.203373	1008
4	rs72613106	C	T	0.203373	1008
4	rs78918869	C	T	0.0208333	1008
4	rs78917857	T	C	0.0416667	1008
4	rs12501038	C	T	0.0803571	1008
4	rs78667721	G	A	0.204365	1008
4	rs72613107	G	A	0.204365	1008
4	rs28469188	A	G	0.324405	1008
4	rs59623849	T	C	0.204365	1008
4	rs73056586	T	G	0.0496032	1008
4	rs10031745	T	C	0.205357	1008
4	rs142327412	T	G	0.0496032	1008
4	rs10011154	C	G	0.204365	1008
4	rs3888807	C	T	0.206349	1008
4	rs142148489	G	C	0.0119048	1008
4	rs28504161	A	G	0.206349	1008
4	rs35214302	C	T	0.465278	1008
4	rs57794368	C	T	0.0208333	1008
4	rs28438498	T	C	0.206349	1008
4	rs72613108	C	T	0.206349	1008
4	rs28588872	T	C	0.206349	1008
4	rs28600205	T	C	0.206349	1008
4	rs28380593	C	T	0.206349	1008
4	rs10023472	C	T	0.206349	1008
4	rs10027866	A	G	0.206349	1008
4	rs28502612	C	T	0.227183	1008
4	rs28374488	G	A	0.206349	1008
4	rs3934459	G	C	0.263889	1008
4	rs4505760	A	G	0.264881	1008
4	rs28520978	T	C	0.231151	1008
4	rs67030464	A	G	0.208333	1008
4	rs28630797	C	T	0.00297619	1008
4	rs76455781	G	T	0.222222	1008
4	rs74638345	C	G	0.106151	1008
4	rs57751269	A	G	0.0188492	1008
4	rs142471104	G	A	0.015873	1008
4	rs72613109	C	T	0.224206	1008
4	rs192773387	C	T	0.014881	1008
4	rs28675771	A	G	0.460317	1008
4	rs116608456	C	T	0.0376984	1008
4	rs72613110	G	T	0.191468	1008
4	rs28655411	G	C	0.201389	1008
4	rs72613111	T	C	0.191468	1008
4	rs28648652	G	C	0.191468	1008
4	rs61748885	C	T	0.235119	1008
4	rs76573953	G	A	0.22123	1008
4	rs151007751	G	A	0.0684524	1008
4	rs61031375	G	A	0.270833	1008
4	rs117784957	T	C	0.0535714	1008
4	rs9998786	T	C	0.0634921	1008
4	rs112031243	C	T	0.0535714	1008
4	rs7690350	A	G	0.256944	1008
4	rs72613113	C	T	0.244048	1008
4	rs117246597	G	A	0.0535714	1008
4	rs188391742	G	A	0.0109127	1008
4	rs12500303	C	T	0.0664683	1008
4	rs11248032	C	T	0.743056	1008
4	rs142150189	A	G	0.246032	1008
4	rs35466919	A	G	0.3125	1008
4	rs145170963	C	T	0.0218254	1008
4	rs6840253	A	G	0.304563	1008
4	rs71602502	T	C	0.00793651	1008
4	rs28670531	C	G	0.293651	1008
4	rs76365627	C	T	0.0386905	1008
4	rs144570366	G	A	0.00992063	1008
4	rs4690290	G	C	0.306548	1008
4	rs111433148	T	G	0.0119048	1008
4	rs28605080	G	A	0.304563	1008
4	rs144059320	G	A	0.0119048	1008
4	rs10000058	A	G	0.320437	1008
4	rs77825316	G	A	0.0119048	1008
4	rs28673482	G	A	0.0218254	1008
4	rs61669961	G	A	0.0119048	1008
4	rs4263340	G	A	0.250992	1008
4	rs4447815	A	G	0.261905	1008
4	rs11248033	T	C	0.258929	1008
4	rs11248034	A	C	0.276786	1008
4	rs73058431	G	A	0.0128968	1008
4	rs62296762	T	C	0.0625	1008
4	rs11730652	T	C	0.515873	1008
4	rs114649518	T	C	0.015873	1008
4	rs58167498	A	G	0.0833333	1008
4	rs12646225	C	T	0.274802	1008
4	rs28547545	A	G	0.371032	1008
4	rs28379067	T	C	0.374008	1008
4	rs79739589	C	T	0.0863095	1008
4	rs76057807	G	C	0.285714	1008
4	rs6837180	A	G	0.60119	1008
4	rs183197674	G	A	0.0198413	1008
4	rs76936643	C	T	0.0863095	1008
4	rs111232186	G	A	0.0922619	1008
4	rs28639727	T	C	0.950397	1008
4	rs111792032	A	C	0.0863095	1008
4	rs74282736	C	T	0.0863095	1008
4	rs79086820	G	C	0.131944	1008
4	rs11939772	G	C	0.130952	1008
4	rs80100206	C	T	0.130952	1008
4	rs141728233	G	A	0.169643	1008
4	rs72501957	T	C	0.0853175	1008
4	rs75751670	G	A	0.132937	1008
4	rs77554117	G	C	0.0853175	1008
4	rs12647181	A	G	0.132937	1008
4	rs73219293	G	A	0.209325	1008
4	rs55948606	T	C	0.358135	1008
4	rs7663102	C	T	0.015873	1008
4	rs56011263	T	C	0.360119	1008
4	rs191280626	G	T	0.0545635	1008
4	rs200416766	G	C	0.0545635	1008
4	rs4690186	G	A	0.22619	1008
4	rs181105311	G	A	0.0248016	1008
4	rs4690292	A	G	0.225198	1008
4	rs4690187	C	T	0.228175	1008
4	rs10020614	C	T	0.132937	1008
4	rs4690188	G	C	0.227183	1008
4	rs13136122	A	G	0.180556	1008
4	rs11734460	C	T	0.225198	1008
4	rs11940788	G	A	0.225198	1008
4	rs150537577	A	G	0.132937	1008
4	rs79839061	G	A	0.132937	1008
4	rs73219300	A	T	0.015873	1008
4	rs4690293	A	G	0.225198	1008
4	rs142970000	C	T	0.00396825	1008
4	rs35734242	T	C	0.445437	1008
4	rs73221103	T	C	0.22619	1008
4	rs73221106	G	A	0.015873	1008
4	rs28743077	C	T	0.219246	1008
4	rs34910327	G	A	0.169643	1008
4	rs4076064	T	C	0.178571	1008
4	rs73221109	G	A	0.0525794	1008
4	rs12504026	G	C	0.227183	1008
4	rs113663222	C	T	0.0873016	1008
4	rs74282738	T	C	0.0873016	1008
4	rs79047899	C	T	0.0882937	1008
4	rs12374317	G	T	0.22619	1008
4	rs11248035	G	A	0.227183	1008
4	rs12374324	G	A	0.210317	1008
4	rs11248036	A	G	0.230159	1008
4	rs12510790	A	G	0.624008	1008
4	rs10452329	T	C	0.310516	1008
4	rs78140996	C	T	0.0882937	1008
4	rs185022393	A	T	0.0178571	1008
4	rs112926042	C	T	0.224206	1008
4	rs73221113	G	A	0.015873	1008
4	rs9328756	G	T	0.311508	1008
4	rs187248200	G	A	0.0178571	1008
4	rs4690294	A	G	0.224206	1008
4	rs4690295	A	G	0.224206	1008
4	rs73221115	T	C	0.015873	1008
4	rs7438761	C	G	0.623016	1008
4	rs73221116	G	A	0.00595238	1008
4	rs73221117	T	G	0.015873	1008
4	rs13116048	G	A	0.396825	1008
4	rs75670083	A	C	0.014881	1008
4	rs187015750	G	A	0.0267857	1008
4	rs73221120	G	A	0.015873	1008
4	rs73221121	C	T	0.208333	1008
4	rs78838194	C	T	0.132937	1008
4	rs4317149	T	C	0.624008	1008
4	rs11735280	G	C	0.22619	1008
4	rs78196820	C	T	0.0882937	1008
4	rs11553326	C	T	0.015873	1008
4	rs56121601	G	T	0.0168651	1008
4	rs73221123	C	T	0.015873	1008
4	rs10034650	G	A	0.309524	1008
4	rs74764949	C	T	0.0892857	1008
4	rs73221124	A	G	0.223214	1008
4	rs34434107	C	T	0.309524	1008
4	rs73221126	A	C	0.015873	1008
4	rs73221127	C	G	0.015873	1008
4	rs73221128	C	T	0.015873	1008
4	rs7672212	G	T	0.947421	1008
4	rs13142139	C	T	0.324405	1008
4	rs142530150	C	T	0.015873	1008
4	rs7672618	G	A	0.309524	1008
4	rs73221129	A	G	0.3125	1008
4	rs79713586	A	T	0.12996	1008
4	rs10008911	C	T	0.947421	1008
4	rs79832740	A	C	0.0892857	1008
4	rs13110907	C	T	0.947421	1008
4	rs73221131	C	T	0.015873	1008
4	rs77221077	G	T	0.0882937	1008
4	rs78528162	G	C	0.0892857	1008
4	rs73221135	C	T	0.015873	1008
4	rs74682712	T	G	0.0843254	1008
4	rs4690296	A	G	0.0525794	1008
4	rs73221137	C	A	0.015873	1008
4	rs4690297	G	A	0.0525794	1008
4	rs59454315	C	T	0.12004	1008
4	rs4690189	T	G	0.207341	1008
4	rs11723111	G	A	0.325397	1008
4	rs73221138	C	T	0.00198413	1008
4	rs10004172	C	A	0.207341	1008
4	rs13133410	C	T	0.325397	1008
4	rs78036858	C	T	0.0882937	1008
4	rs77052907	G	A	0.0615079	1008
4	rs78900947	G	A	0.0882937	1008
4	rs11729193	A	G	0.53373	1008
4	rs11248037	C	T	0.326389	1008
4	rs747504	G	A	0.365079	1008
4	rs143430212	G	A	0.0138889	1008
4	rs117180151	C	T	0.0416667	1008
4	rs4234853	G	A	0.207341	1008
4	rs111652071	C	T	0.0882937	1008
4	rs17777946	A	G	0.015873	1008
4	rs12505220	C	T	0.207341	1008
4	rs12502944	G	A	0.207341	1008
4	rs55990625	C	T	0.208333	1008
4	rs12643640	G	T	0.327381	1008
4	rs2306243	A	C	0.0238095	1008
4	rs2279174	C	T	0.0595238	1008
4	rs56187241	C	T	0.0168651	1008
4	rs74218125	A	G	0.0882937	1008
4	rs7376288	T	C	0.697421	1008
4	rs56118250	C	A	0.015873	1008
4	rs4690190	A	G	0.0595238	1008
4	rs4690301	T	C	0.325397	1008
4	rs10213001	G	A	0.015873	1008
4	rs10213196	C	T	0.015873	1008
4	rs4690191	C	T	0.324405	1008
4	rs78564282	C	A	0.0882937	1008
4	rs7376403	A	T	0.821429	1008
4	rs111386626	C	T	0.102183	1008
4	rs7377200	T	C	0.698413	1008
4	rs4690192	A	G	0.208333	1008
4	rs73221200	G	A	0.208333	1008
4	rs9332466	T	C	0.326389	1008
4	rs62294060	G	A	0.0595238	1008
4	rs6845891	T	C	0.210317	1008
4	rs17721766	C	T	0.015873	1008
4	rs1531583	G	T	0.015873	1008
4	rs17164964	T	C	0.212302	1008
4	rs1531584	G	C	0.3125	1008
4	rs899389	C	G	0.334325	1008
4	rs17721913	T	C	0.258929	1008
4	rs145173133	C	T	0.0952381	1008
4	rs4690193	C	T	0.261905	1008
4	rs17164972	C	T	0.0892857	1008
4	rs117799606	A	G	0.0734127	1008
4	rs4690304	G	A	0.486111	1008
4	rs4690305	C	T	0.496032	1008
4	rs74968206	T	C	0.0267857	1008
4	rs2335171	A	G	0.698413	1008
4	rs138271862	C	G	0.0138889	1008
4	rs11733812	C	T	0.00297619	1008
4	rs6599374	T	G	0.698413	1008
4	rs62294061	C	T	0.0654762	1008
4	rs34959417	C	T	0.246032	1008
4	rs62294063	G	C	0.0644841	1008
4	rs36031899	G	A	0.180556	1008
4	rs73222803	C	T	0.125	1008
4	rs56148616	T	C	0.166667	1008
4	rs34703682	G	A	0.179563	1008
4	rs73058469	C	G	0.0644841	1008
4	rs57297500	G	C	0.0664683	1008
4	rs6823876	T	C	0.697421	1008
4	rs73222805	T	C	0.014881	1008
4	rs73222806	C	G	0.014881	1008
4	rs4690281	G	A	0.334325	1008
4	rs73222807	C	T	0.125	1008
4	rs4690282	C	T	0.209325	1008
4	rs2242233	G	A	0.204365	1008
4	rs2242234	C	T	0.125	1008
4	rs2242235	A	G	0.0664683	1008
4	rs6821861	C	G	0.165675	1008
4	rs4690307	G	A	0.203373	1008
4	rs73222810	A	G	0.014881	1008
4	rs28497436	T	C	0.246032	1008
4	rs4690308	A	G	0.575397	1008
4	rs73222811	C	T	0.125	1008
4	rs4234854	G	C	0.231151	1008
4	rs4690309	T	C	0.575397	1008
4	rs6838241	A	C	0.231151	1008
4	rs116903643	T	A	0.0416667	1008
4	rs13138362	T	C	0.179563	1008
4	rs13127293	C	T	0.179563	1008
4	rs62294074	C	A	0.0664683	1008
4	rs55700741	A	G	0.125	1008
4	rs28624826	C	T	0.118056	1008
4	rs75724417	C	T	0.0188492	1008
4	rs35333201	T	C	0.246032	1008
4	rs899391	C	T	0.204365	1008
4	rs899392	T	C	0.575397	1008
4	rs11935678	C	T	0.179563	1008
4	rs11931963	G	A	0.179563	1008
4	rs899393	C	T	0.204365	1008
4	rs3755966	C	T	0.126984	1008
4	rs4690310	G	A	0.204365	1008
4	rs6858101	A	G	0.576389	1008
4	rs6815857	T	C	0.997024	1008
4	rs6848678	C	A	0.0416667	1008
4	rs12642051	G	A	0.118056	1008
4	rs12644402	C	T	0.118056	1008
4	rs62294076	G	A	0.0664683	1008
4	rs62294077	C	T	0.0714286	1008
4	rs6829951	G	A	0.164683	1008
4	rs6810428	A	G	0.396825	1008
4	rs62294078	C	T	0.0664683	1008
4	rs6816483	T	C	0.576389	1008
4	rs73058482	T	C	0.0654762	1008
4	rs62294079	C	T	0.0664683	1008
4	rs7336	G	T	0.179563	1008
4	rs77658869	C	T	0.0505952	1008
4	rs4690194	C	T	0.203373	1008
4	rs58212655	T	G	0.0615079	1008
4	rs57003523	C	T	0.179563	1008
4	rs62294081	C	T	0.0605159	1008
4	rs1894	T	C	0.164683	1008
4	rs17164985	A	G	0.125	1008
4	rs1026740	A	G	0.821429	1008
4	rs1044147	G	A	0.124008	1008
4	rs1811560	T	C	0.0615079	1008
4	rs1026741	T	C	0.936508	1008
4	rs1044180	C	T	0.125	1008
4	rs112744673	C	T	0.124008	1008
4	rs75203223	C	T	0.124008	1008
4	rs6828898	G	A	0.122024	1008
4	rs62294083	C	T	0.0605159	1008
4	rs56199932	A	C	0.124008	1008
4	rs149429165	C	T	0.077381	1008
4	rs936552	C	G	0.572421	1008
4	rs11729987	C	G	0.204365	1008
4	rs73222824	T	C	0.124008	1008
4	rs62294121	C	T	0.0605159	1008
4	rs192167543	C	T	0.0793651	1008
4	rs6818983	C	T	0.164683	1008
4	rs6834724	T	A	0.164683	1008
4	rs572043666	C	T	0.0198413	1008
4	rs7696341	G	A	0.179563	1008
4	rs7377314	T	C	0.696429	1008
4	rs7683551	T	C	0.246032	1008
4	rs73058497	A	G	0.0625	1008
4	rs140633095	G	A	0.200397	1008
4	rs4690312	C	G	0.200397	1008
4	rs73058499	T	C	0.0625	1008
4	rs73222827	G	A	0.015873	1008
4	rs6848474	T	A	0.165675	1008
4	rs77209954	G	T	0.123016	1008
4	rs11248040	C	T	0.203373	1008
4	rs11934187	G	A	0.179563	1008
4	rs75014120	C	T	0.0605159	1008
4	rs6819857	A	G	0.24504	1008
4	rs55715360	T	G	0.125	1008
4	rs7682244	G	A	0.203373	1008
4	rs34263120	G	A	0.164683	1008
4	rs62294124	G	A	0.0605159	1008
4	rs73222831	G	A	0.014881	1008
4	rs150842342	A	G	0.0396825	1008
4	rs11936723	G	A	0.179563	1008
4	rs75422798	G	A	0.121032	1008
4	rs117380159	T	C	0.0456349	1008
4	rs6840352	A	G	0.18254	1008
4	rs6811804	G	C	0.014881	1008
4	rs62294125	G	A	0.0644841	1008
4	rs10471237	G	A	0.0208333	1008
4	rs56074082	G	C	0.014881	1008
4	rs55667166	G	T	0.014881	1008
4	rs74375390	T	C	0.12004	1008
4	rs55974756	G	A	0.014881	1008
4	rs62294126	C	T	0.16369	1008
4	rs13147679	A	G	0.244048	1008
4	rs28548751	A	G	0.178571	1008
4	rs1564279	T	C	0.078373	1008
4	rs4234855	A	C	0.014881	1008
4	rs28638011	G	A	0.014881	1008
4	rs7655749	A	C	0.014881	1008
4	rs7674850	G	A	0.014881	1008
4	rs7655941	A	G	0.014881	1008
4	rs77846608	G	T	0.0763889	1008
4	rs7661962	T	C	0.014881	1008
4	rs7662167	T	A	0.014881	1008
4	rs13111051	T	A	0.014881	1008
4	rs13145884	C	T	0.014881	1008
4	rs59949279	C	T	0.286706	1008
4	rs6838243	G	A	0.014881	1008
4	rs3822027	T	C	0.014881	1008
4	rs3733356	G	A	0.014881	1008
4	rs3733357	A	G	0.014881	1008
4	rs3733358	C	T	0.190476	1008
4	rs1052595	A	C	0.272817	1008
4	rs2242237	A	G	0.244048	1008
4	rs116320846	G	C	0.014881	1008
4	rs2242236	T	C	0.287698	1008
4	rs6816868	C	T	0.014881	1008
4	rs183377679	G	C	0.014881	1008
4	rs11735877	G	A	0.00198413	1008
4	rs10794536	C	G	0.713294	1008
4	rs80187089	C	T	0.122024	1008
4	rs6816792	G	T	0.179563	1008
4	rs6816802	G	A	0.179563	1008
4	rs576705968	G	C	0.00396825	1008
4	rs4690313	A	C	0.699405	1008
4	rs3816683	G	A	0.389881	1008
4	rs3816682	G	C	0.389881	1008
4	rs3088106	T	C	0.390873	1008
4	rs3816680	C	T	0.124008	1008
4	rs3816679	A	G	0.014881	1008
4	rs3816678	G	C	0.121032	1008
4	rs3816677	T	C	0.179563	1008
4	rs3816675	G	C	0.179563	1008
4	rs73222839	C	G	0.124008	1008
4	rs3816674	T	C	0.179563	1008
4	rs3816673	A	G	0.455357	1008
4	rs73222841	G	C	0.014881	1008
4	rs55636227	G	A	0.00198413	1008
4	rs3775137	A	C	0.179563	1008
4	rs3775138	T	C	0.179563	1008
4	rs73222842	T	C	0.014881	1008
4	rs6815765	T	C	0.014881	1008
4	rs77684775	C	T	0.12004	1008
4	rs3775139	G	A	0.179563	1008
4	rs3775140	G	A	0.179563	1008
4	rs77934126	G	A	0.119048	1008
4	rs6811216	A	G	0.244048	1008
4	rs6850257	C	T	0.164683	1008
4	rs6850266	C	G	0.176587	1008
4	rs11734005	G	T	0.21131	1008
4	rs3775141	A	C	0.390873	1008
4	rs3775142	A	G	0.52877	1008
4	rs3775143	T	C	0.217262	1008
4	rs13108421	A	G	0.180556	1008
4	rs13108435	A	C	0.179563	1008
4	rs13149773	C	T	0.178571	1008
4	rs13130087	G	T	0.179563	1008
4	rs13130280	G	A	0.178571	1008
4	rs13109607	A	G	0.18254	1008
4	rs13116062	T	G	0.18254	1008
4	rs13151015	C	T	0.164683	1008
4	rs13131168	G	C	0.243056	1008
4	rs13131185	G	A	0.243056	1008
4	rs13151247	C	G	0.243056	1008
4	rs62294129	T	C	0.0654762	1008
4	rs13136722	G	A	0.24504	1008
4	rs13105255	C	T	0.24504	1008
4	rs13105473	C	G	0.24504	1008
4	rs13105702	C	G	0.243056	1008
4	rs13122480	T	C	0.244048	1008
4	rs75261937	T	C	0.123016	1008
4	rs62294130	G	A	0.0644841	1008
4	rs3822028	T	C	0.0803571	1008
4	rs3775144	C	T	0.100198	1008
4	rs3775145	G	T	0.193452	1008
4	rs11930710	C	T	0.014881	1008
4	rs3775146	G	C	0.375	1008
4	rs3775147	C	G	0.741071	1008
4	rs3775148	C	T	0.0654762	1008
4	rs59157526	G	A	0.165675	1008
4	rs2306251	T	C	0.27381	1008
4	rs2306250	T	C	0.454365	1008
4	rs77898305	G	A	0.0525794	1008
4	rs10902759	T	C	0.704365	1008
4	rs11725571	C	T	0.209325	1008
4	rs73060334	G	A	0.0654762	1008
4	rs73060336	C	T	0.0644841	1008
4	rs73207751	C	T	0.123016	1008
4	rs11723514	G	A	0.208333	1008
4	rs80237166	A	G	0.183532	1008
4	rs4690314	C	T	0.508929	1008
4	rs6599376	C	T	0.0674603	1008
4	rs28587502	G	A	0.014881	1008
4	rs57170954	G	C	0.209325	1008
4	rs11722977	C	A	0.507937	1008
4	rs62294151	T	C	0.507937	1008
4	rs4690315	C	T	0.208333	1008
4	rs10004297	C	T	0.014881	1008
4	rs73207755	G	T	0.014881	1008
4	rs10004503	C	T	0.123016	1008
4	rs9998158	G	A	0.303571	1008
4	rs62294153	C	T	0.28869	1008
4	rs11730181	T	C	0.220238	1008
4	rs11724278	G	C	0.210317	1008
4	rs10011889	A	G	0.305556	1008
4	rs76984010	G	A	0.123016	1008
4	rs113752796	G	C	0.209325	1008
4	rs80312908	C	G	0.0208333	1008
4	rs7677766	G	A	0.303571	1008
4	rs10004482	G	A	0.303571	1008
4	rs73207757	T	C	0.212302	1008
4	rs73207759	G	T	0.125	1008
4	rs17165026	C	T	0.196429	1008
4	rs17165032	G	A	0.206349	1008
4	rs17165034	G	A	0.209325	1008
4	rs62294154	C	A	0.199405	1008
4	rs60018246	C	T	0.207341	1008
4	rs75591064	G	A	0.014881	1008
4	rs150977465	G	A	0.0406746	1008
4	rs76842069	T	C	0.015873	1008
4	rs28504502	C	T	0.0416667	1008
4	rs184485835	C	G	0.00992063	1008
4	rs79822845	T	A	0.22619	1008
4	rs139523065	C	T	0.0525794	1008
4	rs28685840	C	A	0.325397	1008
4	rs147786984	G	A	0.196429	1008
4	rs9328757	G	A	0.219246	1008
4	rs9328758	C	T	0.493056	1008
4	rs7688925	G	A	0.832341	1008
4	rs7660746	C	T	0.047619	1008
4	rs59898624	G	A	0.229167	1008
4	rs6599380	C	T	0.217262	1008
4	rs7686544	G	A	0.217262	1008
4	rs11248042	T	C	0.615079	1008
4	rs7687101	G	T	0.373016	1008
4	rs11248043	G	A	0.353175	1008
4	rs17165046	C	T	0.154762	1008
4	rs17165051	G	T	0.374008	1008
4	rs12504575	G	A	0.374008	1008
4	rs7376690	A	G	0.373016	1008
4	rs56661751	G	A	0.344246	1008
4	rs6832751	A	G	0.832341	1008
4	rs6599381	G	T	0.218254	1008
4	rs6599382	G	A	0.218254	1008
4	rs6599383	C	T	0.218254	1008
4	rs149339547	C	G	0.014881	1008
4	rs10155282	G	A	0.830357	1008
4	rs7375209	G	A	0.218254	1008
4	rs34006598	C	T	0.385913	1008
4	rs7377207	A	T	0.832341	1008
4	rs11248044	A	G	0.614087	1008
4	rs74469192	C	G	0.229167	1008
4	rs12511420	A	G	0.298611	1008
4	rs6817287	G	A	0.218254	1008
4	rs56845396	G	A	0.441468	1008
4	rs6842106	C	G	0.218254	1008
4	rs6823196	G	C	0.218254	1008
4	rs28437588	T	G	0.218254	1008
4	rs10155482	A	C	0.220238	1008
4	rs11942504	G	A	0.217262	1008
4	rs2276906	G	A	0.217262	1008
4	rs116813973	C	T	0.225198	1008
4	rs62295461	C	G	0.293651	1008
4	rs58352100	T	C	0.856151	1008
4	rs936551	A	G	0.5625	1008
4	rs11248047	A	G	0.5625	1008
4	rs11734742	C	T	0.118056	1008
4	rs79590461	G	A	0.225198	1008
4	rs6599384	T	C	0.563492	1008
4	rs185500107	C	T	0.0396825	1008
4	rs77853873	A	G	0.225198	1008
4	rs59710573	G	C	0.225198	1008
4	rs7378189	C	T	0.219246	1008
4	rs11737021	C	G	0.293651	1008
4	rs7378224	C	T	0.219246	1008
4	rs7376916	G	A	0.219246	1008
4	rs11734954	G	A	0.561508	1008
4	rs11721731	C	T	0.5625	1008
4	rs73207767	C	T	0.219246	1008
4	rs9998888	T	C	0.5625	1008
4	rs11933159	T	C	0.5625	1008
4	rs7656533	C	T	0.564484	1008
4	rs7665945	A	G	0.563492	1008
4	rs7665967	A	G	0.563492	1008
4	rs4690316	T	C	0.565476	1008
4	rs4690318	A	G	0.565476	1008
4	rs4690319	A	G	0.565476	1008
4	rs7657330	C	T	0.118056	1008
4	rs149276445	C	T	0.0287698	1008
4	rs4690320	T	C	0.5625	1008
4	rs10471247	C	T	0.5625	1008
4	rs10471248	A	G	0.5625	1008
4	rs114066161	G	A	0.224206	1008
4	rs11724697	A	G	0.5625	1008
4	rs11725777	T	C	0.5625	1008
4	rs28416002	T	C	0.556548	1008
4	rs56852661	G	A	0.118056	1008
4	rs79565855	G	A	0.230159	1008
4	rs28699255	G	A	0.22619	1008
4	rs3937759	C	T	0.289683	1008
4	rs73207773	G	A	0.0962302	1008
4	rs56968267	A	G	0.421627	1008
4	rs11727899	T	C	0.417659	1008
4	rs6843201	A	G	0.850198	1008
4	rs76643823	G	A	0.24504	1008
4	rs1078139	C	A	0.849206	1008
4	rs142453325	G	A	0.0297619	1008
4	rs1078140	C	T	0.210317	1008
4	rs2878442	C	T	0.85119	1008
4	rs11931773	G	C	0.301587	1008
4	rs1078138	C	T	0.301587	1008
4	rs35177456	C	T	0.109127	1008
4	rs56157509	T	G	0.302579	1008
4	rs55784607	C	T	0.301587	1008
4	rs76420143	C	T	0.0218254	1008
4	rs2127168	T	C	0.850198	1008
4	rs11724390	A	G	0.85119	1008
4	rs11736866	G	A	0.114087	1008
4	rs118145098	C	A	0.0396825	1008
4	rs4690321	C	T	0.643849	1008
4	rs62295465	A	T	0.0734127	1008
4	rs4690322	A	G	0.573413	1008
4	rs74340692	A	G	0.0724206	1008
4	rs151036010	T	A	0.0119048	1008
4	rs73207777	A	G	0.114087	1008
4	rs73207778	C	T	0.113095	1008
4	rs62295467	G	A	0.0793651	1008
4	rs78555276	G	A	0.0109127	1008
4	rs2878441	C	T	0.203373	1008
4	rs11730726	C	T	0.559524	1008
4	rs76839318	T	A	0.113095	1008
4	rs7695136	G	A	0.202381	1008
4	rs76927558	G	A	0.0793651	1008
4	rs17165085	C	T	0.183532	1008
4	rs75337397	G	A	0.0823413	1008
4	rs56371097	C	G	0.205357	1008
4	rs62295468	G	A	0.0724206	1008
4	rs28583667	G	T	0.202381	1008
4	rs79772189	G	T	0.0724206	1008
4	rs62295470	T	C	0.078373	1008
4	rs7661467	A	G	0.852183	1008
4	rs112309482	C	T	0.00496032	1008
4	rs6964	G	A	0.280754	1008
4	rs1134921	C	T	0.131944	1008
4	rs55728587	G	A	0.102183	1008
4	rs8093	A	G	0.876984	1008
4	rs2306242	T	C	0.0863095	1008
4	rs2306241	C	T	0.569444	1008
4	rs6843838	T	G	0.0545635	1008
4	rs6828147	C	T	0.0545635	1008
4	rs17165087	C	T	0.311508	1008
4	rs116087218	C	T	0.197421	1008
4	rs79263096	G	C	0.197421	1008
4	rs6843215	C	T	0.0535714	1008
4	rs6843423	C	T	0.25496	1008
4	rs79006606	C	G	0.0863095	1008
4	rs11942387	G	A	0.202381	1008
4	rs77652918	G	A	0.0863095	1008
4	rs34006051	C	T	0.105159	1008
4	rs9993159	T	C	0.654762	1008
4	rs11248049	G	A	0.25496	1008
4	rs144265306	C	T	0.0257937	1008
4	rs62295555	C	T	0.00198413	1008
4	rs4690340	G	T	0.313492	1008
4	rs7697256	C	T	0.0982143	1008
4	rs75178166	G	A	0.0863095	1008
4	rs58466439	G	A	0.0972222	1008
4	rs73207782	G	C	0.0734127	1008
4	rs79964683	G	A	0.0863095	1008
4	rs7667270	A	C	0.655754	1008
4	rs11735448	G	A	0.200397	1008
4	rs2878358	T	C	0.655754	1008
4	rs74358512	C	T	0.0863095	1008
4	rs12509561	C	T	0.313492	1008
4	rs10028259	A	G	0.656746	1008
4	rs76848809	T	G	0.0248016	1008
4	rs76370559	G	A	0.0803571	1008
4	rs11731387	G	A	0.103175	1008
4	rs2279175	G	A	0.305556	1008
4	rs1564282	C	T	0.103175	1008
4	rs75374083	A	T	0.0674603	1008
4	rs11735882	C	T	0.0704365	1008
4	rs2061846	T	C	0.300595	1008
4	rs2279176	C	T	0.194444	1008
4	rs2279177	T	G	0.119048	1008
4	rs73062400	A	C	0.047619	1008
4	rs56253935	A	T	0.3125	1008
4	rs12651271	C	T	0.103175	1008
4	rs56307842	T	C	0.314484	1008
4	rs11248050	T	C	0.826389	1008
4	rs79842872	C	T	0.0595238	1008
4	rs4690339	T	C	0.322421	1008
4	rs2335172	G	A	0.314484	1008
4	rs62295557	G	A	0.0992063	1008
4	rs11723087	C	T	0.202381	1008
4	rs150048742	G	A	0.194444	1008
4	rs115550031	G	A	0.0248016	1008
4	rs145341437	C	T	0.0803571	1008
4	rs11737222	G	A	0.262897	1008
4	rs7697252	G	T	0.0595238	1008
4	rs7684266	T	C	0.313492	1008
4	rs74282745	C	T	0.0803571	1008
4	rs12651368	G	A	0.102183	1008
4	rs11248051	C	T	0.103175	1008
4	rs76407199	G	A	0.0178571	1008
4	rs7663814	G	C	0.0992063	1008
4	rs2306249	A	G	0.656746	1008
4	rs3775136	C	T	0.194444	1008
4	rs3775135	A	G	0.656746	1008
4	rs11936594	C	A	0.0992063	1008
4	rs3775134	A	G	0.85119	1008
4	rs11248052	G	C	0.656746	1008
4	rs2306248	A	G	0.656746	1008
4	rs1064207	A	G	0.656746	1008
4	rs2306247	G	A	0.0803571	1008
4	rs141625555	C	A	0.0347222	1008
4	rs2306246	T	C	0.0803571	1008
4	rs3733355	G	A	0.0267857	1008
4	rs3733354	C	T	0.131944	1008
4	rs3733353	G	A	0.313492	1008
4	rs3733352	C	T	0.202381	1008
4	rs3733351	T	C	0.59623	1008
4	rs3822026	A	G	0.655754	1008
4	rs56986122	C	G	0.0992063	1008
4	rs6854553	G	A	0.201389	1008
4	rs2306245	T	C	0.200397	1008
4	rs2306244	T	C	0.314484	1008
4	rs45631832	C	G	0.194444	1008
4	rs7690306	A	G	0.0595238	1008
4	rs11726280	C	T	0.0972222	1008
4	rs7690704	A	G	0.852183	1008
4	rs3775133	G	A	0.194444	1008
4	rs60523283	G	A	0.0972222	1008
4	rs74907285	C	T	0.0803571	1008
4	rs755447	G	A	0.194444	1008
4	rs73207790	G	A	0.314484	1008
4	rs73207791	A	G	0.314484	1008
4	rs751091	G	A	0.194444	1008
4	rs191931650	G	A	0.0138889	1008
4	rs17165125	G	C	0.194444	1008
4	rs62297061	C	T	0.103175	1008
4	rs4690336	C	T	0.316468	1008
4	rs75295122	G	A	0.0803571	1008
4	rs192624408	G	C	0.00297619	1008
4	rs764324	T	C	0.475198	1008
4	rs74705729	G	A	0.0803571	1008
4	rs74282747	T	A	0.0803571	1008
4	rs10023660	A	T	0.253968	1008
4	rs11733713	A	G	0.103175	1008
4	rs11734537	A	G	0.103175	1008
4	rs11732965	C	A	0.103175	1008
4	rs62297062	C	T	0.0982143	1008
4	rs62297063	G	A	0.103175	1008
4	rs78590562	C	T	0.103175	1008
4	rs78005997	T	C	0.194444	1008
4	rs77124090	C	T	0.0803571	1008
4	rs77918304	G	A	0.0803571	1008
4	rs41286651	T	C	0.00198413	1008
4	rs3736088	T	A	0.0803571	1008
4	rs2306254	C	T	0.193452	1008
4	rs1564281	C	T	0.281746	1008
4	rs1564280	A	G	0.85119	1008
4	rs73207794	T	C	0.103175	1008
4	rs56083715	C	T	0.0684524	1008
4	rs11942404	T	A	0.0257937	1008
4	rs77689311	C	T	0.0793651	1008
4	rs57445359	G	T	0.0595238	1008
4	rs75067454	C	T	0.0595238	1008
4	rs79381557	T	A	0.194444	1008
4	rs58036322	T	G	0.100198	1008
4	rs3775132	C	T	0.194444	1008
4	rs3775131	C	T	0.0813492	1008
4	rs60492656	C	T	0.285714	1008
4	rs3775130	G	A	0.0972222	1008
4	rs3775129	G	A	0.311508	1008
4	rs58429160	G	A	0.311508	1008
4	rs17165130	C	A	0.311508	1008
4	rs73064427	A	G	0.0615079	1008
4	rs2279187	C	T	0.0972222	1008
4	rs45486093	T	C	0.311508	1008
4	rs2279186	G	A	0.103175	1008
4	rs2279185	G	C	0.0615079	1008
4	rs10902760	G	C	0.0615079	1008
4	rs77317373	C	T	0.0813492	1008
4	rs3736087	C	T	0.311508	1008
4	rs3736086	T	C	0.0615079	1008
4	rs11731840	G	A	0.0615079	1008
4	rs899388	G	A	0.078373	1008
4	rs11736181	C	T	0.373016	1008
4	rs3736084	G	A	0.418651	1008
4	rs3736083	T	C	0.474206	1008
4	rs41286653	C	T	0.0297619	1008
4	rs899387	C	T	0.325397	1008
4	rs11946340	C	T	0.333333	1008
4	rs77885950	T	C	0.22123	1008
4	rs4690206	C	G	0.604167	1008
4	rs112078130	C	T	0.0793651	1008
4	rs6837500	G	A	0.0813492	1008
4	rs6837528	G	A	0.22619	1008
4	rs75131424	G	C	0.19246	1008
4	rs28662837	G	A	0.0992063	1008
4	rs62297079	G	A	0.105159	1008
4	rs17781378	T	C	0.545635	1008
4	rs74775400	G	A	0.0585317	1008
4	rs56785826	G	A	0.305556	1008
4	rs78009386	C	G	0.030754	1008
4	rs7657611	G	C	0.105159	1008
4	rs112343297	G	A	0.0833333	1008
4	rs79828386	G	A	0.0833333	1008
4	rs113182144	C	T	0.19246	1008
4	rs113646280	C	A	0.00297619	1008
4	rs4690204	C	T	0.306548	1008
4	rs4690203	C	T	0.306548	1008
4	rs75214905	A	G	0.0644841	1008
4	rs56223707	C	T	0.306548	1008
4	rs2279184	G	C	0.787698	1008
4	rs2279183	T	C	0.376984	1008
4	rs2279182	T	G	0.0992063	1008
4	rs2279181	G	A	0.0992063	1008
4	rs9328759	C	T	0.694444	1008
4	rs9328760	C	T	0.694444	1008
4	rs2279180	A	G	0.0644841	1008
4	rs139637335	G	A	0.0218254	1008
4	rs3822025	C	A	0.19246	1008
4	rs115260110	T	A	0.0644841	1008
4	rs115830981	C	A	0.0644841	1008
4	rs76438822	G	A	0.0525794	1008
4	rs41286659	G	A	0.0833333	1008
4	rs2306253	C	G	0.275794	1008
4	rs141331606	G	A	0.0297619	1008
4	rs74282750	C	T	0.0853175	1008
4	rs79692917	T	C	0.0644841	1008
4	rs117842813	T	A	0.19246	1008
4	rs3775128	T	C	0.382937	1008
4	rs3775127	G	A	0.305556	1008
4	rs3775126	C	T	0.0992063	1008
4	rs56080039	G	A	0.305556	1008
4	rs142093694	C	G	0.015873	1008
4	rs114473843	C	A	0.19246	1008
4	rs11726912	A	C	0.105159	1008
4	rs11725376	C	G	0.0644841	1008
4	rs76712894	C	A	0.0833333	1008
4	rs75713448	C	T	0.0625	1008
4	rs12499663	G	A	0.407738	1008
4	rs114332099	G	T	0.0357143	1008
4	rs28410128	A	G	0.188492	1008
4	rs4690202	T	C	0.306548	1008
4	rs28628421	G	A	0.105159	1008
4	rs11726508	C	T	0.189484	1008
4	rs78417068	T	G	0.0128968	1008
4	rs17781499	C	A	0.105159	1008
4	rs74846645	G	T	0.0357143	1008
4	rs3775125	G	A	0.188492	1008
4	rs17725145	G	A	0.0386905	1008
4	rs9994159	C	T	0.104167	1008
4	rs3775124	C	G	0.813492	1008
4	rs147866169	G	A	0.0138889	1008
4	rs2306252	T	C	0.195437	1008
4	rs148250397	C	T	0.0128968	1008
4	rs2003919	C	T	0.191468	1008
4	rs3775122	G	A	0.104167	1008
4	rs145941590	G	A	0.0178571	1008
4	rs3775121	G	A	0.215278	1008
4	rs3775120	G	A	0.214286	1008
4	rs3775119	C	T	0.305556	1008
4	rs3822024	G	A	0.130952	1008
4	rs3755963	A	G	0.12996	1008
4	rs3775118	T	C	0.0367063	1008
4	rs3755962	C	G	0.195437	1008
4	rs3755961	A	G	0.109127	1008
4	rs3755960	G	T	0.109127	1008
4	rs78651370	G	T	0.194444	1008
4	rs147882917	G	A	0.0376984	1008
4	rs375743488	A	C	0.014881	1008
4	rs73209865	C	T	0.134921	1008
4	rs3822023	T	C	0.561508	1008
4	rs3775117	C	G	0.166667	1008
4	rs3775116	A	G	0.578373	1008
4	rs3775115	A	G	0.224206	1008
4	rs3822022	A	G	0.19246	1008
4	rs62297083	A	G	0.139881	1008
4	rs6826191	A	G	0.18254	1008
4	rs141166762	G	C	0.175595	1008
4	rs17165156	G	A	0.144841	1008
4	rs73209867	C	T	0.114087	1008
4	rs2008478	T	C	0.628968	1008
4	rs10029038	T	C	0.115079	1008
4	rs77609436	C	T	0.15377	1008
4	rs3775114	C	T	0.213294	1008
4	rs3775113	C	T	0.213294	1008
4	rs3775112	C	T	0.622024	1008
4	rs3755959	C	T	0.622024	1008
4	rs10005752	G	A	0.622024	1008
4	rs115448944	T	A	0.0367063	1008
4	rs6820943	C	T	0.0367063	1008
4	rs3796610	C	T	0.622024	1008
4	rs4690201	T	C	0.770833	1008
4	rs188785601	C	G	0.0238095	1008
4	rs11248057	C	G	0.410714	1008
4	rs2279178	A	G	0.808532	1008
4	rs6842808	C	T	0.103175	1008
4	rs28970510	G	C	0.627976	1008
4	rs62297086	G	A	0.215278	1008
4	rs77057847	A	T	0.144841	1008
4	rs4690332	T	C	0.80754	1008
4	rs12646291	T	C	0.144841	1008
4	rs139488741	C	A	0.0337302	1008
4	rs115258338	C	T	0.0337302	1008
4	rs150807728	C	T	0.014881	1008
4	rs7665653	A	C	0.631944	1008
4	rs62297087	T	A	0.110119	1008
4	rs77528402	C	T	0.0277778	1008
4	rs28496796	G	C	0.633929	1008
4	rs6842493	T	C	0.224206	1008
4	rs6826965	C	T	0.633929	1008
4	rs6856659	G	A	0.632937	1008
4	rs76899536	G	A	0.145833	1008
4	rs115896125	A	C	0.0277778	1008
4	rs79041409	C	T	0.0416667	1008
4	rs6847650	C	T	0.631944	1008
4	rs11723135	T	A	0.633929	1008
4	rs77437521	C	T	0.0287698	1008
4	rs55686002	A	T	0.0446429	1008
4	rs80298333	G	A	0.145833	1008
4	rs75885647	T	C	0.145833	1008
4	rs6842215	G	C	0.640873	1008
4	rs6822424	A	C	0.641865	1008
4	rs56353809	C	T	0.203373	1008
4	rs11734449	C	A	0.107143	1008
4	rs4690330	G	A	0.624008	1008
4	rs79026232	C	G	0.154762	1008
4	rs77538134	T	C	0.0218254	1008
4	rs60340502	G	C	0.154762	1008
4	rs77566372	T	C	0.0277778	1008
4	rs7663192	T	C	0.80754	1008
4	rs754758	A	C	0.779762	1008
4	rs76414818	A	G	0.0188492	1008
4	rs873785	T	C	0.207341	1008
4	rs28403582	G	A	0.0823413	1008
4	rs4690198	G	C	0.616071	1008
4	rs935965	T	C	0.80754	1008
4	rs4690329	T	A	0.80754	1008
4	rs78501969	C	A	0.030754	1008
4	rs4690328	T	C	0.80754	1008
4	rs60684016	G	A	0.15873	1008
4	rs6829987	C	G	0.80754	1008
4	rs6851787	T	A	0.80754	1008
4	rs6851795	T	C	0.204365	1008
4	rs28817103	G	A	0.102183	1008
4	rs62294484	A	G	0.094246	1008
4	rs11724898	G	A	0.198413	1008
4	rs10016294	A	G	0.199405	1008
4	rs112093537	C	T	0.0347222	1008
4	rs142380702	C	T	0.0505952	1008
4	rs75598254	C	T	0.159722	1008
4	rs6599388	C	T	0.434524	1008
4	rs6599389	G	A	0.304563	1008
4	rs11729289	G	A	0.199405	1008
4	rs79333548	G	A	0.0347222	1008
4	rs189700761	C	T	0.015873	1008
4	rs7687129	T	C	0.794643	1008
4	rs56664216	A	C	0.0347222	1008
4	rs113432984	C	T	0.0367063	1008
4	rs77480647	C	T	0.15873	1008
4	rs6848199	C	T	0.198413	1008
4	rs10008187	C	T	0.198413	1008
4	rs17165168	C	T	0.159722	1008
4	rs17165170	C	G	0.159722	1008
4	rs6815138	A	C	0.359127	1008
4	rs2290402	C	T	0.305556	1008
4	rs2290403	G	A	0.198413	1008
4	rs10516158	C	T	0.0952381	1008
4	rs6813110	C	T	0.200397	1008
4	rs76035416	C	T	0.0138889	1008
4	rs11730111	C	T	0.094246	1008
4	rs76054593	C	T	0.0347222	1008
4	rs10017289	C	G	0.386905	1008
4	rs935977	G	A	0.222222	1008
4	rs80269477	G	T	0.0833333	1008
4	rs2290404	A	G	0.393849	1008
4	rs78188793	C	G	0.159722	1008
4	rs11552301	T	C	0.722222	1008
4	rs2290405	G	A	0.53373	1008
4	rs10902761	A	G	0.418651	1008
4	rs117142413	C	T	0.0128968	1008
4	rs28504033	G	A	0.197421	1008
4	rs74391911	C	G	0.156746	1008
4	rs28440052	C	A	0.518849	1008
4	rs117631192	C	T	0.0446429	1008
4	rs189457645	C	T	0.015873	1008
4	rs3733343	T	C	0.393849	1008
4	rs3733344	T	G	0.418651	1008
4	rs3822019	C	T	0.316468	1008
4	rs1051613	G	A	0.272817	1008
4	rs7695319	T	A	0.0605159	1008
4	rs80114247	T	C	0.0575397	1008
4	rs34311866	T	C	0.130952	1008
4	rs748483	A	G	0.114087	1008
4	rs74472532	T	C	0.0367063	1008
4	rs75067698	G	A	0.117063	1008
4	rs4690326	A	C	0.5	1008
4	rs117522201	C	G	0.0228175	1008
4	rs4690197	T	G	0.842262	1008
4	rs3733345	G	T	0.497024	1008
4	rs3733346	T	C	0.37996	1008
4	rs3733347	T	C	0.843254	1008
4	rs3733348	C	T	0.0138889	1008
4	rs3733349	C	T	0.343254	1008
4	rs56039006	C	G	0.235119	1008
4	rs77382558	G	T	0.116071	1008
4	rs28671147	A	G	0.610119	1008
4	rs116777977	T	G	0.117063	1008
4	rs6599390	A	G	0.611111	1008
4	rs41286661	C	T	0.234127	1008
4	rs75854631	G	A	0.117063	1008
4	rs2335500	G	A	0.0327381	1008
4	rs34406303	G	C	0.00198413	1008
4	rs145640981	A	C	0.0347222	1008
4	rs114739803	C	T	0.0357143	1008
4	rs77995383	G	A	0.116071	1008
4	rs4690325	A	G	0.84127	1008
4	rs4690324	G	A	0.842262	1008
4	rs11248059	C	G	0.118056	1008
4	rs4690196	G	A	0.342262	1008
4	rs189883121	C	T	0.0109127	1008
4	rs1377587	A	G	0.494048	1008
4	rs1377586	G	A	0.33631	1008
4	rs2305487	C	T	0.0605159	1008
4	rs62294486	C	T	0.338294	1008
4	rs151059805	G	C	0.0337302	1008
4	rs3755958	C	A	0.108135	1008
4	rs11728344	T	C	0.108135	1008
4	rs61276640	C	T	0.0337302	1008
4	rs77386309	C	T	0.119048	1008
4	rs11248060	C	T	0.108135	1008
4	rs13101828	A	G	0.34623	1008
4	rs11724804	G	A	0.34623	1008
4	rs561385071	C	A	0.0119048	1008
4	rs183251959	G	T	0.0297619	1008
4	rs3806761	G	T	0.118056	1008
4	rs62294491	C	T	0.107143	1008
4	rs554193675	C	G	0.0238095	1008
4	rs146081798	A	G	0.0218254	1008
4	rs4690229	A	T	0.350198	1008
4	rs4690230	T	C	0.842262	1008
4	rs6829197	G	C	0.305556	1008
4	rs185921287	G	T	0.0138889	1008
4	rs11731377	T	G	0.225198	1008
4	rs79531584	C	T	0.107143	1008
4	rs11726637	G	A	0.110119	1008
4	rs4583705	C	T	0.110119	1008
4	rs4690163	T	C	0.631944	1008
4	rs73211813	C	T	0.209325	1008
4	rs116648731	G	A	0.116071	1008
4	rs6814300	G	A	0.0327381	1008
4	rs76051233	C	A	0.115079	1008
4	rs17783233	T	C	0.114087	1008
4	rs75128521	A	C	0.0803571	1008
4	rs6856425	T	C	0.0337302	1008
4	rs11736451	A	G	0.230159	1008
4	rs72613114	C	T	0.186508	1008
4	rs4690219	G	A	0.612103	1008
4	rs78243670	C	A	0.117063	1008
4	rs117496823	C	T	0.0188492	1008
4	rs6814642	A	G	0.612103	1008
4	rs75230089	G	A	0.014881	1008
4	rs75921727	C	G	0.0525794	1008
4	rs3806755	C	A	0.0337302	1008
4	rs4690220	A	G	0.352183	1008
4	rs11248061	C	A	0.272817	1008
4	rs10902762	G	A	0.271825	1008
4	rs10794537	T	G	0.847222	1008
4	rs3796621	G	A	0.372024	1008
4	rs3796622	T	C	0.628968	1008
4	rs3796623	C	T	0.0257937	1008
4	rs4690221	C	T	0.348214	1008
4	rs74907962	T	C	0.0347222	1008
4	rs2290401	G	C	0.225198	1008
4	rs74824334	C	T	0.014881	1008
4	rs3822020	A	G	0.62996	1008
4	rs2276905	C	T	0.0238095	1008
4	rs11936407	T	C	0.633929	1008
4	rs3806756	C	G	0.632937	1008
4	rs3806757	C	G	0.117063	1008
4	rs3806759	G	A	0.18254	1008
4	rs3806760	A	G	0.580357	1008
4	rs62294519	T	C	0.119048	1008
4	rs11248062	A	G	0.119048	1008
4	rs11248063	T	C	0.112103	1008
4	rs11729777	T	C	0.112103	1008
4	rs10471249	T	C	0.279762	1008
4	rs10471250	T	C	0.391865	1008
4	rs28504164	C	T	0.269841	1008
4	rs146281633	C	T	0.0208333	1008
4	rs4690222	G	A	0.724206	1008
4	rs62294520	C	T	0.0436508	1008
4	rs1799846	A	G	0.354167	1008
4	rs935966	G	A	0.411706	1008
4	rs1814546	T	C	0.795635	1008
4	rs184343813	G	A	0.0248016	1008
4	rs73792065	C	T	0.0208333	1008
4	rs148959726	G	A	0.0198413	1008
4	rs371734083	C	T	0.0238095	1008
4	rs13108467	G	A	0.16369	1008
4	rs56079856	G	T	0.207341	1008
4	rs116970472	G	A	0.014881	1008
4	rs3755957	C	T	0.147817	1008
4	rs3755956	C	T	0.104167	1008
4	rs3755955	G	A	0.207341	1008
4	rs3755954	C	T	0.147817	1008
4	rs3733342	G	A	0.207341	1008
4	rs3733341	C	G	0.213294	1008
4	rs6815946	T	C	0.213294	1008
4	rs6829789	G	C	0.213294	1008
4	rs114806891	C	T	0.0208333	1008
4	rs6830825	G	C	0.213294	1008
4	rs6811373	A	G	0.213294	1008
4	rs6831021	G	C	0.213294	1008
4	rs6831280	G	A	0.213294	1008
4	rs6836258	G	C	0.213294	1008
4	rs115790973	C	G	0.213294	1008
4	rs73066479	G	A	0.213294	1008
4	rs115134980	T	C	0.213294	1008
4	rs115929690	C	T	0.213294	1008
4	rs1131853	T	C	0.234127	1008
4	rs2305488	T	G	0.213294	1008
4	rs2305489	G	T	0.0198413	1008
4	rs76865393	C	T	0.0198413	1008
4	rs6827815	C	G	0.213294	1008
4	rs76048788	C	T	0.183532	1008
4	rs6829296	C	G	0.324405	1008
4	rs10461366	T	C	0.484127	1008
4	rs77592320	C	T	0.0218254	1008
4	rs10018140	T	C	0.540675	1008
4	rs10010999	C	T	0.35119	1008
4	rs147393407	G	C	0.0238095	1008
4	rs6855019	C	T	0.106151	1008
4	rs6855233	C	T	0.541667	1008
4	rs6812278	C	G	0.541667	1008
4	rs34721481	T	A	0.541667	1008
4	rs4505759	C	T	0.16369	1008
4	rs370225325	C	T	0.0178571	1008
4	rs4569707	G	C	0.541667	1008
4	rs181345844	G	A	0.0238095	1008
4	rs79664023	T	G	0.183532	1008
4	rs78520297	T	C	0.183532	1008
4	rs34627176	G	A	0.0575397	1008
4	rs4647942	G	A	0.458333	1008
4	rs13143527	A	G	0.289683	1008
4	rs11734750	C	T	0.0595238	1008
4	rs76051363	C	T	0.16369	1008
4	rs117864192	C	A	0.0406746	1008
4	rs148219913	T	A	0.0208333	1008
4	rs79574529	C	T	0.171627	1008
4	rs191452512	C	T	0.00892857	1008
4	rs56396408	C	T	0.171627	1008
4	rs6814476	A	G	0.106151	1008
4	rs74569579	G	A	0.170635	1008
4	rs62294525	G	A	0.106151	1008
4	rs34869253	T	C	0.227183	1008
4	rs116709547	G	T	0.0218254	1008
4	rs34587452	G	C	0.0585317	1008
4	rs55639339	C	T	0.170635	1008
4	rs78852263	T	C	0.0218254	1008
4	rs35654957	T	C	0.252976	1008
4	rs35220088	G	C	0.34127	1008
4	rs55916145	T	C	0.356151	1008
4	rs56034896	C	T	0.400794	1008
4	rs115019686	C	T	0.0267857	1008
4	rs748651	T	C	0.46131	1008
4	rs60302202	C	T	0.107143	1008
4	rs11930231	G	A	0.0238095	1008
4	rs77145216	C	T	0.106151	1008
4	rs115983866	A	T	0.0238095	1008
4	rs74921869	G	A	0.280754	1008
4	rs116835475	G	A	0.0238095	1008
4	rs73219733	C	T	0.0496032	1008
4	rs66515989	G	A	0.0595238	1008
4	rs62296060	G	A	0.0585317	1008
4	rs115185523	G	A	0.107143	1008
4	rs114065860	C	T	0.106151	1008
4	rs62296061	G	A	0.0585317	1008
4	rs72501960	C	T	0.0228175	1008
4	rs535135673	G	A	0.0238095	1008
4	rs78590462	C	T	0.047619	1008
4	rs3822032	T	C	0.047619	1008
4	rs3796624	C	G	0.0585317	1008
4	rs4647934	G	A	0.168651	1008
4	rs11723654	A	G	0.385913	1008
4	rs73070422	C	G	0.168651	1008
4	rs76451154	G	A	0.332341	1008
4	rs4647933	G	C	0.105159	1008
4	rs4647946	T	C	0.10119	1008
4	rs4647944	G	A	0.0238095	1008
4	rs4647930	C	A	0.0823413	1008
4	rs4647932	C	T	0.0218254	1008
4	rs4647939	G	A	0.37996	1008
4	rs1064838	T	C	0.387897	1008
4	rs370714398	G	A	0.031746	1008
4	rs4647936	C	T	0.0238095	1008
4	rs3733350	C	T	0.100198	1008
4	rs370896791	C	T	0.015873	1008
4	rs4647940	C	G	0.171627	1008
4	rs7664212	T	G	0.407738	1008
4	rs7680381	G	A	0.364087	1008
4	rs62296062	A	G	0.00297619	1008
4	rs150351472	C	T	0.0208333	1008
4	rs10006164	G	A	0.304563	1008
4	rs34551298	C	T	0.392857	1008
4	rs12641224	A	G	0.392857	1008
4	rs139932728	G	A	0.0138889	1008
4	rs34801085	T	C	0.396825	1008
4	rs115259783	T	G	0.142857	1008
4	rs60717590	A	G	0.532738	1008
4	rs186659035	G	A	0.015873	1008
4	rs11721506	C	T	0.388889	1008
4	rs60633311	T	C	0.345238	1008
4	rs935973	T	C	0.347222	1008
4	rs935974	A	T	0.916667	1008
4	rs4450872	G	A	0.209325	1008
4	rs11722658	C	T	0.387897	1008
4	rs77476504	C	T	0.0228175	1008
4	rs62296067	T	C	0.348214	1008
4	rs11728938	T	C	0.388889	1008
4	rs10012074	A	G	0.21131	1008
4	rs11726058	C	T	0.387897	1008
4	rs10003058	C	T	0.387897	1008
4	rs13138114	C	G	0.386905	1008
4	rs138762638	G	A	0.0168651	1008
4	rs189192829	G	A	0.0267857	1008
4	rs28696013	A	T	0.910714	1008
4	rs113042475	C	T	0.12004	1008
4	rs68178116	G	A	0.401786	1008
4	rs35321695	T	C	0.814484	1008
4	rs62296069	G	A	0.133929	1008
4	rs191647461	C	T	0.0496032	1008
4	rs62296070	G	T	0.133929	1008
4	rs112551498	C	T	0.0367063	1008
4	rs80257442	C	T	0.0654762	1008
4	rs11941528	T	C	0.422619	1008
4	rs62296071	C	G	0.135913	1008
4	rs62296072	T	C	0.14881	1008
4	rs77298415	G	A	0.15377	1008
4	rs114279554	T	G	0.122024	1008
4	rs11730596	C	T	0.72123	1008
4	rs62296073	A	G	0.123016	1008
4	rs58579974	C	G	0.152778	1008
4	rs531500178	A	G	0.00496032	1008
4	rs62296075	A	G	0.123016	1008
4	rs62296076	A	G	0.124008	1008
4	rs62296077	G	A	0.127976	1008
4	rs62296078	C	T	0.124008	1008
4	rs17131816	T	C	0.0734127	1008
4	rs13137819	T	C	0.775794	1008
4	rs56958378	G	T	0.124008	1008
4	rs62294688	T	G	0.125992	1008
4	rs4690218	G	A	0.296627	1008
4	rs7669461	G	C	0.189484	1008
4	rs2242083	C	G	0.30754	1008
4	rs935972	T	C	0.772817	1008
4	rs935971	G	A	0.772817	1008
4	rs935970	C	G	0.772817	1008
4	rs7683379	C	T	0.308532	1008
4	rs11726436	G	A	0.58631	1008
4	rs17131820	G	C	0.180556	1008
4	rs28377444	C	T	0.180556	1008
4	rs62294689	C	T	0.125	1008
4	rs35621577	C	T	0.310516	1008
4	rs34956924	T	C	0.774802	1008
4	rs184976846	C	T	0.0138889	1008
4	rs28481697	G	A	0.179563	1008
4	rs28721561	C	A	0.179563	1008
4	rs60276048	G	C	0.0178571	1008
4	rs7679432	G	A	0.64881	1008
4	rs3816474	G	A	0.742063	1008
4	rs10003009	G	A	0.649802	1008
4	rs9995279	T	C	0.649802	1008
4	rs9992925	A	T	0.64881	1008
4	rs2290411	T	C	0.64881	1008
4	rs10026482	C	G	0.647817	1008
4	rs17131824	G	C	0.178571	1008
4	rs13119276	T	C	0.647817	1008
4	rs11727135	G	C	0.64881	1008
4	rs11727136	G	A	0.64881	1008
4	rs13114658	A	G	0.310516	1008
4	rs2290410	A	T	0.584325	1008
4	rs57186616	G	A	0.119048	1008
4	rs11724371	T	C	0.673611	1008
4	rs2248083	A	C	0.669643	1008
4	rs2045069	T	C	0.650794	1008
4	rs2045068	G	A	0.650794	1008
4	rs77924371	C	T	0.149802	1008
4	rs2045067	C	T	0.646825	1008
4	rs2045066	C	T	0.647817	1008
4	rs2045065	A	G	0.657738	1008
4	rs6852850	C	G	0.647817	1008
4	rs6839931	T	C	0.64881	1008
4	rs6858612	C	T	0.647817	1008
4	rs11247971	A	G	0.64881	1008
4	rs10084849	T	C	0.64881	1008
4	rs10084887	G	A	0.64881	1008
4	rs10084888	G	T	0.651786	1008
4	rs10084889	G	A	0.651786	1008
4	rs10084890	G	C	0.647817	1008
4	rs12645644	G	A	0.647817	1008
4	rs13134921	A	G	0.649802	1008
4	rs13106586	G	A	0.649802	1008
4	rs13108207	C	T	0.647817	1008
4	rs13140341	T	C	0.64881	1008
4	rs13108222	C	A	0.64881	1008
4	rs13135215	A	G	0.651786	1008
4	rs13107058	G	A	0.649802	1008
4	rs28498761	G	A	0.178571	1008
4	rs4690215	G	C	0.64881	1008
4	rs4690214	T	C	0.64881	1008
4	rs4690213	C	T	0.64881	1008
4	rs4690212	T	C	0.64881	1008
4	rs28562028	G	A	0.64881	1008
4	rs6822863	G	A	0.64881	1008
4	rs6854793	T	C	0.64881	1008
4	rs10902752	C	T	0.64881	1008
4	rs76337818	A	G	0.0605159	1008
4	rs10902753	G	A	0.64881	1008
4	rs7673898	C	A	0.647817	1008
4	rs6599276	T	C	0.64881	1008
4	rs62294713	G	T	0.150794	1008
4	rs4690347	A	G	0.649802	1008
4	rs4690346	T	C	0.649802	1008
4	rs4690345	G	C	0.649802	1008
4	rs4690344	G	A	0.649802	1008
4	rs4690343	T	C	0.647817	1008
4	rs6814833	A	C	0.647817	1008
4	rs11731289	T	G	0.64881	1008
4	rs11731320	T	A	0.649802	1008
4	rs140588441	T	C	0.0347222	1008
4	rs12233733	C	T	0.178571	1008
4	rs13137782	C	T	0.464286	1008
4	rs7669399	T	G	0.64881	1008
4	rs7685541	G	A	0.64881	1008
4	rs7669622	T	C	0.64881	1008
4	rs6599278	C	T	0.64881	1008
4	rs6599279	G	A	0.64881	1008
4	rs6827357	A	C	0.649802	1008
4	rs10031302	G	A	0.64881	1008
4	rs6850784	G	A	0.64881	1008
4	rs56019586	C	G	0.64881	1008
4	rs6852558	C	T	0.64881	1008
4	rs6852968	C	T	0.64881	1008
4	rs6821725	C	G	0.64881	1008
4	rs11247972	A	G	0.64881	1008
4	rs78497787	T	C	0.130952	1008
4	rs10017931	G	A	0.64881	1008
4	rs10007978	A	T	0.64881	1008
4	rs77511517	G	A	0.0912698	1008
4	rs935969	A	G	0.649802	1008
4	rs935968	G	T	0.649802	1008
4	rs6599280	A	G	0.652778	1008
4	rs6827206	A	T	0.649802	1008
4	rs17728127	C	T	0.0367063	1008
4	rs75398934	T	A	0.0724206	1008
4	rs2290409	T	C	0.643849	1008
4	rs2290408	G	T	0.649802	1008
4	rs6852155	T	G	0.633929	1008
4	rs76277570	C	T	0.169643	1008
4	rs2014318	A	G	0.649802	1008
4	rs1010342	G	A	0.649802	1008
4	rs6812586	A	G	0.649802	1008
4	rs6812596	A	G	0.649802	1008
4	rs6836350	C	T	0.649802	1008
4	rs6835141	G	T	0.649802	1008
4	rs11938124	C	T	0.583333	1008
4	rs6837145	T	C	0.647817	1008
4	rs1466216	A	G	0.313492	1008
4	rs1466215	C	T	0.642857	1008
4	rs11940546	C	T	0.642857	1008
4	rs373544321	G	C	0.0138889	1008
4	rs1466214	C	T	0.64881	1008
4	rs11732520	C	T	0.64881	1008
4	rs2100411	T	C	0.64881	1008
4	rs77129670	T	A	0.116071	1008
4	rs2290407	C	T	0.328373	1008
4	rs1453605	C	T	0.642857	1008
4	rs7660779	A	G	0.649802	1008
4	rs641987	C	T	0.649802	1008
4	rs4690209	G	A	0.643849	1008
4	rs13147452	G	A	0.313492	1008
4	rs28717061	G	A	0.329365	1008
4	rs1670533	G	A	0.64881	1008
4	rs17164229	C	T	0.329365	1008
4	rs610218	C	G	0.650794	1008
4	rs585735	G	C	0.650794	1008
4	rs79329953	G	A	0.0218254	1008
4	rs688785	G	C	0.64881	1008
4	rs688008	T	C	0.64881	1008
4	rs13146371	C	T	0.64881	1008
4	rs62294748	G	A	0.642857	1008
4	rs676561	C	T	0.64881	1008
4	rs79053889	G	A	0.329365	1008
4	rs77029034	T	C	0.130952	1008
4	rs17164235	C	T	0.329365	1008
4	rs652063	T	C	0.650794	1008
4	rs643484	A	G	0.651786	1008
4	rs28620427	T	G	0.642857	1008
4	rs629261	A	C	0.647817	1008
4	rs629260	A	G	0.647817	1008
4	rs11939380	T	C	0.64881	1008
4	rs117041041	G	A	0.047619	1008
4	rs1670534	T	C	0.64881	1008
4	rs57677641	T	C	0.0168651	1008
4	rs60035268	G	A	0.00297619	1008
4	rs13106356	A	G	0.314484	1008
4	rs62294752	G	C	0.0644841	1008
4	rs78045754	C	T	0.150794	1008
4	rs551525476	A	G	0.0238095	1008
4	rs4045481	G	A	0.649802	1008
4	rs651017	A	G	0.649802	1008
4	rs149082351	G	T	0.130952	1008
4	rs12647929	G	T	0.649802	1008
4	rs633556	A	G	0.649802	1008
4	rs117192583	C	T	0.0545635	1008
4	rs79971155	T	C	0.0208333	1008
4	rs604597	G	A	0.353175	1008
4	rs11247973	G	A	0.646825	1008
4	rs147493640	C	T	0.0218254	1008
4	rs55741287	T	C	0.646825	1008
4	rs73188348	C	T	0.00198413	1008
4	rs3796620	A	G	0.353175	1008
4	rs3796619	A	G	0.640873	1008
4	rs117097045	C	T	0.0287698	1008
4	rs4974601	G	A	0.640873	1008
4	rs6857085	C	A	0.353175	1008
4	rs180705656	G	T	0.014881	1008
4	rs62294756	G	A	0.353175	1008
4	rs143895688	C	T	0.0347222	1008
4	rs71604358	C	A	0.313492	1008
4	rs4974638	G	A	0.645833	1008
4	rs141767469	C	T	0.0138889	1008
4	rs78248026	C	T	0.0218254	1008
4	rs189658513	G	A	0.0208333	1008
4	rs35366709	T	C	0.353175	1008
4	rs78238785	A	G	0.0912698	1008
4	rs74880304	G	A	0.0505952	1008
4	rs62296477	T	C	0.673611	1008
4	rs6831018	A	G	0.140873	1008
4	rs186994589	G	T	0.0535714	1008
4	rs28478922	C	T	0.193452	1008
4	rs10016588	G	C	0.139881	1008
4	rs117585778	G	T	0.0178571	1008
4	rs78628528	G	A	0.136905	1008
4	rs144936321	T	C	0.136905	1008
4	rs7661069	C	A	0.140873	1008
4	rs4974591	A	G	0.670635	1008
4	rs28660089	A	G	0.186508	1008
4	rs76874714	G	A	0.136905	1008
4	rs80319125	G	A	0.185516	1008
4	rs11735226	C	T	0.136905	1008
4	rs112293379	A	C	0.136905	1008
4	rs76965348	C	T	0.136905	1008
4	rs6826705	A	G	0.673611	1008
4	rs73792281	C	T	0.185516	1008
4	rs7659054	C	T	0.145833	1008
4	rs11726675	A	G	0.137897	1008
4	rs76042814	C	G	0.137897	1008
4	rs6853712	A	G	0.141865	1008
4	rs77025934	C	T	0.137897	1008
4	rs79314138	A	G	0.137897	1008
4	rs77125345	C	T	0.137897	1008
4	rs7671502	G	A	0.284722	1008
4	rs183665702	T	C	0.0257937	1008
4	rs4368552	C	T	0.669643	1008
4	rs2127908	C	T	0.669643	1008
4	rs77703123	A	T	0.188492	1008
4	rs140753402	A	C	0.0684524	1008
4	rs140580270	C	T	0.0446429	1008
4	rs13118508	A	G	0.265873	1008
4	rs17164362	T	C	0.138889	1008
4	rs4974627	C	G	0.669643	1008
4	rs75307101	T	A	0.119048	1008
4	rs144565768	A	G	0.0238095	1008
4	rs78224373	G	T	0.18254	1008
4	rs13132174	G	C	0.674603	1008
4	rs79519929	T	C	0.137897	1008
4	rs4974629	A	G	0.674603	1008
4	rs79741357	C	G	0.137897	1008
4	rs77273904	G	C	0.137897	1008
4	rs10014526	C	T	0.185516	1008
4	rs4974563	C	T	0.657738	1008
4	rs117560503	G	A	0.140873	1008
4	rs62293562	C	T	0.265873	1008
4	rs10020143	C	T	0.184524	1008
4	rs4974564	G	A	0.673611	1008
4	rs79618317	T	C	0.183532	1008
4	rs189413033	C	T	0.210317	1008
4	rs146213255	A	G	0.21131	1008
4	rs28569895	A	T	0.340278	1008
4	rs116922509	T	C	0.104167	1008
4	rs74282761	G	A	0.0406746	1008
4	rs750305	G	A	0.65873	1008
4	rs28750743	A	C	0.183532	1008
4	rs28883944	C	T	0.183532	1008
4	rs28886387	G	T	0.183532	1008
4	rs4974633	G	A	0.377976	1008
4	rs10003030	G	A	0.141865	1008
4	rs11723211	T	A	0.137897	1008
4	rs6821904	A	T	0.285714	1008
4	rs963598	C	A	0.674603	1008
4	rs11937228	G	A	0.183532	1008
4	rs79373812	C	A	0.137897	1008
4	rs60044123	T	G	0.184524	1008
4	rs11726836	G	A	0.137897	1008
4	rs75448245	A	G	0.184524	1008
4	rs2001862	G	C	0.137897	1008
4	rs35936358	G	T	0.286706	1008
4	rs17164373	G	A	0.137897	1008
4	rs17802266	C	A	0.0753968	1008
4	rs7669287	A	G	0.141865	1008
4	rs17164380	C	T	0.388889	1008
4	rs74440259	A	G	0.137897	1008
4	rs28540372	G	C	0.141865	1008
4	rs17164382	C	T	0.137897	1008
4	rs3775110	A	G	0.137897	1008
4	rs147848866	C	T	0.0168651	1008
4	rs3755953	T	G	0.18254	1008
4	rs3775111	A	G	0.141865	1008
4	rs28486095	G	A	0.0218254	1008
4	rs11731643	T	C	0.140873	1008
4	rs76966734	C	G	0.137897	1008
4	rs2279279	C	G	0.676587	1008
4	rs11247975	G	T	0.675595	1008
4	rs2242278	G	A	0.263889	1008
4	rs2242279	C	G	0.265873	1008
4	rs11538062	C	T	0.181548	1008
4	rs185219329	C	T	0.0218254	1008
4	rs75654334	C	T	0.181548	1008
4	rs77180393	G	A	0.137897	1008
4	rs62293577	T	C	0.181548	1008
4	rs76717949	G	A	0.0505952	1008
4	rs78500739	G	A	0.0644841	1008
4	rs878323	G	T	0.676587	1008
4	rs186989812	C	T	0.0168651	1008
4	rs73793103	T	C	0.177579	1008
4	rs76721205	C	T	0.0694444	1008
4	rs76791479	G	A	0.0188492	1008
4	rs7659624	C	T	0.680556	1008
4	rs11930225	A	T	0.243056	1008
4	rs141562085	G	A	0.0267857	1008
4	rs6839063	T	A	0.363095	1008
4	rs60298204	C	T	0.190476	1008
4	rs6820344	G	A	0.359127	1008
4	rs76650972	C	A	0.0496032	1008
4	rs11247978	G	C	0.194444	1008
4	rs28545482	C	T	0.0496032	1008
4	rs76146323	C	T	0.00297619	1008
4	rs6840196	G	C	0.361111	1008
4	rs4991229	C	T	0.127976	1008
4	rs872894	C	T	0.127976	1008
4	rs872895	G	C	0.196429	1008
4	rs1250126	G	A	0.266865	1008
4	rs111340627	G	A	0.0505952	1008
4	rs80212361	C	A	0.197421	1008
4	rs6599290	C	T	0.165675	1008
4	rs1250125	A	G	0.389881	1008
4	rs875475	G	A	0.360119	1008
4	rs79025626	C	G	0.194444	1008
4	rs900030	C	T	0.78373	1008
4	rs372684426	C	T	0.0386905	1008
4	rs77049343	T	A	0.360119	1008
4	rs13115903	A	T	0.223214	1008
4	rs56401136	T	C	0.583333	1008
4	rs117728513	G	A	0.0367063	1008
4	rs79207115	G	A	0.207341	1008
4	rs36096962	T	C	0.412698	1008
4	rs4974570	C	T	0.125	1008
4	rs57276390	G	A	0.218254	1008
4	rs1250103	G	A	0.375	1008
4	rs57890261	G	A	0.207341	1008
4	rs75040018	C	T	0.0228175	1008
4	rs73793112	A	C	0.208333	1008
4	rs12508446	C	T	0.55754	1008
4	rs1250102	A	G	0.950397	1008
4	rs118177451	G	A	0.0376984	1008
4	rs1250106	G	A	0.389881	1008
4	rs1680068	T	C	0.813492	1008
4	rs1732127	G	A	0.809524	1008
4	rs1250105	T	C	0.25496	1008
4	rs900024	C	T	0.814484	1008
4	rs7666565	G	A	0.171627	1008
4	rs73069911	G	C	0.203373	1008
4	rs4993865	C	T	0.253968	1008
4	rs877987	T	C	0.202381	1008
4	rs1045480	A	C	0.530754	1008
```
