## Supplementary material for "Characterization of shared and ancestry-specific signals driving complex traits using multi-ancestry fine-mapping": s2_snps.txt

```
rs13124826
rs61794996
rs145279204
rs11730202
rs11727093
rs78342438
rs191162047
rs4579063
rs4690243
rs6830496
rs11723492
rs77090441
rs12649745
rs150475809
rs2353605
rs11248009
rs148397417
rs61794997
rs150422859
rs115277890
rs11724417
rs11737263
rs11737268
rs185243115
rs11724176
rs11726829
rs17521834
rs61794998
rs12506250
rs114755678
rs1986386
rs1578898
rs56405031
rs141662933
rs12503763
rs2883229
rs4510422
rs80316648
rs117273789
rs61794999
rs77700883
rs78896226
rs6824561
rs114450879
rs114184786
rs11729659
rs7687833
rs11731933
rs4549329
rs28460123
rs7686546
rs7658743
rs61795001
rs28531997
rs61795002
rs7687112
rs6599318
rs146963044
rs77250608
rs9328737
rs4582105
rs10028482
rs6857106
rs56985696
rs74984113
rs77078697
rs12510827
rs61795006
rs150855307
rs4518181
rs61795007
rs73793597
rs61792060
rs79914894
rs77234191
rs28429717
rs17164747
rs189531835
rs7674560
rs11731285
rs79366248
rs78343340
rs7694325
rs143419790
rs75591813
rs13136187
rs6837796
rs11729365
rs11733683
rs77762064
rs11722521
rs11723615
rs7665727
rs9328738
rs10002733
rs2353599
rs10023604
rs13112393
rs11722197
rs66712247
rs11723261
rs10027325
rs1986557
rs13111233
rs75349991
rs28784663
rs12506277
rs12501727
rs61792114
rs2352936
rs143260225
rs141703691
rs10003142
rs10005733
rs11723803
rs12503543
rs117321689
rs4401407
rs149655631
rs12505835
rs12511388
rs2352927
rs2352928
rs7661412
rs6852858
rs79657896
rs12512676
rs61792116
rs4129956
rs117549951
rs6828802
rs77782115
rs7439780
rs10034550
rs112823067
rs6822366
rs6828943
rs13434593
rs6848983
rs111456805
rs10005699
rs7685662
rs115057862
rs61587838
rs11248012
rs4690251
rs73791826
rs10021364
rs56011643
rs11248013
rs140478364
rs111938647
rs192266100
rs111321884
rs73791827
rs6847267
rs79784952
rs146866063
rs73217578
rs7661700
rs61792119
rs13110321
rs113386709
rs139817447
rs10033213
rs73217579
rs59071324
rs60533229
rs118076268
rs11946825
rs73791830
rs11947752
rs61792120
rs79704925
rs12640520
rs6839107
rs6853199
rs73217587
rs61792123
rs7655981
rs7689416
rs13129786
rs6846653
rs138652065
rs6853198
rs6837456
rs6847222
rs73217589
rs112300904
rs112465689
rs111641016
rs61792124
rs13137548
rs7655080
rs58094550
rs61431967
rs58361877
rs58145935
rs58020250
rs59806409
rs61792130
rs73217597
rs3762866
rs3762867
rs73064371
rs6599327
rs77640350
rs3749520
rs3749521
rs3749522
rs3749523
rs11729526
rs11729532
rs11727981
rs61580954
rs55901060
rs3762868
rs75808368
rs34483255
rs61792145
rs68126535
rs61792146
rs61792147
rs112609182
rs79662803
rs74666941
rs73217601
rs61450142
rs61481977
rs7697421
rs56905415
rs57731643
rs4371565
rs6821220
rs17329078
rs7439657
rs7690318
rs7697144
rs73219204
rs6825544
rs12647659
rs10212688
rs11721823
rs6819237
rs55718920
rs56171831
rs7682616
rs17719492
rs61792154
rs71626195
rs72805135
rs138437792
rs111492105
rs61792156
rs11937955
rs55769528
rs11723986
rs189694181
rs6831791
rs79147894
rs60333530
rs56733551
rs58835461
rs55759971
rs9999356
rs73219210
rs6844695
rs59622708
rs113095740
rs59124493
rs2883054
rs61793661
rs55783692
rs56740548
rs61613542
rs7673688
rs11725919
rs11725959
rs56033331
rs9684325
rs3946
rs1443076
rs3805233
rs3805234
rs150013375
rs73219217
rs73219218
rs10010884
rs370540218
rs11736054
rs11730146
rs141863727
rs11734441
rs77498951
rs10026282
rs59112282
rs56142852
rs17164812
rs150927271
rs11737579
rs11737581
rs57193931
rs6854214
rs59557843
rs1052217
rs57793956
rs11723804
rs11723837
rs141003606
rs116852826
rs2218324
rs146660025
rs56107462
rs7688202
rs61793665
rs7660781
rs1822345
rs73792168
rs1961498
rs151104534
rs4690174
rs73219222
rs143235621
rs61603695
rs60823369
rs59225793
rs75155818
rs6850477
rs73219225
rs78305611
rs138684277
rs10012198
rs11728454
rs28610334
rs11725724
rs11725726
rs11728995
rs75223682
rs61793684
rs80324113
rs60213605
rs61793686
rs55789238
rs61793688
rs10025415
rs61793689
rs61793690
rs56000945
rs10030824
rs73070311
rs67394758
rs11939822
rs13128470
rs56202532
rs56413513
rs1072705
rs1961430
rs11728951
rs4690180
rs11735008
rs76114279
rs2083756
rs2352940
rs142870642
rs4331720
rs56366957
rs60941356
rs111927437
rs7670436
rs73219234
rs6599336
rs718429
rs7676782
rs3736498
rs3817341
rs59571618
rs112441729
rs118077798
rs11729974
rs73219236
rs146649331
rs7695712
rs113965386
rs12640525
rs73219239
rs4580609
rs73219240
rs78868379
rs7689019
rs7676105
rs7666919
rs7681990
rs1053401
rs2280250
rs2280249
rs17720527
rs11248017
rs58874968
rs73070347
rs7692463
rs13113236
rs7679649
rs79752699
rs6599338
rs61793698
rs17164836
rs957625
rs960015
rs3898364
rs73792197
rs61793699
rs61793700
rs894534
rs11248018
rs60771748
rs113839071
rs61793701
rs185524953
rs75218354
rs1045887
rs9328746
rs72501950
rs61793705
rs11729407
rs73219244
rs147772145
rs11248019
rs138344967
rs11944122
rs116964216
rs73219246
rs79315217
rs148341607
rs80070331
rs61793706
rs34767944
rs12646712
rs55721944
rs74727390
rs11737700
rs7662652
rs10434478
rs4690261
rs7674320
rs2011095
rs80170037
rs2011267
rs34696247
rs11248021
rs982599
rs61793721
rs7665576
rs12186156
rs60285705
rs6843019
rs191847836
rs6824170
rs6857424
rs140485618
rs7677447
rs138259834
rs76645794
rs75120894
rs28813691
rs6829388
rs73219249
rs7700229
rs73219251
rs6825856
rs6599345
rs6848478
rs11722124
rs145550639
rs73219252
rs7698112
rs111247031
rs73072108
rs61793727
rs6815400
rs59300284
rs140381713
rs78949552
rs6848767
rs118133085
rs75242523
rs6599348
rs78819436
rs6825452
rs6810900
rs73219255
rs28738768
rs6599350
rs17721028
rs6599351
rs61793728
rs13102358
rs58200511
rs7692639
rs7674542
rs28729407
rs7659270
rs6599352
rs148999234
rs6826380
rs141985990
rs7684143
rs7684175
rs75886120
rs7684348
rs75446393
rs61793731
rs78182978
rs145647108
rs12649752
rs12642065
rs12640166
rs61793732
rs6831335
rs61793733
rs55973591
rs61793734
rs4690270
rs4690273
rs61793735
rs61675960
rs28558479
rs17777599
rs28522314
rs111887602
rs9994908
rs28697064
rs114537819
rs80249056
rs12644335
rs75675102
rs7695915
rs79167028
rs17721347
rs2304915
rs17721401
rs2289595
rs7659929
rs17164861
rs6845627
rs1867188
rs10016761
rs75555959
rs60193843
rs182235492
rs73072136
rs13102801
rs13103050
rs140604948
rs12719770
rs150974506
rs112669331
rs6818642
rs6838555
rs75667679
rs57834329
rs28374581
rs13114024
rs28609510
rs13124714
rs13131404
rs77028527
rs4616693
rs4504200
rs4380466
rs4499656
rs148676665
rs186425977
rs4365672
rs35270677
rs35334779
rs34872561
rs35956476
rs75670151
rs10029096
rs10029104
rs115350066
rs77516519
rs13115344
rs13136656
rs7672868
rs1135945
rs80026264
rs7660555
rs7692313
rs7678962
rs7666226
rs7666425
rs13150531
rs139577554
rs78888434
rs11930567
rs61793752
rs13114026
rs4624610
rs7671228
rs117905870
rs78838181
rs79889694
rs11931500
rs11934549
rs11946204
rs11933478
rs11248023
rs11248024
rs76902614
rs13141560
rs34327839
rs35629431
rs34584074
rs73072173
rs73794940
rs73794942
rs73072175
rs3211083
rs11931543
rs143813064
rs11938183
rs11938226
rs11931692
rs151060075
rs34623004
rs13119658
rs61334630
rs59231873
rs59564702
rs13105652
rs143523150
rs13105387
rs13106068
rs11940796
rs184307860
rs11937981
rs11940914
rs115465691
rs11934533
rs11934538
rs79067264
rs56021036
rs56121355
rs34247702
rs55983970
rs73072182
rs28684815
rs28624264
rs35479345
rs36043622
rs11936515
rs11936548
rs11936717
rs137990694
rs11936752
rs11935642
rs75122061
rs80249794
rs72501954
rs10213007
rs10213020
rs144863993
rs1127410
rs7668455
rs7437016
rs7441980
rs28715137
rs13110171
rs10014602
rs10003485
rs28458903
rs28380061
rs28491533
rs6816690
rs75536499
rs138341109
rs6833031
rs6847050
rs6847066
rs6817963
rs6817973
rs6827438
rs6852371
rs9884771
rs9884826
rs9884772
rs9884673
rs9884677
rs77819679
rs143208499
rs10026805
rs10027174
rs4324509
rs4356866
rs4324510
rs4488886
rs73792305
rs73792306
rs28652818
rs28535797
rs28673088
rs28549216
rs13111014
rs6855585
rs13149565
rs6822767
rs28652645
rs28465192
rs73072198
rs13115802
rs10014828
rs13137203
rs10015083
rs10006279
rs11730410
rs10022506
rs6837492
rs57481667
rs28465521
rs142606419
rs11944995
rs186443915
rs74327826
rs35122538
rs13149111
rs13132774
rs138904708
rs12512697
rs6854818
rs74702339
rs34418267
rs34262279
rs61643877
rs35099398
rs77060885
rs182537845
rs34311823
rs180994768
rs112756721
rs117492565
rs73074224
rs78233832
rs116960925
rs7655590
rs78711764
rs73074226
rs73074229
rs77338968
rs13146809
rs62295350
rs140080269
rs150495077
rs28682363
rs72611195
rs7674091
rs7674895
rs73056528
rs111489677
rs10024575
rs10018393
rs28648408
rs10021714
rs73056535
rs77256855
rs73056537
rs56291707
rs76888650
rs182121477
rs77103250
rs57161616
rs140326376
rs144186531
rs7657809
rs59921252
rs113900057
rs57138956
rs78492736
rs75904570
rs147339870
rs7661376
rs185125605
rs72611197
rs79799491
rs72611198
rs72611199
rs28826275
rs56283233
rs72611200
rs72611201
rs118001857
rs80264645
rs28403281
rs137992815
rs9884240
rs28714509
rs28769407
rs72611202
rs78399730
rs11248029
rs34307246
rs143891662
rs182914197
rs72613103
rs141406900
rs117188514
rs74327749
rs67376373
rs13107358
rs9998967
rs79826315
rs28710261
rs10033239
rs141898575
rs150539458
rs7669178
rs117705071
rs10031968
rs72613104
rs28711586
rs117381967
rs67703486
rs146282378
rs10029928
rs7438471
rs9997286
rs10007206
rs4075653
rs10007497
rs72613105
rs28476575
rs118140599
rs28754797
rs72613106
rs78918869
rs78917857
rs12501038
rs78667721
rs72613107
rs28469188
rs59623849
rs73056586
rs10031745
rs142327412
rs10011154
rs3888807
rs142148489
rs28504161
rs35214302
rs57794368
rs28438498
rs72613108
rs28588872
rs28600205
rs28380593
rs10023472
rs10027866
rs28502612
rs28374488
rs3934459
rs4505760
rs28520978
rs67030464
rs28630797
rs76455781
rs74638345
rs57751269
rs142471104
rs72613109
rs192773387
rs28675771
rs116608456
rs72613110
rs28655411
rs72613111
rs28648652
rs61748885
rs76573953
rs151007751
rs61031375
rs117784957
rs9998786
rs112031243
rs7690350
rs72613113
rs117246597
rs188391742
rs12500303
rs11248032
rs142150189
rs35466919
rs145170963
rs6840253
rs71602502
rs28670531
rs76365627
rs144570366
rs4690290
rs111433148
rs28605080
rs144059320
rs10000058
rs77825316
rs28673482
rs61669961
rs4263340
rs4447815
rs11248033
rs11248034
rs73058431
rs62296762
rs11730652
rs114649518
rs58167498
rs12646225
rs28547545
rs28379067
rs79739589
rs76057807
rs6837180
rs183197674
rs76936643
rs111232186
rs28639727
rs111792032
rs74282736
rs79086820
rs11939772
rs80100206
rs141728233
rs72501957
rs75751670
rs77554117
rs12647181
rs73219293
rs55948606
rs7663102
rs56011263
rs191280626
rs200416766
rs4690186
rs181105311
rs4690292
rs4690187
rs10020614
rs4690188
rs13136122
rs11734460
rs11940788
rs150537577
rs79839061
rs73219300
rs4690293
rs142970000
rs35734242
rs73221103
rs73221106
rs28743077
rs34910327
rs4076064
rs73221109
rs12504026
rs113663222
rs74282738
rs79047899
rs12374317
rs11248035
rs12374324
rs11248036
rs12510790
rs10452329
rs78140996
rs185022393
rs112926042
rs73221113
rs9328756
rs187248200
rs4690294
rs4690295
rs73221115
rs7438761
rs73221116
rs73221117
rs13116048
rs75670083
rs187015750
rs73221120
rs73221121
rs78838194
rs4317149
rs11735280
rs78196820
rs11553326
rs56121601
rs73221123
rs10034650
rs74764949
rs73221124
rs34434107
rs73221126
rs73221127
rs73221128
rs7672212
rs13142139
rs142530150
rs7672618
rs73221129
rs79713586
rs10008911
rs79832740
rs13110907
rs73221131
rs77221077
rs78528162
rs73221135
rs74682712
rs4690296
rs73221137
rs4690297
rs59454315
rs4690189
rs11723111
rs73221138
rs10004172
rs13133410
rs78036858
rs77052907
rs78900947
rs11729193
rs11248037
rs747504
rs143430212
rs117180151
rs4234853
rs111652071
rs17777946
rs12505220
rs12502944
rs55990625
rs12643640
rs2306243
rs2279174
rs56187241
rs74218125
rs7376288
rs56118250
rs4690190
rs4690301
rs10213001
rs10213196
rs4690191
rs78564282
rs7376403
rs111386626
rs7377200
rs4690192
rs73221200
rs9332466
rs62294060
rs6845891
rs17721766
rs1531583
rs17164964
rs1531584
rs899389
rs17721913
rs145173133
rs4690193
rs17164972
rs117799606
rs4690304
rs4690305
rs74968206
rs2335171
rs138271862
rs11733812
rs6599374
rs62294061
rs34959417
rs62294063
rs36031899
rs73222803
rs56148616
rs34703682
rs73058469
rs57297500
rs6823876
rs73222805
rs73222806
rs4690281
rs73222807
rs4690282
rs2242233
rs2242234
rs2242235
rs6821861
rs4690307
rs73222810
rs28497436
rs4690308
rs73222811
rs4234854
rs4690309
rs6838241
rs116903643
rs13138362
rs13127293
rs62294074
rs55700741
rs28624826
rs75724417
rs35333201
rs899391
rs899392
rs11935678
rs11931963
rs899393
rs3755966
rs4690310
rs6858101
rs6815857
rs6848678
rs12642051
rs12644402
rs62294076
rs62294077
rs6829951
rs6810428
rs62294078
rs6816483
rs73058482
rs62294079
rs7336
rs77658869
rs4690194
rs58212655
rs57003523
rs62294081
rs1894
rs17164985
rs1026740
rs1044147
rs1811560
rs1026741
rs1044180
rs112744673
rs75203223
rs6828898
rs62294083
rs56199932
rs149429165
rs936552
rs11729987
rs73222824
rs62294121
rs192167543
rs6818983
rs6834724
rs572043666
rs7696341
rs7377314
rs7683551
rs73058497
rs140633095
rs4690312
rs73058499
rs73222827
rs6848474
rs77209954
rs11248040
rs11934187
rs75014120
rs6819857
rs55715360
rs7682244
rs34263120
rs62294124
rs73222831
rs150842342
rs11936723
rs75422798
rs117380159
rs6840352
rs6811804
rs62294125
rs10471237
rs56074082
rs55667166
rs74375390
rs55974756
rs62294126
rs13147679
rs28548751
rs1564279
rs4234855
rs28638011
rs7655749
rs7674850
rs7655941
rs77846608
rs7661962
rs7662167
rs13111051
rs13145884
rs59949279
rs6838243
rs3822027
rs3733356
rs3733357
rs3733358
rs1052595
rs2242237
rs116320846
rs2242236
rs6816868
rs183377679
rs11735877
rs10794536
rs80187089
rs6816792
rs6816802
rs576705968
rs4690313
rs3816683
rs3816682
rs3088106
rs3816680
rs3816679
rs3816678
rs3816677
rs3816675
rs73222839
rs3816674
rs3816673
rs73222841
rs55636227
rs3775137
rs3775138
rs73222842
rs6815765
rs77684775
rs3775139
rs3775140
rs77934126
rs6811216
rs6850257
rs6850266
rs11734005
rs3775141
rs3775142
rs3775143
rs13108421
rs13108435
rs13149773
rs13130087
rs13130280
rs13109607
rs13116062
rs13151015
rs13131168
rs13131185
rs13151247
rs62294129
rs13136722
rs13105255
rs13105473
rs13105702
rs13122480
rs75261937
rs62294130
rs3822028
rs3775144
rs3775145
rs11930710
rs3775146
rs3775147
rs3775148
rs59157526
rs2306251
rs2306250
rs77898305
rs10902759
rs11725571
rs73060334
rs73060336
rs73207751
rs11723514
rs80237166
rs4690314
rs6599376
rs28587502
rs57170954
rs11722977
rs62294151
rs4690315
rs10004297
rs73207755
rs10004503
rs9998158
rs62294153
rs11730181
rs11724278
rs10011889
rs76984010
rs113752796
rs80312908
rs7677766
rs10004482
rs73207757
rs73207759
rs17165026
rs17165032
rs17165034
rs62294154
rs60018246
rs75591064
rs150977465
rs76842069
rs28504502
rs184485835
rs79822845
rs139523065
rs28685840
rs147786984
rs9328757
rs9328758
rs7688925
rs7660746
rs59898624
rs6599380
rs7686544
rs11248042
rs7687101
rs11248043
rs17165046
rs17165051
rs12504575
rs7376690
rs56661751
rs6832751
rs6599381
rs6599382
rs6599383
rs149339547
rs10155282
rs7375209
rs34006598
rs7377207
rs11248044
rs74469192
rs12511420
rs6817287
rs56845396
rs6842106
rs6823196
rs28437588
rs10155482
rs11942504
rs2276906
rs116813973
rs62295461
rs58352100
rs936551
rs11248047
rs11734742
rs79590461
rs6599384
rs185500107
rs77853873
rs59710573
rs7378189
rs11737021
rs7378224
rs7376916
rs11734954
rs11721731
rs73207767
rs9998888
rs11933159
rs7656533
rs7665945
rs7665967
rs4690316
rs4690318
rs4690319
rs7657330
rs149276445
rs4690320
rs10471247
rs10471248
rs114066161
rs11724697
rs11725777
rs28416002
rs56852661
rs79565855
rs28699255
rs3937759
rs73207773
rs56968267
rs11727899
rs6843201
rs76643823
rs1078139
rs142453325
rs1078140
rs2878442
rs11931773
rs1078138
rs35177456
rs56157509
rs55784607
rs76420143
rs2127168
rs11724390
rs11736866
rs118145098
rs4690321
rs62295465
rs4690322
rs74340692
rs151036010
rs73207777
rs73207778
rs62295467
rs78555276
rs2878441
rs11730726
rs76839318
rs7695136
rs76927558
rs17165085
rs75337397
rs56371097
rs62295468
rs28583667
rs79772189
rs62295470
rs7661467
rs112309482
rs6964
rs1134921
rs55728587
rs8093
rs2306242
rs2306241
rs6843838
rs6828147
rs17165087
rs116087218
rs79263096
rs6843215
rs6843423
rs79006606
rs11942387
rs77652918
rs34006051
rs9993159
rs11248049
rs144265306
rs62295555
rs4690340
rs7697256
rs75178166
rs58466439
rs73207782
rs79964683
rs7667270
rs11735448
rs2878358
rs74358512
rs12509561
rs10028259
rs76848809
rs76370559
rs11731387
rs2279175
rs1564282
rs75374083
rs11735882
rs2061846
rs2279176
rs2279177
rs73062400
rs56253935
rs12651271
rs56307842
rs11248050
rs79842872
rs4690339
rs2335172
rs62295557
rs11723087
rs150048742
rs115550031
rs145341437
rs11737222
rs7697252
rs7684266
rs74282745
rs12651368
rs11248051
rs76407199
rs7663814
rs2306249
rs3775136
rs3775135
rs11936594
rs3775134
rs11248052
rs2306248
rs1064207
rs2306247
rs141625555
rs2306246
rs3733355
rs3733354
rs3733353
rs3733352
rs3733351
rs3822026
rs56986122
rs6854553
rs2306245
rs2306244
rs45631832
rs7690306
rs11726280
rs7690704
rs3775133
rs60523283
rs74907285
rs755447
rs73207790
rs73207791
rs751091
rs191931650
rs17165125
rs62297061
rs4690336
rs75295122
rs192624408
rs764324
rs74705729
rs74282747
rs10023660
rs11733713
rs11734537
rs11732965
rs62297062
rs62297063
rs78590562
rs78005997
rs77124090
rs77918304
rs41286651
rs3736088
rs2306254
rs1564281
rs1564280
rs73207794
rs56083715
rs11942404
rs77689311
rs57445359
rs75067454
rs79381557
rs58036322
rs3775132
rs3775131
rs60492656
rs3775130
rs3775129
rs58429160
rs17165130
rs73064427
rs2279187
rs45486093
rs2279186
rs2279185
rs10902760
rs77317373
rs3736087
rs3736086
rs11731840
rs899388
rs11736181
rs3736084
rs3736083
rs41286653
rs899387
rs11946340
rs77885950
rs4690206
rs112078130
rs6837500
rs6837528
rs75131424
rs28662837
rs62297079
rs17781378
rs74775400
rs56785826
rs78009386
rs7657611
rs112343297
rs79828386
rs113182144
rs113646280
rs4690204
rs4690203
rs75214905
rs56223707
rs2279184
rs2279183
rs2279182
rs2279181
rs9328759
rs9328760
rs2279180
rs139637335
rs3822025
rs115260110
rs115830981
rs76438822
rs41286659
rs2306253
rs141331606
rs74282750
rs79692917
rs117842813
rs3775128
rs3775127
rs3775126
rs56080039
rs142093694
rs114473843
rs11726912
rs11725376
rs76712894
rs75713448
rs12499663
rs114332099
rs28410128
rs4690202
rs28628421
rs11726508
rs78417068
rs17781499
rs74846645
rs3775125
rs17725145
rs9994159
rs3775124
rs147866169
rs2306252
rs148250397
rs2003919
rs3775122
rs145941590
rs3775121
rs3775120
rs3775119
rs3822024
rs3755963
rs3775118
rs3755962
rs3755961
rs3755960
rs78651370
rs147882917
rs375743488
rs73209865
rs3822023
rs3775117
rs3775116
rs3775115
rs3822022
rs62297083
rs6826191
rs141166762
rs17165156
rs73209867
rs2008478
rs10029038
rs77609436
rs3775114
rs3775113
rs3775112
rs3755959
rs10005752
rs115448944
rs6820943
rs3796610
rs4690201
rs188785601
rs11248057
rs2279178
rs6842808
rs28970510
rs62297086
rs77057847
rs4690332
rs12646291
rs139488741
rs115258338
rs150807728
rs7665653
rs62297087
rs77528402
rs28496796
rs6842493
rs6826965
rs6856659
rs76899536
rs115896125
rs79041409
rs6847650
rs11723135
rs77437521
rs55686002
rs80298333
rs75885647
rs6842215
rs6822424
rs56353809
rs11734449
rs4690330
rs79026232
rs77538134
rs60340502
rs77566372
rs7663192
rs754758
rs76414818
rs873785
rs28403582
rs4690198
rs935965
rs4690329
rs78501969
rs4690328
rs60684016
rs6829987
rs6851787
rs6851795
rs28817103
rs62294484
rs11724898
rs10016294
rs112093537
rs142380702
rs75598254
rs6599388
rs6599389
rs11729289
rs79333548
rs189700761
rs7687129
rs56664216
rs113432984
rs77480647
rs6848199
rs10008187
rs17165168
rs17165170
rs6815138
rs2290402
rs2290403
rs10516158
rs6813110
rs76035416
rs11730111
rs76054593
rs10017289
rs935977
rs80269477
rs2290404
rs78188793
rs11552301
rs2290405
rs10902761
rs117142413
rs28504033
rs74391911
rs28440052
rs117631192
rs189457645
rs3733343
rs3733344
rs3822019
rs1051613
rs7695319
rs80114247
rs34311866
rs748483
rs74472532
rs75067698
rs4690326
rs117522201
rs4690197
rs3733345
rs3733346
rs3733347
rs3733348
rs3733349
rs56039006
rs77382558
rs28671147
rs116777977
rs6599390
rs41286661
rs75854631
rs2335500
rs34406303
rs145640981
rs114739803
rs77995383
rs4690325
rs4690324
rs11248059
rs4690196
rs189883121
rs1377587
rs1377586
rs2305487
rs62294486
rs151059805
rs3755958
rs11728344
rs61276640
rs77386309
rs11248060
rs13101828
rs11724804
rs561385071
rs183251959
rs3806761
rs62294491
rs554193675
rs146081798
rs4690229
rs4690230
rs6829197
rs185921287
rs11731377
rs79531584
rs11726637
rs4583705
rs4690163
rs73211813
rs116648731
rs6814300
rs76051233
rs17783233
rs75128521
rs6856425
rs11736451
rs72613114
rs4690219
rs78243670
rs117496823
rs6814642
rs75230089
rs75921727
rs3806755
rs4690220
rs11248061
rs10902762
rs10794537
rs3796621
rs3796622
rs3796623
rs4690221
rs74907962
rs2290401
rs74824334
rs3822020
rs2276905
rs11936407
rs3806756
rs3806757
rs3806759
rs3806760
rs62294519
rs11248062
rs11248063
rs11729777
rs10471249
rs10471250
rs28504164
rs146281633
rs4690222
rs62294520
rs1799846
rs935966
rs1814546
rs184343813
rs73792065
rs148959726
rs371734083
rs13108467
rs56079856
rs116970472
rs3755957
rs3755956
rs3755955
rs3755954
rs3733342
rs3733341
rs6815946
rs6829789
rs114806891
rs6830825
rs6811373
rs6831021
rs6831280
rs6836258
rs115790973
rs73066479
rs115134980
rs115929690
rs1131853
rs2305488
rs2305489
rs76865393
rs6827815
rs76048788
rs6829296
rs10461366
rs77592320
rs10018140
rs10010999
rs147393407
rs6855019
rs6855233
rs6812278
rs34721481
rs4505759
rs370225325
rs4569707
rs181345844
rs79664023
rs78520297
rs34627176
rs4647942
rs13143527
rs11734750
rs76051363
rs117864192
rs148219913
rs79574529
rs191452512
rs56396408
rs6814476
rs74569579
rs62294525
rs34869253
rs116709547
rs34587452
rs55639339
rs78852263
rs35654957
rs35220088
rs55916145
rs56034896
rs115019686
rs748651
rs60302202
rs11930231
rs77145216
rs115983866
rs74921869
rs116835475
rs73219733
rs66515989
rs62296060
rs115185523
rs114065860
rs62296061
rs72501960
rs535135673
rs78590462
rs3822032
rs3796624
rs4647934
rs11723654
rs73070422
rs76451154
rs4647933
rs4647946
rs4647944
rs4647930
rs4647932
rs4647939
rs1064838
rs370714398
rs4647936
rs3733350
rs370896791
rs4647940
rs7664212
rs7680381
rs62296062
rs150351472
rs10006164
rs34551298
rs12641224
rs139932728
rs34801085
rs115259783
rs60717590
rs186659035
rs11721506
rs60633311
rs935973
rs935974
rs4450872
rs11722658
rs77476504
rs62296067
rs11728938
rs10012074
rs11726058
rs10003058
rs13138114
rs138762638
rs189192829
rs28696013
rs113042475
rs68178116
rs35321695
rs62296069
rs191647461
rs62296070
rs112551498
rs80257442
rs11941528
rs62296071
rs62296072
rs77298415
rs114279554
rs11730596
rs62296073
rs58579974
rs531500178
rs62296075
rs62296076
rs62296077
rs62296078
rs17131816
rs13137819
rs56958378
rs62294688
rs4690218
rs7669461
rs2242083
rs935972
rs935971
rs935970
rs7683379
rs11726436
rs17131820
rs28377444
rs62294689
rs35621577
rs34956924
rs184976846
rs28481697
rs28721561
rs60276048
rs7679432
rs3816474
rs10003009
rs9995279
rs9992925
rs2290411
rs10026482
rs17131824
rs13119276
rs11727135
rs11727136
rs13114658
rs2290410
rs57186616
rs11724371
rs2248083
rs2045069
rs2045068
rs77924371
rs2045067
rs2045066
rs2045065
rs6852850
rs6839931
rs6858612
rs11247971
rs10084849
rs10084887
rs10084888
rs10084889
rs10084890
rs12645644
rs13134921
rs13106586
rs13108207
rs13140341
rs13108222
rs13135215
rs13107058
rs28498761
rs4690215
rs4690214
rs4690213
rs4690212
rs28562028
rs6822863
rs6854793
rs10902752
rs76337818
rs10902753
rs7673898
rs6599276
rs62294713
rs4690347
rs4690346
rs4690345
rs4690344
rs4690343
rs6814833
rs11731289
rs11731320
rs140588441
rs12233733
rs13137782
rs7669399
rs7685541
rs7669622
rs6599278
rs6599279
rs6827357
rs10031302
rs6850784
rs56019586
rs6852558
rs6852968
rs6821725
rs11247972
rs78497787
rs10017931
rs10007978
rs77511517
rs935969
rs935968
rs6599280
rs6827206
rs17728127
rs75398934
rs2290409
rs2290408
rs6852155
rs76277570
rs2014318
rs1010342
rs6812586
rs6812596
rs6836350
rs6835141
rs11938124
rs6837145
rs1466216
rs1466215
rs11940546
rs373544321
rs1466214
rs11732520
rs2100411
rs77129670
rs2290407
rs1453605
rs7660779
rs641987
rs4690209
rs13147452
rs28717061
rs1670533
rs17164229
rs610218
rs585735
rs79329953
rs688785
rs688008
rs13146371
rs62294748
rs676561
rs79053889
rs77029034
rs17164235
rs652063
rs643484
rs28620427
rs629261
rs629260
rs11939380
rs117041041
rs1670534
rs57677641
rs60035268
rs13106356
rs62294752
rs78045754
rs551525476
rs4045481
rs651017
rs149082351
rs12647929
rs633556
rs117192583
rs79971155
rs604597
rs11247973
rs147493640
rs55741287
rs73188348
rs3796620
rs3796619
rs117097045
rs4974601
rs6857085
rs180705656
rs62294756
rs143895688
rs71604358
rs4974638
rs141767469
rs78248026
rs189658513
rs35366709
rs78238785
rs74880304
rs62296477
rs6831018
rs186994589
rs28478922
rs10016588
rs117585778
rs78628528
rs144936321
rs7661069
rs4974591
rs28660089
rs76874714
rs80319125
rs11735226
rs112293379
rs76965348
rs6826705
rs73792281
rs7659054
rs11726675
rs76042814
rs6853712
rs77025934
rs79314138
rs77125345
rs7671502
rs183665702
rs4368552
rs2127908
rs77703123
rs140753402
rs140580270
rs13118508
rs17164362
rs4974627
rs75307101
rs144565768
rs78224373
rs13132174
rs79519929
rs4974629
rs79741357
rs77273904
rs10014526
rs4974563
rs117560503
rs62293562
rs10020143
rs4974564
rs79618317
rs189413033
rs146213255
rs28569895
rs116922509
rs74282761
rs750305
rs28750743
rs28883944
rs28886387
rs4974633
rs10003030
rs11723211
rs6821904
rs963598
rs11937228
rs79373812
rs60044123
rs11726836
rs75448245
rs2001862
rs35936358
rs17164373
rs17802266
rs7669287
rs17164380
rs74440259
rs28540372
rs17164382
rs3775110
rs147848866
rs3755953
rs3775111
rs28486095
rs11731643
rs76966734
rs2279279
rs11247975
rs2242278
rs2242279
rs11538062
rs185219329
rs75654334
rs77180393
rs62293577
rs76717949
rs78500739
rs878323
rs186989812
rs73793103
rs76721205
rs76791479
rs7659624
rs11930225
rs141562085
rs6839063
rs60298204
rs6820344
rs76650972
rs11247978
rs28545482
rs76146323
rs6840196
rs4991229
rs872894
rs872895
rs1250126
rs111340627
rs80212361
rs6599290
rs1250125
rs875475
rs79025626
rs900030
rs372684426
rs77049343
rs13115903
rs56401136
rs117728513
rs79207115
rs36096962
rs4974570
rs57276390
rs1250103
rs57890261
rs75040018
rs73793112
rs12508446
rs1250102
rs118177451
rs1250106
rs1680068
rs1732127
rs1250105
rs900024
rs7666565
rs73069911
rs4993865
rs877987
rs1045480
```
