## Supplementary material for "Characterization of shared and ancestry-specific signals driving complex traits using multi-ancestry fine-mapping": susiex_nc3.cs80.cs

```
CS_ID	SNP	BP	REF_ALLELE	ALT_ALLELE	REF_FRQ	BETA	SE	-LOG10P	CS_PIP	OVRL_PIP
1	rs35734242	706700	C,C	T,T	0.558648,0.554563	0.0226845,0.0226941	0.00398179,0.00860072	7.91407,2.07967	0.97019	0.970192
2	rs13111179	612303	G,NA	C,NA	0.972167,NA	0.0526258,NA	0.0120196,NA	4.92231,NA	0.0557744	0.0572352
2	rs34587191	592507	G,NA	A,NA	0.969185,NA	0.0424857,NA	0.0114407,NA	3.68957,NA	0.00811188	0.00869342
2	rs77823119	708132	G,NA	C,NA	0.926441,NA	0.0359353,NA	0.0075738,NA	5.68022,NA	0.00730817	0.024196
2	rs34931193	545525	C,NA	T,NA	0.968191,NA	0.0403225,NA	0.0112664,NA	3.46232,NA	0.00652619	0.00708516
2	rs10026699	683842	A,NA	G,NA	0.955268,NA	0.033476,NA	0.00956466,NA	3.33225,NA	0.00617195	0.00741272
2	rs7674895	572982	G,G	A,A	0.964215,0.978175	0.0325267,-0.0619744	0.0106439,0.0292559	2.64901,1.46667	0.00558738	0.00638968
2	rs10018393	575087	T,T	G,G	0.964215,0.979167	0.0326271,-0.0625315	0.0106439,0.0299292	2.66269,1.43558	0.00537877	0.00614174
2	rs13107526	596215	T,NA	C,NA	0.971173,NA	0.0431157,NA	0.0118166,NA	3.57919,NA	0.0053667	0.00580393
2	rs10015198	601791	T,NA	C,NA	0.972167,NA	0.0438876,NA	0.0120196,NA	3.58358,NA	0.00534812	0.00576766
2	rs34293668	589664	A,NA	G,NA	0.972167,NA	0.0438876,NA	0.0120196,NA	3.58358,NA	0.00534812	0.00576766
2	rs13116523	625611	T,NA	C,NA	0.972167,NA	0.0438564,NA	0.0120196,NA	3.57919,NA	0.00530836	0.00572636
2	rs28682363	571748	G,G	T,T	0.964215,0.979167	0.0324738,-0.0627801	0.0106439,0.0299292	2.64182,1.44443	0.00527643	0.00603861
2	rs71602486	625138	C,NA	G,NA	0.972167,NA	0.043811,NA	0.0120196,NA	3.5728,NA	0.00525113	0.0056669
2	rs13127213	625854	G,NA	A,NA	0.972167,NA	0.043811,NA	0.0120196,NA	3.5728,NA	0.00525113	0.0056669
2	rs13133935	625940	A,NA	T,NA	0.972167,NA	0.043811,NA	0.0120196,NA	3.5728,NA	0.00525113	0.0056669
2	rs35207129	626590	T,NA	G,NA	0.972167,NA	0.043811,NA	0.0120196,NA	3.5728,NA	0.00525113	0.0056669
2	rs71602479	589095	C,NA	T,NA	0.972167,NA	0.0437965,NA	0.0120196,NA	3.57076,NA	0.005233	0.00564807
2	rs35455427	604304	G,NA	A,NA	0.972167,NA	0.0437965,NA	0.0120196,NA	3.57076,NA	0.005233	0.00564807
2	rs28754934	579936	C,NA	A,NA	0.972167,NA	0.0437768,NA	0.0120196,NA	3.56801,NA	0.00520859	0.00562269
2	rs34585712	625455	G,NA	A,NA	0.972167,NA	0.0437656,NA	0.0120196,NA	3.56642,NA	0.0051946	0.00560816
2	rs34094325	627476	G,NA	A,NA	0.972167,NA	0.0437656,NA	0.0120196,NA	3.56642,NA	0.0051946	0.00560816
2	rs35535457	627522	C,NA	T,NA	0.972167,NA	0.0437656,NA	0.0120196,NA	3.56642,NA	0.0051946	0.00560816
2	rs34983150	545612	A,NA	G,NA	0.968191,NA	0.0394311,NA	0.0112664,NA	3.33215,NA	0.00518803	0.00568201
2	rs35158410	583559	A,NA	C,NA	0.972167,NA	0.0437509,NA	0.0120196,NA	3.56436,NA	0.00517649	0.00558934
2	rs35219160	604149	T,NA	A,NA	0.972167,NA	0.0437509,NA	0.0120196,NA	3.56436,NA	0.00517649	0.00558934
2	rs7685281	601064	C,NA	G,NA	0.972167,NA	0.0437509,NA	0.0120196,NA	3.56436,NA	0.00517649	0.00558934
2	rs77943567	802144	T,NA	C,NA	0.969185,NA	0.0466657,NA	0.0114407,NA	4.34439,NA	0.00517309	0.0279788
2	rs28654405	605691	C,NA	T,NA	0.973161,NA	0.0445309,NA	0.0122339,NA	3.56436,NA	0.00516445	0.00559394
2	rs7672426	609074	G,NA	A,NA	0.973161,NA	0.0445309,NA	0.0122339,NA	3.56436,NA	0.00514835	0.00557669
2	rs34698095	627794	G,NA	T,NA	0.972167,NA	0.0437201,NA	0.0120196,NA	3.56005,NA	0.00513875	0.00555011
2	rs34075612	600407	A,NA	G,NA	0.972167,NA	0.0437201,NA	0.0120196,NA	3.56005,NA	0.00513875	0.00555011
2	rs116807918	635905	C,NA	G,NA	0.972167,NA	0.0437053,NA	0.0120196,NA	3.55797,NA	0.00512067	0.00553132
2	rs7674091	572531	G,G	A,A	0.964215,0.980159	0.0324738,-0.0637216	0.0106439,0.0306528	2.64182,1.42442	0.00510915	0.00584897
2	rs13136626	611979	A,NA	G,NA	0.972167,NA	0.0436747,NA	0.0120196,NA	3.55368,NA	0.00508357	0.00549276
2	rs35843044	605869	G,NA	A,NA	0.972167,NA	0.0436747,NA	0.0120196,NA	3.55368,NA	0.00508357	0.00549276
2	rs34053163	608460	A,NA	T,NA	0.972167,NA	0.0436747,NA	0.0120196,NA	3.55368,NA	0.00508357	0.00549276
2	rs13147476	537788	A,NA	G,NA	0.968191,NA	0.0393457,NA	0.0112664,NA	3.31981,NA	0.00507681	0.00556511
2	rs7657809	589488	C,C	A,A	0.964215,0.979167	0.0334016,-0.0587615	0.0106439,0.0299292	2.76944,1.30447	0.00505917	0.00571775
2	rs71602482	606457	T,NA	G,NA	0.972167,NA	0.0436293,NA	0.0120196,NA	3.54732,NA	0.00502907	0.00543609
2	rs10024575	574660	T,T	C,C	0.964215,0.979167	0.0325267,-0.0618603	0.0106439,0.0299292	2.64901,1.41178	0.00502333	0.00574585
2	rs34402770	578550	C,NA	T,NA	0.972167,NA	0.0436043,NA	0.0120196,NA	3.54383,NA	0.00499937	0.00540521
2	rs114801362	622244	A,NA	G,NA	0.972167,NA	0.0435991,NA	0.0120196,NA	3.5431,NA	0.00499322	0.00539882
2	rs35794339	537198	C,NA	T,NA	0.968191,NA	0.0392801,NA	0.0112664,NA	3.31034,NA	0.00499313	0.00547714
2	rs77229907	601033	G,NA	A,NA	0.972167,NA	0.0435839,NA	0.0120196,NA	3.54097,NA	0.00497522	0.0053801
2	rs34568772	627840	T,NA	C,NA	0.972167,NA	0.0435539,NA	0.0120196,NA	3.53678,NA	0.00493999	0.00534347
2	rs34391278	628287	T,NA	C,NA	0.972167,NA	0.0435539,NA	0.0120196,NA	3.53678,NA	0.00493999	0.00534347
2	rs71602480	596998	T,NA	C,NA	0.972167,NA	0.0435385,NA	0.0120196,NA	3.53462,NA	0.00492202	0.00532478
2	rs13150119	613583	T,NA	G,NA	0.972167,NA	0.043518,NA	0.0120196,NA	3.53176,NA	0.00489821	0.00530001
2	rs71602484	616748	A,NA	G,NA	0.972167,NA	0.0434931,NA	0.0120196,NA	3.52828,NA	0.00486947	0.00527011
2	rs76039545	572817	T,NA	C,NA	0.972167,NA	0.0434725,NA	0.0120196,NA	3.5254,NA	0.00484576	0.00524545
2	rs28687729	631235	C,NA	T,NA	0.972167,NA	0.0434427,NA	0.0120196,NA	3.52125,NA	0.00481181	0.00521014
2	rs71602477	580327	G,NA	A,NA	0.972167,NA	0.0434269,NA	0.0120196,NA	3.51905,NA	0.00479394	0.00519154
2	rs34953355	630192	T,NA	C,NA	0.972167,NA	0.0434182,NA	0.0120196,NA	3.51783,NA	0.0047841	0.0051813
2	rs71602481	599365	T,NA	C,NA	0.972167,NA	0.0433973,NA	0.0120196,NA	3.51492,NA	0.00476058	0.00515683
2	rs28648408	575535	C,C	A,A	0.964215,0.979167	0.0325267,-0.0610405	0.0106439,0.0299292	2.64901,1.38299	0.00475875	0.00544453
2	rs35649145	630713	C,NA	T,NA	0.972167,NA	0.043373,NA	0.0120196,NA	3.51153,NA	0.00473338	0.00512852
2	rs36060793	630447	A,NA	G,NA	0.972167,NA	0.043373,NA	0.0120196,NA	3.51153,NA	0.00473338	0.00512852
2	rs34366493	623799	A,NA	G,NA	0.972167,NA	0.043373,NA	0.0120196,NA	3.51153,NA	0.00473338	0.00512852
2	rs13117283	623060	A,NA	T,NA	0.972167,NA	0.043373,NA	0.0120196,NA	3.51153,NA	0.00473338	0.00512852
2	rs35853545	621080	T,NA	G,NA	0.972167,NA	0.0433519,NA	0.0120196,NA	3.5086,NA	0.00470997	0.00510416
2	rs35006826	579369	C,NA	T,NA	0.972167,NA	0.0433358,NA	0.0120196,NA	3.50636,NA	0.00469218	0.00508564
2	rs34165278	631742	T,NA	C,NA	0.972167,NA	0.0432775,NA	0.0120196,NA	3.49825,NA	0.00462828	0.00501913
2	rs35564967	632078	A,NA	G,NA	0.972167,NA	0.0432323,NA	0.0120196,NA	3.49197,NA	0.00457942	0.00496826
2	rs35694609	631860	G,NA	C,NA	0.972167,NA	0.0432323,NA	0.0120196,NA	3.49197,NA	0.00457942	0.00496826
2	rs35869797	632256	T,NA	C,NA	0.972167,NA	0.0432323,NA	0.0120196,NA	3.49197,NA	0.00457942	0.00496826
2	rs71602489	633379	A,NA	G,NA	0.972167,NA	0.0432323,NA	0.0120196,NA	3.49197,NA	0.00457942	0.00496826
2	rs35137658	630890	C,NA	T,NA	0.972167,NA	0.0431871,NA	0.0120196,NA	3.4857,NA	0.00453115	0.00491799
2	rs35972513	632679	A,NA	G,NA	0.972167,NA	0.0431871,NA	0.0120196,NA	3.4857,NA	0.00453115	0.00491799
2	rs79102845	632774	C,NA	G,NA	0.972167,NA	0.0431871,NA	0.0120196,NA	3.4857,NA	0.00453115	0.00491799
2	rs34421911	632805	G,NA	C,NA	0.972167,NA	0.0431871,NA	0.0120196,NA	3.4857,NA	0.00453115	0.00491799
2	rs35732782	634330	A,NA	G,NA	0.972167,NA	0.0431871,NA	0.0120196,NA	3.4857,NA	0.00453115	0.00491799
2	rs71602488	633103	T,NA	A,NA	0.972167,NA	0.0431871,NA	0.0120196,NA	3.4857,NA	0.00453115	0.00491799
2	rs35935310	633129	T,NA	C,NA	0.972167,NA	0.0431419,NA	0.0120196,NA	3.47943,NA	0.00448345	0.00486831
2	rs71602490	633812	G,NA	A,NA	0.972167,NA	0.0431419,NA	0.0120196,NA	3.47943,NA	0.00448345	0.00486831
2	rs13101691	634507	T,NA	A,NA	0.972167,NA	0.0430967,NA	0.0120196,NA	3.47317,NA	0.00443631	0.00481921
2	rs34096984	634458	G,NA	T,NA	0.972167,NA	0.0430967,NA	0.0120196,NA	3.47317,NA	0.00443631	0.00481921
2	rs34992186	631201	T,NA	G,NA	0.971173,NA	0.0423244,NA	0.0118166,NA	3.46691,NA	0.00440353	0.0048006
2	rs36117387	631634	T,NA	C,NA	0.972167,NA	0.0430515,NA	0.0120196,NA	3.46691,NA	0.00438974	0.00477069
2	rs13139089	626028	A,NA	T,NA	0.972167,NA	0.0430515,NA	0.0120196,NA	3.46691,NA	0.00438974	0.00477069
2	rs13147797	617469	T,NA	C,NA	0.972167,NA	0.0430063,NA	0.0120196,NA	3.46066,NA	0.00434372	0.00472274
2	rs116298534	550715	G,NA	A,NA	0.968191,NA	0.0386109,NA	0.0112664,NA	3.21462,NA	0.004223	0.00466611
2	rs77937203	749620	G,NA	T,NA	0.967197,NA	0.0448487,NA	0.0111,NA	4.27281,NA	0.00401655	0.0215656
2	rs73074224	560897	T,T	A,A	0.962227,0.979167	0.0305821,-0.0641989	0.0103707,0.0299292	2.49633,1.49551	0.0039685	0.00472583
2	rs116793548	552173	A,NA	C,NA	0.968191,NA	0.0383504,NA	0.0112664,NA	3.17775,NA	0.00396011	0.00438864
2	rs115072543	1075785	A,NA	T,NA	0.989066,NA	0.051301,NA	0.0190121,NA	2.15685,NA	0.00384626	0.0106373
2	rs13140110	528397	T,NA	C,NA	0.970179,NA	0.0393721,NA	0.0116239,NA	3.15108,NA	0.00377992	0.00423685
2	rs71602468	527235	T,NA	C,NA	0.970179,NA	0.0393721,NA	0.0116239,NA	3.15108,NA	0.00377992	0.00423685
2	rs77222403	526873	T,NA	C,NA	0.970179,NA	0.0392797,NA	0.0116239,NA	3.13851,NA	0.0036982	0.0041498
2	rs35270524	588023	T,NA	C,NA	0.972167,NA	0.0423003,NA	0.0120196,NA	3.3638,NA	0.00369095	0.00404161
2	rs112756721	559553	A,A	G,G	0.963221,0.979167	0.03093,-0.0630302	0.0105045,0.0299292	2.4901,1.45338	0.00367196	0.00435789
2	rs80041827	551774	C,NA	T,NA	0.968191,NA	0.0380002,NA	0.0112664,NA	3.12853,NA	0.00363524	0.00404523
2	rs141218181	698456	G,NA	C,NA	0.970179,NA	0.0467624,NA	0.0116239,NA	4.24054,NA	0.0035063	0.0180853
2	rs71602492	645568	G,NA	C,NA	0.972167,NA	0.0419283,NA	0.0120196,NA	3.31332,NA	0.00339194	0.00372896
2	rs13140868	1164508	T,NA	C,NA	0.842942,NA	0.0189759,NA	0.00543389,NA	3.31952,NA	0.0033788	0.0154183
2	rs11930567	518595	T,T	C,C	0.962227,0.973214	0.0354366,-0.0314539	0.0103707,0.0264757	3.19849,0.629261	0.00334815	0.00383844
2	rs34363025	654988	A,NA	G,NA	0.972167,NA	0.0418589,NA	0.0120196,NA	3.30395,NA	0.00333926	0.00367383
2	rs115236769	642834	T,NA	C,NA	0.972167,NA	0.0417845,NA	0.0120196,NA	3.29393,NA	0.00328385	0.00361583
2	rs76716489	644522	A,NA	G,NA	0.972167,NA	0.0417845,NA	0.0120196,NA	3.29393,NA	0.00328385	0.00361583
2	rs116283697	652847	T,NA	C,NA	0.972167,NA	0.0417675,NA	0.0120196,NA	3.29163,NA	0.00327127	0.00360266
2	rs115852076	641519	A,NA	G,NA	0.972167,NA	0.0416703,NA	0.0120196,NA	3.27855,NA	0.00320068	0.00352873
2	rs13103955	651826	C,NA	T,NA	0.972167,NA	0.0416253,NA	0.0120196,NA	3.27251,NA	0.00316863	0.00349516
2	rs35894204	653881	T,NA	C,NA	0.972167,NA	0.0415796,NA	0.0120196,NA	3.26638,NA	0.00313643	0.00346142
2	rs4993865	1204663	T,T	C,C	0.582505,0.746032	0.0145952,0.00709349	0.00400926,0.00982053	3.56503,0.327807	0.00307499	0.0187673
2	rs13139052	563967	T,NA	C,NA	0.971173,NA	0.0407202,NA	0.0118166,NA	3.24496,NA	0.0030049	0.00333369
2	rs1250105	1203265	C,C	T,T	0.585487,0.74504	0.0145926,0.00761553	0.00401339,0.00980793	3.55761,0.359048	0.00298048	0.0181538
2	rs13118033	566258	G,NA	A,NA	0.971173,NA	0.0406307,NA	0.0118166,NA	3.2328,NA	0.00294484	0.00327054
2	rs11724575	1186876	T,NA	C,NA	0.963221,NA	0.0281488,NA	0.0105045,NA	2.13259,NA	0.00293049	0.00802288
2	rs71602491	645526	A,NA	G,NA	0.972167,NA	0.0411703,NA	0.0120196,NA	3.21171,NA	0.0028639	0.00317563
2	rs13143415	645522	G,NA	A,NA	0.972167,NA	0.0411703,NA	0.0120196,NA	3.21171,NA	0.0028639	0.00317563
2	rs35621580	650458	A,NA	G,NA	0.972167,NA	0.041089,NA	0.0120196,NA	3.2009,NA	0.00281302	0.00312222
2	rs76590635	683899	G,NA	T,NA	0.977137,NA	0.0446332,NA	0.0132281,NA	3.13047,NA	0.00280802	0.00321572
2	rs144577889	565002	A,NA	G,NA	0.972167,NA	0.0410962,NA	0.0120196,NA	3.20185,NA	0.00278064	0.00310741
2	rs150018983	732772	T,NA	C,NA	0.984095,NA	0.0323325,NA	0.0158037,NA	1.38968,NA	0.00262329	0.0091301
2	rs74907962	984334	C,C	T,T	0.971173,0.965278	0.0203239,0.0560112	0.0118166,0.0233493	1.06833,1.78391	0.00258949	0.00800021
2	rs34477049	635295	T,NA	C,NA	0.975149,NA	0.0438487,NA	0.0127009,NA	3.25526,NA	0.00246968	0.00279446
2	rs9997898	683898	G,NA	T,NA	0.978131,NA	0.0457536,NA	0.0135185,NA	3.14689,NA	0.00236442	0.0027213
2	rs115359246	618733	C,NA	G,NA	0.956262,NA	-0.027399,NA	0.00966771,NA	2.33764,NA	0.00230681	0.00623192
2	rs2242278	1165516	A,A	G,G	0.673956,0.736111	0.0156357,0.00264739	0.0042178,0.00969886	3.67846,0.105194	0.00230641	0.012359
2	rs2242279	1165587	G,G	C,C	0.673956,0.734127	0.0157258,0.00151723	0.0042178,0.00967566	3.71519,0.0577957	0.00224355	0.0119663
2	rs76590730	659144	T,NA	A,NA	0.975149,NA	0.0424942,NA	0.0127009,NA	3.0859,NA	0.00220233	0.00251025
2	rs61760239	663916	A,NA	C,NA	0.975149,NA	0.0423031,NA	0.0127009,NA	3.06238,NA	0.0021195	0.00242194
2	rs13104878	666057	T,NA	C,NA	0.975149,NA	0.0422905,NA	0.0127009,NA	3.06084,NA	0.00211417	0.00241626
2	rs35621318	666462	T,NA	C,NA	0.975149,NA	0.0422442,NA	0.0127009,NA	3.05515,NA	0.00209469	0.00239548
2	rs66894659	659932	A,NA	G,NA	0.975149,NA	0.0422101,NA	0.0127009,NA	3.05098,NA	0.00208052	0.00238035
2	rs35925646	663630	C,NA	G,NA	0.975149,NA	0.0421464,NA	0.0127009,NA	3.04317,NA	0.00205426	0.00235233
2	rs71602500	668366	C,NA	G,NA	0.975149,NA	0.0421344,NA	0.0127009,NA	3.0417,NA	0.00204937	0.00234712
2	rs13114299	665074	G,NA	T,NA	0.975149,NA	0.0418635,NA	0.0127009,NA	3.00864,NA	0.00194223	0.00223269
2	rs28374581	512377	G,G	A,A	0.963221,0.97123	0.0316894,-0.0364642	0.0105045,0.0255725	2.59261,0.812781	0.00190679	0.00228929
2	rs1250103	1197552	A,A	G,G	0.634195,0.625	0.0149738,-0.00521545	0.00410491,0.00882973	3.57757,0.255909	0.00188671	0.0107306
2	rs13142669	516382	T,NA	C,NA	0.968191,NA	0.0336196,NA	0.0112664,NA	2.54601,NA	0.00188176	0.0022651
2	rs3796623	983625	T,T	C,C	0.973161,0.974206	0.0209799,0.0608658	0.0122339,0.0269663	1.06367,1.61976	0.00187614	0.00572315
2	rs35476224	591473	A,NA	T,NA	0.947316,NA	0.0304937,NA	0.0088502,NA	3.24417,NA	0.00187416	0.00230366
2	rs116594734	670263	T,NA	C,NA	0.969185,NA	0.0349171,NA	0.0114407,NA	2.64335,NA	0.00185288	0.00221715
2	rs117631192	950071	NA,T	NA,C	NA,0.955357	NA,0.0537533	NA,0.0206987	NA,2.02659	0.00183383	0.00541106
2	rs150775904	1029515	T,NA	C,NA	0.989066,NA	0.045509,NA	0.0190121,NA	1.77781,NA	0.00173619	0.00483422
2	rs1250106	1202024	A,A	G,G	0.5666,0.610119	0.0136464,-0.00445754	0.00398985,0.00876455	3.20372,0.213929	0.00170229	0.0103301
2	rs139329148	947558	G,NA	C,NA	0.985089,NA	0.0370732,NA	0.0163138,NA	1.63721,NA	0.0016733	0.00568418
2	rs76865393	998777	T,T	C,C	0.944334,0.980159	0.027917,-0.0414056	0.00862346,0.0306528	2.91846,0.752612	0.00165845	0.00577858
2	rs62293562	1138245	T,T	C,C	0.663022,0.734127	0.0149766,0.00871992	0.00418287,0.00967566	3.46472,0.434778	0.00152942	0.00814377
2	rs10024763	514625	T,NA	C,NA	0.971173,NA	0.0350475,NA	0.0118166,NA	2.52037,NA	0.00151178	0.00183018
2	rs56889100	1087401	A,NA	G,NA	0.915507,NA	0.0192604,NA	0.00710883,NA	2.17126,NA	0.00150391	0.00470999
2	rs4647932	1019011	T,T	C,C	0.94334,0.978175	0.0280385,-0.0196507	0.00855199,0.0292559	2.98161,0.299482	0.0014867	0.00515618
2	rs71602501	673817	A,NA	G,NA	0.979125,NA	0.0441564,NA	0.0138296,NA	2.85123,NA	0.00144077	0.0017311
2	rs4647944	1018499	A,A	G,G	0.94334,0.97619	0.0281363,-0.0142329	0.00855199,0.0280389	2.99924,0.213444	0.00143694	0.00498188
2	rs116709547	1009703	T,T	G,G	0.942346,0.978175	0.0274735,-0.0242008	0.00848241,0.0292559	2.92082,0.389215	0.00142688	0.00501987
2	rs140885588	939172	T,NA	C,NA	0.985089,NA	0.0359628,NA	0.0163138,NA	1.56077,NA	0.00141961	0.00480301
2	rs11726338	509850	C,NA	T,NA	0.971173,NA	0.0347348,NA	0.0118166,NA	2.48314,NA	0.00141893	0.00172726
2	rs13110755	672320	G,NA	C,NA	0.974155,NA	0.0383185,NA	0.0124606,NA	2.67701,NA	0.00137043	0.00162582
2	rs142093694	887005	NA,G	NA,C	NA,0.984127	NA,-0.067464	NA,0.0342017	NA,1.31382	0.00135004	0.00395364
2	rs112406116	1063302	T,NA	G,NA	0.916501,NA	0.0189578,NA	0.00714714,NA	2.09747,NA	0.00133734	0.00414959
2	rs114806891	995868	T,T	C,C	0.944334,0.979167	0.0277602,-0.0385149	0.00862346,0.0299292	2.89085,0.703024	0.00133472	0.0045996
2	rs74340692	834509	NA,G	NA,A	NA,0.927579	NA,-0.0439927	NA,0.0164929	NA,2.11664	0.00132775	0.00395241
2	rs138437792	356754	NA,C	NA,G	NA,0.952381	NA,0.0449843	NA,0.0200728	NA,1.60167	0.00131679	0.00387196
2	rs72501960	1014325	T,T	C,C	0.94334,0.977182	0.0276989,-0.0188539	0.00855199,0.0286274	2.92082,0.292299	0.00131471	0.00459857
2	rs13118508	1129620	G,G	A,A	0.653082,0.734127	0.014605,0.00582481	0.00415377,0.00967566	3.35858,0.261878	0.0012864	0.00710392
2	rs193112306	404849	A,NA	G,NA	0.984095,NA	0.0435295,NA	0.0158037,NA	2.2306,NA	0.00124895	0.00192818
2	rs117180151	735149	NA,T	NA,C	NA,0.958333	NA,0.0369092	NA,0.0213919	NA,1.07335	0.00120061	0.00353177
2	rs6814300	975627	A,A	G,G	0.971173,0.967262	0.0178843,0.0495605	0.0118166,0.0240217	0.885541,1.40784	0.00117662	0.00359005
2	rs74824334	985275	NA,T	NA,C	NA,0.985119	NA,-0.0811824	NA,0.0353055	NA,1.66795	0.00117593	0.00346855
2	rs75230089	978741	NA,A	NA,G	NA,0.985119	NA,-0.0811083	NA,0.0353055	NA,1.66554	0.00117104	0.00345411
2	rs78852263	1010030	C,C	T,T	0.941352,0.978175	0.0271073,-0.023155	0.00841466,0.0292559	2.89433,0.367873	0.0011677	0.00410568
2	rs118077798	412364	NA,T	NA,C	NA,0.968254	NA,0.0558177	NA,0.0243817	NA,1.65639	0.00115887	0.00342225
2	rs144565768	1130800	NA,G	NA,A	NA,0.97619	NA,0.0632229	NA,0.0280389	NA,1.61719	0.00114916	0.00341149
2	rs185219329	1166090	NA,T	NA,C	NA,0.978175	NA,-0.061729	NA,0.0292559	NA,1.45766	0.00112965	0.00333467
2	rs77658869	760525	NA,T	NA,C	NA,0.949405	NA,0.0490883	NA,0.019504	NA,1.9266	0.00112297	0.0032985
2	rs11248024	525611	A,A	G,G	0.961233,0.97123	0.0247514,-0.0481809	0.0102422,0.0255725	1.80506,1.22509	0.00111327	0.0014647
2	rs371734083	993538	NA,T	NA,C	NA,0.97619	NA,0.0636874	NA,0.0280389	NA,1.63596	0.00108675	0.00327726
2	rs28710261	620619	C,C	A,A	0.962227,0.974206	0.0295417,-0.0435253	0.0103707,0.0269663	2.35738,0.972596	0.0010531	0.00130265
2	rs77592320	1000799	T,T	C,C	0.94334,0.978175	0.0277317,-0.0256624	0.00855199,0.0292559	2.92666,0.419766	0.00103175	0.00360793
2	rs11930231	1012156	NA,A	NA,G	NA,0.97619	NA,0.0629054	NA,0.0280389	NA,1.60442	0.00102967	0.00310386
2	rs2335500	957778	A,A	G,G	0.972167,0.967262	0.0198097,0.0450346	0.0120196,0.0240217	1.00293,1.2159	0.00102887	0.00310709
2	rs78212191	612251	T,NA	G,NA	0.95328,NA	-0.0241578,NA	0.0093687,NA	2.00344,NA	0.00102307	0.00277492
2	rs181345844	1004090	NA,A	NA,G	NA,0.97619	NA,0.062215	NA,0.0280389	NA,1.57684	0.000982353	0.00296017
2	rs6856425	976918	C,C	T,T	0.969185,0.96627	0.014805,0.0509487	0.0114407,0.023678	0.708531,1.50282	0.000956166	0.00294922
2	rs28486095	1163447	NA,A	NA,G	NA,0.978175	NA,-0.0591538	NA,0.0292559	NA,1.36469	0.000953564	0.00281376
2	rs535135673	1014491	NA,A	NA,G	NA,0.97619	NA,0.0615343	NA,0.0280389	NA,1.54987	0.000938331	0.00282651
2	rs115983866	1013104	NA,T	NA,A	NA,0.97619	NA,0.0614391	NA,0.0280389	NA,1.54612	0.000932376	0.00280843
2	rs146660025	382014	NA,C	NA,T	NA,0.980159	NA,0.0666249	NA,0.0306528	NA,1.52666	0.000907626	0.00268758
2	rs73792065	993059	NA,T	NA,C	NA,0.979167	NA,0.0621131	NA,0.0299292	NA,1.42072	0.000860888	0.00259181
2	rs147393407	1001852	NA,C	NA,G	NA,0.97619	NA,0.0600677	NA,0.0280389	NA,1.49256	0.000851626	0.00256336
2	rs111255002	1033749	C,NA	T,NA	0.920477,NA	0.0184849,NA	0.0073078,NA	1.94221,NA	0.000846281	0.00266915
2	rs116835475	1013404	NA,A	NA,G	NA,0.97619	NA,0.0596872	NA,0.0280389	NA,1.47786	0.000830807	0.00250019
2	rs1045480	1205667	C,C	A,A	0.549702,0.469246	-0.0126624,0.0127511	0.00397398,0.00856557	2.84135,0.864615	0.000807207	0.00346921
2	rs17164380	1159889	T,T	C,C	0.654076,0.611111	0.0137801,-0.00225471	0.00415657,0.0087686	3.03831,0.098501	0.000803077	0.00413706
2	rs3806755	979030	A,A	C,C	0.969185,0.96627	0.0144018,0.0494319	0.0114407,0.023678	0.681732,1.43383	0.00079587	0.00245155
2	rs76995815	680599	T,NA	G,NA	0.912525,NA	-0.0153013,NA	0.00699802,NA	1.54094,NA	0.000793417	0.00219944
2	rs148959726	993388	A,A	G,G	0.947316,0.980159	0.028378,-0.0292978	0.0088502,0.0306528	2.87171,0.469575	0.00075289	0.00252718
2	rs34262279	553417	T,T	C,C	0.947316,0.967262	0.0225991,-0.0458388	0.0088502,0.0240217	1.97208,1.24901	0.000742905	0.0010577
2	rs78711764	561705	NA,A	NA,G	NA,0.979167	NA,-0.0542974	NA,0.0299292	NA,1.15709	0.000739498	0.00200146
2	rs79329953	1081419	NA,A	NA,G	NA,0.978175	NA,-0.0533332	NA,0.0292559	NA,1.16554	0.000727544	0.00212672
2	rs145941590	893475	NA,A	NA,G	NA,0.982143	NA,-0.0515519	NA,0.0322783	NA,0.957653	0.000701579	0.00205373
2	rs74472532	953250	C,C	T,T	0.970179,0.963294	0.0180094,0.0394317	0.0116239,0.0227328	0.91614,1.08188	0.000682616	0.0020719
2	rs181588642	685748	T,NA	C,NA	0.929423,NA	-0.0153198,NA	0.00771974,NA	1.32606,NA	0.000681444	0.00188155
2	rs6848761	817172	T,NA	C,NA	0.038767,NA	0.0283544,NA	0.0102422,NA	2.24922,NA	0.00067815	0.00194612
2	rs61276640	963838	T,T	C,C	0.971173,0.96627	0.0171726,0.0428456	0.0118166,0.023678	0.835199,1.15261	0.000660599	0.00199093
2	rs4974633	1144702	A,A	G,G	0.637177,0.622024	0.0133773,0.00200728	0.00411209,0.00881592	2.94263,0.0862451	0.000649835	0.00348397
2	rs60276048	1050163	NA,C	NA,G	NA,0.982143	NA,-0.0595155	NA,0.0322783	NA,1.1857	0.000644914	0.00188486
2	rs4647936	1020012	NA,T	NA,C	NA,0.97619	NA,0.0555123	NA,0.0280389	NA,1.32128	0.000640214	0.00192234
2	rs2305489	997488	T,T	G,G	0.94831,0.980159	0.0261216,-0.0405134	0.00893021,0.0306528	2.46298,0.729853	0.000638556	0.00209509
2	rs147165735	585893	A,NA	G,NA	0.949304,NA	-0.0217822,NA	0.00901262,NA	1.80534,NA	0.000633582	0.00180941
2	rs78501969	931440	A,A	C,C	0.969185,0.969246	0.0217032,0.028762	0.0114407,0.0247591	1.23787,0.610181	0.000630984	0.00192676
2	rs187248200	719492	NA,A	NA,G	NA,0.982143	NA,0.0504701	NA,0.0322783	NA,0.928439	0.000620613	0.00181043
2	rs79333548	939307	A,A	G,G	0.972167,0.965278	0.0207616,0.03267	0.0120196,0.0233493	1.07515,0.791137	0.000618682	0.0018563
2	rs147493640	1094448	NA,T	NA,C	NA,0.978175	NA,-0.0518275	NA,0.0292559	NA,1.11648	0.00061189	0.00180333
2	rs61669961	693313	NA,A	NA,G	NA,0.988095	NA,-0.0642579	NA,0.0394133	NA,0.987057	0.000611167	0.00171859
2	rs113432984	940384	T,T	C,C	0.970179,0.963294	0.0190785,0.0338439	0.0116239,0.0227328	0.996834,0.864712	0.000609319	0.0018461
2	rs115019686	1011107	NA,T	NA,C	NA,0.973214	NA,0.0515257	NA,0.0264757	NA,1.28704	0.000601346	0.00180164
2	rs56664216	940007	C,C	A,A	0.970179,0.965278	0.0190785,0.0344202	0.0116239,0.0233493	0.996834,0.852501	0.000600128	0.00181996
2	rs57751269	656801	NA,G	NA,A	NA,0.981151	NA,-0.0541451	NA,0.0314332	NA,1.07073	0.000599902	0.00163744
2	rs138292229	1058544	T,NA	C,NA	0.99006,NA	0.0471651,NA	0.01993,NA	1.7458,NA	0.000598012	0.0013951
2	rs189143145	1059444	T,NA	G,NA	0.985089,NA	-0.0343326,NA	0.0163138,NA	1.45181,NA	0.000595145	0.00181354
2	rs78248026	1100449	NA,T	NA,C	NA,0.978175	NA,-0.0529567	NA,0.0292559	NA,1.15318	0.000588828	0.00171488
2	rs112093537	936713	T,T	C,C	0.971173,0.965278	0.0199592,0.0338233	0.0118166,0.0233493	1.03999,0.831341	0.00057775	0.00175129
2	rs78590462	1015204	T,T	C,C	0.93837,0.952381	0.0241473,0.0139635	0.00822159,0.0200728	2.47973,0.312782	0.000574525	0.00200048
2	rs56401136	1194630	C,C	T,T	0.622266,0.416667	0.0129151,0.00063366	0.00407811,0.00867062	2.81232,0.0260683	0.000572624	0.00276898
2	rs112000135	659631	T,NA	C,NA	0.931412,NA	-0.0152591,NA	0.00782246,NA	1.29161,NA	0.000571881	0.00150934
2	rs143341363	656836	T,NA	G,NA	0.989066,NA	0.0462006,NA	0.0190121,NA	1.82113,NA	0.000567723	0.000835194
2	rs142453325	828302	NA,A	NA,G	NA,0.970238	NA,-0.036323	NA,0.0251555	NA,0.827523	0.000561475	0.00163639
2	rs117381967	623686	NA,T	NA,G	NA,0.97123	NA,0.0386864	NA,0.0255725	NA,0.884962	0.000542973	0.00158243
2	rs75398934	1067239	NA,A	NA,T	NA,0.927579	NA,0.026805	NA,0.0164929	NA,0.982508	0.000542504	0.00160589
2	rs76054593	943418	T,T	C,C	0.970179,0.965278	0.0191298,0.0322146	0.0116239,0.0233493	1.00079,0.775509	0.000539438	0.00163409
2	rs34884217	944210	C,NA	A,NA	0.903579,NA	0.0195519,NA	0.00669838,NA	2.45437,NA	0.000537001	0.0014905
2	rs3822032	1015789	C,C	T,T	0.93837,0.952381	0.0237716,0.0153764	0.00822159,0.0200728	2.41615,0.352954	0.000536392	0.0018635
2	rs79826315	619560	NA,T	NA,G	NA,0.972222	NA,0.0386715	NA,0.0260119	NA,0.862969	0.00052756	0.00153707
2	rs114282746	760888	T,NA	C,NA	0.983101,NA	-0.0195017,NA	0.0153396,NA	0.691196,NA	0.00052598	0.00157756
2	rs900024	1203548	T,T	C,C	0.099404,0.185516	0.00406363,0.026267	0.00660804,0.0109969	0.268745,1.77176	0.000524734	0.00167955
2	rs141003606	379281	NA,C	NA,T	NA,0.781746	NA,-0.0186408	NA,0.0103488	NA,1.14471	0.000520955	0.00154246
2	rs57677641	1087313	NA,C	NA,T	NA,0.983135	NA,-0.0568162	NA,0.0331973	NA,1.06051	0.000518606	0.00151364
2	rs117585778	1111430	NA,T	NA,G	NA,0.982143	NA,-0.0561188	NA,0.0322783	NA,1.08562	0.000513975	0.00150099
2	rs1250126	1191042	A,A	G,G	0.670974,0.733135	0.0129383,0.00649064	0.00420796,0.00966419	2.67635,0.299446	0.000511282	0.0025166
2	rs116696689	624584	A,NA	G,NA	0.989066,NA	0.0450959,NA	0.0190121,NA	1.75218,NA	0.000507027	0.000758599
2	rs13102358	475468	C,C	T,T	0.775348,0.874008	0.00369825,-0.0304743	0.00473736,0.0128817	0.361506,1.74483	0.000506644	0.00121088
2	rs115775983	628493	A,NA	G,NA	0.989066,NA	0.0449103,NA	0.0190121,NA	1.74072,NA	0.000497646	0.000746721
2	rs76721205	1173382	NA,T	NA,C	NA,0.930556	NA,-0.0239385	NA,0.0168156	NA,0.810882	0.000496669	0.00146949
2	rs79531584	971378	NA,T	NA,C	NA,0.892857	NA,-0.0264843	NA,0.0138207	NA,1.25704	0.000483037	0.00141433
2	rs139488741	911139	A,A	C,C	0.969185,0.96627	0.0210655,0.0261169	0.0114407,0.023678	1.18322,0.568596	0.000470838	0.00142709
2	rs75040018	1198308	NA,T	NA,C	NA,0.977182	NA,-0.047374	NA,0.0286274	NA,1.00897	0.00046542	0.00136021
2	rs76888650	582720	NA,G	NA,A	NA,0.975198	NA,0.0421221	NA,0.0274863	NA,0.901684	0.000465024	0.0013625
2	rs75670151	514600	NA,A	NA,G	NA,0.973214	NA,-0.0411396	NA,0.0264757	NA,0.920033	0.000460904	0.00128535
2	rs186989812	1170153	NA,T	NA,C	NA,0.983135	NA,0.046112	NA,0.0331973	NA,0.782982	0.000457921	0.0013432
2	rs76056108	1099797	A,NA	T,NA	0.961233,NA	0.0273415,NA	0.0102422,NA	2.1194,NA	0.000454745	0.00183148
2	rs117905870	521734	NA,A	NA,G	NA,0.973214	NA,-0.0408527	NA,0.0264757	NA,0.910716	0.000453522	0.00126514
2	rs115258338	911522	T,T	C,C	0.969185,0.96627	0.0209203,0.0258749	0.0114407,0.023678	1.17094,0.561475	0.000453433	0.00137399
2	rs115350066	515196	NA,A	NA,G	NA,0.973214	NA,-0.0407056	NA,0.0264757	NA,0.905955	0.000449801	0.00125495
2	rs78888434	518051	NA,C	NA,T	NA,0.973214	NA,-0.0406989	NA,0.0264757	NA,0.905738	0.000449632	0.00125449
2	rs59454315	732402	NA,T	NA,C	NA,0.87996	NA,0.0105611	NA,0.0131525	NA,0.374695	0.00044021	0.00128276
2	rs118133085	469660	NA,T	NA,C	NA,0.945437	NA,-0.0331502	NA,0.0188207	NA,1.10693	0.000432625	0.00126628
2	rs76013480	568028	A,NA	C,NA	0.972167,NA	-0.0250949,NA	0.0120196,NA	1.434,NA	0.000432573	0.00133139
2	rs139378580	530035	A,NA	T,NA	0.985089,NA	-0.0301412,NA	0.0163138,NA	1.18935,NA	0.000429473	0.00143987
2	rs143430212	734893	NA,A	NA,G	NA,0.986111	NA,0.0489169	NA,0.0365264	NA,0.743527	0.000428388	0.0012501
2	rs115274126	1025302	T,NA	C,NA	0.964215,NA	-0.0174904,NA	0.0106439,NA	0.998553,NA	0.000419778	0.00148959
2	rs78292252	597451	A,NA	C,NA	0.983101,NA	-0.0262119,NA	0.0153396,NA	1.05802,NA	0.000419108	0.00112195
2	rs75072999	844781	A,NA	G,NA	0.916501,NA	0.021119,NA	0.00714714,NA	2.50476,NA	0.000418067	0.00117862
2	rs78819436	470312	C,C	T,T	0.977137,0.94246	0.0102515,0.046501	0.0132281,0.0183564	0.358178,1.94685	0.000416618	0.00123727
2	rs1026738	858941	C,NA	T,NA	0.038767,NA	0.0264365,NA	0.0102422,NA	2.00666,NA	0.000416598	0.00119775
2	rs147866169	892043	NA,A	NA,G	NA,0.986111	NA,0.0511966	NA,0.0365264	NA,0.793109	0.000411608	0.00120032
2	rs79822845	804236	NA,A	NA,T	NA,0.77381	NA,0.0153268	NA,0.0102176	NA,0.874181	0.000402136	0.00117753
2	rs76042814	1125683	G,G	C,C	0.958251,0.862103	-0.024998,-0.00459749	0.00988495,0.0123978	1.94148,0.148274	0.000400178	0.001153
2	rs79314138	1126899	G,G	A,A	0.958251,0.862103	-0.024998,-0.00450823	0.00988495,0.0123978	1.94148,0.145006	0.00039897	0.00114943
2	rs28609585	665062	T,NA	A,NA	0.926441,NA	-0.0140895,NA	0.0075738,NA	1.20174,NA	0.000398106	0.00104906
2	rs6815857	759374	C,C	T,T	0.04672,0.002976	0.0222737,0.164907	0.00936867,0.0784755	1.75866,1.44845	0.000398077	0.00113207
2	rs77180393	1167865	A,A	G,G	0.959245,0.862103	-0.0249328,-0.00368176	0.00999958,0.0123978	1.8978,0.115493	0.000397715	0.00115069
2	rs116754371	512013	T,NA	G,NA	0.992048,NA	0.0530281,NA	0.0222601,NA	1.76423,NA	0.000396662	0.000677881
2	rs76874714	1118883	A,A	G,G	0.958251,0.863095	-0.0247779,-0.00554372	0.00988495,0.0124355	1.91404,0.183266	0.000395844	0.00114182
2	rs77822621	1008212	T,NA	C,NA	0.969185,NA	0.0313525,NA	0.0114407,NA	2.21211,NA	0.000395808	0.00166965
2	rs78628528	1111677	A,A	G,G	0.958251,0.863095	-0.0247138,-0.00588275	0.00988495,0.0124355	1.90608,0.196427	0.000395528	0.0011413
2	rs143208499	538231	NA,A	NA,T	NA,0.973214	NA,0.0407787	NA,0.0264757	NA,0.908319	0.000392544	0.00115043
2	rs145364818	319819	C,NA	T,NA	0.989066,NA	-0.0325928,NA	0.0190121,NA	1.06313,NA	0.000387064	0.00119118
2	rs146281633	990786	T,T	C,C	0.981113,0.979167	0.0123494,0.0667265	0.0145245,0.0299292	0.403194,1.58868	0.000383662	0.00116455
2	rs144936321	1112157	C,C	T,T	0.958251,0.863095	-0.0245815,-0.00578969	0.00988495,0.0124355	1.8897,0.192791	0.000382168	0.00110277
2	rs12508446	1198957	T,T	C,C	0.564612,0.44246	-0.0116444,0.00920105	0.00398773,0.00860653	2.45598,0.545102	0.000381934	0.00152216
2	rs139637335	883191	NA,A	NA,G	NA,0.978175	NA,-0.0423552	NA,0.0292559	NA,0.830656	0.000378854	0.00111368
2	rs144059320	690005	NA,A	NA,G	NA,0.988095	NA,-0.0517164	NA,0.0394133	NA,0.722466	0.000377618	0.00106876
2	rs17164382	1161190	T,T	C,C	0.959245,0.862103	-0.0244341,-0.0056869	0.00999958,0.0123978	1.83728,0.189466	0.000377153	0.00109816
2	rs4991229	1188555	NA,T	NA,C	NA,0.872024	NA,-0.0197256	NA,0.012796	NA,0.909445	0.000375329	0.00111157
2	rs1250125	1192243	G,G	A,A	0.644135,0.610119	0.0124351,-0.00529735	0.0041296,0.00876455	2.58468,0.263146	0.000374869	0.00185143
2	rs6820943	903285	T,T	C,C	0.969185,0.963294	0.0202285,0.0223553	0.0114407,0.0227328	1.11327,0.487565	0.000374324	0.00113139
2	rs7680608	1050437	G,NA	C,NA	0.084493,NA	-0.0166285,NA	0.00710883,NA	1.71381,NA	0.00037419	0.00156662
2	rs2045064	982347	T,NA	C,NA	0.039761,NA	0.0252983,NA	0.0101186,NA	1.90611,NA	0.000369366	0.00106013
2	rs77476504	1025373	NA,T	NA,C	NA,0.977182	NA,-0.041448	NA,0.0286274	NA,0.830737	0.000368669	0.0010814
2	rs77528402	913437	T,T	C,C	0.970179,0.972222	0.0214644,0.0195814	0.0116239,0.0260119	1.18836,0.345268	0.000366622	0.0011059
2	rs74380992	640642	G,NA	C,NA	0.968191,NA	0.0144025,NA	0.0112664,NA	0.696545,NA	0.000363909	0.00108084
2	rs4974570	1196593	NA,T	NA,C	NA,0.875	NA,-0.0193039	NA,0.0129254	NA,0.868667	0.000363685	0.00107597
2	rs1680068	1203159	C,C	T,T	0.11332,0.186508	0.00114801,0.0264142	0.00623739,0.0109743	0.0685567,1.79349	0.000362176	0.00115065
2	rs186659035	1023695	NA,A	NA,G	NA,0.984127	NA,0.0413529	NA,0.0342017	NA,0.644685	0.000361306	0.00105935
2	rs2289595	500609	NA,G	NA,T	NA,0.888889	NA,-0.0208171	NA,0.0136019	NA,0.899954	0.00035931	0.00104204
2	rs2306243	737170	NA,C	NA,A	NA,0.97619	NA,0.0544592	NA,0.0280389	NA,1.28313	0.000356253	0.00104654
2	rs185022393	718125	NA,T	NA,A	NA,0.982143	NA,0.0384163	NA,0.0322783	NA,0.630815	0.000354914	0.00103543
2	rs55973591	485013	T,T	G,G	0.774354,0.877976	0.00407138,-0.0280635	0.00472994,0.0130599	0.409642,1.49966	0.000353421	0.000826357
2	rs76965348	1122450	T,T	C,C	0.959245,0.863095	-0.0251108,-0.00585515	0.00999958,0.0124355	1.91964,0.195346	0.000349985	0.00101556
2	rs11735226	1121508	T,T	C,C	0.959245,0.863095	-0.025065,-0.00590407	0.00999958,0.0124355	1.91401,0.197262	0.000347155	0.00100741
2	rs112293379	1122062	C,C	A,A	0.959245,0.863095	-0.025065,-0.00590407	0.00999958,0.0124355	1.91401,0.197262	0.000347155	0.00100741
2	rs142150656	711376	T,NA	C,NA	0.99006,NA	0.0484637,NA	0.01993,NA	1.82309,NA	0.000346357	0.00106962
2	rs7695319	951376	A,A	T,T	0.970179,0.939484	0.0187458,0.0201648	0.0116239,0.0179277	0.971384,0.583892	0.000343903	0.00103545
2	rs73058406	655881	G,NA	C,NA	0.864811,NA	-0.0120538,NA	0.0057824,NA	1.43053,NA	0.000340513	0.000898577
2	rs79752699	424485	NA,T	NA,C	NA,0.921627	NA,-0.0202696	NA,0.0159053	NA,0.69352	0.000340294	0.000983535
2	rs75669704	563701	C,NA	G,NA	0.967197,NA	0.013281,NA	0.0111,NA	0.635437,NA	0.000339707	0.00101275
2	rs74638345	653897	NA,G	NA,C	NA,0.893849	NA,0.0200756	NA,0.0138774	NA,0.82974	0.000338796	0.000991578
2	rs11726675	1125124	G,G	A,A	0.959245,0.862103	-0.0251524,-0.00482503	0.00999958,0.0123978	1.92476,0.156679	0.000337636	0.000978673
2	rs28483373	661955	A,NA	G,NA	0.865805,NA	-0.0122261,NA	0.00580045,NA	1.45531,NA	0.000335728	0.000884745
2	rs115956181	572426	A,NA	G,NA	0.992048,NA	0.0506908,NA	0.0222601,NA	1.64256,NA	0.000335625	0.000567458
2	rs80114247	951791	C,C	T,T	0.981113,0.94246	-0.00262973,0.0486895	0.0145245,0.0183564	0.0673614,2.0974	0.000335483	0.000982505
2	rs180705656	1097522	NA,T	NA,G	NA,0.985119	NA,0.0399259	NA,0.0353055	NA,0.588194	0.000332298	0.00097366
2	rs151313442	1175533	A,NA	G,NA	0.99006,NA	-0.0329139,NA	0.01993,NA	1.00594,NA	0.000332062	0.000936459
2	rs17164373	1158526	A,A	G,G	0.958251,0.862103	-0.0243414,-0.00384774	0.00988495,0.0123978	1.86018,0.121311	0.000331197	0.000959645
2	rs186890821	797750	G,NA	C,NA	0.993042,NA	0.0589614,NA	0.0237851,NA	1.88014,NA	0.000331015	0.00100338
2	rs77025934	1126682	T,T	C,C	0.959245,0.862103	-0.025065,-0.00473581	0.00999958,0.0123978	1.91401,0.153371	0.000330085	0.000956757
2	rs77125345	1126977	T,T	C,C	0.959245,0.862103	-0.025065,-0.00468673	0.00999958,0.0123978	1.91401,0.151559	0.000329521	0.000955083
2	rs73058431	694109	NA,A	NA,G	NA,0.987103	NA,-0.0442677	NA,0.0378862	NA,0.615056	0.0003287	0.000933566
2	rs150977465	801518	NA,A	NA,G	NA,0.959325	NA,0.0220683	NA,0.0216401	NA,0.511691	0.000328069	0.000958736
2	rs872894	1189208	NA,T	NA,C	NA,0.872024	NA,-0.0184185	NA,0.012796	NA,0.823793	0.000328033	0.000970519
2	rs76842069	801692	NA,C	NA,T	NA,0.984127	NA,0.0388087	NA,0.0342017	NA,0.590911	0.000326944	0.000952561
2	rs7436737	658089	A,NA	G,NA	0.865805,NA	-0.0121349,NA	0.00580045,NA	1.4385,NA	0.000326933	0.000862356
2	rs76966734	1164132	G,G	C,C	0.958251,0.862103	-0.0243208,-0.00342678	0.00988495,0.0123978	1.85765,0.10666	0.000325723	0.00094345
2	rs79894085	660717	A,NA	G,NA	0.864811,NA	-0.0120538,NA	0.0057824,NA	1.43053,NA	0.000325516	0.000882858
2	rs115896125	915747	C,C	A,A	0.969185,0.972222	0.0197027,0.0212984	0.0114407,0.0260119	1.07037,0.384151	0.000323315	0.000979689
2	rs146638819	719663	A,NA	G,NA	0.989066,NA	0.0483964,NA	0.0190121,NA	1.96217,NA	0.000322672	0.000881885
2	rs73074229	566643	A,A	T,T	0.992048,0.979167	-0,-0.067734	0.0222601,0.0299292	-0,1.62659	0.000318769	0.000845498
2	rs186994589	1108153	NA,T	NA,G	NA,0.946429	NA,0.0246623	NA,0.0189842	NA,0.712399	0.000318637	0.00091798
2	rs77825316	690503	NA,A	NA,G	NA,0.988095	NA,-0.0465461	NA,0.0394133	NA,0.62413	0.00031802	0.000902474
2	rs74440259	1160344	G,G	A,A	0.957256,0.862103	-0.0238126,-0.00380287	0.00977441,0.0123978	1.82852,0.119733	0.000317822	0.000916201
2	rs3775118	894469	C,C	T,T	0.970179,0.963294	0.0199141,0.0233015	0.0116239,0.0227328	1.06211,0.515194	0.000316902	0.000950147
2	rs873786	925376	T,NA	C,NA	0.903579,NA	0.0164545,NA	0.00669838,NA	1.85294,NA	0.000310016	0.000890291
2	rs2001862	1156011	C,C	G,G	0.958251,0.862103	-0.0240366,-0.00380287	0.00988495,0.0123978	1.82302,0.119733	0.000308837	0.000894967
2	rs11723211	1146108	A,A	T,T	0.958251,0.862103	-0.0239954,-0.00402716	0.00988495,0.0123978	1.81802,0.127662	0.000308084	0.000892974
2	rs115448944	902829	A,A	T,T	0.968191,0.963294	0.0181713,0.0229236	0.0112664,0.0227328	0.971548,0.504085	0.000305231	0.000925622
2	rs142471104	658913	NA,A	NA,G	NA,0.984127	NA,0.047017	NA,0.0342017	NA,0.771534	0.000304769	0.000894156
2	rs144570366	689402	NA,A	NA,G	NA,0.990079	NA,-0.0465457	NA,0.0431319	NA,0.552034	0.000303334	0.00086508
2	rs113529517	668353	A,NA	C,NA	0.865805,NA	-0.0118612,NA	0.00580045,NA	1.38862,NA	0.000303171	0.000801067
2	rs9985747	657366	G,NA	A,NA	0.865805,NA	-0.0118699,NA	0.00580045,NA	1.39021,NA	0.000303072	0.000801551
2	rs77338968	567327	A,A	G,G	0.992048,0.979167	0.000793711,-0.0668311	0.0222601,0.0299292	0.0125319,1.59259	0.000301616	0.000800536
2	rs79741357	1135672	G,G	C,C	0.958251,0.862103	-0.0239047,-0.00396783	0.00988495,0.0123978	1.80706,0.125555	0.00030138	0.000873542
2	rs116964216	442045	NA,G	NA,T	NA,0.968254	NA,0.0349702	NA,0.0243817	NA,0.81961	0.00030027	0.00087706
2	rs117496823	978344	NA,T	NA,C	NA,0.981151	NA,0.0320008	NA,0.0314332	NA,0.510533	0.000295193	0.000865522
2	rs79373812	1149810	A,A	C,C	0.958251,0.862103	-0.0238182,-0.0038926	0.00988495,0.0123978	1.79662,0.122893	0.00029498	0.000854974
2	rs189658513	1100879	NA,A	NA,G	NA,0.979167	NA,0.0445669	NA,0.0299292	NA,0.86497	0.000294889	0.000870493
2	rs145640981	958274	NA,C	NA,A	NA,0.965278	NA,-0.0262395	NA,0.0233493	NA,0.583183	0.000292774	0.000851957
2	rs17164362	1129795	C,C	T,T	0.959245,0.861111	-0.0245821,-0.00445019	0.00999958,0.0123606	1.85514,0.143377	0.000292496	0.000847692
2	rs117142413	948312	NA,T	NA,C	NA,0.987103	NA,-0.042644	NA,0.0378862	NA,0.584454	0.000292433	0.000850616
2	rs142965339	688064	T,NA	C,NA	0.975149,NA	-0.0222552,NA	0.0127009,NA	1.09838,NA	0.000292348	0.00104288
2	rs140080269	570288	T,T	C,C	0.992048,0.979167	-0.000745032,-0.0665574	0.0222601,0.0299292	0.0117532,1.58236	0.000290651	0.000772429
2	rs189192829	1030022	NA,A	NA,G	NA,0.973214	NA,0.0393156	NA,0.0264757	NA,0.861532	0.000290558	0.000851213
2	rs73074226	563192	T,T	C,C	0.992048,0.979167	0.000320385,-0.0663692	0.0222601,0.0299292	0.00501603,1.57534	0.000290144	0.000770766
2	rs139523065	804776	NA,T	NA,C	NA,0.947421	NA,0.0219516	NA,0.0191524	NA,0.599061	0.00028987	0.000849327
2	rs77437521	918497	T,T	C,C	0.969185,0.97123	0.0189779,0.0210325	0.0114407,0.0255725	1.01253,0.386357	0.000288776	0.000874275
2	rs184913645	671225	G,NA	C,NA	0.983101,NA	-0.0269425,NA	0.0153396,NA	1.10226,NA	0.000288431	0.000848816
2	rs116739534	582067	A,NA	G,NA	0.969185,NA	0.0128919,NA	0.0114407,NA	0.585347,NA	0.00028711	0.000851142
2	rs62294153	794293	T,T	C,C	0.90159,0.71131	0.00702055,0.0155283	0.00663768,0.00943317	0.537302,1.00115	0.000286523	0.000898892
2	rs141898575	621037	NA,T	NA,C	NA,0.948413	NA,-0.0195037	NA,0.0193256	NA,0.504636	0.000285586	0.000837756
2	rs79519929	1134993	C,C	T,T	0.958251,0.862103	-0.023645,-0.0040572	0.00988495,0.0123978	1.77583,0.128732	0.000285359	0.000827283
2	rs28525003	667398	G,NA	C,NA	0.866799,NA	-0.0115036,NA	0.00581871,NA	1.31839,NA	0.000283873	0.000753191
2	rs147848866	1162404	NA,T	NA,C	NA,0.983135	NA,-0.0421078	NA,0.0331973	NA,0.688987	0.000283374	0.000827019
2	rs118145098	831265	NA,A	NA,C	NA,0.960318	NA,0.0197503	NA,0.0218976	NA,0.435229	0.000282294	0.000826285
2	rs77273904	1136249	C,C	G,G	0.958251,0.862103	-0.023513,-0.00441895	0.00988495,0.0123978	1.76006,0.141752	0.000280463	0.000813396
2	rs116368462	683017	A,NA	G,NA	0.862823,NA	-0.0116224,NA	0.00574696,NA	1.36512,NA	0.000279484	0.000757702
2	rs141985990	479600	NA,A	NA,C	NA,0.967262	NA,0.0330559	NA,0.0240217	NA,0.772639	0.000279262	0.000816113
2	rs10031922	845772	C,NA	T,NA	0.042744,NA	0.0235149,NA	0.00977435,NA	1.79215,NA	0.000278554	0.000803713
2	rs180775818	479642	C,NA	T,NA	0.987078,NA	-0.0232328,NA	0.0175062,NA	0.734079,NA	0.000278503	0.000774487
2	rs78196536	797060	A,NA	T,NA	0.982107,NA	-0.0137101,NA	0.014915,NA	0.446138,NA	0.000278343	0.000896166
2	rs11726836	1152006	A,A	G,G	0.959245,0.862103	-0.0238315,-0.0038926	0.00999958,0.0123978	1.76547,0.122893	0.000276833	0.000800929
2	rs147882917	895887	A,A	G,G	0.970179,0.962302	0.019604,0.0208481	0.0116239,0.0224433	1.03766,0.452313	0.000275069	0.000823661
2	rs7684143	480241	NA,T	NA,C	NA,0.965278	NA,-0.0333871	NA,0.0233493	NA,0.816028	0.000273734	0.000801032
2	rs75012393	684396	G,NA	C,NA	0.862823,NA	-0.0116707,NA	0.00574696,NA	1.37387,NA	0.000269963	0.000731643
2	rs144086020	987439	T,NA	C,NA	0.971173,NA	-0.0216577,NA	0.0118166,NA	1.17503,NA	0.000269075	0.000781285
2	rs77566372	923930	C,C	T,T	0.969185,0.972222	0.0186242,0.0218214	0.0114407,0.0260119	0.984849,0.396289	0.000269011	0.000814259
2	rs114755678	227609	NA,C	NA,T	NA,0.99504	NA,0.0773812	NA,0.0608454	NA,0.691529	0.00026879	0.000783226
2	rs17725145	890610	A,A	G,G	0.970179,0.96131	0.0193731,0.0210193	0.0116239,0.0221651	1.01962,0.464739	0.000268455	0.000803309
2	rs143478151	430867	A,NA	G,NA	0.981113,NA	0.0193549,NA	0.0145245,NA	0.738324,NA	0.000267907	0.000793418
2	rs28470912	665737	T,NA	C,NA	0.866799,NA	-0.0112841,NA	0.00581871,NA	1.28011,NA	0.000267452	0.000711174
2	rs188911015	940660	A,NA	G,NA	0.968191,NA	-0.019507,NA	0.0112664,NA	1.07897,NA	0.000264724	0.000761312
2	rs13102808	506350	G,NA	A,NA	0.037773,NA	0.0225033,NA	0.0103707,NA	1.52266,NA	0.000264443	0.000752538
2	rs182277911	775517	A,NA	G,NA	0.989066,NA	0.0479047,NA	0.0190121,NA	1.93013,NA	0.000263182	0.000722684
2	rs143813064	527281	NA,G	NA,A	NA,0.96627	NA,0.0294624	NA,0.023678	NA,0.670826	0.000262729	0.000766187
2	rs77885950	878269	NA,C	NA,T	NA,0.77877	NA,0.0149128	NA,0.0102986	NA,0.830905	0.000262607	0.000768996
2	rs77819679	537681	G,G	A,A	0.992048,0.972222	0.00344974,-0.0565216	0.0222601,0.0260119	0.0570789,1.52598	0.000261298	0.000709708
2	rs4463020	666212	G,NA	T,NA	0.866799,NA	-0.0111932,NA	0.00581871,NA	1.26441,NA	0.000261037	0.000694743
2	rs10030136	676992	T,NA	C,NA	0.865805,NA	-0.011335,NA	0.00580045,NA	1.29515,NA	0.000260744	0.000712698
2	rs3775110	1162022	G,G	A,A	0.958251,0.862103	-0.023253,-0.00360571	0.00988495,0.0123978	1.72921,0.112845	0.000258546	0.000749409
2	rs79695461	902160	A,NA	G,NA	0.982107,NA	0.0188096,NA	0.014915,NA	0.68347,NA	0.000258204	0.000764433
2	rs4518182	677747	T,NA	A,NA	0.864811,NA	-0.0113901,NA	0.0057824,NA	1.31102,NA	0.000256381	0.000699781
2	rs73056528	573125	T,T	C,C	0.992048,0.979167	-0.00058547,-0.0647037	0.0222601,0.0299292	0.00920977,1.5139	0.000255579	0.000680767
2	rs3775147	785296	G,G	C,C	0.313121,0.258929	0.0100649,0.0254742	0.00426327,0.0097585	1.73914,2.04374	0.000253646	0.00076886
2	rs111489677	574352	G,G	A,A	0.992048,0.979167	5.32565e-05,-0.0644743	0.0222601,0.0299292	0.000829821,1.50553	0.000253298	0.000674625
2	rs181105311	703641	NA,A	NA,G	NA,0.975198	NA,0.0409269	NA,0.0274863	NA,0.8649	0.000252662	0.000733976
2	rs145173133	747417	NA,T	NA,C	NA,0.904762	NA,0.0066251	NA,0.0145623	NA,0.187657	0.000252616	0.000735545
2	rs1732127	1203160	A,A	G,G	0.11332,0.190476	0.000872229,0.0244925	0.00623739,0.010886	0.0512021,1.61164	0.000251491	0.000794614
2	rs112669331	510629	NA,A	NA,G	NA,0.975198	NA,-0.0295801	NA,0.0274863	NA,0.549983	0.000251322	0.000713405
2	rs78500739	1169631	NA,A	NA,G	NA,0.935516	NA,0.0238637	NA,0.0174041	NA,0.768719	0.000251199	0.000731693
2	rs74846645	889573	T,T	G,G	0.970179,0.964286	0.0188469,0.022276	0.0116239,0.0230345	0.979088,0.476893	0.000250844	0.000751516
2	rs73056535	577116	G,G	T,T	0.992048,0.979167	0.000372017,-0.0641683	0.0222601,0.0299292	0.00582978,1.4944	0.000248943	0.000663155
2	rs118076268	321825	NA,A	NA,G	NA,0.954365	NA,-0.0235517	NA,0.0204832	NA,0.601674	0.000248689	0.000727388
2	rs115848941	485649	T,NA	A,NA	0.983101,NA	-0.0217798,NA	0.0153396,NA	0.807835,NA	0.000248117	0.000685349
2	rs552282727	1183352	C,NA	A,NA	0.977137,NA	-0.0238868,NA	0.0132281,NA	1.14902,NA	0.000247449	0.000749318
2	rs114332099	888324	T,T	G,G	0.970179,0.964286	0.0188469,0.0218929	0.0116239,0.0230345	0.979088,0.466115	0.00024722	0.000740536
2	rs61031375	677103	NA,A	NA,G	NA,0.729167	NA,-0.0101847	NA,0.0096192	NA,0.538059	0.000245911	0.00072844
2	rs189020662	406643	G,NA	A,NA	0.994036,NA	0.0353031,NA	0.0256781,NA	0.771644,NA	0.000245186	0.000741518
2	rs78238785	1102195	NA,G	NA,A	NA,0.90873	NA,-0.0179601	NA,0.014843	NA,0.645358	0.000243214	0.000716671
2	rs143235621	388145	NA,A	NA,G	NA,0.955357	NA,-0.023796	NA,0.0206987	NA,0.601548	0.000242223	0.00070855
2	rs13115903	1194594	T,T	A,A	0.684891,0.776786	-0.00949915,0.0144778	0.00425597,0.0102658	1.59146,0.800106	0.000241926	0.000900085
2	rs115057862	309727	NA,G	NA,T	NA,0.952381	NA,0.02208	NA,0.0200728	NA,0.566496	0.000241434	0.000701006
2	rs572043666	768283	NA,T	NA,C	NA,0.980159	NA,0.029459	NA,0.0306528	NA,0.472983	0.000241252	0.000703519
2	rs57138956	589822	C,C	T,T	0.992048,0.979167	0.00148609,-0.0634837	0.0222601,0.0299292	0.0237543,1.46966	0.000241061	0.00064228
2	rs57161616	584708	A,A	G,G	0.992048,0.979167	0.00116729,-0.0635103	0.0222601,0.0299292	0.0185533,1.47061	0.000240428	0.000640698
2	rs140478364	312381	NA,G	NA,C	NA,0.955357	NA,0.0211491	NA,0.0206987	NA,0.51301	0.000240177	0.000697718
2	rs144186531	586640	T,T	A,A	0.992048,0.979167	0.00230983,-0.0631942	0.0222601,0.0299292	0.0374624,1.45925	0.000239317	0.000637546
2	rs73056537	578829	T,T	C,C	0.992048,0.979167	0.000372017,-0.0635918	0.0222601,0.0299292	0.00582978,1.47355	0.00023931	0.000637963
2	rs370714398	1019986	NA,A	NA,G	NA,0.968254	NA,-0.0254435	NA,0.0243817	NA,0.52769	0.000239045	0.000695538
2	rs59921252	589584	C,C	T,T	0.992048,0.979167	0.00184854,-0.0632525	0.0222601,0.0299292	0.029738,1.46135	0.000238564	0.000635673
2	rs75667679	511156	NA,A	NA,G	NA,0.97619	NA,-0.028737	NA,0.0280389	NA,0.515114	0.000237854	0.000675647
2	rs140326376	586433	T,T	C,C	0.992048,0.979167	0.00127051,-0.0633122	0.0222601,0.0299292	0.0202309,1.46349	0.000237547	0.00063314
2	rs6838555	510985	NA,A	NA,G	NA,0.975198	NA,-0.0280803	NA,0.0274863	NA,0.512909	0.000237447	0.000674884
2	rs145550639	462141	NA,T	NA,C	NA,0.963294	NA,0.0275197	NA,0.0227328	NA,0.645775	0.00023735	0.000699444
2	rs56291707	582574	A,A	G,G	0.992048,0.979167	0.000477217,-0.0634307	0.0222601,0.0299292	0.00749239,1.46775	0.000237002	0.000631898
2	rs77511517	1062345	NA,A	NA,G	NA,0.90873	NA,-0.0175855	NA,0.014843	NA,0.626884	0.000237001	0.000698197
2	rs77103250	583894	G,G	T,T	0.992048,0.979167	-0.000688556,-0.0636044	0.0222601,0.0299292	0.0108513,1.474	0.000236731	0.000631487
2	rs141625555	860385	NA,A	NA,C	NA,0.965278	NA,-0.0199567	NA,0.0233493	NA,0.405923	0.0002362	0.000687942
2	rs60315584	1051486	T,NA	C,NA	0.89165,NA	0.00969538,NA	0.00636104,NA	0.894616,NA	0.000235589	0.000657032
2	rs182537845	556416	A,A	C,C	0.992048,0.979167	0.000212549,-0.0633802	0.0222601,0.0299292	0.00332132,1.46593	0.000235441	0.000627879
2	rs148999234	478667	NA,T	NA,C	NA,0.964286	NA,0.0275073	NA,0.0230345	NA,0.633748	0.000233933	0.000689327
2	rs115508540	621985	C,NA	A,NA	0.971173,NA	0.0268248,NA	0.0118166,NA	1.63448,NA	0.000233162	0.000379508
2	rs77682547	704926	T,NA	C,NA	0.960239,NA	-0.0244522,NA	0.0101186,NA	1.805,NA	0.000230245	0.000626699
2	rs138341109	536498	NA,T	NA,C	NA,0.96131	NA,-0.0192217	NA,0.0221651	NA,0.413606	0.000230026	0.000669247
2	rs11937981	529715	T,T	C,C	0.992048,0.97123	0.00199254,-0.0549844	0.0222601,0.0255725	0.0321361,1.50107	0.000229656	0.000623666
2	rs1250102	1199434	G,G	A,A	0.124254,0.049603	0.00759369,0.0295583	0.0059937,0.0196878	0.687875,0.875288	0.000229344	0.000808441
2	rs12647659	350795	NA,T	NA,G	NA,0.890873	NA,-0.017375	NA,0.0137097	NA,0.688179	0.000228612	0.000672597
2	rs7661700	318273	NA,T	NA,C	NA,0.943452	NA,-0.0197107	NA,0.018507	NA,0.542335	0.000226872	0.000664037
2	rs187370424	402455	A,NA	G,NA	0.981113,NA	0.0177702,NA	0.0145245,NA	0.6553,NA	0.000226201	0.000670909
2	rs17802266	1158991	A,A	C,C	0.763419,0.924603	-0.0103538,0.023714	0.0046523,0.0161901	1.58426,0.844673	0.000226103	0.000805613
2	rs186425977	513721	NA,A	NA,G	NA,0.956349	NA,0.0237692	NA,0.0209218	NA,0.591904	0.000223475	0.000656507
2	rs75122061	531873	NA,T	NA,C	NA,0.967262	NA,-0.0239863	NA,0.0240217	NA,0.497538	0.000219828	0.000642657
2	rs75349991	284604	NA,A	NA,C	NA,0.955357	NA,0.0192412	NA,0.0206987	NA,0.452734	0.000219344	0.000637415
2	rs192567048	516041	A,NA	C,NA	0.981113,NA	-0.0201774,NA	0.0145245,NA	0.783115,NA	0.000218963	0.000638756
2	rs117192583	1092905	NA,T	NA,C	NA,0.945437	NA,0.0212775	NA,0.0188207	NA,0.587961	0.000218846	0.000637227
2	rs117728513	1195268	NA,A	NA,G	NA,0.963294	NA,0.0237863	NA,0.0227328	NA,0.529585	0.00021884	0.000635344
2	rs115384752	896101	C,NA	A,NA	0.986084,NA	0.0254952,NA	0.0168779,NA	0.883068,NA	0.000218042	0.00050902
2	rs141331606	885001	NA,A	NA,G	NA,0.970238	NA,-0.0185835	NA,0.0251555	NA,0.337183	0.000217989	0.000635435
2	rs192266100	313056	NA,T	NA,C	NA,0.955357	NA,0.0189113	NA,0.0206987	NA,0.442609	0.000216099	0.000628021
2	rs146733762	872590	C,NA	A,NA	0.985089,NA	0.0246025,NA	0.0163138,NA	0.88096,NA	0.00021523	0.000483454
2	rs28569875	647503	C,NA	G,NA	0.882704,NA	-0.0102689,NA	0.00614455,NA	1.02375,NA	0.000213993	0.000589141
2	rs554193675	970004	NA,G	NA,C	NA,0.97619	NA,-0.0320849	NA,0.0280389	NA,0.597739	0.000213694	0.00062588
2	rs142442487	917017	T,NA	C,NA	0.971173,NA	0.0285444,NA	0.0118166,NA	1.80387,NA	0.000211895	0.000769576
2	rs61795000	233686	G,NA	A,NA	0.987078,NA	0.0294385,NA	0.0175062,NA	1.03318,NA	0.00021093	0.000606242
2	rs530170230	888542	A,NA	G,NA	0.982107,NA	0.0167272,NA	0.014915,NA	0.581578,NA	0.00021026	0.000621693
2	rs34688717	1060835	A,NA	C,NA	0.9334,NA	-0.00895225,NA	0.00792989,NA	0.586818,NA	0.000209919	0.000676298
2	rs140381713	467962	NA,A	NA,G	NA,0.963294	NA,0.0245478	NA,0.0227328	NA,0.55251	0.000209455	0.000616514
2	rs79041409	916001	NA,T	NA,C	NA,0.958333	NA,0.0165644	NA,0.0213919	NA,0.357795	0.000208462	0.000604581
2	rs142805020	682178	C,NA	A,NA	0.984095,NA	-0.0111233,NA	0.0158037,NA	0.317375,NA	0.000207887	0.000673082
2	rs78597275	1092977	A,NA	G,NA	0.971173,NA	0.0173753,NA	0.0118166,NA	0.849398,NA	0.000207614	0.000615898
2	rs117799606	747852	NA,G	NA,A	NA,0.926587	NA,0.0145845	NA,0.0163898	NA,0.427656	0.000207293	0.000606348
2	rs139577554	518010	NA,G	NA,C	NA,0.96627	NA,-0.0244172	NA,0.023678	NA,0.519365	0.000207167	0.000605754
2	rs150855307	253702	NA,C	NA,T	NA,0.958333	NA,0.0206792	NA,0.0213919	NA,0.47664	0.000205444	0.000601461
2	rs142327412	640185	NA,G	NA,T	NA,0.950397	NA,-0.0128809	NA,0.0196877	NA,0.289929	0.000204872	0.000600745
2	rs73072182	530676	A,A	G,G	0.992048,0.970238	0.00280462,-0.0524186	0.0222601,0.0251555	0.0458842,1.42969	0.000204784	0.000557527
2	rs188785601	906005	NA,G	NA,C	NA,0.97619	NA,0.0232782	NA,0.0280389	NA,0.391026	0.000204098	0.000594515
2	rs114314362	516585	T,NA	C,NA	0.969185,NA	0.0103226,NA	0.0114407,NA	0.435432,NA	0.000203688	0.000604825
2	rs75591813	269477	NA,A	NA,T	NA,0.956349	NA,0.0175839	NA,0.0209218	NA,0.397234	0.000203047	0.000590203
2	rs28547545	697196	G,G	A,A	0.821074,0.628968	0.0133628,0.0188954	0.00515836,0.00884878	2.01848,1.48504	0.000202886	0.000621106
2	rs36069160	983014	C,NA	G,NA	0.989066,NA	-0.0191017,NA	0.0190121,NA	0.501642,NA	0.000202492	0.000614882
2	rs76337818	1056205	NA,G	NA,A	NA,0.939484	NA,0.0143821	NA,0.0179277	NA,0.374256	0.000202156	0.000585719
2	rs77052907	733630	A,A	G,G	0.981113,0.938492	0.0195118,0.00062027	0.0145245,0.0177919	0.74678,0.0122491	0.000201054	0.000637547
2	rs148219913	1007012	NA,A	NA,T	NA,0.979167	NA,-0.0253704	NA,0.0299292	NA,0.40163	0.000200785	0.000589565
2	rs141703691	291647	NA,A	NA,C	NA,0.967262	NA,-0.0220836	NA,0.0240217	NA,0.446203	0.000200233	0.000585003
2	rs76689893	467267	G,NA	C,NA	0.971173,NA	0.0194428,NA	0.0118166,NA	1.00048,NA	0.000199896	0.00061265
2	rs79914894	258032	NA,T	NA,C	NA,0.956349	NA,0.0170806	NA,0.0209218	NA,0.382717	0.000198917	0.000578251
2	rs2276905	987210	NA,T	NA,C	NA,0.97619	NA,-0.0199704	NA,0.0280389	NA,0.322104	0.000198668	0.000580228
2	rs142380702	936719	NA,T	NA,C	NA,0.949405	NA,0.013403	NA,0.019504	NA,0.30807	0.000198347	0.000574888
2	rs141863727	374018	NA,T	NA,C	NA,0.987103	NA,0.0374942	NA,0.0378862	NA,0.491681	0.000198238	0.000579389
2	rs78342438	212560	NA,T	NA,C	NA,0.957341	NA,0.0165399	NA,0.0211527	NA,0.362253	0.00019737	0.000573945
2	rs79784952	315911	NA,A	NA,G	NA,0.955357	NA,0.0166617	NA,0.0206987	NA,0.375881	0.000196413	0.000571039
2	rs78417068	889312	NA,G	NA,T	NA,0.987103	NA,-0.0300297	NA,0.0378862	NA,0.368562	0.000195775	0.000574396
2	rs77375475	678498	T,NA	C,NA	0.984095,NA	-0.0103924,NA	0.0158037,NA	0.291749,NA	0.000195094	0.000629578
2	rs578025072	485957	C,NA	A,NA	0.993042,NA	0.026899,NA	0.0237851,NA	0.588228,NA	0.000194158	0.000598437
2	rs115429563	300501	A,NA	G,NA	0.974155,NA	0.0170736,NA	0.0124606,NA	0.767967,NA	0.000194088	0.000533078
2	rs188239285	863579	G,NA	A,NA	0.970179,NA	-0.0206552,NA	0.0116239,NA	1.12162,NA	0.000193484	0.000532372
2	rs77060135	881327	G,NA	A,NA	0.902585,NA	0.015084,NA	0.00666778,NA	1.62555,NA	0.000192804	0.000544603
2	rs79067264	530105	NA,A	NA,G	NA,0.96627	NA,0.0214819	NA,0.023678	NA,0.438572	0.000190756	0.000556342
2	rs114184786	236136	NA,G	NA,A	NA,0.956349	NA,0.0159843	NA,0.0209218	NA,0.35177	0.000190556	0.000554052
2	rs143895688	1098667	NA,T	NA,C	NA,0.965278	NA,0.0234052	NA,0.0233493	NA,0.500102	0.000190472	0.000557516
2	rs115277890	222845	NA,G	NA,A	NA,0.956349	NA,0.0158737	NA,0.0209218	NA,0.348702	0.000189759	0.000551745
2	rs148397417	220774	NA,A	NA,G	NA,0.956349	NA,0.0158374	NA,0.0209218	NA,0.347693	0.000189498	0.000550991
2	rs114450879	235768	NA,A	NA,C	NA,0.956349	NA,0.0158263	NA,0.0209218	NA,0.347387	0.000189419	0.000550762
2	rs150422859	222616	NA,A	NA,G	NA,0.956349	NA,0.0157493	NA,0.0209218	NA,0.345259	0.000188871	0.000549177
2	rs56048545	352968	T,NA	G,NA	0.976143,NA	0.0287667,NA	0.0129561,NA	1.57844,NA	0.00018852	0.000594528
2	rs141662933	229183	NA,T	NA,C	NA,0.956349	NA,0.0156433	NA,0.0209218	NA,0.342334	0.000188123	0.000547012
2	rs113963956	1192775	C,NA	T,NA	0.957256,NA	-0.00165199,NA	0.00977441,NA	0.0625887,NA	0.000187619	0.000532997
2	rs186320626	338736	G,NA	A,NA	0.993042,NA	0.0264035,NA	0.0237851,NA	0.573549,NA	0.000187526	0.000581059
2	rs59949279	778202	T,T	C,C	0.880716,0.713294	0.00520912,0.0149981	0.00610001,0.00945258	0.405463,0.948504	0.000187068	0.000583066
2	rs150475809	217998	NA,T	NA,G	NA,0.974206	NA,-0.0229671	NA,0.0269663	NA,0.404082	0.000186707	0.000545052
2	rs183837574	735874	A,NA	G,NA	0.994036,NA	0.044597,NA	0.0256781,NA	1.08393,NA	0.000185136	0.000622259
2	rs189457645	950156	NA,T	NA,C	NA,0.984127	NA,0.0283439	NA,0.0342017	NA,0.39013	0.000184396	0.000536974
2	rs142870642	404807	NA,C	NA,T	NA,0.883929	NA,-0.0113844	NA,0.0133454	NA,0.404914	0.000184087	0.000535964
2	rs149082351	1091797	NA,T	NA,G	NA,0.869048	NA,-0.00999581	NA,0.0126714	NA,0.366328	0.000183853	0.000541456
2	rs74682712	732194	NA,G	NA,T	NA,0.915675	NA,-0.000370101	NA,0.0153834	NA,0.00841689	0.000183513	0.000535927
2	rs4690281	753944	A,A	G,G	0.631213,0.665675	0.0191958,0.0213502	0.00409792,0.00906124	5.55139,1.73371	0.000183207	0.00395381
2	rs116960925	561529	NA,T	NA,C	NA,0.957341	NA,0.0172172	NA,0.0211527	NA,0.381247	0.0001831	0.000535994
2	rs118177451	1201826	NA,A	NA,G	NA,0.962302	NA,0.019412	NA,0.0224433	NA,0.412207	0.000183068	0.000531497
2	rs143523150	528767	NA,A	NA,G	NA,0.997024	NA,0.0801747	NA,0.078473	NA,0.512961	0.00018283	0.00053246
2	rs75307101	1130203	NA,A	NA,T	NA,0.880952	NA,-0.0111647	NA,0.0131998	NA,0.400499	0.000182735	0.000537949
2	rs187364482	635586	C,NA	T,NA	0.992048,NA	-0.0195953,NA	0.0222601,NA	0.4217,NA	0.000182008	0.000514435
2	rs184976846	1049287	NA,T	NA,C	NA,0.986111	NA,0.0205933	NA,0.0365264	NA,0.241925	0.000181906	0.000530999
2	rs192773387	660956	NA,T	NA,C	NA,0.985119	NA,0.0322998	NA,0.0353055	NA,0.443382	0.000181478	0.000529846
2	rs13132774	550111	T,T	C,C	0.871769,0.848214	0.00926856,-0.00757128	0.00591347,0.0119134	0.931704,0.279771	0.000181477	0.000302602
2	rs148721651	712833	G,NA	A,NA	0.99503,NA	0.0318213,NA	0.0281148,NA	0.588878,NA	0.000180707	0.000548986
2	rs78497787	1060626	NA,C	NA,T	NA,0.869048	NA,-0.0096698	NA,0.0126714	NA,0.351257	0.000180376	0.000531059
2	rs73222832	773025	A,NA	G,NA	0.947316,NA	-0.00206628,NA	0.0088502,NA	0.0886322,NA	0.000180153	0.000505432
2	rs118140599	627801	NA,A	NA,G	NA,0.954365	NA,-0.0140276	NA,0.0204832	NA,0.306758	0.000180123	0.000525451
2	rs117784957	678158	NA,C	NA,T	NA,0.946429	NA,-0.0132471	NA,0.0189842	NA,0.313986	0.000180072	0.000525572
2	rs118001857	604169	NA,A	NA,G	NA,0.931548	NA,0.0144826	NA,0.016928	NA,0.406436	0.000179834	0.000521204
2	rs6820344	1185522	A,A	G,G	0.460239,0.640873	-0.0119479,0.004984	0.00396686,0.00891032	2.58569,0.239636	0.000179822	0.000654404
2	rs143303795	1028549	C,NA	T,NA	0.991054,NA	0.021456,NA	0.0209976,NA	0.513061,NA	0.00017962	0.000553691
2	rs185500107	822919	NA,T	NA,C	NA,0.960318	NA,0.00815049	NA,0.0218976	NA,0.148903	0.000179171	0.000523682
2	rs189883121	960797	NA,T	NA,C	NA,0.989087	NA,0.0220088	NA,0.0411453	NA,0.227154	0.000179067	0.000523775
2	rs117097045	1095409	NA,T	NA,C	NA,0.97123	NA,0.0255718	NA,0.0255725	NA,0.498497	0.000178977	0.000524236
2	rs111433148	689644	G,G	T,T	0.955268,0.988095	-0.00817761,-0.0679366	0.00956466,0.0394133	0.406093,1.0718	0.000178865	0.000495879
2	rs113260926	651679	T,NA	C,NA	0.867793,NA	-0.00965389,NA	0.0058372,NA	1.00808,NA	0.000178085	0.000482
2	rs6840347	1105680	T,NA	C,NA	0.928429,NA	0.00989907,NA	0.00767004,NA	0.705892,NA	0.000177732	0.000495512
2	rs71602464	412255	T,NA	C,NA	0.982107,NA	0.0264486,NA	0.014915,NA	1.11816,NA	0.00017654	0.000352047
2	rs140588441	1058107	NA,C	NA,T	NA,0.965278	NA,0.0194308	NA,0.0233493	NA,0.392215	0.000176302	0.00051213
2	rs183251959	968097	NA,T	NA,G	NA,0.970238	NA,-0.027834	NA,0.0251555	NA,0.571021	0.00017622	0.000516191
2	rs191162047	214676	NA,A	NA,G	NA,0.957341	NA,-0.0183243	NA,0.0211527	NA,0.413037	0.000176167	0.000515188
2	rs184307860	529555	NA,T	NA,C	NA,0.97619	NA,0.0214513	NA,0.0280389	NA,0.352383	0.000175834	0.000513111
2	rs114601519	624657	A,NA	G,NA	0.963221,NA	-0.0133812,NA	0.0105045,NA	0.693117,NA	0.000175232	0.000519639
2	rs117273789	232249	NA,G	NA,A	NA,0.956349	NA,-0.0183639	NA,0.0209218	NA,0.420121	0.000175159	0.000512329
2	rs150927271	375242	NA,T	NA,G	NA,0.959325	NA,0.018744	NA,0.0216401	NA,0.412967	0.000174484	0.000507946
2	rs143891662	615473	A,A	G,G	0.99006,0.979167	0.00487278,-0.0588779	0.01993,0.0299292	0.0932084,1.30842	0.000173658	0.00046702
2	rs6837180	698292	G,G	A,A	0.409543,0.39881	0.0149455,0.0190516	0.00402064,0.00873	3.69583,1.53631	0.000173504	0.000498205
2	rs139932728	1022508	NA,A	NA,G	NA,0.986111	NA,-0.0247245	NA,0.0365264	NA,0.302359	0.000173382	0.000505065
2	rs185243115	224548	NA,A	NA,C	NA,0.957341	NA,-0.0177819	NA,0.0211527	NA,0.397347	0.000173083	0.000506125
2	rs78827403	622320	A,NA	G,NA	0.988072,NA	-0.0192948,NA	0.0182119,NA	0.538518,NA	0.000171932	0.00047739
2	rs6839063	1183969	A,A	T,T	0.45825,0.636905	-0.0117207,0.00549393	0.00396816,0.00888906	2.50305,0.270399	0.000171856	0.000638048
2	rs117188514	616735	A,A	G,G	0.99006,0.979167	0.00553518,-0.0585677	0.01993,0.0299292	0.107227,1.29789	0.000171668	0.000461791
2	rs10027549	648709	C,NA	G,NA	0.867793,NA	-0.00947782,NA	0.0058372,NA	0.981129,NA	0.000171397	0.000464707
2	rs189700761	939650	NA,T	NA,C	NA,0.984127	NA,0.0247093	NA,0.0342017	NA,0.32789	0.000171009	0.000498098
2	rs184343813	992857	NA,A	NA,G	NA,0.975198	NA,-0.0229551	NA,0.0274863	NA,0.394011	0.000170772	0.000500112
2	rs74282761	1143563	NA,A	NA,G	NA,0.959325	NA,-0.0106806	NA,0.0216401	NA,0.206476	0.000170556	0.000500242
2	rs77250608	245098	NA,C	NA,T	NA,0.953373	NA,0.0136146	NA,0.0202746	NA,0.299386	0.000170015	0.000497944
2	rs137990694	531798	NA,G	NA,T	NA,0.980159	NA,-0.020533	NA,0.0306528	NA,0.298477	0.000169669	0.000493887
2	rs142971131	748124	A,NA	G,NA	0.986084,NA	-0.0131179,NA	0.0168779,NA	0.359491,NA	0.000169611	0.000504472
2	rs6823876	753807	C,C	T,T	0.228628,0.302579	0.016593,0.0290673	0.00470807,0.00930543	3.37213,2.74812	0.000169332	0.00089803
2	rs116852826	380566	NA,C	NA,G	NA,0.89881	NA,-0.0102996	NA,0.0141743	NA,0.33027	0.000168867	0.000490101
2	rs6848678	759401	NA,A	NA,C	NA,0.958333	NA,0.00804549	NA,0.0213919	NA,0.150677	0.000168776	0.000493109
2	rs150539458	621201	NA,G	NA,C	NA,0.993056	NA,0.0409839	NA,0.0514752	NA,0.37067	0.000167818	0.000488599
2	rs149055249	435474	A,NA	G,NA	0.988072,NA	-0.0210462,NA	0.0182119,NA	0.605843,NA	0.000167772	0.000506151
2	rs80196568	651830	A,NA	G,NA	0.867793,NA	-0.00934895,NA	0.0058372,NA	0.961617,NA	0.000166756	0.000452697
2	rs28535694	649597	C,NA	G,NA	0.983101,NA	-0.0181784,NA	0.0153396,NA	0.627099,NA	0.000165876	0.000456826
2	rs151060075	527583	NA,A	NA,G	NA,0.96627	NA,-0.0105133	NA,0.023678	NA,0.182412	0.000165718	0.000483664
2	rs76717949	1169612	NA,A	NA,G	NA,0.949405	NA,-0.0114414	NA,0.019504	NA,0.253786	0.000165367	0.000480376
2	rs6831280	996165	A,A	G,G	0.833996,0.786706	-0.0115769,0.014206	0.00531372,0.0104354	1.53231,0.760928	0.000165353	0.000517467
2	rs4690180	402782	NA,C	NA,G	NA,0.984127	NA,-0.0221272	NA,0.0342017	NA,0.285959	0.000165235	0.000482507
2	rs144863993	532917	NA,C	NA,T	NA,0.977182	NA,-0.0203724	NA,0.0286274	NA,0.321767	0.000164901	0.000480188
2	rs188391742	685538	NA,A	NA,G	NA,0.989087	NA,-0.0358461	NA,0.0411453	NA,0.416077	0.000164816	0.000480035
2	rs112248407	434747	A,NA	G,NA	0.988072,NA	-0.0281009,NA	0.0182119,NA	0.910692,NA	0.000164414	0.000465814
2	rs28379067	697371	C,C	T,T	0.843936,0.625992	0.0137699,0.020397	0.00544795,0.00883443	1.93981,1.67873	0.00016441	0.000491906
2	rs4690174	387136	NA,A	NA,G	NA,0.983135	NA,-0.0223304	NA,0.0331973	NA,0.30002	0.000164402	0.000480128
2	rs187015750	722192	NA,A	NA,G	NA,0.973214	NA,-0.00605915	NA,0.0264757	NA,0.0867268	0.000163572	0.000475905
2	rs143260225	290930	NA,A	NA,G	NA,0.967262	NA,-0.0152606	NA,0.0240217	NA,0.279639	0.000163128	0.000476368
2	rs149339547	814715	NA,G	NA,C	NA,0.985119	NA,0.0143087	NA,0.0353055	NA,0.164138	0.000162676	0.000473891
2	rs551525476	1090406	NA,G	NA,A	NA,0.97619	NA,-0.0157461	NA,0.0280389	NA,0.240784	0.000161693	0.000470506
2	rs116903643	756868	NA,A	NA,T	NA,0.958333	NA,-0.00483465	NA,0.0213919	NA,0.0855517	0.000161641	0.000470566
2	rs3733355	861283	NA,A	NA,G	NA,0.973214	NA,0.00933195	NA,0.0264757	NA,0.139971	0.000161408	0.000470733
2	rs76033377	879753	A,NA	G,NA	0.954274,NA	-0.00970967,NA	0.00946506,NA	0.51575,NA	0.000161399	0.000468941
2	rs149429165	766589	NA,T	NA,C	NA,0.922619	NA,0.001439	NA,0.0159983	NA,0.032298	0.000161018	0.000470392
2	rs116608456	669604	NA,T	NA,C	NA,0.962302	NA,-0.0168625	NA,0.0224433	NA,0.344432	0.000160837	0.000469752
2	rs138904708	552098	NA,T	NA,C	NA,0.975198	NA,0.0189676	NA,0.0274863	NA,0.309673	0.000160568	0.000468668
2	rs149655631	294612	NA,C	NA,G	NA,0.974206	NA,-0.0210871	NA,0.0269663	NA,0.362284	0.00016043	0.00046881
2	rs75536499	536426	NA,A	NA,G	NA,0.974206	NA,-0.0166445	NA,0.0269663	NA,0.26996	0.000159711	0.000466076
2	rs115498836	241588	T,NA	C,NA	0.994036,NA	0.0198718,NA	0.0256781,NA	0.357536,NA	0.000159642	0.00048987
2	rs182914197	615525	NA,A	NA,G	NA,0.964286	NA,-0.011896	NA,0.0230345	NA,0.217853	0.000159546	0.000466037
2	rs117041041	1087239	NA,A	NA,G	NA,0.952381	NA,0.0103947	NA,0.0200728	NA,0.21856	0.000159391	0.000462664
2	rs78931060	799758	G,NA	T,NA	0.985089,NA	-0.0270527,NA	0.0163138,NA	1.01205,NA	0.000159325	0.000481216
2	rs649950	1090786	A,NA	G,NA	0.926441,NA	0.00882129,NA	0.0075738,NA	0.612369,NA	0.000158923	0.000444773
2	rs62295320	552660	T,NA	C,NA	0.987078,NA	0.0226779,NA	0.0175062,NA	0.709577,NA	0.000158863	0.000489576
2	rs185125605	596053	NA,C	NA,G	NA,0.969246	NA,-0.0112032	NA,0.0247591	NA,0.186475	0.000158698	0.000463265
2	rs151059805	962870	NA,C	NA,G	NA,0.96627	NA,0.00958486	NA,0.023678	NA,0.163914	0.000158656	0.000461391
2	rs116970472	994141	NA,A	NA,G	NA,0.985119	NA,0.0143336	NA,0.0353055	NA,0.164466	0.000158569	0.00046384
2	rs6836258	996248	C,C	G,G	0.831014,0.786706	-0.0115825,0.014206	0.00527606,0.0104354	1.55064,0.760928	0.000158435	0.000492903
2	rs35099398	554543	C,C	T,T	0.957256,0.994048	0.0252626,-0.0395662	0.00977441,0.0555718	2.01099,0.32196	0.000158338	0.000229705
2	rs77898305	787140	NA,A	NA,G	NA,0.947421	NA,0.00406847	NA,0.0191524	NA,0.0799943	0.000158263	0.000460362
2	rs77029034	1083346	NA,C	NA,T	NA,0.869048	NA,-0.00704158	NA,0.0126714	NA,0.237763	0.000158069	0.000464283
2	rs150974506	509983	NA,G	NA,A	NA,0.967262	NA,-0.00883066	NA,0.0240217	NA,0.146811	0.000157922	0.000460899
2	rs78918869	629493	T,T	C,C	0.99006,0.979167	0.00607514,-0.0571075	0.01993,0.0299292	0.118901,1.24887	0.000157891	0.000425483
2	rs115790973	996560	G,G	C,C	0.831014,0.786706	-0.0115825,0.0141606	0.00527606,0.0104354	1.55064,0.757491	0.000157869	0.000491127
2	rs140580270	1129574	NA,T	NA,C	NA,0.955357	NA,0.0104972	NA,0.0206987	NA,0.21321	0.000157576	0.000457771
2	rs181008920	516301	A,NA	G,NA	0.988072,NA	-0.0233435,NA	0.0182119,NA	0.699142,NA	0.000157361	0.000467697
2	rs6830825	995919	C,C	G,G	0.831014,0.786706	-0.0115825,0.0140944	0.00527606,0.0104354	1.55064,0.752492	0.000157053	0.000488564
2	rs76365627	689048	NA,T	NA,C	NA,0.96131	NA,0.0176281	NA,0.0221651	NA,0.370149	0.000157001	0.000458101
2	rs6811373	995997	G,G	A,A	0.83002,0.786706	-0.0115555,0.0140598	0.00526376,0.0104354	1.55064,0.749878	0.000156963	0.00048835
2	rs117246597	681342	NA,A	NA,G	NA,0.946429	NA,-0.00901438	NA,0.0189842	NA,0.197292	0.000156568	0.000456895
2	rs150013375	369566	NA,G	NA,A	NA,0.997024	NA,0.0416952	NA,0.078473	NA,0.225345	0.000156394	0.00045562
2	rs4690193	747592	T,T	C,C	0.777336,0.738095	0.0180815,0.00615716	0.00475237,0.00972244	3.84783,0.278567	0.00015517	0.000526664
2	rs146081798	970347	NA,G	NA,A	NA,0.978175	NA,-0.012467	NA,0.0292559	NA,0.17392	0.000154943	0.000451521
2	rs35936358	1156143	T,T	G,G	0.663022,0.713294	-0.0106635,0.00840884	0.00418287,0.00945258	1.96685,0.427487	0.000154849	0.000593286
2	rs138684277	392095	NA,G	NA,T	NA,0.982143	NA,0.0136454	NA,0.0322783	NA,0.172318	0.000154636	0.000452152
2	rs147595182	1163441	A,NA	G,NA	0.991054,NA	0.0286485,NA	0.0209976,NA	0.763336,NA	0.000154384	0.000440144
2	rs13149111	550107	G,G	T,T	0.871769,0.848214	0.00877196,-0.00745562	0.00591347,0.0119134	0.86021,0.274551	0.000154207	0.000262814
2	rs73066479	996690	A,A	G,G	0.831014,0.786706	-0.0115408,0.0140093	0.00527606,0.0104354	1.5419,0.746085	0.000153899	0.000478601
2	rs115929690	996888	T,T	C,C	0.831014,0.786706	-0.0115408,0.0140093	0.00527606,0.0104354	1.5419,0.746085	0.000153899	0.000478601
2	rs117549951	302574	NA,A	NA,G	NA,0.953373	NA,0.0101715	NA,0.0202746	NA,0.210498	0.000153474	0.000446702
2	rs2335171	749863	G,G	A,A	0.251491,0.301587	0.0169785,0.028082	0.00455701,0.0093141	3.71062,2.5901	0.000153461	0.00102623
2	rs7377314	768414	C,C	T,T	0.22664,0.303571	0.016093,0.0287045	0.00472259,0.00929682	3.1836,2.69506	0.000152898	0.000701512
2	rs6821904	1146670	T,T	A,A	0.663022,0.714286	-0.0108027,0.0074486	0.00418287,0.0094624	2.00851,0.365344	0.000152539	0.000587283
2	rs35728138	824347	A,NA	G,NA	0.878728,NA	-0.0110266,NA	0.00605664,NA	1.16323,NA	0.000152161	0.000400417
2	rs12501038	631428	NA,T	NA,C	NA,0.919643	NA,0.00838234	NA,0.0157247	NA,0.226224	0.000151956	0.000442582
2	rs189531835	262456	NA,G	NA,C	NA,0.956349	NA,0.00842694	NA,0.0209218	NA,0.162975	0.000151664	0.000441559
2	rs78256167	888021	A,NA	G,NA	0.970179,NA	0.00789587,NA	0.0116239,NA	0.303678,NA	0.000151424	0.000441681
2	rs6831021	996012	C,C	G,G	0.831014,0.786706	-0.0114948,0.013964	0.00527606,0.0104354	1.53231,0.742679	0.000151082	0.000469693
2	rs191931650	866315	NA,A	NA,G	NA,0.986111	NA,0.0151075	NA,0.0365264	NA,0.168026	0.00015106	0.000440312
2	rs146866063	317016	NA,T	NA,C	NA,0.956349	NA,0.00819795	NA,0.0209218	NA,0.157904	0.000150831	0.000439209
2	rs6829296	1000138	G,G	C,C	0.637177,0.675595	-0.0114096,0.0121422	0.00411209,0.00913095	2.25757,0.736151	0.000150504	0.000498348
2	rs6810428	759709	G,G	A,A	0.550696,0.603175	0.0158067,0.0187936	0.00397478,0.00873739	4.15572,1.50195	0.000150443	0.000599336
2	rs186443915	548173	NA,A	NA,C	NA,0.992063	NA,-0.0262843	NA,0.0481747	NA,0.232594	0.000149944	0.000437283
2	rs17729286	1101148	A,NA	C,NA	0.930418,NA	0.00949056,NA	0.00777053,NA	0.653741,NA	0.000149877	0.000418247
2	rs651509	1084303	G,NA	A,NA	0.889662,NA	0.00745155,NA	0.00631051,NA	0.624015,NA	0.000149874	0.000430252
2	rs193184898	654085	C,NA	G,NA	0.985089,NA	-0.0212454,NA	0.0163138,NA	0.71486,NA	0.000149549	0.000441827
2	rs6839768	1105464	G,NA	C,NA	0.111332,NA	-0.0072394,NA	0.00628579,NA	0.603033,NA	0.000149526	0.000430247
2	rs75218354	432814	NA,G	NA,A	NA,0.964286	NA,0.0132323	NA,0.0230345	NA,0.247444	0.000149517	0.000438165
2	rs11733478	1044226	T,NA	C,NA	0.935388,NA	0.010005,NA	0.00804241,NA	0.670625,NA	0.000149388	0.0004151
2	rs140485618	456290	NA,G	NA,T	NA,0.973214	NA,0.0118814	NA,0.0264757	NA,0.184688	0.000149359	0.000435678
2	rs116272755	901804	T,NA	C,NA	0.975149,NA	-0.0191525,NA	0.0127009,NA	0.880868,NA	0.000149348	0.000417596
2	rs375743488	896036	NA,C	NA,A	NA,0.985119	NA,0.0269771	NA,0.0353055	NA,0.351831	0.000149227	0.000435064
2	rs189694181	358162	NA,T	NA,G	NA,0.998016	NA,0.0389543	NA,0.0960615	NA,0.164246	0.000149146	0.000435574
2	rs143419790	269333	NA,G	NA,C	NA,0.968254	NA,-0.0111643	NA,0.0243817	NA,0.189078	0.000148817	0.000434365
2	rs1026740	762963	G,G	A,A	0.178926,0.178571	0.0160271,0.0291583	0.00515836,0.0111612	2.72356,2.04628	0.000148816	0.00046319
2	rs114537819	492967	NA,T	NA,C	NA,0.993056	NA,-0.0221362	NA,0.0514752	NA,0.175764	0.000148356	0.000433283
2	rs7688925	810093	A,A	G,G	0.294235,0.167659	0.0135965,0.026181	0.00433873,0.011443	2.76299,1.65482	0.000148159	0.000417533
2	rs73222811	756269	T,T	C,C	0.942346,0.875	0.0178277,0.024435	0.00848241,0.0129254	1.44883,1.23139	0.000148153	0.000474532
2	rs12640166	483799	NA,T	NA,C	NA,0.964286	NA,0.0173048	NA,0.0230345	NA,0.344383	0.000147967	0.000432954
2	rs111227886	1199518	T,NA	C,NA	0.956262,NA	-0.00129284,NA	0.00966771,NA	0.0488483,NA	0.000147716	0.000434391
2	rs6839147	1096367	G,NA	A,NA	0.11332,NA	-0.00710573,NA	0.00623739,NA	0.594119,NA	0.000147534	0.000423941
2	rs76603519	1170385	G,NA	T,NA	0.869781,NA	0.00546405,NA	0.00587486,NA	0.453047,NA	0.00014753	0.000428455
2	rs112132883	289272	T,NA	C,NA	0.946322,NA	-0.0113093,NA	0.00877248,NA	0.704797,NA	0.000147528	0.000412331
2	rs147772145	441060	NA,A	NA,G	NA,0.96627	NA,-0.0134276	NA,0.023678	NA,0.24363	0.000147502	0.000430988
2	rs113074981	207397	G,NA	A,NA	0.969185,NA	0.0160007,NA	0.0114407,NA	0.79064,NA	0.000147439	0.000425049
2	rs62295352	583275	C,NA	G,NA	0.950298,NA	0.0157403,NA	0.00909753,NA	1.0778,NA	0.000147293	0.000491844
2	rs4974573	1104597	T,NA	C,NA	0.111332,NA	-0.00715413,NA	0.00628579,NA	0.593356,NA	0.000147237	0.000423728
2	rs11722977	790757	A,A	C,C	0.403579,0.492063	0.0134467,0.0214492	0.00402994,0.00855043	3.07171,1.9164	0.000147143	0.00048594
2	rs76407199	858333	NA,A	NA,G	NA,0.982143	NA,0.0145158	NA,0.0322783	NA,0.18514	0.000147106	0.000428785
2	rs80264645	605287	T,T	C,C	0.884692,0.806548	-0.0143564,0.00289772	0.00619033,0.0108218	1.69068,0.102989	0.000147097	0.000400306
2	rs182121477	583297	NA,T	NA,C	NA,0.978175	NA,0.0135483	NA,0.0292559	NA,0.191589	0.000147026	0.000428655
2	rs111730358	207391	G,NA	A,NA	0.969185,NA	0.0159544,NA	0.0114407,NA	0.787385,NA	0.000146766	0.000423126
2	rs6839291	1096371	C,NA	A,NA	0.112326,NA	-0.00730417,NA	0.00626142,NA	0.613683,NA	0.000146726	0.000421651
2	rs141406900	616285	NA,T	NA,C	NA,0.990079	NA,-0.0261183	NA,0.0431319	NA,0.263749	0.000146529	0.000426923
2	rs138344967	441785	NA,T	NA,G	NA,0.973214	NA,0.0106501	NA,0.0264757	NA,0.162731	0.000146494	0.000427321
2	rs531500178	1039048	NA,G	NA,A	NA,0.99504	NA,0.0203061	NA,0.0608454	NA,0.131601	0.000146392	0.000426556
2	rs142150189	685779	NA,G	NA,A	NA,0.753968	NA,-0.0052823	NA,0.00992501	NA,0.225795	0.00014633	0.000426481
2	rs117380159	773259	NA,C	NA,T	NA,0.954365	NA,-0.0166848	NA,0.0204832	NA,0.381615	0.00014622	0.000427299
2	rs180994768	557284	NA,A	NA,T	NA,0.986111	NA,0.0163731	NA,0.0365264	NA,0.184443	0.000146197	0.000426511
2	rs4974571	1103474	A,NA	C,NA	0.111332,NA	-0.00711148,NA	0.00628579,NA	0.588542,NA	0.000146115	0.000420533
2	rs4246683	1104003	A,NA	G,NA	0.111332,NA	-0.00711148,NA	0.00628579,NA	0.588542,NA	0.000146115	0.000420533
2	rs200416766	703166	NA,C	NA,G	NA,0.945437	NA,-0.00216389	NA,0.0188207	NA,0.0416914	0.000146061	0.000425337
2	rs191280626	703158	NA,T	NA,G	NA,0.945437	NA,-0.00218942	NA,0.0188207	NA,0.0422056	0.000145984	0.000425115
2	rs145279204	209874	NA,A	NA,G	NA,0.943452	NA,0.00664089	NA,0.018507	NA,0.142836	0.000145952	0.000425731
2	rs145627987	632730	T,NA	G,NA	0.985089,NA	-0.0208867,NA	0.0163138,NA	0.698021,NA	0.000145868	0.00043085
2	rs6599374	750212	G,G	T,T	0.271372,0.301587	0.0180536,0.0276074	0.00444635,0.0093141	4.30976,2.51767	0.000145795	0.00218698
2	rs112031243	678999	NA,T	NA,C	NA,0.946429	NA,-0.00598352	NA,0.0189842	NA,0.123423	0.000145625	0.000424911
2	rs191647461	1031419	NA,T	NA,C	NA,0.950397	NA,0.00585785	NA,0.0196877	NA,0.11574	0.000145413	0.000424258
2	rs184485835	804096	NA,G	NA,C	NA,0.990079	NA,-0.0276355	NA,0.0431319	NA,0.282575	0.000145267	0.000423912
2	rs75223682	394589	NA,T	NA,C	NA,0.927579	NA,0.00668479	NA,0.0164929	NA,0.164153	0.0001451	0.000422382
2	rs17131816	1041988	NA,C	NA,T	NA,0.926587	NA,0.00414358	NA,0.0163898	NA,0.0966865	0.00014508	0.000423311
2	rs182235492	506107	NA,G	NA,C	NA,0.996032	NA,0.0350252	NA,0.0679934	NA,0.217194	0.000145046	0.000422739
2	rs144026795	873901	A,NA	G,NA	0.985089,NA	0.0257612,NA	0.0163138,NA	0.941904,NA	0.00014503	0.000448734
2	rs80324113	395149	NA,G	NA,A	NA,0.927579	NA,0.00665492	NA,0.0164929	NA,0.16331	0.000145002	0.000422102
2	rs185921287	971025	NA,T	NA,G	NA,0.986111	NA,0.014368	NA,0.0365264	NA,0.158607	0.000144938	0.000422519
2	rs4974642	1101612	G,NA	C,NA	0.111332,NA	-0.00706457,NA	0.00628579,NA	0.583264,NA	0.000144899	0.000417067
2	rs4246684	1104204	G,NA	A,NA	0.112326,NA	-0.00708391,NA	0.00626142,NA	0.588542,NA	0.000144893	0.000418387
2	rs588824	1092959	A,NA	G,NA	0.888668,NA	0.00702738,NA	0.00628579,NA	0.579094,NA	0.00014482	0.000415842
2	rs76277570	1068448	NA,T	NA,C	NA,0.830357	NA,-0.00526068	NA,0.0113894	NA,0.191006	0.000144609	0.000422004
2	rs183197674	698357	NA,A	NA,G	NA,0.980159	NA,-0.0023393	NA,0.0306528	NA,0.0272569	0.000144526	0.000421334
3	rs77943567	802144	T,NA	C,NA	0.969185,NA	0.0466657,NA	0.0114407,NA	4.34439,NA	0.0228599	0.0279788
3	rs77937203	749620	G,NA	T,NA	0.967197,NA	0.0448487,NA	0.0111,NA	4.27281,NA	0.0175629	0.0215656
3	rs77823119	708132	G,NA	C,NA	0.926441,NA	0.0359353,NA	0.0075738,NA	5.68022,NA	0.0165062	0.024196
3	rs4993865	1204663	T,T	C,C	0.582505,0.746032	0.0145952,0.00709349	0.00400926,0.00982053	3.56503,0.327807	0.0157361	0.0187673
3	rs1250105	1203265	C,C	T,T	0.585487,0.74504	0.0145926,0.00761553	0.00401339,0.00980793	3.55761,0.359048	0.0152142	0.0181538
3	rs141218181	698456	G,NA	C,NA	0.970179,NA	0.0467624,NA	0.0116239,NA	4.24054,NA	0.0145757	0.0180853
3	rs13140868	1164508	T,NA	C,NA	0.842942,NA	0.0189759,NA	0.00543389,NA	3.31952,NA	0.0120712	0.0154183
3	rs2242278	1165516	A,A	G,G	0.673956,0.736111	0.0156357,0.00264739	0.0042178,0.00969886	3.67846,0.105194	0.0100716	0.012359
3	rs2242279	1165587	G,G	C,C	0.673956,0.734127	0.0157258,0.00151723	0.0042178,0.00967566	3.71519,0.0577957	0.00974007	0.0119663
3	rs1250103	1197552	A,A	G,G	0.634195,0.625	0.0149738,-0.00521545	0.00410491,0.00882973	3.57757,0.255909	0.00885637	0.0107306
3	rs1250106	1202024	A,A	G,G	0.5666,0.610119	0.0136464,-0.00445754	0.00398985,0.00876455	3.20372,0.213929	0.00864021	0.0103301
3	rs115072543	1075785	A,NA	T,NA	0.989066,NA	0.051301,NA	0.0190121,NA	2.15685,NA	0.00681507	0.0106373
3	rs62293562	1138245	T,T	C,C	0.663022,0.734127	0.0149766,0.00871992	0.00418287,0.00967566	3.46472,0.434778	0.00662046	0.00814377
3	rs150018983	732772	T,NA	C,NA	0.984095,NA	0.0323325,NA	0.0158037,NA	1.38968,NA	0.00652329	0.0091301
3	rs13118508	1129620	G,G	A,A	0.653082,0.734127	0.014605,0.00582481	0.00415377,0.00967566	3.35858,0.261878	0.00582223	0.00710392
3	rs74907962	984334	C,C	T,T	0.971173,0.965278	0.0203239,0.0560112	0.0118166,0.0233493	1.06833,1.78391	0.00542381	0.00800021
3	rs11724575	1186876	T,NA	C,NA	0.963221,NA	0.0281488,NA	0.0105045,NA	2.13259,NA	0.00510454	0.00802288
3	rs76865393	998777	T,T	C,C	0.944334,0.980159	0.027917,-0.0414056	0.00862346,0.0306528	2.91846,0.752612	0.0041248	0.00577858
3	rs139329148	947558	G,NA	C,NA	0.985089,NA	0.0370732,NA	0.0163138,NA	1.63721,NA	0.00401656	0.00568418
3	rs115359246	618733	C,NA	G,NA	0.956262,NA	-0.027399,NA	0.00966771,NA	2.33764,NA	0.00393127	0.00623192
3	rs3796623	983625	T,T	C,C	0.973161,0.974206	0.0209799,0.0608658	0.0122339,0.0269663	1.06367,1.61976	0.00385354	0.00572315
3	rs4647932	1019011	T,T	C,C	0.94334,0.978175	0.0280385,-0.0196507	0.00855199,0.0292559	2.98161,0.299482	0.00367357	0.00515618
3	rs116709547	1009703	T,T	G,G	0.942346,0.978175	0.0274735,-0.0242008	0.00848241,0.0292559	2.92082,0.389215	0.00359677	0.00501987
3	rs117631192	950071	NA,T	NA,C	NA,0.955357	NA,0.0537533	NA,0.0206987	NA,2.02659	0.00358095	0.00541106
3	rs4647944	1018499	A,A	G,G	0.94334,0.97619	0.0281363,-0.0142329	0.00855199,0.0280389	2.99924,0.213444	0.00354874	0.00498188
3	rs140885588	939172	T,NA	C,NA	0.985089,NA	0.0359628,NA	0.0163138,NA	1.56077,NA	0.00338731	0.00480301
3	rs17164380	1159889	T,T	C,C	0.654076,0.611111	0.0137801,-0.00225471	0.00415657,0.0087686	3.03831,0.098501	0.00333519	0.00413706
3	rs72501960	1014325	T,T	C,C	0.94334,0.977182	0.0276989,-0.0188539	0.00855199,0.0286274	2.92082,0.292299	0.003287	0.00459857
3	rs114806891	995868	T,T	C,C	0.944334,0.979167	0.0277602,-0.0385149	0.00862346,0.0299292	2.89085,0.703024	0.00326728	0.0045996
3	rs56889100	1087401	A,NA	G,NA	0.915507,NA	0.0192604,NA	0.00710883,NA	2.17126,NA	0.00320912	0.00470999
3	rs150775904	1029515	T,NA	C,NA	0.989066,NA	0.045509,NA	0.0190121,NA	1.77781,NA	0.00310233	0.00483422
3	rs78852263	1010030	C,C	T,T	0.941352,0.978175	0.0271073,-0.023155	0.00841466,0.0292559	2.89433,0.367873	0.00294015	0.00410568
3	rs4974633	1144702	A,A	G,G	0.637177,0.622024	0.0133773,0.00200728	0.00411209,0.00881592	2.94263,0.0862451	0.00283473	0.00348397
3	rs112406116	1063302	T,NA	G,NA	0.916501,NA	0.0189578,NA	0.00714714,NA	2.09747,NA	0.00281444	0.00414959
3	rs1045480	1205667	C,C	A,A	0.549702,0.469246	-0.0126624,0.0127511	0.00397398,0.00856557	2.84135,0.864615	0.00266102	0.00346921
3	rs74340692	834509	NA,G	NA,A	NA,0.927579	NA,-0.0439927	NA,0.0164929	NA,2.11664	0.00262473	0.00395241
3	rs142093694	887005	NA,G	NA,C	NA,0.984127	NA,-0.067464	NA,0.0342017	NA,1.31382	0.0026063	0.00395364
3	rs77592320	1000799	T,T	C,C	0.94334,0.978175	0.0277317,-0.0256624	0.00855199,0.0292559	2.92666,0.419766	0.00257745	0.00360793
3	rs138437792	356754	NA,C	NA,G	NA,0.952381	NA,0.0449843	NA,0.0200728	NA,1.60167	0.00255719	0.00387196
3	rs6814300	975627	A,A	G,G	0.971173,0.967262	0.0178843,0.0495605	0.0118166,0.0240217	0.885541,1.40784	0.0024159	0.00359005
3	rs117180151	735149	NA,T	NA,C	NA,0.958333	NA,0.0369092	NA,0.0213919	NA,1.07335	0.00233341	0.00353177
3	rs74824334	985275	NA,T	NA,C	NA,0.985119	NA,-0.0811824	NA,0.0353055	NA,1.66795	0.00229386	0.00346855
3	rs75230089	978741	NA,A	NA,G	NA,0.985119	NA,-0.0811083	NA,0.0353055	NA,1.66554	0.00228428	0.00345411
3	rs118077798	412364	NA,T	NA,C	NA,0.968254	NA,0.0558177	NA,0.0243817	NA,1.65639	0.00226452	0.00342225
3	rs144565768	1130800	NA,G	NA,A	NA,0.97619	NA,0.0632229	NA,0.0280389	NA,1.61719	0.0022636	0.00341149
3	rs185219329	1166090	NA,T	NA,C	NA,0.978175	NA,-0.061729	NA,0.0292559	NA,1.45766	0.00220649	0.00333467
3	rs56401136	1194630	C,C	T,T	0.622266,0.416667	0.0129151,0.00063366	0.00407811,0.00867062	2.81232,0.0260683	0.00219675	0.00276898
3	rs371734083	993538	NA,T	NA,C	NA,0.97619	NA,0.0636874	NA,0.0280389	NA,1.63596	0.00219156	0.00327726
3	rs77658869	760525	NA,T	NA,C	NA,0.949405	NA,0.0490883	NA,0.019504	NA,1.9266	0.00217563	0.0032985
3	rs2335500	957778	A,A	G,G	0.972167,0.967262	0.0198097,0.0450346	0.0120196,0.0240217	1.00293,1.2159	0.00208005	0.00310709
3	rs11930231	1012156	NA,A	NA,G	NA,0.97619	NA,0.0629054	NA,0.0280389	NA,1.60442	0.00207507	0.00310386
3	rs1250126	1191042	A,A	G,G	0.670974,0.733135	0.0129383,0.00649064	0.00420796,0.00966419	2.67635,0.299446	0.00200543	0.0025166
3	rs6856425	976918	C,C	T,T	0.969185,0.96627	0.014805,0.0509487	0.0114407,0.023678	0.708531,1.50282	0.00199463	0.00294922
3	rs181345844	1004090	NA,A	NA,G	NA,0.97619	NA,0.062215	NA,0.0280389	NA,1.57684	0.00197856	0.00296017
3	rs535135673	1014491	NA,A	NA,G	NA,0.97619	NA,0.0615343	NA,0.0280389	NA,1.54987	0.00188881	0.00282651
3	rs115983866	1013104	NA,T	NA,A	NA,0.97619	NA,0.0614391	NA,0.0280389	NA,1.54612	0.00187667	0.00280843
3	rs28486095	1163447	NA,A	NA,G	NA,0.978175	NA,-0.0591538	NA,0.0292559	NA,1.36469	0.0018611	0.00281376
3	rs111255002	1033749	C,NA	T,NA	0.920477,NA	0.0184849,NA	0.0073078,NA	1.94221,NA	0.0018231	0.00266915
3	rs146660025	382014	NA,C	NA,T	NA,0.980159	NA,0.0666249	NA,0.0306528	NA,1.52666	0.00178038	0.00268758
3	rs148959726	993388	A,A	G,G	0.947316,0.980159	0.028378,-0.0292978	0.0088502,0.0306528	2.87171,0.469575	0.0017743	0.00252718
3	rs78212191	612251	T,NA	G,NA	0.95328,NA	-0.0241578,NA	0.0093687,NA	2.00344,NA	0.00175213	0.00277492
3	rs73792065	993059	NA,T	NA,C	NA,0.979167	NA,0.0621131	NA,0.0299292	NA,1.42072	0.0017315	0.00259181
3	rs147393407	1001852	NA,C	NA,G	NA,0.97619	NA,0.0600677	NA,0.0280389	NA,1.49256	0.00171215	0.00256336
3	rs116835475	1013404	NA,A	NA,G	NA,0.97619	NA,0.0596872	NA,0.0280389	NA,1.47786	0.00166976	0.00250019
3	rs3806755	979030	A,A	C,C	0.969185,0.96627	0.0144018,0.0494319	0.0114407,0.023678	0.681732,1.43383	0.00165671	0.00245155
3	rs13111179	612303	G,NA	C,NA	0.972167,NA	0.0526258,NA	0.0120196,NA	4.92231,NA	0.00154381	0.0572352
3	rs1250125	1192243	G,G	A,A	0.644135,0.610119	0.0124351,-0.00529735	0.0041296,0.00876455	2.58468,0.263146	0.00147637	0.00185143
3	rs2305489	997488	T,T	G,G	0.94831,0.980159	0.0261216,-0.0405134	0.00893021,0.0306528	2.46298,0.729853	0.0014565	0.00209509
3	rs78590462	1015204	T,T	C,C	0.93837,0.952381	0.0241473,0.0139635	0.00822159,0.0200728	2.47973,0.312782	0.00142618	0.00200048
3	rs76995815	680599	T,NA	G,NA	0.912525,NA	-0.0153013,NA	0.00699802,NA	1.54094,NA	0.00140648	0.00219944
3	rs79329953	1081419	NA,A	NA,G	NA,0.978175	NA,-0.0533332	NA,0.0292559	NA,1.16554	0.00139955	0.00212672
3	rs74472532	953250	C,C	T,T	0.970179,0.963294	0.0180094,0.0394317	0.0116239,0.0227328	0.91614,1.08188	0.00139001	0.0020719
3	rs76056108	1099797	A,NA	T,NA	0.961233,NA	0.0273415,NA	0.0102422,NA	2.1194,NA	0.00137629	0.00183148
3	rs145941590	893475	NA,A	NA,G	NA,0.982143	NA,-0.0515519	NA,0.0322783	NA,0.957653	0.00135265	0.00205373
3	rs61276640	963838	T,T	C,C	0.971173,0.96627	0.0171726,0.0428456	0.0118166,0.023678	0.835199,1.15261	0.00133098	0.00199093
3	rs3822032	1015789	C,C	T,T	0.93837,0.952381	0.0237716,0.0153764	0.00822159,0.0200728	2.41615,0.352954	0.00132727	0.0018635
3	rs78501969	931440	A,A	C,C	0.969185,0.969246	0.0217032,0.028762	0.0114407,0.0247591	1.23787,0.610181	0.0012964	0.00192676
3	rs4647936	1020012	NA,T	NA,C	NA,0.97619	NA,0.0555123	NA,0.0280389	NA,1.32128	0.00128218	0.00192234
3	rs77822621	1008212	T,NA	C,NA	0.969185,NA	0.0313525,NA	0.0114407,NA	2.21211,NA	0.00127303	0.00166965
3	rs6848761	817172	T,NA	C,NA	0.038767,NA	0.0283544,NA	0.0102422,NA	2.24922,NA	0.00126638	0.00194612
3	rs78711764	561705	NA,A	NA,G	NA,0.979167	NA,-0.0542974	NA,0.0299292	NA,1.15709	0.0012624	0.00200146
3	rs10026699	683842	A,NA	G,NA	0.955268,NA	0.033476,NA	0.00956466,NA	3.33225,NA	0.00124686	0.00741272
3	rs60276048	1050163	NA,C	NA,G	NA,0.982143	NA,-0.0595155	NA,0.0322783	NA,1.1857	0.0012401	0.00188486
3	rs79333548	939307	A,A	G,G	0.972167,0.965278	0.0207616,0.03267	0.0120196,0.0233493	1.07515,0.791137	0.0012382	0.0018563
3	rs113432984	940384	T,T	C,C	0.970179,0.963294	0.0190785,0.0338439	0.0116239,0.0227328	0.996834,0.864712	0.00123735	0.0018461
3	rs56664216	940007	C,C	A,A	0.970179,0.965278	0.0190785,0.0344202	0.0116239,0.0233493	0.996834,0.852501	0.00122039	0.00181996
3	rs189143145	1059444	T,NA	G,NA	0.985089,NA	-0.0343326,NA	0.0163138,NA	1.45181,NA	0.00121844	0.00181354
3	rs181588642	685748	T,NA	C,NA	0.929423,NA	-0.0153198,NA	0.00771974,NA	1.32606,NA	0.0012005	0.00188155
3	rs115019686	1011107	NA,T	NA,C	NA,0.973214	NA,0.0515257	NA,0.0264757	NA,1.28704	0.00120029	0.00180164
3	rs7680608	1050437	G,NA	C,NA	0.084493,NA	-0.0166285,NA	0.00710883,NA	1.71381,NA	0.00119225	0.00156662
3	rs147493640	1094448	NA,T	NA,C	NA,0.978175	NA,-0.0518275	NA,0.0292559	NA,1.11648	0.0011916	0.00180333
3	rs187248200	719492	NA,A	NA,G	NA,0.982143	NA,0.0504701	NA,0.0322783	NA,0.928439	0.00119013	0.00181043
3	rs147165735	585893	A,NA	G,NA	0.949304,NA	-0.0217822,NA	0.00901262,NA	1.80534,NA	0.00117543	0.00180941
3	rs112093537	936713	T,T	C,C	0.971173,0.965278	0.0199592,0.0338233	0.0118166,0.0233493	1.03999,0.831341	0.00117404	0.00175129
3	rs900024	1203548	T,T	C,C	0.099404,0.185516	0.00406363,0.026267	0.00660804,0.0109969	0.268745,1.77176	0.00115506	0.00167955
3	rs12508446	1198957	T,T	C,C	0.564612,0.44246	-0.0116444,0.00920105	0.00398773,0.00860653	2.45598,0.545102	0.00113972	0.00152216
3	rs78248026	1100449	NA,T	NA,C	NA,0.978175	NA,-0.0529567	NA,0.0292559	NA,1.15318	0.00112611	0.00171488
3	rs61669961	693313	NA,A	NA,G	NA,0.988095	NA,-0.0642579	NA,0.0394133	NA,0.987057	0.00110769	0.00171859
3	rs76054593	943418	T,T	C,C	0.970179,0.965278	0.0191298,0.0322146	0.0116239,0.0233493	1.00079,0.775509	0.00109508	0.00163409
3	rs142453325	828302	NA,A	NA,G	NA,0.970238	NA,-0.036323	NA,0.0251555	NA,0.827523	0.00107515	0.00163639
3	rs115274126	1025302	T,NA	C,NA	0.964215,NA	-0.0174904,NA	0.0106439,NA	0.998553,NA	0.00106996	0.00148959
3	rs75398934	1067239	NA,A	NA,T	NA,0.927579	NA,0.026805	NA,0.0164929	NA,0.982508	0.00106351	0.00160589
3	rs114282746	760888	T,NA	C,NA	0.983101,NA	-0.0195017,NA	0.0153396,NA	0.691196,NA	0.00105196	0.00157756
3	rs117381967	623686	NA,T	NA,G	NA,0.97123	NA,0.0386864	NA,0.0255725	NA,0.884962	0.00103962	0.00158243
3	rs57751269	656801	NA,G	NA,A	NA,0.981151	NA,-0.0541451	NA,0.0314332	NA,1.07073	0.00103772	0.00163744
3	rs141003606	379281	NA,C	NA,T	NA,0.781746	NA,-0.0186408	NA,0.0103488	NA,1.14471	0.00102145	0.00154246
3	rs139378580	530035	A,NA	T,NA	0.985089,NA	-0.0301412,NA	0.0163138,NA	1.18935,NA	0.00101036	0.00143987
3	rs79826315	619560	NA,T	NA,G	NA,0.972222	NA,0.0386715	NA,0.0260119	NA,0.862969	0.00100966	0.00153707
3	rs57677641	1087313	NA,C	NA,T	NA,0.983135	NA,-0.0568162	NA,0.0331973	NA,1.06051	0.000995027	0.00151364
3	rs117585778	1111430	NA,T	NA,G	NA,0.982143	NA,-0.0561188	NA,0.0322783	NA,1.08562	0.000986974	0.00150099
3	rs76721205	1173382	NA,T	NA,C	NA,0.930556	NA,-0.0239385	NA,0.0168156	NA,0.810882	0.000972956	0.00146949
3	rs139488741	911139	A,A	C,C	0.969185,0.96627	0.0210655,0.0261169	0.0114407,0.023678	1.18322,0.568596	0.000956534	0.00142709
3	rs34884217	944210	C,NA	A,NA	0.903579,NA	0.0195519,NA	0.00669838,NA	2.45437,NA	0.000952577	0.0014905
3	rs112000135	659631	T,NA	C,NA	0.931412,NA	-0.0152591,NA	0.00782246,NA	1.29161,NA	0.000937621	0.00150934
3	rs79531584	971378	NA,T	NA,C	NA,0.892857	NA,-0.0264843	NA,0.0138207	NA,1.25704	0.000930992	0.00141433
3	rs115258338	911522	T,T	C,C	0.969185,0.96627	0.0209203,0.0258749	0.0114407,0.023678	1.17094,0.561475	0.000920811	0.00137399
3	rs76013480	568028	A,NA	C,NA	0.972167,NA	-0.0250949,NA	0.0120196,NA	1.434,NA	0.000898515	0.00133139
3	rs76888650	582720	NA,G	NA,A	NA,0.975198	NA,0.0421221	NA,0.0274863	NA,0.901684	0.000897478	0.0013625
3	rs75040018	1198308	NA,T	NA,C	NA,0.977182	NA,-0.047374	NA,0.0286274	NA,1.00897	0.000894728	0.00136021
3	rs186989812	1170153	NA,T	NA,C	NA,0.983135	NA,0.046112	NA,0.0331973	NA,0.782982	0.000885339	0.0013432
3	rs59454315	732402	NA,T	NA,C	NA,0.87996	NA,0.0105611	NA,0.0131525	NA,0.374695	0.000842732	0.00128276
3	rs118133085	469660	NA,T	NA,C	NA,0.945437	NA,-0.0331502	NA,0.0188207	NA,1.10693	0.000833449	0.00126628
3	rs75670151	514600	NA,A	NA,G	NA,0.973214	NA,-0.0411396	NA,0.0264757	NA,0.920033	0.000824472	0.00128535
3	rs143430212	734893	NA,A	NA,G	NA,0.986111	NA,0.0489169	NA,0.0365264	NA,0.743527	0.000821739	0.0012501
3	rs78819436	470312	C,C	T,T	0.977137,0.94246	0.0102515,0.046501	0.0132281,0.0183564	0.358178,1.94685	0.000820408	0.00123727
3	rs117905870	521734	NA,A	NA,G	NA,0.973214	NA,-0.0408527	NA,0.0264757	NA,0.910716	0.000811638	0.00126514
3	rs7674895	572982	G,G	A,A	0.964215,0.978175	0.0325267,-0.0619744	0.0106439,0.0292559	2.64901,1.46667	0.000806306	0.00638968
3	rs115350066	515196	NA,A	NA,G	NA,0.973214	NA,-0.0407056	NA,0.0264757	NA,0.905955	0.000805169	0.00125495
3	rs78888434	518051	NA,C	NA,T	NA,0.973214	NA,-0.0406989	NA,0.0264757	NA,0.905738	0.000804876	0.00125449
3	rs145364818	319819	C,NA	T,NA	0.989066,NA	-0.0325928,NA	0.0190121,NA	1.06313,NA	0.000804079	0.00119118
3	rs138292229	1058544	T,NA	C,NA	0.99006,NA	0.0471651,NA	0.01993,NA	1.7458,NA	0.000796942	0.0013951
3	rs147866169	892043	NA,A	NA,G	NA,0.986111	NA,0.0511966	NA,0.0365264	NA,0.793109	0.00078869	0.00120032
3	rs1680068	1203159	C,C	T,T	0.11332,0.186508	0.00114801,0.0264142	0.00623739,0.0109743	0.0685567,1.79349	0.00078843	0.00115065
3	rs146281633	990786	T,T	C,C	0.981113,0.979167	0.0123494,0.0667265	0.0145245,0.0299292	0.403194,1.58868	0.000780897	0.00116455
3	rs1026738	858941	C,NA	T,NA	0.038767,NA	0.0264365,NA	0.0102422,NA	2.00666,NA	0.000779988	0.00119775
3	rs79822845	804236	NA,A	NA,T	NA,0.77381	NA,0.0153268	NA,0.0102176	NA,0.874181	0.000775318	0.00117753
3	rs10018393	575087	T,T	G,G	0.964215,0.979167	0.0326271,-0.0625315	0.0106439,0.0299292	2.66269,1.43558	0.000766615	0.00614174
3	rs28682363	571748	G,G	T,T	0.964215,0.979167	0.0324738,-0.0627801	0.0106439,0.0299292	2.64182,1.44443	0.000765747	0.00603861
3	rs73074224	560897	T,T	A,A	0.962227,0.979167	0.0305821,-0.0641989	0.0103707,0.0299292	2.49633,1.49551	0.000759862	0.00472583
3	rs75072999	844781	A,NA	G,NA	0.916501,NA	0.021119,NA	0.00714714,NA	2.50476,NA	0.000759432	0.00117862
3	rs143208499	538231	NA,A	NA,T	NA,0.973214	NA,0.0407787	NA,0.0264757	NA,0.908319	0.000757759	0.00115043
3	rs6820943	903285	T,T	C,C	0.969185,0.963294	0.0202285,0.0223553	0.0114407,0.0227328	1.11327,0.487565	0.00075722	0.00113139
3	rs77180393	1167865	A,A	G,G	0.959245,0.862103	-0.0249328,-0.00368176	0.00999958,0.0123978	1.8978,0.115493	0.00075294	0.00115069
3	rs76042814	1125683	G,G	C,C	0.958251,0.862103	-0.024998,-0.00459749	0.00988495,0.0123978	1.94148,0.148274	0.000752746	0.001153
3	rs79314138	1126899	G,G	A,A	0.958251,0.862103	-0.024998,-0.00450823	0.00988495,0.0123978	1.94148,0.145006	0.000750383	0.00114943
3	rs142965339	688064	T,NA	C,NA	0.975149,NA	-0.0222552,NA	0.0127009,NA	1.09838,NA	0.000750289	0.00104288
3	rs76874714	1118883	A,A	G,G	0.958251,0.863095	-0.0247779,-0.00554372	0.00988495,0.0124355	1.91404,0.183266	0.000745903	0.00114182
3	rs78628528	1111677	A,A	G,G	0.958251,0.863095	-0.0247138,-0.00588275	0.00988495,0.0124355	1.90608,0.196427	0.000745699	0.0011413
3	rs7674091	572531	G,G	A,A	0.964215,0.980159	0.0324738,-0.0637216	0.0106439,0.0306528	2.64182,1.42442	0.00074315	0.00584897
3	rs77528402	913437	T,T	C,C	0.970179,0.972222	0.0214644,0.0195814	0.0116239,0.0260119	1.18836,0.345268	0.000739426	0.0011059
3	rs4991229	1188555	NA,T	NA,C	NA,0.872024	NA,-0.0197256	NA,0.012796	NA,0.909445	0.000736112	0.00111157
3	rs139637335	883191	NA,A	NA,G	NA,0.978175	NA,-0.0423552	NA,0.0292559	NA,0.830656	0.000734738	0.00111368
3	rs6815857	759374	C,C	T,T	0.04672,0.002976	0.0222737,0.164907	0.00936867,0.0784755	1.75866,1.44845	0.000732196	0.00113207
3	rs10024575	574660	T,T	C,C	0.964215,0.979167	0.0325267,-0.0618603	0.0106439,0.0299292	2.64901,1.41178	0.000725711	0.00574585
3	rs142150656	711376	T,NA	C,NA	0.99006,NA	0.0484637,NA	0.01993,NA	1.82309,NA	0.000721853	0.00106962
3	rs17164382	1161190	T,T	C,C	0.959245,0.862103	-0.0244341,-0.0056869	0.00999958,0.0123978	1.83728,0.189466	0.000720963	0.00109816
3	rs144936321	1112157	C,C	T,T	0.958251,0.863095	-0.0245815,-0.00578969	0.00988495,0.0124355	1.8897,0.192791	0.000720528	0.00110277
3	rs74380992	640642	G,NA	C,NA	0.968191,NA	0.0144025,NA	0.0112664,NA	0.696545,NA	0.000716985	0.00108084
3	rs77476504	1025373	NA,T	NA,C	NA,0.977182	NA,-0.041448	NA,0.0286274	NA,0.830737	0.000712618	0.0010814
3	rs4974570	1196593	NA,T	NA,C	NA,0.875	NA,-0.0193039	NA,0.0129254	NA,0.868667	0.000712157	0.00107597
3	rs13102358	475468	C,C	T,T	0.775348,0.874008	0.00369825,-0.0304743	0.00473736,0.0128817	0.361506,1.74483	0.000704308	0.00121088
3	rs78292252	597451	A,NA	C,NA	0.983101,NA	-0.0262119,NA	0.0153396,NA	1.05802,NA	0.000702834	0.00112195
3	rs186659035	1023695	NA,A	NA,G	NA,0.984127	NA,0.0413529	NA,0.0342017	NA,0.644685	0.000698017	0.00105935
3	rs7695319	951376	A,A	T,T	0.970179,0.939484	0.0187458,0.0201648	0.0116239,0.0179277	0.971384,0.583892	0.00069166	0.00103545
3	rs144059320	690005	NA,A	NA,G	NA,0.988095	NA,-0.0517164	NA,0.0394133	NA,0.722466	0.00069112	0.00106876
3	rs2045064	982347	T,NA	C,NA	0.039761,NA	0.0252983,NA	0.0101186,NA	1.90611,NA	0.000689794	0.00106013
3	rs2306243	737170	NA,C	NA,A	NA,0.97619	NA,0.0544592	NA,0.0280389	NA,1.28313	0.000689774	0.00104654
3	rs28648408	575535	C,C	A,A	0.964215,0.979167	0.0325267,-0.0610405	0.0106439,0.0299292	2.64901,1.38299	0.000688629	0.00544453
3	rs112756721	559553	A,A	G,G	0.963221,0.979167	0.03093,-0.0630302	0.0105045,0.0299292	2.4901,1.45338	0.000688029	0.00435789
3	rs2289595	500609	NA,G	NA,T	NA,0.888889	NA,-0.0208171	NA,0.0136019	NA,0.899954	0.000682593	0.00104204
3	rs185022393	718125	NA,T	NA,A	NA,0.982143	NA,0.0384163	NA,0.0322783	NA,0.630815	0.000680489	0.00103543
3	rs193112306	404849	A,NA	G,NA	0.984095,NA	0.0435295,NA	0.0158037,NA	2.2306,NA	0.000679395	0.00192818
3	rs75669704	563701	C,NA	G,NA	0.967197,NA	0.013281,NA	0.0111,NA	0.635437,NA	0.000673092	0.00101275
3	rs186890821	797750	G,NA	C,NA	0.993042,NA	0.0589614,NA	0.0237851,NA	1.88014,NA	0.00067073	0.00100338
3	rs76965348	1122450	T,T	C,C	0.959245,0.863095	-0.0251108,-0.00585515	0.00999958,0.0124355	1.91964,0.195346	0.000665432	0.00101556
3	rs7657809	589488	C,C	A,A	0.964215,0.979167	0.0334016,-0.0587615	0.0106439,0.0299292	2.76944,1.30447	0.000661495	0.00571775
3	rs112293379	1122062	C,C	A,A	0.959245,0.863095	-0.025065,-0.00590407	0.00999958,0.0124355	1.91401,0.197262	0.000660116	0.00100741
3	rs11735226	1121508	T,T	C,C	0.959245,0.863095	-0.025065,-0.00590407	0.00999958,0.0124355	1.91401,0.197262	0.000660116	0.00100741
3	rs13115903	1194594	T,T	A,A	0.684891,0.776786	-0.00949915,0.0144778	0.00425597,0.0102658	1.59146,0.800106	0.000657923	0.000900085
3	rs115896125	915747	C,C	A,A	0.969185,0.972222	0.0197027,0.0212984	0.0114407,0.0260119	1.07037,0.384151	0.000656478	0.000979689
3	rs74638345	653897	NA,G	NA,C	NA,0.893849	NA,0.0200756	NA,0.0138774	NA,0.82974	0.000652638	0.000991578
3	rs28609585	665062	T,NA	A,NA	0.926441,NA	-0.0140895,NA	0.0075738,NA	1.20174,NA	0.000650895	0.00104906
3	rs80114247	951791	C,C	T,T	0.981113,0.94246	-0.00262973,0.0486895	0.0145245,0.0183564	0.0673614,2.0974	0.000646643	0.000982505
3	rs79752699	424485	NA,T	NA,C	NA,0.921627	NA,-0.0202696	NA,0.0159053	NA,0.69352	0.00064318	0.000983535
3	rs872894	1189208	NA,T	NA,C	NA,0.872024	NA,-0.0184185	NA,0.012796	NA,0.823793	0.00064234	0.000970519
3	rs180705656	1097522	NA,T	NA,G	NA,0.985119	NA,0.0399259	NA,0.0353055	NA,0.588194	0.000641318	0.00097366
3	rs11726675	1125124	G,G	A,A	0.959245,0.862103	-0.0251524,-0.00482503	0.00999958,0.0123978	1.92476,0.156679	0.000640889	0.000978673
3	rs3775118	894469	C,C	T,T	0.970179,0.963294	0.0199141,0.0233015	0.0116239,0.0227328	1.06211,0.515194	0.000633319	0.000950147
3	rs150977465	801518	NA,A	NA,G	NA,0.959325	NA,0.0220683	NA,0.0216401	NA,0.511691	0.000630646	0.000958736
3	rs17164373	1158526	A,A	G,G	0.958251,0.862103	-0.0243414,-0.00384774	0.00988495,0.0123978	1.86018,0.121311	0.000628343	0.000959645
3	rs77025934	1126682	T,T	C,C	0.959245,0.862103	-0.025065,-0.00473581	0.00999958,0.0123978	1.91401,0.153371	0.000626522	0.000956757
3	rs76842069	801692	NA,C	NA,T	NA,0.984127	NA,0.0388087	NA,0.0342017	NA,0.590911	0.000625566	0.000952561
3	rs77125345	1126977	T,T	C,C	0.959245,0.862103	-0.025065,-0.00468673	0.00999958,0.0123978	1.91401,0.151559	0.000625412	0.000955083
3	rs115448944	902829	A,A	T,T	0.968191,0.963294	0.0181713,0.0229236	0.0112664,0.0227328	0.971548,0.504085	0.000620473	0.000925622
3	rs78196536	797060	A,NA	T,NA	0.982107,NA	-0.0137101,NA	0.014915,NA	0.446138,NA	0.000617866	0.000896166
3	rs76966734	1164132	G,G	C,C	0.958251,0.862103	-0.0243208,-0.00342678	0.00988495,0.0123978	1.85765,0.10666	0.000617619	0.00094345
3	rs62294153	794293	T,T	C,C	0.90159,0.71131	0.00702055,0.0155283	0.00663768,0.00943317	0.537302,1.00115	0.000612382	0.000898892
3	rs73058431	694109	NA,A	NA,G	NA,0.987103	NA,-0.0442677	NA,0.0378862	NA,0.615056	0.000604822	0.000933566
3	rs151313442	1175533	A,NA	G,NA	0.99006,NA	-0.0329139,NA	0.01993,NA	1.00594,NA	0.000604333	0.000936459
3	rs186994589	1108153	NA,T	NA,G	NA,0.946429	NA,0.0246623	NA,0.0189842	NA,0.712399	0.000599218	0.00091798
3	rs74440259	1160344	G,G	A,A	0.957256,0.862103	-0.0238126,-0.00380287	0.00977441,0.0123978	1.82852,0.119733	0.000598274	0.000916201
3	rs142471104	658913	NA,A	NA,G	NA,0.984127	NA,0.047017	NA,0.0342017	NA,0.771534	0.000589224	0.000894156
3	rs2001862	1156011	C,C	G,G	0.958251,0.862103	-0.0240366,-0.00380287	0.00988495,0.0123978	1.82302,0.119733	0.000586018	0.000894967
3	rs77437521	918497	T,T	C,C	0.969185,0.97123	0.0189779,0.0210325	0.0114407,0.0255725	1.01253,0.386357	0.00058557	0.000874275
3	rs34587191	592507	G,NA	A,NA	0.969185,NA	0.0424857,NA	0.0114407,NA	3.68957,NA	0.000585479	0.00869342
3	rs11723211	1146108	A,A	T,T	0.958251,0.862103	-0.0239954,-0.00402716	0.00988495,0.0123978	1.81802,0.127662	0.00058478	0.000892974
3	rs77825316	690503	NA,A	NA,G	NA,0.988095	NA,-0.0465461	NA,0.0394133	NA,0.62413	0.000584394	0.000902474
3	rs873786	925376	T,NA	C,NA	0.903579,NA	0.0164545,NA	0.00669838,NA	1.85294,NA	0.000579871	0.000890291
3	rs17802266	1158991	A,A	C,C	0.763419,0.924603	-0.0103538,0.023714	0.0046523,0.0161901	1.58426,0.844673	0.000579254	0.000805613
3	rs1250102	1199434	G,G	A,A	0.124254,0.049603	0.00759369,0.0295583	0.0059937,0.0196878	0.687875,0.875288	0.00057909	0.000808441
3	rs116964216	442045	NA,G	NA,T	NA,0.968254	NA,0.0349702	NA,0.0243817	NA,0.81961	0.000576607	0.00087706
3	rs189658513	1100879	NA,A	NA,G	NA,0.979167	NA,0.0445669	NA,0.0299292	NA,0.86497	0.0005754	0.000870493
3	rs79741357	1135672	G,G	C,C	0.958251,0.862103	-0.0239047,-0.00396783	0.00988495,0.0123978	1.80706,0.125555	0.000572049	0.000873542
3	rs117496823	978344	NA,T	NA,C	NA,0.981151	NA,0.0320008	NA,0.0314332	NA,0.510533	0.000570271	0.000865522
3	rs116739534	582067	A,NA	G,NA	0.969185,NA	0.0128919,NA	0.0114407,NA	0.585347,NA	0.000564027	0.000851142
3	rs34931193	545525	C,NA	T,NA	0.968191,NA	0.0403225,NA	0.0112664,NA	3.46232,NA	0.000561962	0.00708516
3	rs144570366	689402	NA,A	NA,G	NA,0.990079	NA,-0.0465457	NA,0.0431319	NA,0.552034	0.00056169	0.00086508
3	rs189192829	1030022	NA,A	NA,G	NA,0.973214	NA,0.0393156	NA,0.0264757	NA,0.861532	0.000560426	0.000851213
3	rs184913645	671225	G,NA	C,NA	0.983101,NA	-0.0269425,NA	0.0153396,NA	1.10226,NA	0.000560197	0.000848816
3	rs79373812	1149810	A,A	C,C	0.958251,0.862103	-0.0238182,-0.0038926	0.00988495,0.0123978	1.79662,0.122893	0.000559881	0.000854974
3	rs139523065	804776	NA,T	NA,C	NA,0.947421	NA,0.0219516	NA,0.0191524	NA,0.599061	0.000559364	0.000849327
3	rs145640981	958274	NA,C	NA,A	NA,0.965278	NA,-0.0262395	NA,0.0233493	NA,0.583183	0.000559094	0.000851957
3	rs117142413	948312	NA,T	NA,C	NA,0.987103	NA,-0.042644	NA,0.0378862	NA,0.584454	0.00055809	0.000850616
3	rs73058406	655881	G,NA	C,NA	0.864811,NA	-0.0120538,NA	0.0057824,NA	1.43053,NA	0.000557818	0.000898577
3	rs146638819	719663	A,NA	G,NA	0.989066,NA	0.0483964,NA	0.0190121,NA	1.96217,NA	0.000557498	0.000881885
3	rs142442487	917017	T,NA	C,NA	0.971173,NA	0.0285444,NA	0.0118166,NA	1.80387,NA	0.000557217	0.000769576
3	rs79894085	660717	A,NA	G,NA	0.864811,NA	-0.0120538,NA	0.0057824,NA	1.43053,NA	0.000557057	0.000882858
3	rs17164362	1129795	C,C	T,T	0.959245,0.861111	-0.0245821,-0.00445019	0.00999958,0.0123606	1.85514,0.143377	0.00055504	0.000847692
3	rs141898575	621037	NA,T	NA,C	NA,0.948413	NA,-0.0195037	NA,0.0193256	NA,0.504636	0.0005521	0.000837756
3	rs28483373	661955	A,NA	G,NA	0.865805,NA	-0.0122261,NA	0.00580045,NA	1.45531,NA	0.000548739	0.000884745
3	rs147882917	895887	A,A	G,G	0.970179,0.962302	0.019604,0.0208481	0.0116239,0.0224433	1.03766,0.452313	0.000548631	0.000823661
3	rs77566372	923930	C,C	T,T	0.969185,0.972222	0.0186242,0.0218214	0.0114407,0.0260119	0.984849,0.396289	0.000545299	0.000814259
3	rs118145098	831265	NA,A	NA,C	NA,0.960318	NA,0.0197503	NA,0.0218976	NA,0.435229	0.000543938	0.000826285
3	rs147848866	1162404	NA,T	NA,C	NA,0.983135	NA,-0.0421078	NA,0.0331973	NA,0.688987	0.000543509	0.000827019
3	rs1732127	1203160	A,A	G,G	0.11332,0.190476	0.000872229,0.0244925	0.00623739,0.010886	0.0512021,1.61164	0.000543026	0.000794614
3	rs79519929	1134993	C,C	T,T	0.958251,0.862103	-0.023645,-0.0040572	0.00988495,0.0123978	1.77583,0.128732	0.000541808	0.000827283
3	rs141985990	479600	NA,A	NA,C	NA,0.967262	NA,0.0330559	NA,0.0240217	NA,0.772639	0.000536671	0.000816113
3	rs7436737	658089	A,NA	G,NA	0.865805,NA	-0.0121349,NA	0.00580045,NA	1.4385,NA	0.00053515	0.000862356
3	rs17725145	890610	A,A	G,G	0.970179,0.96131	0.0193731,0.0210193	0.0116239,0.0221651	1.01962,0.464739	0.000534887	0.000803309
3	rs77273904	1136249	C,C	G,G	0.958251,0.862103	-0.023513,-0.00441895	0.00988495,0.0123978	1.76006,0.141752	0.000532819	0.000813396
3	rs7684143	480241	NA,T	NA,C	NA,0.965278	NA,-0.0333871	NA,0.0233493	NA,0.816028	0.000527072	0.000801032
3	rs73074229	566643	A,A	T,T	0.992048,0.979167	-0,-0.067734	0.0222601,0.0299292	-0,1.62659	0.000526713	0.000845498
3	rs143478151	430867	A,NA	G,NA	0.981113,NA	0.0193549,NA	0.0145245,NA	0.738324,NA	0.000525465	0.000793418
3	rs10031922	845772	C,NA	T,NA	0.042744,NA	0.0235149,NA	0.00977435,NA	1.79215,NA	0.000524333	0.000803713
3	rs11726836	1152006	A,A	G,G	0.959245,0.862103	-0.0238315,-0.0038926	0.00999958,0.0123978	1.76547,0.122893	0.000523973	0.000800929
3	rs114755678	227609	NA,C	NA,T	NA,0.99504	NA,0.0773812	NA,0.0608454	NA,0.691529	0.000514274	0.000783226
3	rs144086020	987439	T,NA	C,NA	0.971173,NA	-0.0216577,NA	0.0118166,NA	1.17503,NA	0.000512	0.000781285
3	rs3775147	785296	G,G	C,C	0.313121,0.258929	0.0100649,0.0254742	0.00426327,0.0097585	1.73914,2.04374	0.000510887	0.00076886
3	rs79695461	902160	A,NA	G,NA	0.982107,NA	0.0188096,NA	0.014915,NA	0.68347,NA	0.0005062	0.000764433
3	rs77885950	878269	NA,C	NA,T	NA,0.77877	NA,0.0149128	NA,0.0102986	NA,0.830905	0.000506153	0.000768996
3	rs143813064	527281	NA,G	NA,A	NA,0.96627	NA,0.0294624	NA,0.023678	NA,0.670826	0.000503305	0.000766187
3	rs552282727	1183352	C,NA	A,NA	0.977137,NA	-0.0238868,NA	0.0132281,NA	1.14902,NA	0.000501672	0.000749318
3	rs74846645	889573	T,T	G,G	0.970179,0.964286	0.0188469,0.022276	0.0116239,0.0230345	0.979088,0.476893	0.000500694	0.000751516
3	rs77338968	567327	A,A	G,G	0.992048,0.979167	0.000793711,-0.0668311	0.0222601,0.0299292	0.0125319,1.59259	0.000498897	0.000800536
3	rs9985747	657366	G,NA	A,NA	0.865805,NA	-0.0118699,NA	0.00580045,NA	1.39021,NA	0.000498216	0.000801551
3	rs113529517	668353	A,NA	C,NA	0.865805,NA	-0.0118612,NA	0.00580045,NA	1.38862,NA	0.000497634	0.000801067
3	rs188911015	940660	A,NA	G,NA	0.968191,NA	-0.019507,NA	0.0112664,NA	1.07897,NA	0.000496428	0.000761312
3	rs189020662	406643	G,NA	A,NA	0.994036,NA	0.0353031,NA	0.0256781,NA	0.771644,NA	0.000496239	0.000741518
3	rs34983150	545612	A,NA	G,NA	0.968191,NA	0.0394311,NA	0.0112664,NA	3.33215,NA	0.00049597	0.00568201
3	rs180775818	479642	C,NA	T,NA	0.987078,NA	-0.0232328,NA	0.0175062,NA	0.734079,NA	0.000495951	0.000774487
3	rs114332099	888324	T,T	G,G	0.970179,0.964286	0.0188469,0.0218929	0.0116239,0.0230345	0.979088,0.466115	0.000493335	0.000740536
3	rs11930567	518595	T,T	C,C	0.962227,0.973214	0.0354366,-0.0314539	0.0103707,0.0264757	3.19849,0.629261	0.000491432	0.00383844
3	rs3775110	1162022	G,G	A,A	0.958251,0.862103	-0.023253,-0.00360571	0.00988495,0.0123978	1.72921,0.112845	0.000490744	0.000749409
3	rs13147476	537788	A,NA	G,NA	0.968191,NA	0.0393457,NA	0.0112664,NA	3.31981,NA	0.000490224	0.00556511
3	rs13102808	506350	G,NA	A,NA	0.037773,NA	0.0225033,NA	0.0103707,NA	1.52266,NA	0.000487577	0.000752538
3	rs35794339	537198	C,NA	T,NA	0.968191,NA	0.0392801,NA	0.0112664,NA	3.31034,NA	0.000485872	0.00547714
3	rs145173133	747417	NA,T	NA,C	NA,0.904762	NA,0.0066251	NA,0.0145623	NA,0.187657	0.000482893	0.000735545
3	rs61031375	677103	NA,A	NA,G	NA,0.729167	NA,-0.0101847	NA,0.0096192	NA,0.538059	0.000482411	0.00072844
3	rs140080269	570288	T,T	C,C	0.992048,0.979167	-0.000745032,-0.0665574	0.0222601,0.0299292	0.0117532,1.58236	0.000481748	0.000772429
3	rs181105311	703641	NA,A	NA,G	NA,0.975198	NA,0.0409269	NA,0.0274863	NA,0.8649	0.000481041	0.000733976
3	rs73074226	563192	T,T	C,C	0.992048,0.979167	0.000320385,-0.0663692	0.0222601,0.0299292	0.00501603,1.57534	0.000480592	0.000770766
3	rs78500739	1169631	NA,A	NA,G	NA,0.935516	NA,0.0238637	NA,0.0174041	NA,0.768719	0.000480287	0.000731693
3	rs118076268	321825	NA,A	NA,G	NA,0.954365	NA,-0.0235517	NA,0.0204832	NA,0.601674	0.000478558	0.000727388
3	rs116368462	683017	A,NA	G,NA	0.862823,NA	-0.0116224,NA	0.00574696,NA	1.36512,NA	0.00047794	0.000757702
3	rs6820344	1185522	A,A	G,G	0.460239,0.640873	-0.0119479,0.004984	0.00396686,0.00891032	2.58569,0.239636	0.000473975	0.000654404
3	rs78238785	1102195	NA,G	NA,A	NA,0.90873	NA,-0.0179601	NA,0.014843	NA,0.645358	0.000473297	0.000716671
3	rs55973591	485013	T,T	G,G	0.774354,0.877976	0.00407138,-0.0280635	0.00472994,0.0130599	0.409642,1.49966	0.000472911	0.000826357
3	rs28525003	667398	G,NA	C,NA	0.866799,NA	-0.0115036,NA	0.00581871,NA	1.31839,NA	0.000469083	0.000753191
3	rs34688717	1060835	A,NA	C,NA	0.9334,NA	-0.00895225,NA	0.00792989,NA	0.586818,NA	0.000466342	0.000676298
3	rs143235621	388145	NA,A	NA,G	NA,0.955357	NA,-0.023796	NA,0.0206987	NA,0.601548	0.000466179	0.00070855
3	rs6839063	1183969	A,A	T,T	0.45825,0.636905	-0.0117207,0.00549393	0.00396816,0.00888906	2.50305,0.270399	0.000465629	0.000638048
3	rs142805020	682178	C,NA	A,NA	0.984095,NA	-0.0111233,NA	0.0158037,NA	0.317375,NA	0.000465184	0.000673082
3	rs572043666	768283	NA,T	NA,C	NA,0.980159	NA,0.029459	NA,0.0306528	NA,0.472983	0.000462162	0.000703519
3	rs112669331	510629	NA,A	NA,G	NA,0.975198	NA,-0.0295801	NA,0.0274863	NA,0.549983	0.000461982	0.000713405
3	rs145550639	462141	NA,T	NA,C	NA,0.963294	NA,0.0275197	NA,0.0227328	NA,0.645775	0.00046193	0.000699444
3	rs75012393	684396	G,NA	C,NA	0.862823,NA	-0.0116707,NA	0.00574696,NA	1.37387,NA	0.000461384	0.000731643
3	rs77511517	1062345	NA,A	NA,G	NA,0.90873	NA,-0.0175855	NA,0.014843	NA,0.626884	0.000461037	0.000698197
3	rs115057862	309727	NA,G	NA,T	NA,0.952381	NA,0.02208	NA,0.0200728	NA,0.566496	0.000459435	0.000701006
3	rs13140110	528397	T,NA	C,NA	0.970179,NA	0.0393721,NA	0.0116239,NA	3.15108,NA	0.000458141	0.00423685
3	rs71602468	527235	T,NA	C,NA	0.970179,NA	0.0393721,NA	0.0116239,NA	3.15108,NA	0.000458141	0.00423685
3	rs182277911	775517	A,NA	G,NA	0.989066,NA	0.0479047,NA	0.0190121,NA	1.93013,NA	0.000457823	0.000722684
3	rs140478364	312381	NA,G	NA,C	NA,0.955357	NA,0.0211491	NA,0.0206987	NA,0.51301	0.000457421	0.000697718
3	rs370714398	1019986	NA,A	NA,G	NA,0.968254	NA,-0.0254435	NA,0.0243817	NA,0.52769	0.000456371	0.000695538
3	rs148999234	478667	NA,T	NA,C	NA,0.964286	NA,0.0275073	NA,0.0230345	NA,0.633748	0.000455231	0.000689327
3	rs77222403	526873	T,NA	C,NA	0.970179,NA	0.0392797,NA	0.0116239,NA	3.13851,NA	0.00045276	0.0041498
3	rs10030136	676992	T,NA	C,NA	0.865805,NA	-0.011335,NA	0.00580045,NA	1.29515,NA	0.000451703	0.000712698
3	rs141625555	860385	NA,A	NA,C	NA,0.965278	NA,-0.0199567	NA,0.0233493	NA,0.405923	0.00045165	0.000687942
3	rs77819679	537681	G,G	A,A	0.992048,0.972222	0.00344974,-0.0565216	0.0222601,0.0260119	0.0570789,1.52598	0.000448365	0.000709708
3	rs187370424	402455	A,NA	G,NA	0.981113,NA	0.0177702,NA	0.0145245,NA	0.6553,NA	0.000444645	0.000670909
3	rs116298534	550715	G,NA	A,NA	0.968191,NA	0.0386109,NA	0.0112664,NA	3.21462,NA	0.000444487	0.00466611
3	rs12647659	350795	NA,T	NA,G	NA,0.890873	NA,-0.017375	NA,0.0137097	NA,0.688179	0.000443797	0.000672597
3	rs28470912	665737	T,NA	C,NA	0.866799,NA	-0.0112841,NA	0.00581871,NA	1.28011,NA	0.000443495	0.000711174
3	rs4518182	677747	T,NA	A,NA	0.864811,NA	-0.0113901,NA	0.0057824,NA	1.31102,NA	0.000443136	0.000699781
3	rs138341109	536498	NA,T	NA,C	NA,0.96131	NA,-0.0192217	NA,0.0221651	NA,0.413606	0.000439122	0.000669247
3	rs13107526	596215	T,NA	C,NA	0.971173,NA	0.0431157,NA	0.0118166,NA	3.57919,NA	0.00043896	0.00580393
3	rs35936358	1156143	T,T	G,G	0.663022,0.713294	-0.0106635,0.00840884	0.00418287,0.00945258	1.96685,0.427487	0.00043809	0.000593286
3	rs75667679	511156	NA,A	NA,G	NA,0.97619	NA,-0.028737	NA,0.0280389	NA,0.515114	0.000437689	0.000675647
3	rs6838555	510985	NA,A	NA,G	NA,0.975198	NA,-0.0280803	NA,0.0274863	NA,0.512909	0.000437333	0.000674884
3	rs115848941	485649	T,NA	A,NA	0.983101,NA	-0.0217798,NA	0.0153396,NA	0.807835,NA	0.000437151	0.000685349
3	rs7661700	318273	NA,T	NA,C	NA,0.943452	NA,-0.0197107	NA,0.018507	NA,0.542335	0.000437028	0.000664037
3	rs183837574	735874	A,NA	G,NA	0.994036,NA	0.044597,NA	0.0256781,NA	1.08393,NA	0.000436922	0.000622259
3	rs77052907	733630	A,A	G,G	0.981113,0.938492	0.0195118,0.00062027	0.0145245,0.0177919	0.74678,0.0122491	0.000436516	0.000637547
3	rs77375475	678498	T,NA	C,NA	0.984095,NA	-0.0103924,NA	0.0158037,NA	0.291749,NA	0.000434464	0.000629578
3	rs6821904	1146670	T,T	A,A	0.663022,0.714286	-0.0108027,0.0074486	0.00418287,0.0094624	2.00851,0.365344	0.000434396	0.000587283
3	rs4463020	666212	G,NA	T,NA	0.866799,NA	-0.0111932,NA	0.00581871,NA	1.26441,NA	0.000433483	0.000694743
3	rs186425977	513721	NA,A	NA,G	NA,0.956349	NA,0.0237692	NA,0.0209218	NA,0.591904	0.000432878	0.000656507
3	rs28654405	605691	C,NA	T,NA	0.973161,NA	0.0445309,NA	0.0122339,NA	3.56436,NA	0.0004311	0.00559394
3	rs7672426	609074	G,NA	A,NA	0.973161,NA	0.0445309,NA	0.0122339,NA	3.56436,NA	0.000429937	0.00557669
3	rs116793548	552173	A,NA	C,NA	0.968191,NA	0.0383504,NA	0.0112664,NA	3.17775,NA	0.000429748	0.00438864
3	rs35476224	591473	A,NA	T,NA	0.947316,NA	0.0304937,NA	0.0088502,NA	3.24417,NA	0.000429281	0.00230366
3	rs73056528	573125	T,T	C,C	0.992048,0.979167	-0.00058547,-0.0647037	0.0222601,0.0299292	0.00920977,1.5139	0.000425144	0.000680767
3	rs75122061	531873	NA,T	NA,C	NA,0.967262	NA,-0.0239863	NA,0.0240217	NA,0.497538	0.000422693	0.000642657
3	rs60315584	1051486	T,NA	C,NA	0.89165,NA	0.00969538,NA	0.00636104,NA	0.894616,NA	0.000421284	0.000657032
3	rs111489677	574352	G,G	A,A	0.992048,0.979167	5.32565e-05,-0.0644743	0.0222601,0.0299292	0.000829821,1.50553	0.000421283	0.000674625
3	rs10015198	601791	T,NA	C,NA	0.972167,NA	0.0438876,NA	0.0120196,NA	3.58358,NA	0.000421204	0.00576766
3	rs34293668	589664	A,NA	G,NA	0.972167,NA	0.0438876,NA	0.0120196,NA	3.58358,NA	0.000421204	0.00576766
3	rs192567048	516041	A,NA	C,NA	0.981113,NA	-0.0201774,NA	0.0145245,NA	0.783115,NA	0.000419684	0.000638756
3	rs13116523	625611	T,NA	C,NA	0.972167,NA	0.0438564,NA	0.0120196,NA	3.57919,NA	0.000419639	0.00572636
3	rs117192583	1092905	NA,T	NA,C	NA,0.945437	NA,0.0212775	NA,0.0188207	NA,0.587961	0.00041822	0.000637227
3	rs75349991	284604	NA,A	NA,C	NA,0.955357	NA,0.0192412	NA,0.0206987	NA,0.452734	0.000417951	0.000637415
3	rs35207129	626590	T,NA	G,NA	0.972167,NA	0.043811,NA	0.0120196,NA	3.5728,NA	0.000417377	0.0056669
3	rs71602486	625138	C,NA	G,NA	0.972167,NA	0.043811,NA	0.0120196,NA	3.5728,NA	0.000417377	0.0056669
3	rs13127213	625854	G,NA	A,NA	0.972167,NA	0.043811,NA	0.0120196,NA	3.5728,NA	0.000417377	0.0056669
3	rs13133935	625940	A,NA	T,NA	0.972167,NA	0.043811,NA	0.0120196,NA	3.5728,NA	0.000417377	0.0056669
3	rs141331606	885001	NA,A	NA,G	NA,0.970238	NA,-0.0185835	NA,0.0251555	NA,0.337183	0.000417354	0.000635435
3	rs71602479	589095	C,NA	T,NA	0.972167,NA	0.0437965,NA	0.0120196,NA	3.57076,NA	0.000416659	0.00564807
3	rs35455427	604304	G,NA	A,NA	0.972167,NA	0.0437965,NA	0.0120196,NA	3.57076,NA	0.000416659	0.00564807
3	rs117728513	1195268	NA,A	NA,G	NA,0.963294	NA,0.0237863	NA,0.0227328	NA,0.529585	0.000416353	0.000635344
3	rs28754934	579936	C,NA	A,NA	0.972167,NA	0.0437768,NA	0.0120196,NA	3.56801,NA	0.00041569	0.00562269
3	rs34094325	627476	G,NA	A,NA	0.972167,NA	0.0437656,NA	0.0120196,NA	3.56642,NA	0.000415134	0.00560816
3	rs35535457	627522	C,NA	T,NA	0.972167,NA	0.0437656,NA	0.0120196,NA	3.56642,NA	0.000415134	0.00560816
3	rs34585712	625455	G,NA	A,NA	0.972167,NA	0.0437656,NA	0.0120196,NA	3.56642,NA	0.000415134	0.00560816
3	rs35158410	583559	A,NA	C,NA	0.972167,NA	0.0437509,NA	0.0120196,NA	3.56436,NA	0.000414414	0.00558934
3	rs35219160	604149	T,NA	A,NA	0.972167,NA	0.0437509,NA	0.0120196,NA	3.56436,NA	0.000414414	0.00558934
3	rs7685281	601064	C,NA	G,NA	0.972167,NA	0.0437509,NA	0.0120196,NA	3.56436,NA	0.000414414	0.00558934
3	rs73056535	577116	G,G	T,T	0.992048,0.979167	0.000372017,-0.0641683	0.0222601,0.0299292	0.00582978,1.4944	0.000414167	0.000663155
3	rs34698095	627794	G,NA	T,NA	0.972167,NA	0.0437201,NA	0.0120196,NA	3.56005,NA	0.000412909	0.00555011
3	rs34075612	600407	A,NA	G,NA	0.972167,NA	0.0437201,NA	0.0120196,NA	3.56005,NA	0.000412909	0.00555011
3	rs76689893	467267	G,NA	C,NA	0.971173,NA	0.0194428,NA	0.0118166,NA	1.00048,NA	0.000412524	0.00061265
3	rs36069160	983014	C,NA	G,NA	0.989066,NA	-0.0191017,NA	0.0190121,NA	0.501642,NA	0.00041234	0.000614882
3	rs28547545	697196	G,G	A,A	0.821074,0.628968	0.0133628,0.0188954	0.00515836,0.00884878	2.01848,1.48504	0.00041229	0.000621106
3	rs116807918	635905	C,NA	G,NA	0.972167,NA	0.0437053,NA	0.0120196,NA	3.55797,NA	0.000412187	0.00553132
3	rs554193675	970004	NA,G	NA,C	NA,0.97619	NA,-0.0320849	NA,0.0280389	NA,0.597739	0.000412013	0.00062588
3	rs192266100	313056	NA,T	NA,C	NA,0.955357	NA,0.0189113	NA,0.0206987	NA,0.442609	0.000411802	0.000628021
3	rs530170230	888542	A,NA	G,NA	0.982107,NA	0.0167272,NA	0.014915,NA	0.581578,NA	0.000411381	0.000621693
3	rs80041827	551774	C,NA	T,NA	0.968191,NA	0.0380002,NA	0.0112664,NA	3.12853,NA	0.000411034	0.00404523
3	rs35843044	605869	G,NA	A,NA	0.972167,NA	0.0436747,NA	0.0120196,NA	3.55368,NA	0.000410702	0.00549276
3	rs34053163	608460	A,NA	T,NA	0.972167,NA	0.0436747,NA	0.0120196,NA	3.55368,NA	0.000410702	0.00549276
3	rs13136626	611979	A,NA	G,NA	0.972167,NA	0.0436747,NA	0.0120196,NA	3.55368,NA	0.000410702	0.00549276
3	rs71602482	606457	T,NA	G,NA	0.972167,NA	0.0436293,NA	0.0120196,NA	3.54732,NA	0.000408512	0.00543609
3	rs76590635	683899	G,NA	T,NA	0.977137,NA	0.0446332,NA	0.0132281,NA	3.13047,NA	0.000408346	0.00321572
3	rs78597275	1092977	A,NA	G,NA	0.971173,NA	0.0173753,NA	0.0118166,NA	0.849398,NA	0.00040813	0.000615898
3	rs34402770	578550	C,NA	T,NA	0.972167,NA	0.0436043,NA	0.0120196,NA	3.54383,NA	0.000407315	0.00540521
3	rs114801362	622244	A,NA	G,NA	0.972167,NA	0.0435991,NA	0.0120196,NA	3.5431,NA	0.000407067	0.00539882
3	rs140381713	467962	NA,A	NA,G	NA,0.963294	NA,0.0245478	NA,0.0227328	NA,0.55251	0.000406904	0.000616514
3	rs77229907	601033	G,NA	A,NA	0.972167,NA	0.0435839,NA	0.0120196,NA	3.54097,NA	0.00040634	0.0053801
3	rs56048545	352968	T,NA	G,NA	0.976143,NA	0.0287667,NA	0.0129561,NA	1.57844,NA	0.000405339	0.000594528
3	rs34391278	628287	T,NA	C,NA	0.972167,NA	0.0435539,NA	0.0120196,NA	3.53678,NA	0.000404914	0.00534347
3	rs34568772	627840	T,NA	C,NA	0.972167,NA	0.0435539,NA	0.0120196,NA	3.53678,NA	0.000404914	0.00534347
3	rs578025072	485957	C,NA	A,NA	0.993042,NA	0.026899,NA	0.0237851,NA	0.588228,NA	0.000404202	0.000598437
3	rs71602480	596998	T,NA	C,NA	0.972167,NA	0.0435385,NA	0.0120196,NA	3.53462,NA	0.000404185	0.00532478
3	rs13150119	613583	T,NA	G,NA	0.972167,NA	0.043518,NA	0.0120196,NA	3.53176,NA	0.000403218	0.00530001
3	rs71602484	616748	A,NA	G,NA	0.972167,NA	0.0434931,NA	0.0120196,NA	3.52828,NA	0.000402048	0.00527011
3	rs57138956	589822	C,C	T,T	0.992048,0.979167	0.00148609,-0.0634837	0.0222601,0.0299292	0.0237543,1.46966	0.000401174	0.00064228
3	rs114314362	516585	T,NA	C,NA	0.969185,NA	0.0103226,NA	0.0114407,NA	0.435432,NA	0.000401088	0.000604825
3	rs76039545	572817	T,NA	C,NA	0.972167,NA	0.0434725,NA	0.0120196,NA	3.5254,NA	0.000401081	0.00524545
3	rs57161616	584708	A,A	G,G	0.992048,0.979167	0.00116729,-0.0635103	0.0222601,0.0299292	0.0185533,1.47061	0.000400224	0.000640698
3	rs28687729	631235	C,NA	T,NA	0.972167,NA	0.0434427,NA	0.0120196,NA	3.52125,NA	0.000399693	0.00521014
3	rs71602477	580327	G,NA	A,NA	0.972167,NA	0.0434269,NA	0.0120196,NA	3.51905,NA	0.000398961	0.00519154
3	rs117799606	747852	NA,G	NA,A	NA,0.926587	NA,0.0145845	NA,0.0163898	NA,0.427656	0.000398935	0.000606348
3	rs73056537	578829	T,T	C,C	0.992048,0.979167	0.000372017,-0.0635918	0.0222601,0.0299292	0.00582978,1.47355	0.000398606	0.000637963
3	rs34953355	630192	T,NA	C,NA	0.972167,NA	0.0434182,NA	0.0120196,NA	3.51783,NA	0.000398557	0.0051813
3	rs139577554	518010	NA,G	NA,C	NA,0.96627	NA,-0.0244172	NA,0.023678	NA,0.519365	0.000398434	0.000605754
3	rs34992186	631201	T,NA	G,NA	0.971173,NA	0.0423244,NA	0.0118166,NA	3.46691,NA	0.000398284	0.0048006
3	rs144186531	586640	T,T	A,A	0.992048,0.979167	0.00230983,-0.0631942	0.0222601,0.0299292	0.0374624,1.45925	0.000398184	0.000637546
3	rs7671502	1127010	A,A	G,G	0.662028,0.715278	-0.0106109,0.00664909	0.00417985,0.00947229	1.9535,0.316314	0.000398031	0.000538791
3	rs71602481	599365	T,NA	C,NA	0.972167,NA	0.0433973,NA	0.0120196,NA	3.51492,NA	0.000397591	0.00515683
3	rs59921252	589584	C,C	T,T	0.992048,0.979167	0.00184854,-0.0632525	0.0222601,0.0299292	0.029738,1.46135	0.000397064	0.000635673
3	rs36060793	630447	A,NA	G,NA	0.972167,NA	0.043373,NA	0.0120196,NA	3.51153,NA	0.000396471	0.00512852
3	rs34366493	623799	A,NA	G,NA	0.972167,NA	0.043373,NA	0.0120196,NA	3.51153,NA	0.000396471	0.00512852
3	rs13117283	623060	A,NA	T,NA	0.972167,NA	0.043373,NA	0.0120196,NA	3.51153,NA	0.000396471	0.00512852
3	rs35649145	630713	C,NA	T,NA	0.972167,NA	0.043373,NA	0.0120196,NA	3.51153,NA	0.000396471	0.00512852
3	rs79041409	916001	NA,T	NA,C	NA,0.958333	NA,0.0165644	NA,0.0213919	NA,0.357795	0.00039601	0.000604581
3	rs59949279	778202	T,T	C,C	0.880716,0.713294	0.00520912,0.0149981	0.00610001,0.00945258	0.405463,0.948504	0.000395951	0.000583066
3	rs150855307	253702	NA,C	NA,T	NA,0.958333	NA,0.0206792	NA,0.0213919	NA,0.47664	0.00039588	0.000601461
3	rs142327412	640185	NA,G	NA,T	NA,0.950397	NA,-0.0128809	NA,0.0196877	NA,0.289929	0.000395779	0.000600745
3	rs77682547	704926	T,NA	C,NA	0.960239,NA	-0.0244522,NA	0.0101186,NA	1.805,NA	0.000395597	0.000626699
3	rs140326376	586433	T,T	C,C	0.992048,0.979167	0.00127051,-0.0633122	0.0222601,0.0299292	0.0202309,1.46349	0.000395546	0.00063314
3	rs35853545	621080	T,NA	G,NA	0.972167,NA	0.0433519,NA	0.0120196,NA	3.5086,NA	0.000395506	0.00510416
3	rs61795000	233686	G,NA	A,NA	0.987078,NA	0.0294385,NA	0.0175062,NA	1.03318,NA	0.000395073	0.000606242
3	rs56291707	582574	A,A	G,G	0.992048,0.979167	0.000477217,-0.0634307	0.0222601,0.0299292	0.00749239,1.46775	0.000394849	0.000631898
3	rs35006826	579369	C,NA	T,NA	0.972167,NA	0.0433358,NA	0.0120196,NA	3.50636,NA	0.000394771	0.00508564
3	rs77103250	583894	G,G	T,T	0.992048,0.979167	-0.000688556,-0.0636044	0.0222601,0.0299292	0.0108513,1.474	0.000394707	0.000631487
3	rs11937981	529715	T,T	C,C	0.992048,0.97123	0.00199254,-0.0549844	0.0222601,0.0255725	0.0321361,1.50107	0.000393947	0.000623666
3	rs186320626	338736	G,NA	A,NA	0.993042,NA	0.0264035,NA	0.0237851,NA	0.573549,NA	0.000393455	0.000581059
3	rs182537845	556416	A,A	C,C	0.992048,0.979167	0.000212549,-0.0633802	0.0222601,0.0299292	0.00332132,1.46593	0.00039239	0.000627879
3	rs34165278	631742	T,NA	C,NA	0.972167,NA	0.0432775,NA	0.0120196,NA	3.49825,NA	0.000392123	0.00501913
3	rs188785601	906005	NA,G	NA,C	NA,0.97619	NA,0.0232782	NA,0.0280389	NA,0.391026	0.000390301	0.000594515
3	rs35564967	632078	A,NA	G,NA	0.972167,NA	0.0432323,NA	0.0120196,NA	3.49197,NA	0.000390088	0.00496826
3	rs35694609	631860	G,NA	C,NA	0.972167,NA	0.0432323,NA	0.0120196,NA	3.49197,NA	0.000390088	0.00496826
3	rs35869797	632256	T,NA	C,NA	0.972167,NA	0.0432323,NA	0.0120196,NA	3.49197,NA	0.000390088	0.00496826
3	rs71602489	633379	A,NA	G,NA	0.972167,NA	0.0432323,NA	0.0120196,NA	3.49197,NA	0.000390088	0.00496826
3	rs148219913	1007012	NA,A	NA,T	NA,0.979167	NA,-0.0253704	NA,0.0299292	NA,0.40163	0.00038866	0.000589565
3	rs71602488	633103	T,NA	A,NA	0.972167,NA	0.0431871,NA	0.0120196,NA	3.4857,NA	0.00038807	0.00491799
3	rs35732782	634330	A,NA	G,NA	0.972167,NA	0.0431871,NA	0.0120196,NA	3.4857,NA	0.00038807	0.00491799
3	rs34421911	632805	G,NA	C,NA	0.972167,NA	0.0431871,NA	0.0120196,NA	3.4857,NA	0.00038807	0.00491799
3	rs79102845	632774	C,NA	G,NA	0.972167,NA	0.0431871,NA	0.0120196,NA	3.4857,NA	0.00038807	0.00491799
3	rs35972513	632679	A,NA	G,NA	0.972167,NA	0.0431871,NA	0.0120196,NA	3.4857,NA	0.00038807	0.00491799
3	rs35137658	630890	C,NA	T,NA	0.972167,NA	0.0431871,NA	0.0120196,NA	3.4857,NA	0.00038807	0.00491799
3	rs75591813	269477	NA,A	NA,T	NA,0.956349	NA,0.0175839	NA,0.0209218	NA,0.397234	0.000387037	0.000590203
3	rs35935310	633129	T,NA	C,NA	0.972167,NA	0.0431419,NA	0.0120196,NA	3.47943,NA	0.000386067	0.00486831
3	rs71602490	633812	G,NA	A,NA	0.972167,NA	0.0431419,NA	0.0120196,NA	3.47943,NA	0.000386067	0.00486831
3	rs141703691	291647	NA,A	NA,C	NA,0.967262	NA,-0.0220836	NA,0.0240217	NA,0.446203	0.000384634	0.000585003
3	rs13101691	634507	T,NA	A,NA	0.972167,NA	0.0430967,NA	0.0120196,NA	3.47317,NA	0.000384081	0.00481921
3	rs34096984	634458	G,NA	T,NA	0.972167,NA	0.0430967,NA	0.0120196,NA	3.47317,NA	0.000384081	0.00481921
3	rs13142669	516382	T,NA	C,NA	0.968191,NA	0.0336196,NA	0.0112664,NA	2.54601,NA	0.000383711	0.0022651
3	rs76337818	1056205	NA,G	NA,A	NA,0.939484	NA,0.0143821	NA,0.0179277	NA,0.374256	0.000383443	0.000585719
3	rs28374581	512377	G,G	A,A	0.963221,0.97123	0.0316894,-0.0364642	0.0105045,0.0255725	2.59261,0.812781	0.000382951	0.00228929
3	rs36117387	631634	T,NA	C,NA	0.972167,NA	0.0430515,NA	0.0120196,NA	3.46691,NA	0.00038211	0.00477069
3	rs13139089	626028	A,NA	T,NA	0.972167,NA	0.0430515,NA	0.0120196,NA	3.46691,NA	0.00038211	0.00477069
3	rs2276905	987210	NA,T	NA,C	NA,0.97619	NA,-0.0199704	NA,0.0280389	NA,0.322104	0.000381455	0.000580228
3	rs141863727	374018	NA,T	NA,C	NA,0.987103	NA,0.0374942	NA,0.0378862	NA,0.491681	0.000381001	0.000579389
3	rs13147797	617469	T,NA	C,NA	0.972167,NA	0.0430063,NA	0.0120196,NA	3.46066,NA	0.000380154	0.00472274
3	rs79914894	258032	NA,T	NA,C	NA,0.956349	NA,0.0170806	NA,0.0209218	NA,0.382717	0.000379215	0.000578251
3	rs78417068	889312	NA,G	NA,T	NA,0.987103	NA,-0.0300297	NA,0.0378862	NA,0.368562	0.000378506	0.000574396
3	rs78342438	212560	NA,T	NA,C	NA,0.957341	NA,0.0165399	NA,0.0211527	NA,0.362253	0.00037646	0.000573945
3	rs142380702	936719	NA,T	NA,C	NA,0.949405	NA,0.013403	NA,0.019504	NA,0.30807	0.000376435	0.000574888
3	rs1961498	385915	A,A	G,G	0.650099,0.686508	0.00666839,0.0149359	0.0041455,0.0092144	0.967754,0.978675	0.000376406	0.000515021
3	rs28569875	647503	C,NA	G,NA	0.882704,NA	-0.0102689,NA	0.00614455,NA	1.02375,NA	0.000374997	0.000589141
3	rs79784952	315911	NA,A	NA,G	NA,0.955357	NA,0.0166617	NA,0.0206987	NA,0.375881	0.000374507	0.000571039
3	rs143303795	1028549	C,NA	T,NA	0.991054,NA	0.021456,NA	0.0209976,NA	0.513061,NA	0.000374	0.000553691
3	rs148721651	712833	G,NA	A,NA	0.99503,NA	0.0318213,NA	0.0281148,NA	0.588878,NA	0.000368188	0.000548986
3	rs143895688	1098667	NA,T	NA,C	NA,0.965278	NA,0.0234052	NA,0.0233493	NA,0.500102	0.000366883	0.000557516
3	rs79067264	530105	NA,A	NA,G	NA,0.96627	NA,0.0214819	NA,0.023678	NA,0.438572	0.000365449	0.000556342
3	rs116594734	670263	T,NA	C,NA	0.969185,NA	0.0349171,NA	0.0114407,NA	2.64335,NA	0.000364601	0.00221715
3	rs114184786	236136	NA,G	NA,A	NA,0.956349	NA,0.0159843	NA,0.0209218	NA,0.35177	0.000363378	0.000554052
3	rs115277890	222845	NA,G	NA,A	NA,0.956349	NA,0.0158737	NA,0.0209218	NA,0.348702	0.000361869	0.000551745
3	rs6840196	1188187	C,C	G,G	0.461233,0.638889	-0.0111237,0.00587093	0.00396624,0.00889959	2.29773,0.292893	0.000361676	0.000498685
3	rs148397417	220774	NA,A	NA,G	NA,0.956349	NA,0.0158374	NA,0.0209218	NA,0.347693	0.000361375	0.000550991
3	rs114450879	235768	NA,A	NA,C	NA,0.956349	NA,0.0158263	NA,0.0209218	NA,0.347387	0.000361225	0.000550762
3	rs150422859	222616	NA,A	NA,G	NA,0.956349	NA,0.0157493	NA,0.0209218	NA,0.345259	0.000360188	0.000549177
3	rs141662933	229183	NA,T	NA,C	NA,0.956349	NA,0.0156433	NA,0.0209218	NA,0.342334	0.000358771	0.000547012
3	rs150475809	217998	NA,T	NA,G	NA,0.974206	NA,-0.0229671	NA,0.0269663	NA,0.404082	0.000358209	0.000545052
3	rs149082351	1091797	NA,T	NA,G	NA,0.869048	NA,-0.00999581	NA,0.0126714	NA,0.366328	0.000357483	0.000541456
3	rs9997898	683898	G,NA	T,NA	0.978131,NA	0.0457536,NA	0.0135185,NA	3.14689,NA	0.00035724	0.0027213
3	rs75307101	1130203	NA,A	NA,T	NA,0.880952	NA,-0.0111647	NA,0.0131998	NA,0.400499	0.000355083	0.000537949
3	rs4690193	747592	T,T	C,C	0.777336,0.738095	0.0180815,0.00615716	0.00475237,0.00972244	3.84783,0.278567	0.000353993	0.000526664
3	rs116960925	561529	NA,T	NA,C	NA,0.957341	NA,0.0172172	NA,0.0211527	NA,0.381247	0.000352767	0.000535994
3	rs73072182	530676	A,A	G,G	0.992048,0.970238	0.00280462,-0.0524186	0.0222601,0.0251555	0.0458842,1.42969	0.000352677	0.000557527
3	rs189457645	950156	NA,T	NA,C	NA,0.984127	NA,0.0283439	NA,0.0342017	NA,0.39013	0.000352446	0.000536974
3	rs74682712	732194	NA,G	NA,T	NA,0.915675	NA,-0.000370101	NA,0.0153834	NA,0.00841689	0.000352334	0.000535927
3	rs142870642	404807	NA,C	NA,T	NA,0.883929	NA,-0.0113844	NA,0.0133454	NA,0.404914	0.00035175	0.000535964
3	rs6831280	996165	A,A	G,G	0.833996,0.786706	-0.0115769,0.014206	0.00531372,0.0104354	1.53231,0.760928	0.000351671	0.000517467
3	rs11248024	525611	A,A	G,G	0.961233,0.97123	0.0247514,-0.0481809	0.0102422,0.0255725	1.80506,1.22509	0.00035163	0.0014647
3	rs35270524	588023	T,NA	C,NA	0.972167,NA	0.0423003,NA	0.0120196,NA	3.3638,NA	0.0003515	0.00404161
3	rs77060135	881327	G,NA	A,NA	0.902585,NA	0.015084,NA	0.00666778,NA	1.62555,NA	0.000351488	0.000544603
3	rs78497787	1060626	NA,C	NA,T	NA,0.869048	NA,-0.0096698	NA,0.0126714	NA,0.351257	0.000350565	0.000531059
3	rs143523150	528767	NA,A	NA,G	NA,0.997024	NA,0.0801747	NA,0.078473	NA,0.512961	0.00034946	0.00053246
3	rs184976846	1049287	NA,T	NA,C	NA,0.986111	NA,0.0205933	NA,0.0365264	NA,0.241925	0.000348991	0.000530999
3	rs118177451	1201826	NA,A	NA,G	NA,0.962302	NA,0.019412	NA,0.0224433	NA,0.412207	0.000348288	0.000531497
3	rs192773387	660956	NA,T	NA,C	NA,0.985119	NA,0.0322998	NA,0.0353055	NA,0.443382	0.000348219	0.000529846
3	rs6829296	1000138	G,G	C,C	0.637177,0.675595	-0.0114096,0.0121422	0.00411209,0.00913095	2.25757,0.736151	0.000346632	0.000498348
3	rs117784957	678158	NA,C	NA,T	NA,0.946429	NA,-0.0132471	NA,0.0189842	NA,0.313986	0.00034538	0.000525572
3	rs113963956	1192775	C,NA	T,NA	0.957256,NA	-0.00165199,NA	0.00977441,NA	0.0625887,NA	0.000345361	0.000532997
3	rs118140599	627801	NA,A	NA,G	NA,0.954365	NA,-0.0140276	NA,0.0204832	NA,0.306758	0.00034521	0.000525451
3	rs117097045	1095409	NA,T	NA,C	NA,0.97123	NA,0.0255718	NA,0.0255725	NA,0.498497	0.000345091	0.000524236
3	rs189883121	960797	NA,T	NA,C	NA,0.989087	NA,0.0220088	NA,0.0411453	NA,0.227154	0.000344605	0.000523775
3	rs185500107	822919	NA,T	NA,C	NA,0.960318	NA,0.00815049	NA,0.0218976	NA,0.148903	0.000344419	0.000523682
3	rs62295352	583275	C,NA	G,NA	0.950298,NA	0.0157403,NA	0.00909753,NA	1.0778,NA	0.000344346	0.000491844
3	rs114601519	624657	A,NA	G,NA	0.963221,NA	-0.0133812,NA	0.0105045,NA	0.693117,NA	0.000344299	0.000519639
3	rs118001857	604169	NA,A	NA,G	NA,0.931548	NA,0.0144826	NA,0.016928	NA,0.406436	0.000341228	0.000521204
3	rs183251959	968097	NA,T	NA,G	NA,0.970238	NA,-0.027834	NA,0.0251555	NA,0.571021	0.00033978	0.000516191
3	rs115429563	300501	A,NA	G,NA	0.974155,NA	0.0170736,NA	0.0124606,NA	0.767967,NA	0.000338887	0.000533078
3	rs191162047	214676	NA,A	NA,G	NA,0.957341	NA,-0.0183243	NA,0.0211527	NA,0.413037	0.000338876	0.000515188
3	rs188239285	863579	G,NA	A,NA	0.970179,NA	-0.0206552,NA	0.0116239,NA	1.12162,NA	0.00033857	0.000532372
3	rs149055249	435474	A,NA	G,NA	0.988072,NA	-0.0210462,NA	0.0182119,NA	0.605843,NA	0.00033828	0.000506151
3	rs71602492	645568	G,NA	C,NA	0.972167,NA	0.0419283,NA	0.0120196,NA	3.31332,NA	0.000337732	0.00372896
3	rs184307860	529555	NA,T	NA,C	NA,0.97619	NA,0.0214513	NA,0.0280389	NA,0.352383	0.00033715	0.000513111
3	rs117273789	232249	NA,G	NA,A	NA,0.956349	NA,-0.0183639	NA,0.0209218	NA,0.420121	0.000337022	0.000512329
3	rs140588441	1058107	NA,C	NA,T	NA,0.965278	NA,0.0194308	NA,0.0233493	NA,0.392215	0.000335688	0.00051213
3	rs34363025	654988	A,NA	G,NA	0.972167,NA	0.0418589,NA	0.0120196,NA	3.30395,NA	0.000335259	0.00367383
3	rs142971131	748124	A,NA	G,NA	0.986084,NA	-0.0131179,NA	0.0168779,NA	0.359491,NA	0.000334808	0.000504472
3	rs6836258	996248	C,C	G,G	0.831014,0.786706	-0.0115825,0.014206	0.00527606,0.0104354	1.55064,0.760928	0.000334006	0.000492903
3	rs150927271	375242	NA,T	NA,G	NA,0.959325	NA,0.018744	NA,0.0216401	NA,0.412967	0.000333318	0.000507946
3	rs185243115	224548	NA,A	NA,C	NA,0.957341	NA,-0.0177819	NA,0.0211527	NA,0.397347	0.000332899	0.000506125
3	rs115790973	996560	G,G	C,C	0.831014,0.786706	-0.0115825,0.0141606	0.00527606,0.0104354	1.55064,0.757491	0.000332798	0.000491127
3	rs115236769	642834	T,NA	C,NA	0.972167,NA	0.0417845,NA	0.0120196,NA	3.29393,NA	0.000332642	0.00361583
3	rs76716489	644522	A,NA	G,NA	0.972167,NA	0.0417845,NA	0.0120196,NA	3.29393,NA	0.000332642	0.00361583
3	rs187364482	635586	C,NA	T,NA	0.992048,NA	-0.0195953,NA	0.0222601,NA	0.4217,NA	0.000332375	0.000514435
3	rs116283697	652847	T,NA	C,NA	0.972167,NA	0.0417675,NA	0.0120196,NA	3.29163,NA	0.000332045	0.00360266
3	rs139932728	1022508	NA,A	NA,G	NA,0.986111	NA,-0.0247245	NA,0.0365264	NA,0.302359	0.000331561	0.000505065
3	rs6830825	995919	C,C	G,G	0.831014,0.786706	-0.0115825,0.0140944	0.00527606,0.0104354	1.55064,0.752492	0.000331055	0.000488564
3	rs6811373	995997	G,G	A,A	0.83002,0.786706	-0.0115555,0.0140598	0.00526376,0.0104354	1.55064,0.749878	0.000330937	0.00048835
3	rs62295320	552660	T,NA	C,NA	0.987078,NA	0.0226779,NA	0.0175062,NA	0.709577,NA	0.000330571	0.000489576
3	rs115498836	241588	T,NA	C,NA	0.994036,NA	0.0198718,NA	0.0256781,NA	0.357536,NA	0.000330175	0.00048987
3	rs74282761	1143563	NA,A	NA,G	NA,0.959325	NA,-0.0106806	NA,0.0216401	NA,0.206476	0.000329583	0.000500242
3	rs13139052	563967	T,NA	C,NA	0.971173,NA	0.0407202,NA	0.0118166,NA	3.24496,NA	0.000329366	0.00333369
3	rs184343813	992857	NA,A	NA,G	NA,0.975198	NA,-0.0229551	NA,0.0274863	NA,0.394011	0.000329199	0.000500112
3	rs115852076	641519	A,NA	G,NA	0.972167,NA	0.0416703,NA	0.0120196,NA	3.27855,NA	0.000328682	0.00352873
3	rs77250608	245098	NA,C	NA,T	NA,0.953373	NA,0.0136146	NA,0.0202746	NA,0.299386	0.000327809	0.000497944
3	rs144577889	565002	A,NA	G,NA	0.972167,NA	0.0410962,NA	0.0120196,NA	3.20185,NA	0.000327266	0.00310741
3	rs13103955	651826	C,NA	T,NA	0.972167,NA	0.0416253,NA	0.0120196,NA	3.27251,NA	0.000327145	0.00349516
3	rs189700761	939650	NA,T	NA,C	NA,0.984127	NA,0.0247093	NA,0.0342017	NA,0.32789	0.000326962	0.000498098
3	rs6823876	753807	C,C	T,T	0.228628,0.302579	0.016593,0.0290673	0.00470807,0.00930543	3.37213,2.74812	0.000326772	0.00089803
3	rs13118033	566258	G,NA	A,NA	0.971173,NA	0.0406307,NA	0.0118166,NA	3.2328,NA	0.000326256	0.00327054
3	rs35894204	653881	T,NA	C,NA	0.972167,NA	0.0415796,NA	0.0120196,NA	3.26638,NA	0.000325595	0.00346142
3	rs73222832	773025	A,NA	G,NA	0.947316,NA	-0.00206628,NA	0.0088502,NA	0.0886322,NA	0.000325256	0.000505432
3	rs34477049	635295	T,NA	C,NA	0.975149,NA	0.0438487,NA	0.0127009,NA	3.25526,NA	0.00032511	0.00279446
3	rs73222811	756269	T,T	C,C	0.942346,0.875	0.0178277,0.024435	0.00848241,0.0129254	1.44883,1.23139	0.000325004	0.000474532
3	rs73066479	996690	A,A	G,G	0.831014,0.786706	-0.0115408,0.0140093	0.00527606,0.0104354	1.5419,0.746085	0.000324257	0.000478601
3	rs115929690	996888	T,T	C,C	0.831014,0.786706	-0.0115408,0.0140093	0.00527606,0.0104354	1.5419,0.746085	0.000324257	0.000478601
3	rs6848678	759401	NA,A	NA,C	NA,0.958333	NA,0.00804549	NA,0.0213919	NA,0.150677	0.000324234	0.000493109
3	rs137990694	531798	NA,G	NA,T	NA,0.980159	NA,-0.020533	NA,0.0306528	NA,0.298477	0.000324094	0.000493887
3	rs78931060	799758	G,NA	T,NA	0.985089,NA	-0.0270527,NA	0.0163138,NA	1.01205,NA	0.000321657	0.000481216
3	rs4690281	753944	A,A	G,G	0.631213,0.665675	0.0191958,0.0213502	0.00409792,0.00906124	5.55139,1.73371	0.000321654	0.00395381
3	rs116852826	380566	NA,C	NA,G	NA,0.89881	NA,-0.0102996	NA,0.0141743	NA,0.33027	0.000321099	0.000490101
3	rs4647930	1018705	A,A	C,C	0.732604,0.917659	0.012861,0.0105339	0.00446712,0.0155508	2.39913,0.30263	0.000320899	0.000431524
3	rs28379067	697371	C,C	T,T	0.843936,0.625992	0.0137699,0.020397	0.00544795,0.00883443	1.93981,1.67873	0.000320746	0.000491906
3	rs150539458	621201	NA,G	NA,C	NA,0.993056	NA,0.0409839	NA,0.0514752	NA,0.37067	0.000320642	0.000488599
3	rs10024763	514625	T,NA	C,NA	0.971173,NA	0.0350475,NA	0.0118166,NA	2.52037,NA	0.000318594	0.00183018
3	rs6831021	996012	C,C	G,G	0.831014,0.786706	-0.0114948,0.013964	0.00527606,0.0104354	1.53231,0.742679	0.000318175	0.000469693
3	rs151060075	527583	NA,A	NA,G	NA,0.96627	NA,-0.0105133	NA,0.023678	NA,0.182412	0.000317839	0.000483664
3	rs6840347	1105680	T,NA	C,NA	0.928429,NA	0.00989907,NA	0.00767004,NA	0.705892,NA	0.000317642	0.000495512
3	rs4690180	402782	NA,C	NA,G	NA,0.984127	NA,-0.0221272	NA,0.0342017	NA,0.285959	0.00031715	0.000482507
3	rs111433148	689644	G,G	T,T	0.955268,0.988095	-0.00817761,-0.0679366	0.00956466,0.0394133	0.406093,1.0718	0.000316955	0.000495879
3	rs4690174	387136	NA,A	NA,G	NA,0.983135	NA,-0.0223304	NA,0.0331973	NA,0.30002	0.0003156	0.000480128
3	rs144863993	532917	NA,C	NA,T	NA,0.977182	NA,-0.0203724	NA,0.0286274	NA,0.321767	0.000315155	0.000480188
3	rs188391742	685538	NA,A	NA,G	NA,0.989087	NA,-0.0358461	NA,0.0411453	NA,0.416077	0.000315068	0.000480035
3	rs76717949	1169612	NA,A	NA,G	NA,0.949405	NA,-0.0114414	NA,0.019504	NA,0.253786	0.00031489	0.000480376
3	rs34262279	553417	T,T	C,C	0.947316,0.967262	0.0225991,-0.0458388	0.0088502,0.0240217	1.97208,1.24901	0.000314761	0.0010577
3	rs143260225	290930	NA,A	NA,G	NA,0.967262	NA,-0.0152606	NA,0.0240217	NA,0.279639	0.000313117	0.000476368
3	rs187015750	722192	NA,A	NA,G	NA,0.973214	NA,-0.00605915	NA,0.0264757	NA,0.0867268	0.000312236	0.000475905
3	rs13143415	645522	G,NA	A,NA	0.972167,NA	0.0411703,NA	0.0120196,NA	3.21171,NA	0.000312228	0.00317563
3	rs71602491	645526	A,NA	G,NA	0.972167,NA	0.0411703,NA	0.0120196,NA	3.21171,NA	0.000312228	0.00317563
3	rs149339547	814715	NA,G	NA,C	NA,0.985119	NA,0.0143087	NA,0.0353055	NA,0.164138	0.000311109	0.000473891
3	rs1044180	763630	T,T	C,C	0.940358,0.875	0.0179616,0.0239495	0.00834865,0.0129254	1.5025,1.19452	0.000310613	0.000452796
3	rs181008920	516301	A,NA	G,NA	0.988072,NA	-0.0233435,NA	0.0182119,NA	0.699142,NA	0.000310199	0.000467697
3	rs35621580	650458	A,NA	G,NA	0.972167,NA	0.041089,NA	0.0120196,NA	3.2009,NA	0.00030968	0.00312222
3	rs149429165	766589	NA,T	NA,C	NA,0.922619	NA,0.001439	NA,0.0159983	NA,0.032298	0.000309279	0.000470392
3	rs3733355	861283	NA,A	NA,G	NA,0.973214	NA,0.00933195	NA,0.0264757	NA,0.139971	0.000309222	0.000470733
3	rs116903643	756868	NA,A	NA,T	NA,0.958333	NA,-0.00483465	NA,0.0213919	NA,0.0855517	0.000308827	0.000470566
3	rs116608456	669604	NA,T	NA,C	NA,0.962302	NA,-0.0168625	NA,0.0224433	NA,0.344432	0.000308778	0.000469752
3	rs551525476	1090406	NA,G	NA,A	NA,0.97619	NA,-0.0157461	NA,0.0280389	NA,0.240784	0.000308697	0.000470506
3	rs11726338	509850	C,NA	T,NA	0.971173,NA	0.0347348,NA	0.0118166,NA	2.48314,NA	0.00030849	0.00172726
3	rs149655631	294612	NA,C	NA,G	NA,0.974206	NA,-0.0210871	NA,0.0269663	NA,0.362284	0.00030824	0.00046881
3	rs76590730	659144	T,NA	A,NA	0.975149,NA	0.0424942,NA	0.0127009,NA	3.0859,NA	0.000308212	0.00251025
3	rs138904708	552098	NA,T	NA,C	NA,0.975198	NA,0.0189676	NA,0.0274863	NA,0.309673	0.000307972	0.000468668
3	rs76033377	879753	A,NA	G,NA	0.954274,NA	-0.00970967,NA	0.00946506,NA	0.51575,NA	0.000307457	0.000468941
3	rs73222803	751260	T,T	C,C	0.942346,0.875	0.017869,0.0236105	0.00848241,0.0129254	1.45404,1.1691	0.000306401	0.00044738
3	rs182914197	615525	NA,A	NA,G	NA,0.964286	NA,-0.011896	NA,0.0230345	NA,0.217853	0.000306376	0.000466037
3	rs75536499	536426	NA,A	NA,G	NA,0.974206	NA,-0.0166445	NA,0.0269663	NA,0.26996	0.000306241	0.000466076
3	rs77029034	1083346	NA,C	NA,T	NA,0.869048	NA,-0.00704158	NA,0.0126714	NA,0.237763	0.0003061	0.000464283
3	rs78827403	622320	A,NA	G,NA	0.988072,NA	-0.0192948,NA	0.0182119,NA	0.538518,NA	0.000305378	0.00047739
3	rs116970472	994141	NA,A	NA,G	NA,0.985119	NA,0.0143336	NA,0.0353055	NA,0.164466	0.000305164	0.00046384
3	rs1044147	763077	A,A	G,G	0.940358,0.875992	0.0176002,0.024463	0.00834865,0.0129696	1.45571,1.22715	0.000304467	0.000444155
3	rs185125605	596053	NA,C	NA,G	NA,0.969246	NA,-0.0112032	NA,0.0247591	NA,0.186475	0.000304457	0.000463265
3	rs113260926	651679	T,NA	C,NA	0.867793,NA	-0.00965389,NA	0.0058372,NA	1.00808,NA	0.000303745	0.000482
3	rs144026795	873901	A,NA	G,NA	0.985089,NA	0.0257612,NA	0.0163138,NA	0.941904,NA	0.000303446	0.000448734
3	rs117041041	1087239	NA,A	NA,G	NA,0.952381	NA,0.0103947	NA,0.0200728	NA,0.21856	0.000303157	0.000462664
3	rs150974506	509983	NA,G	NA,A	NA,0.967262	NA,-0.00883066	NA,0.0240217	NA,0.146811	0.000302871	0.000460899
3	rs61760239	663916	A,NA	C,NA	0.975149,NA	0.0423031,NA	0.0127009,NA	3.06238,NA	0.00030271	0.00242194
3	rs151059805	962870	NA,C	NA,G	NA,0.96627	NA,0.00958486	NA,0.023678	NA,0.163914	0.000302626	0.000461391
3	rs17721401	500500	C,C	T,T	0.73161,0.794643	0.00218609,0.0224132	0.00446187,0.0105819	0.204698,1.46637	0.000302587	0.000444517
3	rs13104878	666057	T,NA	C,NA	0.975149,NA	0.0422905,NA	0.0127009,NA	3.06084,NA	0.000302354	0.00241626
3	rs77898305	787140	NA,A	NA,G	NA,0.947421	NA,0.00406847	NA,0.0191524	NA,0.0799943	0.000301998	0.000460362
3	rs112248407	434747	A,NA	G,NA	0.988072,NA	-0.0281009,NA	0.0182119,NA	0.910692,NA	0.000301219	0.000465814
3	rs55700741	757639	G,G	A,A	0.942346,0.875	0.0174646,0.0243406	0.00848241,0.0129254	1.40338,1.22418	0.000301153	0.000440125
3	rs35621318	666462	T,NA	C,NA	0.975149,NA	0.0422442,NA	0.0127009,NA	3.05515,NA	0.000301048	0.00239548
3	rs76365627	689048	NA,T	NA,C	NA,0.96131	NA,0.0176281	NA,0.0221651	NA,0.370149	0.000300957	0.000458101
3	rs117246597	681342	NA,A	NA,G	NA,0.946429	NA,-0.00901438	NA,0.0189842	NA,0.197292	0.000300214	0.000456895
3	rs2242234	755129	T,T	C,C	0.942346,0.875	0.0174646,0.0243016	0.00848241,0.0129254	1.40338,1.22121	0.000300184	0.00043871
3	rs66894659	659932	A,NA	G,NA	0.975149,NA	0.0422101,NA	0.0127009,NA	3.05098,NA	0.000300094	0.00238035
3	rs140580270	1129574	NA,T	NA,C	NA,0.955357	NA,0.0104972	NA,0.0206987	NA,0.21321	0.000300079	0.000457771
3	rs150013375	369566	NA,G	NA,A	NA,0.997024	NA,0.0416952	NA,0.078473	NA,0.225345	0.000299108	0.00045562
3	rs35925646	663630	C,NA	G,NA	0.975149,NA	0.0421464,NA	0.0127009,NA	3.04317,NA	0.000298323	0.00235233
3	rs71602500	668366	C,NA	G,NA	0.975149,NA	0.0421344,NA	0.0127009,NA	3.0417,NA	0.000297992	0.00234712
3	rs138684277	392095	NA,G	NA,T	NA,0.982143	NA,0.0136454	NA,0.0322783	NA,0.172318	0.000297406	0.000452152
3	rs17164985	762285	G,G	A,A	0.940358,0.875	0.0175533,0.0241895	0.00834865,0.0129254	1.44969,1.21268	0.000297024	0.000433369
3	rs7377314	768414	C,C	T,T	0.22664,0.303571	0.016093,0.0287045	0.00472259,0.00929682	3.1836,2.69506	0.000296753	0.000701512
3	rs146081798	970347	NA,G	NA,A	NA,0.978175	NA,-0.012467	NA,0.0292559	NA,0.17392	0.000296468	0.000451521
3	rs71602495	651022	T,NA	C,NA	0.992048,NA	0.025726,NA	0.0222601,NA	0.605892,NA	0.000296157	0.00043944
3	rs143891662	615473	A,A	G,G	0.99006,0.979167	0.00487278,-0.0588779	0.01993,0.0299292	0.0932084,1.30842	0.0002933	0.00046702
3	rs10027549	648709	C,NA	G,NA	0.867793,NA	-0.00947782,NA	0.0058372,NA	0.981129,NA	0.000293145	0.000464707
3	rs117549951	302574	NA,A	NA,G	NA,0.953373	NA,0.0101715	NA,0.0202746	NA,0.210498	0.000293112	0.000446702
3	rs143793031	1007833	C,NA	G,NA	0.982107,NA	0.0158268,NA	0.014915,NA	0.53966,NA	0.000293109	0.000435068
3	rs3733342	994982	A,A	G,G	0.831014,0.792659	-0.0110227,0.015105	0.00527606,0.0105443	1.43544,0.818182	0.000292725	0.000432834
3	rs6847222	326508	C,C	A,A	0.637177,0.683532	0.00618913,0.0137616	0.00411209,0.00919092	0.878453,0.871878	0.000292576	0.000402835
3	rs193184898	654085	C,NA	G,NA	0.985089,NA	-0.0212454,NA	0.0163138,NA	0.71486,NA	0.000292138	0.000441827
3	rs115384752	896101	C,NA	A,NA	0.986084,NA	0.0254952,NA	0.0168779,NA	0.883068,NA	0.000290862	0.00050902
3	rs28535694	649597	C,NA	G,NA	0.983101,NA	-0.0181784,NA	0.0153396,NA	0.627099,NA	0.00029085	0.000456826
3	rs13114299	665074	G,NA	T,NA	0.975149,NA	0.0418635,NA	0.0127009,NA	3.00864,NA	0.00029067	0.00223269
3	rs12501038	631428	NA,T	NA,C	NA,0.919643	NA,0.00838234	NA,0.0157247	NA,0.226224	0.000290505	0.000442582
3	rs71602501	673817	A,NA	G,NA	0.979125,NA	0.0441564,NA	0.0138296,NA	2.85123,NA	0.000290387	0.0017311
3	rs78256167	888021	A,NA	G,NA	0.970179,NA	0.00789587,NA	0.0116239,NA	0.303678,NA	0.000290202	0.000441681
3	rs117188514	616735	A,A	G,G	0.99006,0.979167	0.00553518,-0.0585677	0.01993,0.0299292	0.107227,1.29789	0.000290061	0.000461791
3	rs189531835	262456	NA,G	NA,C	NA,0.956349	NA,0.00842694	NA,0.0209218	NA,0.162975	0.000289784	0.000441559
3	rs191931650	866315	NA,A	NA,G	NA,0.986111	NA,0.0151075	NA,0.0365264	NA,0.168026	0.00028914	0.000440312
3	rs75218354	432814	NA,G	NA,A	NA,0.964286	NA,0.0132323	NA,0.0230345	NA,0.247444	0.000288525	0.000438165
3	rs11722977	790757	A,A	C,C	0.403579,0.492063	0.0134467,0.0214492	0.00402994,0.00855043	3.07171,1.9164	0.000288518	0.00048594
3	rs73222824	767035	C,C	T,T	0.940358,0.875992	0.017375,0.0243174	0.00834865,0.0129696	1.42692,1.2161	0.000288383	0.000420958
3	rs146866063	317016	NA,T	NA,C	NA,0.956349	NA,0.00819795	NA,0.0209218	NA,0.157904	0.000288268	0.000439209
3	rs6810428	759709	G,G	A,A	0.550696,0.603175	0.0158067,0.0187936	0.00397478,0.00873739	4.15572,1.50195	0.000287919	0.000599336
3	rs186443915	548173	NA,A	NA,C	NA,0.992063	NA,-0.0262843	NA,0.0481747	NA,0.232594	0.000287216	0.000437283
3	rs191813455	618202	T,NA	C,NA	0.992048,NA	0.0251229,NA	0.0222601,NA	0.586594,NA	0.000287006	0.000426108
3	rs113227906	391231	C,NA	A,NA	0.966203,NA	0.015677,NA	0.0109412,NA	0.81843,NA	0.000286742	0.000424017
3	rs111227886	1199518	T,NA	C,NA	0.956262,NA	-0.00129284,NA	0.00966771,NA	0.0488483,NA	0.000286635	0.000434391
3	rs189694181	358162	NA,T	NA,G	NA,0.998016	NA,0.0389543	NA,0.0960615	NA,0.164246	0.000286316	0.000435574
3	rs140485618	456290	NA,G	NA,T	NA,0.973214	NA,0.0118814	NA,0.0264757	NA,0.184688	0.000286203	0.000435678
3	rs1026740	762963	G,G	A,A	0.178926,0.178571	0.0160271,0.0291583	0.00515836,0.0111612	2.72356,2.04628	0.000286111	0.00046319
3	rs80196568	651830	A,NA	G,NA	0.867793,NA	-0.00934895,NA	0.0058372,NA	0.961617,NA	0.00028578	0.000452697
3	rs649950	1090786	A,NA	G,NA	0.926441,NA	0.00882129,NA	0.0075738,NA	0.612369,NA	0.000285728	0.000444773
3	rs375743488	896036	NA,C	NA,A	NA,0.985119	NA,0.0269771	NA,0.0353055	NA,0.351831	0.000285692	0.000435064
3	rs147595182	1163441	A,NA	G,NA	0.991054,NA	0.0286485,NA	0.0209976,NA	0.763336,NA	0.000285627	0.000440144
3	rs143419790	269333	NA,G	NA,C	NA,0.968254	NA,-0.0111643	NA,0.0243817	NA,0.189078	0.000285431	0.000434365
3	rs2335171	749863	G,G	A,A	0.251491,0.301587	0.0169785,0.028082	0.00455701,0.0093141	3.71062,2.5901	0.000284871	0.00102623
3	rs145627987	632730	T,NA	G,NA	0.985089,NA	-0.0208867,NA	0.0163138,NA	0.698021,NA	0.000284845	0.00043085
3	rs12640166	483799	NA,T	NA,C	NA,0.964286	NA,0.0173048	NA,0.0230345	NA,0.344383	0.000284845	0.000432954
3	rs56199932	765656	C,C	A,A	0.940358,0.875992	0.0173281,0.0242723	0.00834865,0.0129696	1.42096,1.21268	0.000284825	0.00041582
3	rs112744673	764753	T,T	C,C	0.940358,0.875992	0.0173281,0.0242723	0.00834865,0.0129696	1.42096,1.21268	0.000284825	0.00041582
3	rs114537819	492967	NA,T	NA,C	NA,0.993056	NA,-0.0221362	NA,0.0514752	NA,0.175764	0.000284812	0.000433283
3	rs71604358	1099114	A,A	C,C	0.512922,0.686508	-0.00923092,0.0100117	0.00395562,0.0092144	1.7074,0.557132	0.000284127	0.00039473
3	rs147772145	441060	NA,A	NA,G	NA,0.96627	NA,-0.0134276	NA,0.023678	NA,0.24363	0.00028336	0.000430988
3	rs183765686	675949	A,NA	G,NA	0.983101,NA	-0.0194783,NA	0.0153396,NA	0.69004,NA	0.000283346	0.000418319
3	rs10010884	372002	A,A	G,G	0.602386,0.681548	0.00509643,0.0158	0.00403991,0.00917557	0.683776,1.0702	0.000282758	0.000395589
3	rs76407199	858333	NA,A	NA,G	NA,0.982143	NA,0.0145158	NA,0.0322783	NA,0.18514	0.000281562	0.000428785
3	rs182121477	583297	NA,T	NA,C	NA,0.978175	NA,0.0135483	NA,0.0292559	NA,0.191589	0.000281512	0.000428655
3	rs73222807	754401	T,T	C,C	0.942346,0.875	0.0172384,0.0240196	0.00848241,0.0129254	1.37542,1.19981	0.000281357	0.000411454
3	rs116754371	512013	T,NA	G,NA	0.992048,NA	0.0530281,NA	0.0222601,NA	1.76423,NA	0.000281055	0.000677881
3	rs117380159	773259	NA,C	NA,T	NA,0.954365	NA,-0.0166848	NA,0.0204832	NA,0.381615	0.000280928	0.000427299
3	rs76603519	1170385	G,NA	T,NA	0.869781,NA	0.00546405,NA	0.00587486,NA	0.453047,NA	0.000280836	0.000428455
3	rs138344967	441785	NA,T	NA,G	NA,0.973214	NA,0.0106501	NA,0.0264757	NA,0.162731	0.000280711	0.000427321
3	rs6839768	1105464	G,NA	C,NA	0.111332,NA	-0.0072394,NA	0.00628579,NA	0.603033,NA	0.000280597	0.000430247
3	rs141406900	616285	NA,T	NA,C	NA,0.990079	NA,-0.0261183	NA,0.0431319	NA,0.263749	0.000280265	0.000426923
3	rs651509	1084303	G,NA	A,NA	0.889662,NA	0.00745155,NA	0.00631051,NA	0.624015,NA	0.000280248	0.000430252
3	rs180994768	557284	NA,A	NA,T	NA,0.986111	NA,0.0163731	NA,0.0365264	NA,0.184443	0.000280196	0.000426511
3	rs531500178	1039048	NA,G	NA,A	NA,0.99504	NA,0.0203061	NA,0.0608454	NA,0.131601	0.000280052	0.000426556
3	rs142150189	685779	NA,G	NA,A	NA,0.753968	NA,-0.0052823	NA,0.00992501	NA,0.225795	0.000280026	0.000426481
3	rs145279204	209874	NA,A	NA,G	NA,0.943452	NA,0.00664089	NA,0.018507	NA,0.142836	0.000279667	0.000425731
3	rs6815946	995305	C,C	T,T	0.83002,0.786706	-0.0111263,0.0137031	0.00526376,0.0104354	1.46172,0.723225	0.000279602	0.000413387
3	rs112031243	678999	NA,T	NA,C	NA,0.946429	NA,-0.00598352	NA,0.0189842	NA,0.123423	0.000279175	0.000424911
3	rs200416766	703166	NA,C	NA,G	NA,0.945437	NA,-0.00216389	NA,0.0188207	NA,0.0416914	0.000279171	0.000425337
3	rs191280626	703158	NA,T	NA,G	NA,0.945437	NA,-0.00218942	NA,0.0188207	NA,0.0422056	0.000279027	0.000425115
3	rs191647461	1031419	NA,T	NA,C	NA,0.950397	NA,0.00585785	NA,0.0196877	NA,0.11574	0.000278735	0.000424258
3	rs78936351	210398	T,NA	C,NA	0.973161,NA	0.0186981,NA	0.0122339,NA	0.898194,NA	0.000278725	0.000421287
3	rs184485835	804096	NA,G	NA,C	NA,0.990079	NA,-0.0276355	NA,0.0431319	NA,0.282575	0.00027851	0.000423912
3	rs17131816	1041988	NA,C	NA,T	NA,0.926587	NA,0.00414358	NA,0.0163898	NA,0.0966865	0.000278122	0.000423311
3	rs75203223	764800	T,T	C,C	0.940358,0.875992	0.0171922,0.0242723	0.00834865,0.0129696	1.40375,1.21268	0.000277763	0.00040566
3	rs76028807	668009	A,NA	G,NA	0.983101,NA	-0.00500514,NA	0.0153396,NA	0.128307,NA	0.000277699	0.000408911
3	rs182235492	506107	NA,G	NA,C	NA,0.996032	NA,0.0350252	NA,0.0679934	NA,0.217194	0.00027757	0.000422739
3	rs185921287	971025	NA,T	NA,G	NA,0.986111	NA,0.014368	NA,0.0365264	NA,0.158607	0.000277467	0.000422519
3	rs113074981	207397	G,NA	A,NA	0.969185,NA	0.0160007,NA	0.0114407,NA	0.79064,NA	0.000277449	0.000425049
3	rs76277570	1068448	NA,T	NA,C	NA,0.830357	NA,-0.00526068	NA,0.0113894	NA,0.191006	0.000277276	0.000422004
3	rs75223682	394589	NA,T	NA,C	NA,0.927579	NA,0.00668479	NA,0.0164929	NA,0.164153	0.000277167	0.000422382
3	rs80324113	395149	NA,G	NA,A	NA,0.927579	NA,0.00665492	NA,0.0164929	NA,0.16331	0.000276984	0.000422102
3	rs72613110	672117	NA,T	NA,G	NA,0.808532	NA,0.00302335	NA,0.0108644	NA,0.107462	0.000276972	0.000421443
3	rs183197674	698357	NA,A	NA,G	NA,0.980159	NA,-0.0023393	NA,0.0306528	NA,0.0272569	0.000276704	0.000421334
3	rs75128521	976903	NA,C	NA,A	NA,0.919643	NA,-0.00103297	NA,0.0157247	NA,0.023364	0.000276506	0.000420733
3	rs4974573	1104597	T,NA	C,NA	0.111332,NA	-0.00715413,NA	0.00628579,NA	0.593356,NA	0.000276368	0.000423728
3	rs576705968	780728	NA,C	NA,G	NA,0.996032	NA,0.03948	NA,0.0679934	NA,0.250666	0.000276301	0.000420513
3	rs1466216	1071907	G,G	A,A	0.511928,0.686508	-0.00906279,0.0101211	0.00395543,0.0092144	1.65856,0.565382	0.000276295	0.000384569
3	rs6839147	1096367	G,NA	A,NA	0.11332,NA	-0.00710573,NA	0.00623739,NA	0.594119,NA	0.000276282	0.000423941
3	rs111730358	207391	G,NA	A,NA	0.969185,NA	0.0159544,NA	0.0114407,NA	0.787385,NA	0.000276201	0.000423126
3	rs6829789	995422	C,C	G,G	0.831014,0.786706	-0.0111105,0.0137532	0.00527606,0.0104354	1.45322,0.726948	0.000276026	0.000407946
3	rs6599374	750212	G,G	T,T	0.271372,0.301587	0.0180536,0.0276074	0.00444635,0.0093141	4.30976,2.51767	0.000275967	0.00218698
3	rs80170037	448584	NA,T	NA,C	NA,0.986111	NA,-0.0145453	NA,0.0365264	NA,0.160853	0.00027555	0.000419623
3	rs151007751	675855	NA,A	NA,G	NA,0.931548	NA,0.00587444	NA,0.016928	NA,0.137527	0.000275542	0.000419679
3	rs55715360	771642	G,G	T,T	0.940358,0.875	0.0171031,0.0242845	0.00834865,0.0129254	1.39254,1.2199	0.000275447	0.000402408
3	rs143430716	1199833	T,NA	C,NA	0.983101,NA	-0.0162812,NA	0.0153396,NA	0.539827,NA	0.000275286	0.000413837
3	rs75808368	337709	NA,C	NA,T	NA,0.881944	NA,-0.00570001	NA,0.0132476	NA,0.175873	0.000275067	0.000418944
3	rs372684426	1193897	NA,T	NA,C	NA,0.96131	NA,-0.00301575	NA,0.0221651	NA,0.0497448	0.000274943	0.000417938
3	rs72613111	672266	NA,C	NA,T	NA,0.808532	NA,0.00278571	NA,0.0108644	NA,0.0981948	0.000274839	0.000418208
3	rs6839291	1096371	C,NA	A,NA	0.112326,NA	-0.00730417,NA	0.00626142,NA	0.613683,NA	0.000274796	0.000421651
3	rs370225325	1003762	NA,T	NA,C	NA,0.982143	NA,0.0132046	NA,0.0322783	NA,0.165913	0.000274382	0.000417466
3	rs4246683	1104003	A,NA	G,NA	0.111332,NA	-0.00711148,NA	0.00628579,NA	0.588542,NA	0.000274296	0.000420533
3	rs4974571	1103474	A,NA	C,NA	0.111332,NA	-0.00711148,NA	0.00628579,NA	0.588542,NA	0.000274296	0.000420533
3	rs77846608	777677	NA,T	NA,G	NA,0.923611	NA,0.00379184	NA,0.0160932	NA,0.0895197	0.000274246	0.000417291
3	rs566830995	881121	G,NA	T,NA	0.981113,NA	0.023689,NA	0.0145245,NA	0.987593,NA	0.000274056	0.000409447
3	rs3733341	995107	G,G	C,C	0.831014,0.786706	-0.0111105,0.0136529	0.00527606,0.0104354	1.45322,0.719512	0.000273934	0.000404867
3	rs183665702	1127367	NA,C	NA,T	NA,0.974206	NA,-0.0148983	NA,0.0269663	NA,0.236108	0.000273865	0.000416734
3	rs28648652	672337	NA,C	NA,G	NA,0.808532	NA,0.00264318	NA,0.0108644	NA,0.0927057	0.000273624	0.000416366
3	rs3946	367927	A,A	G,G	0.604374,0.681548	0.0054215,0.0151905	0.00404338,0.00917557	0.744789,1.00959	0.000273532	0.000382471
3	rs191452512	1007437	NA,T	NA,C	NA,0.991071	NA,0.0165952	NA,0.0454422	NA,0.145714	0.000273396	0.000416449
3	rs4246684	1104204	G,NA	A,NA	0.112326,NA	-0.00708391,NA	0.00626142,NA	0.588542,NA	0.000273372	0.000418387
3	rs77564815	881118	C,NA	T,NA	0.981113,NA	0.023654,NA	0.0145245,NA	0.985451,NA	0.000273328	0.000408377
3	rs76114279	403857	NA,G	NA,C	NA,0.927579	NA,0.00593766	NA,0.0164929	NA,0.143369	0.000272873	0.000415791
3	rs193270488	678680	G,NA	C,NA	0.984095,NA	-0.0196408,NA	0.0158037,NA	0.6697,NA	0.000272366	0.000401868
3	rs9999356	360919	T,T	C,C	0.60338,0.681548	0.00509861,0.0157001	0.00404163,0.00917557	0.683776,1.06015	0.000272311	0.000381639
3	rs6844695	361372	G,G	A,A	0.60338,0.681548	0.00509861,0.0157001	0.00404163,0.00917557	0.683776,1.06015	0.000272311	0.000381639
3	rs146282378	624519	NA,G	NA,C	NA,0.972222	NA,0.0116226	NA,0.0260119	NA,0.183755	0.000272195	0.000414347
3	rs4974642	1101612	G,NA	C,NA	0.111332,NA	-0.00706457,NA	0.00628579,NA	0.583264,NA	0.000272048	0.000417067
3	rs116922509	1143408	NA,C	NA,T	NA,0.895833	NA,-0.00528495	NA,0.0139934	NA,0.151396	0.000271928	0.000413194
3	rs192624408	867624	NA,C	NA,G	NA,0.997024	NA,-0.0245849	NA,0.078473	NA,0.122594	0.000271688	0.000413612
3	rs142606419	546342	NA,G	NA,A	NA,0.987103	NA,0.0134954	NA,0.0378862	NA,0.141653	0.000271349	0.000413505
3	rs149276445	825307	NA,T	NA,C	NA,0.97123	NA,0.000219887	NA,0.0255725	NA,0.00298978	0.000271224	0.000413439
3	rs7666736	848709	C,NA	T,NA	0.982107,NA	0.0106074,NA	0.014915,NA	0.32151,NA	0.000271053	0.000410433
3	rs112014944	1097412	T,NA	C,NA	0.986084,NA	-0.0162755,NA	0.0168779,NA	0.475098,NA	0.000270963	0.00039501
3	rs588824	1092959	A,NA	G,NA	0.888668,NA	0.00702738,NA	0.00628579,NA	0.579094,NA	0.0002709	0.000415842
3	rs4690314	790182	T,T	C,C	0.404573,0.491071	0.0132596,0.0212559	0.00402835,0.00855071	3.0016,1.88862	0.000270757	0.00045059
3	rs76438822	883988	NA,A	NA,G	NA,0.947421	NA,-0.00216148	NA,0.0191524	NA,0.0408898	0.000270722	0.000412109
3	rs73793591	250544	A,NA	G,NA	0.967197,NA	0.0139794,NA	0.0111,NA	0.682179,NA	0.000270455	0.0004144
3	rs115134980	996768	C,C	T,T	0.83002,0.786706	-0.0109136,0.0141102	0.00526376,0.0104354	1.41861,0.75368	0.000270059	0.000399887
3	rs4974569	1103361	T,NA	C,NA	0.111332,NA	-0.00702192,NA	0.00628579,NA	0.578483,NA	0.000270033	0.000413961
3	rs113045082	1117682	G,NA	C,NA	0.984095,NA	-0.0154149,NA	0.0158037,NA	0.482322,NA	0.000269754	0.000406404
3	rs4974628	1097220	G,NA	A,NA	0.110338,NA	-0.00723214,NA	0.00631051,NA	0.598986,NA	0.000269657	0.000413888
3	rs78917857	631326	NA,C	NA,T	NA,0.958333	NA,0.00651087	NA,0.0213919	NA,0.118699	0.000269213	0.00041003
3	rs117705071	621683	NA,A	NA,G	NA,0.990079	NA,-0.0189012	NA,0.0431319	NA,0.179649	0.000268769	0.000409257
3	rs117864192	1007010	NA,A	NA,C	NA,0.959325	NA,0.00212818	NA,0.0216401	NA,0.0354298	0.000268725	0.000409583
3	rs77129670	1075100	NA,A	NA,T	NA,0.883929	NA,0.00289729	NA,0.0133454	NA,0.0819012	0.000268708	0.000409034
3	rs141726344	653365	G,NA	T,NA	0.992048,NA	0.023789,NA	0.0222601,NA	0.544833,NA	0.000268437	0.000399051
3	rs142148489	641731	NA,C	NA,G	NA,0.988095	NA,-0.0180857	NA,0.0394133	NA,0.189549	0.000268434	0.000408603
3	rs113463957	965289	C,NA	T,NA	0.99006,NA	-0.0107046,NA	0.01993,NA	0.228271,NA	0.000268312	0.000401889
3	rs17729286	1101148	A,NA	C,NA	0.930418,NA	0.00949056,NA	0.00777053,NA	0.653741,NA	0.000268232	0.000418247
3	rs146733762	872590	C,NA	A,NA	0.985089,NA	0.0246025,NA	0.0163138,NA	0.88096,NA	0.000268114	0.000483454
3	rs6849267	215594	T,NA	C,NA	0.968191,NA	0.0146709,NA	0.0112664,NA	0.714774,NA	0.000268053	0.000410092
3	rs1825092	1100909	G,NA	A,NA	0.111332,NA	-0.00697926,NA	0.00628579,NA	0.573718,NA	0.000268044	0.000410896
3	rs7686839	1102575	C,NA	A,NA	0.111332,NA	-0.00697926,NA	0.00628579,NA	0.573718,NA	0.000268044	0.000410896
3	rs4974644	1102050	T,NA	C,NA	0.111332,NA	-0.00697926,NA	0.00628579,NA	0.573718,NA	0.000268044	0.000410896
3	rs7691553	1102518	C,NA	T,NA	0.111332,NA	-0.00697926,NA	0.00628579,NA	0.573718,NA	0.000268044	0.000410896
3	rs116272755	901804	T,NA	C,NA	0.975149,NA	-0.0191525,NA	0.0127009,NA	0.880868,NA	0.000268031	0.000417596
3	rs75577800	853627	A,NA	G,NA	0.982107,NA	0.011616,NA	0.014915,NA	0.360424,NA	0.000267895	0.000405562
3	rs145170963	686345	NA,T	NA,C	NA,0.978175	NA,-0.0125415	NA,0.0292559	NA,0.175124	0.000267761	0.000407566
3	rs6840162	1096854	G,NA	A,NA	0.110338,NA	-0.00718903,NA	0.00631051,NA	0.594119,NA	0.00026766	0.000410803
3	rs6845252	1096687	G,NA	T,NA	0.110338,NA	-0.00718903,NA	0.00631051,NA	0.594119,NA	0.00026766	0.000410803
3	rs6839107	324337	C,C	T,T	0.629225,0.681548	0.00543002,0.0142585	0.00409337,0.00917557	0.733625,0.92012	0.000267635	0.00037144
3	rs78918869	629493	T,T	C,C	0.99006,0.979167	0.00607514,-0.0571075	0.01993,0.0299292	0.118901,1.24887	0.00026753	0.000425483
3	rs143341363	656836	T,NA	G,NA	0.989066,NA	0.0462006,NA	0.0190121,NA	1.82113,NA	0.000267408	0.000835194
3	rs6837180	698292	G,G	A,A	0.409543,0.39881	0.0149455,0.0190516	0.00402064,0.00873	3.69583,1.53631	0.000267398	0.000498205
3	rs7673688	363929	C,C	G,G	0.605368,0.681548	0.00537735,0.015138	0.00404514,0.00917557	0.735803,1.00445	0.000267384	0.000372702
3	rs138652065	326407	NA,G	NA,C	NA,0.972222	NA,0.00301751	NA,0.0260119	NA,0.0420824	0.000267279	0.000407113
3	rs55686002	918855	NA,T	NA,A	NA,0.955357	NA,-0.000575123	NA,0.0206987	NA,0.00973517	0.000267235	0.000406799
3	rs145647108	482755	NA,T	NA,C	NA,0.983135	NA,-0.0108001	NA,0.0331973	NA,0.127884	0.000267234	0.000406725
3	rs74880304	1103947	NA,A	NA,G	NA,0.949405	NA,0.00365618	NA,0.019504	NA,0.0699167	0.000267057	0.0004065
3	rs116353162	648438	A,NA	G,NA	0.983101,NA	-0.00443777,NA	0.0153396,NA	0.112185,NA	0.000266637	0.000393046
3	rs150842342	772844	NA,G	NA,A	NA,0.960318	NA,0.00489214	NA,0.0218976	NA,0.084486	0.000266321	0.00040548
3	rs79167028	497312	NA,G	NA,C	NA,0.922619	NA,0.00483219	NA,0.0159983	NA,0.117692	0.000266155	0.000405575
3	rs78868379	418815	NA,G	NA,T	NA,0.928571	NA,0.00477164	NA,0.0165981	NA,0.111402	0.000266129	0.000405424
3	rs4974643	1101757	T,NA	G,NA	0.111332,NA	-0.0069366,NA	0.00628579,NA	0.568968,NA	0.000266082	0.000407871
3	rs76573953	675625	NA,A	NA,G	NA,0.77877	NA,-0.00306555	NA,0.0102986	NA,0.115796	0.000265773	0.000404628
3	rs76035416	942752	NA,T	NA,C	NA,0.986111	NA,0.0188405	NA,0.0365264	NA,0.217534	0.000265727	0.000404569
3	rs11733478	1044226	T,NA	C,NA	0.935388,NA	0.010005,NA	0.00804241,NA	0.670625,NA	0.000265574	0.0004151
3	rs6814094	1096265	T,NA	C,NA	0.110338,NA	-0.00714161,NA	0.00631051,NA	0.588784,NA	0.000265495	0.000407458
3	rs4974637	1099195	T,NA	C,NA	0.110338,NA	-0.00713945,NA	0.00631051,NA	0.588542,NA	0.000265397	0.000407307
3	rs72613113	681318	NA,T	NA,C	NA,0.755952	NA,-0.00347252	NA,0.00995218	NA,0.138377	0.000265332	0.000403992
3	rs2883054	362119	C,C	G,G	0.604374,0.681548	0.00537501,0.0150907	0.00404338,0.00917557	0.735803,0.999828	0.000265211	0.00036976
3	rs75675102	496723	NA,A	NA,G	NA,0.979167	NA,-0.00610419	NA,0.0299292	NA,0.0765542	0.000265082	0.000403584
3	rs75921727	978820	NA,G	NA,C	NA,0.947421	NA,0.00102744	NA,0.0191524	NA,0.0189893	0.000265045	0.000403867
3	rs373544321	1072921	NA,C	NA,G	NA,0.986111	NA,0.0014731	NA,0.0365264	NA,0.0142008	0.000264981	0.000403293
3	rs112132883	289272	T,NA	C,NA	0.946322,NA	-0.0113093,NA	0.00877248,NA	0.704797,NA	0.000264701	0.000412331
3	rs150495077	571064	NA,T	NA,C	NA,0.970238	NA,0.00577365	NA,0.0251555	NA,0.0869992	0.000264437	0.000402538
3	rs1051613	951179	A,A	G,G	0.472167,0.727183	0.00274466,0.0189999	0.00396044,0.00959722	0.311315,1.32118	0.000264325	0.00039954
3	rs144265306	847479	NA,T	NA,C	NA,0.974206	NA,0.0158122	NA,0.0269663	NA,0.253656	0.00026431	0.000402552
3	rs3733348	954298	NA,T	NA,C	NA,0.986111	NA,0.0179183	NA,0.0365264	NA,0.204997	0.000264208	0.000402252
3	rs1383660	1101216	C,NA	T,NA	0.111332,NA	-0.00689394,NA	0.00628579,NA	0.564234,NA	0.000264146	0.000404886
3	rs138762638	1028997	NA,A	NA,G	NA,0.983135	NA,-0.00514274	NA,0.0331973	NA,0.0570556	0.000264084	0.000402097
3	rs74968206	748972	NA,C	NA,T	NA,0.973214	NA,0.0176372	NA,0.0264757	NA,0.296446	0.000263802	0.000401237
3	rs75670083	721583	NA,C	NA,A	NA,0.985119	NA,-0.0179696	NA,0.0353055	NA,0.214122	0.000263779	0.000401501
3	rs140753402	1129388	NA,C	NA,A	NA,0.931548	NA,0.0023667	NA,0.016928	NA,0.051191	0.000263586	0.00040125
3	rs616569	1093914	G,NA	A,NA	0.110338,NA	-0.00709849,NA	0.00631051,NA	0.583951,NA	0.000263553	0.000404459
3	rs59124493	361636	A,A	G,G	0.604374,0.681548	0.00537501,0.0150382	0.00404338,0.00917557	0.735803,0.994708	0.000262999	0.000366687
3	rs141562085	1182210	NA,A	NA,G	NA,0.973214	NA,0.00191901	NA,0.0264757	NA,0.0258485	0.000262956	0.000400174
3	rs10026282	374280	A,A	C,C	0.602386,0.681548	0.00503917,0.0157001	0.00403991,0.00917557	0.673111,1.06015	0.000262496	0.000368802
3	rs11724989	1074436	A,NA	G,NA	0.890656,NA	0.00730219,NA	0.00633559,NA	0.603647,NA	0.000262453	0.000403027
3	rs6827815	999445	G,G	C,C	0.833002,0.786706	-0.0109855,0.0132269	0.00530104,0.0104354	1.41755,0.688298	0.000262368	0.000392371
3	rs117321689	293865	NA,T	NA,G	NA,0.96131	NA,-0.0052444	NA,0.0221651	NA,0.0899297	0.000262303	0.000399355
3	rs78555276	837254	NA,A	NA,G	NA,0.989087	NA,-0.00446059	NA,0.0411453	NA,0.0392108	0.000262059	0.000398682
3	rs80312908	795168	NA,G	NA,C	NA,0.979167	NA,0.0129989	NA,0.0299292	NA,0.177796	0.000261887	0.000398597
3	rs62294151	791403	C,C	T,T	0.405567,0.492063	0.0129842,0.0215002	0.00402677,0.00855043	2.89894,1.92375	0.000261837	0.000431511
3	rs115130241	800710	T,NA	C,NA	0.979125,NA	-0.00355133,NA	0.0138296,NA	0.0983567,NA	0.000261802	0.000400763
3	rs185524953	432364	NA,T	NA,C	NA,0.977182	NA,0.00223496	NA,0.0286274	NA,0.0279029	0.000261737	0.000398567
3	rs192167543	767319	NA,T	NA,C	NA,0.920635	NA,0.00698064	NA,0.0158141	NA,0.181174	0.000261702	0.000398308
3	rs620398	1093020	C,NA	T,NA	0.110338,NA	-0.00705537,NA	0.00631051,NA	0.579133,NA	0.000261638	0.0004015
3	rs589660	1093100	G,NA	T,NA	0.110338,NA	-0.00705537,NA	0.00631051,NA	0.579133,NA	0.000261638	0.0004015
3	rs3816678	781409	NA,C	NA,G	NA,0.878968	NA,-0.00740902	NA,0.0131059	NA,0.242713	0.000261566	0.000398293
3	rs12500303	685660	NA,T	NA,C	NA,0.933532	NA,-0	NA,0.0171606	NA,-0	0.000261564	0.000398095
3	rs144069893	397103	T,NA	C,NA	0.977137,NA	0.0083458,NA	0.0132281,NA	0.277287,NA	0.000261502	0.000390292
3	rs10005733	292001	G,G	C,C	0.807157,0.815476	-0.00557692,0.0176001	0.00501139,0.0110197	0.575488,0.957685	0.000261423	0.000393124
3	rs74889621	243336	G,NA	T,NA	0.971173,NA	0.0159295,NA	0.0118166,NA	0.750464,NA	0.000261279	0.000402213
3	rs78399730	613871	NA,T	NA,C	NA,0.981151	NA,0.00116275	NA,0.0314332	NA,0.013008	0.00026124	0.000397635
3	rs191847836	453472	NA,C	NA,T	NA,0.952381	NA,0.00756559	NA,0.0200728	NA,0.151046	0.000260822	0.000397173
3	rs11734441	374079	A,A	C,C	0.60338,0.681548	0.00527976,0.015138	0.00404163,0.00917557	0.717977,1.00445	0.00026032	0.000363524
3	rs116355641	1107540	A,NA	G,NA	0.983101,NA	-0.0208268,NA	0.0153396,NA	0.758067,NA	0.000259845	0.000398578
3	rs189678541	409332	T,NA	C,NA	0.987078,NA	-0.01645,NA	0.0175062,NA	0.459186,NA	0.00025984	0.000383545
3	rs55759971	360026	T,T	C,C	0.604374,0.681548	0.00532852,0.0150382	0.00404338,0.00917557	0.726866,0.994708	0.000259773	0.000362494
3	rs619407	1093258	G,NA	C,NA	0.110338,NA	-0.00701224,NA	0.00631051,NA	0.574332,NA	0.000259749	0.00039858
3	rs117492565	560229	NA,T	NA,C	NA,0.944444	NA,0.00336591	NA,0.0186617	NA,0.067087	0.000259698	0.000395307
3	rs632319	1092627	T,NA	C,NA	0.889662,NA	0.00701048,NA	0.00631051,NA	0.574137,NA	0.000259672	0.000398462
3	rs370540218	372233	NA,G	NA,A	NA,0.953373	NA,0.00732317	NA,0.0202746	NA,0.143905	0.000259672	0.000395366
3	rs112362501	1120891	G,NA	C,NA	0.984095,NA	-0.0148457,NA	0.0158037,NA	0.459002,NA	0.000259519	0.000391117
3	rs76414818	924374	NA,G	NA,A	NA,0.981151	NA,0.00100958	NA,0.0314332	NA,0.0112727	0.000259518	0.000395182
3	rs150807728	911660	NA,T	NA,C	NA,0.985119	NA,0.00139065	NA,0.0353055	NA,0.0138644	0.000259367	0.00039482
3	rs148341607	443073	NA,G	NA,A	NA,0.97123	NA,-0.00678949	NA,0.0255725	NA,0.10203	0.000259279	0.000394653
3	rs77538134	923296	NA,C	NA,T	NA,0.978175	NA,0.00365122	NA,0.0292559	NA,0.0454296	0.000259119	0.000394529
3	rs139817447	319176	NA,C	NA,A	NA,0.933532	NA,-0.00174934	NA,0.0171606	NA,0.0367769	0.000259094	0.000394323
3	rs113727613	1170587	G,NA	A,NA	0.957256,NA	0.000742439,NA	0.00977441,NA	0.027125,NA	0.000259056	0.000398816
3	rs113932176	224469	T,NA	A,NA	0.970179,NA	0.0155923,NA	0.0116239,NA	0.745235,NA	0.000259043	0.000397979
3	rs370896791	1020213	NA,T	NA,C	NA,0.984127	NA,-0.00409697	NA,0.0342017	NA,0.043519	0.000259018	0.000394209
3	rs151036010	835197	NA,A	NA,T	NA,0.988095	NA,-0.000588403	NA,0.0394133	NA,0.00520403	0.000258945	0.00039424
3	rs633087	1092508	C,NA	T,NA	0.888668,NA	0.00676573,NA	0.00628579,NA	0.550107,NA	0.000258806	0.000396809
3	rs11733812	750189	T,T	C,C	0.883698,0.997024	-0.0143486,-0.154042	0.00616728,0.078473	1.69922,1.30411	0.000258523	0.000395726
3	rs28569895	1142318	T,T	A,A	0.833996,0.659722	-0.00565248,-0.0102695	0.00531372,0.00902206	0.541451,0.593443	0.000258489	0.000370718
3	rs77232854	540087	T,NA	C,NA	0.961233,NA	0.00291214,NA	0.0102422,NA	0.11005,NA	0.000258419	0.000392466
3	rs61748885	673772	NA,T	NA,C	NA,0.764881	NA,-0.00154212	NA,0.01008	NA,0.0563037	0.000258308	0.000393263
3	rs137992815	606229	NA,T	NA,C	NA,0.989087	NA,0.00506003	NA,0.0411453	NA,0.0447342	0.000258199	0.00039307
3	rs73793586	246656	G,NA	A,NA	0.969185,NA	0.0152399,NA	0.0114407,NA	0.737936,NA	0.000258154	0.000395346
3	rs141767469	1099363	NA,T	NA,C	NA,0.986111	NA,-0.00501869	NA,0.0365264	NA,0.0502611	0.000258146	0.00039296
3	rs79971155	1093831	NA,C	NA,T	NA,0.979167	NA,-0.000496533	NA,0.0299292	NA,0.00578692	0.000258137	0.000393062
3	rs139179706	214808	A,NA	G,NA	0.985089,NA	0.00920107,NA	0.0163138,NA	0.242034,NA	0.000257964	0.000385534
3	rs77934126	782654	NA,A	NA,G	NA,0.880952	NA,-0.00883984	NA,0.0131998	NA,0.298388	0.000257933	0.000392721
3	rs76791479	1175836	NA,A	NA,G	NA,0.981151	NA,-0.00261441	NA,0.0314332	NA,0.0297864	0.000257834	0.000392461
3	rs648640	1090502	A,NA	G,NA	0.889662,NA	0.00696596,NA	0.00631051,NA	0.569197,NA	0.000257748	0.00039549
3	rs28867081	210060	C,NA	A,NA	0.969185,NA	0.0152211,NA	0.0114407,NA	0.736655,NA	0.000257709	0.000394661
3	rs148250397	892565	NA,T	NA,C	NA,0.987103	NA,0.00797135	NA,0.0378862	NA,0.0791707	0.000257623	0.000392179
3	rs72611195	571793	NA,G	NA,A	NA,0.80754	NA,-0.000767396	NA,0.010843	NA,0.0252221	0.00025759	0.000392128
3	rs117522201	953869	NA,G	NA,C	NA,0.977182	NA,0.00482258	NA,0.0286274	NA,0.0623714	0.00025758	0.000392111
3	rs56099525	221520	G,NA	A,NA	0.970179,NA	0.0155282,NA	0.0116239,NA	0.740913,NA	0.000257542	0.000395655
3	rs2304915	499805	NA,C	NA,A	NA,0.972222	NA,-0.00478027	NA,0.0260119	NA,0.0684446	0.000257539	0.000392054
3	rs3733354	861292	NA,T	NA,C	NA,0.868056	NA,-0.00560793	NA,0.0126309	NA,0.182399	0.000257523	0.00039209
3	rs6817989	1054807	A,NA	C,NA	0.890656,NA	0.00716744,NA	0.00633559,NA	0.588498,NA	0.00025662	0.000394005
3	rs7667471	239205	A,NA	G,NA	0.970179,NA	0.0154839,NA	0.0116239,NA	0.737936,NA	0.000256516	0.000394066
3	rs116408095	645747	A,NA	G,NA	0.983101,NA	-0.00387455,NA	0.0153396,NA	0.09659,NA	0.000256427	0.000378404
3	rs62295347	552665	C,NA	G,NA	0.987078,NA	0.0188165,NA	0.0175062,NA	0.54907,NA	0.000256375	0.000381487
3	rs73793560	209200	T,NA	C,NA	0.969185,NA	0.0151592,NA	0.0114407,NA	0.732443,NA	0.000256253	0.00039242
3	rs73793559	207737	T,NA	C,NA	0.971173,NA	0.0157068,NA	0.0118166,NA	0.735713,NA	0.000256058	0.000394095
3	rs674347	1083585	T,NA	C,NA	0.889662,NA	0.00692589,NA	0.00631051,NA	0.564768,NA	0.00025604	0.000392851
3	rs4974639	1099367	C,NA	T,NA	0.110338,NA	-0.00692105,NA	0.00631051,NA	0.564234,NA	0.000255836	0.000392535
3	rs143536365	1195966	T,NA	C,NA	0.991054,NA	0.0265227,NA	0.0209976,NA	0.684992,NA	0.000255729	0.000393664
3	rs111473777	214464	G,NA	C,NA	0.969185,NA	0.0151294,NA	0.0114407,NA	0.730419,NA	0.000255558	0.00039135
3	rs13110755	672320	G,NA	C,NA	0.974155,NA	0.0383185,NA	0.0124606,NA	2.67701,NA	0.000255479	0.00162582
3	rs73793561	210687	G,NA	A,NA	0.968191,NA	0.0148988,NA	0.0112664,NA	0.730419,NA	0.000255464	0.00039107
3	rs7688925	810093	A,A	G,G	0.294235,0.167659	0.0135965,0.026181	0.00433873,0.011443	2.76299,1.65482	0.000255064	0.000417533
3	rs6831791	358455	A,A	G,G	0.604374,0.681548	0.00528204,0.0149857	0.00404338,0.00917557	0.717977,0.989601	0.000254489	0.000355429
3	rs73793590	250450	T,NA	C,NA	0.970179,NA	0.0153854,NA	0.0116239,NA	0.731341,NA	0.000254263	0.000390578
3	rs112805647	240525	G,NA	T,NA	0.970179,NA	0.0153854,NA	0.0116239,NA	0.731341,NA	0.000254263	0.000390578
3	rs7683872	224446	C,NA	T,NA	0.970179,NA	0.0153854,NA	0.0116239,NA	0.731341,NA	0.000254263	0.000390578
3	rs28510738	1084971	C,NA	G,NA	0.889662,NA	0.00688137,NA	0.00631051,NA	0.559863,NA	0.000254167	0.000389958
3	rs583100	1082186	T,NA	C,NA	0.889662,NA	0.00688137,NA	0.00631051,NA	0.559863,NA	0.000254167	0.000389958
3	rs629638	1086714	C,NA	G,NA	0.889662,NA	0.00688137,NA	0.00631051,NA	0.559863,NA	0.000254167	0.000389958
3	rs112788687	209299	G,NA	A,NA	0.970179,NA	0.015358,NA	0.0116239,NA	0.729505,NA	0.000253641	0.000389615
3	rs11737579	375950	T,T	A,A	0.602386,0.681548	0.00532395,0.0150382	0.00403991,0.00917557	0.726866,0.994708	0.000253612	0.000354485
3	rs11737581	375987	G,G	A,A	0.602386,0.681548	0.00532395,0.0150382	0.00403991,0.00917557	0.726866,0.994708	0.000253612	0.000354485
3	rs113720920	226882	G,NA	A,NA	0.970179,NA	0.0153522,NA	0.0116239,NA	0.729122,NA	0.000253512	0.000389414
3	rs55724852	216832	C,NA	T,NA	0.969185,NA	0.0150378,NA	0.0114407,NA	0.724207,NA	0.000253441	0.000388091
3	rs112013875	227785	A,NA	G,NA	0.970179,NA	0.0153412,NA	0.0116239,NA	0.728383,NA	0.000253262	0.000389028
3	rs6599317	236093	A,NA	G,NA	0.970179,NA	0.0153412,NA	0.0116239,NA	0.728383,NA	0.000253262	0.000389028
3	rs112158821	252966	A,NA	G,NA	0.971173,NA	0.0156405,NA	0.0118166,NA	0.731341,NA	0.000253112	0.000381776
3	rs80264645	605287	T,T	C,C	0.884692,0.806548	-0.0143564,0.00289772	0.00619033,0.0108218	1.69068,0.102989	0.000253025	0.000400306
3	rs6852246	1052556	A,NA	C,NA	0.890656,NA	0.00707861,NA	0.00633559,NA	0.578601,NA	0.000252908	0.000388263
3	rs60185094	216869	T,NA	A,NA	0.970179,NA	0.0153226,NA	0.0116239,NA	0.727147,NA	0.000252846	0.000388383
3	rs59707613	215483	G,NA	A,NA	0.970179,NA	0.0153226,NA	0.0116239,NA	0.727147,NA	0.000252846	0.000388383
3	rs1052217	377427	A,A	G,G	0.60338,0.681548	0.00531232,0.0150382	0.00404163,0.00917557	0.724201,0.994708	0.000252668	0.000353173
3	rs112175145	207187	T,NA	C,NA	0.969185,NA	0.0143567,NA	0.0114407,NA	0.678767,NA	0.000252649	0.000387615
3	rs73793565	217763	G,NA	A,NA	0.969185,NA	0.0149896,NA	0.0114407,NA	0.720948,NA	0.00025234	0.000386397
3	rs689216	1082613	T,NA	A,NA	0.889662,NA	0.00683685,NA	0.00631051,NA	0.554976,NA	0.00025232	0.000387105
3	rs73074169	1085165	T,NA	C,NA	0.889662,NA	0.00683685,NA	0.00631051,NA	0.554976,NA	0.00025232	0.000387105
3	rs658320	1084847	A,NA	G,NA	0.889662,NA	0.00683685,NA	0.00631051,NA	0.554976,NA	0.00025232	0.000387105
3	rs649243	1084765	T,NA	C,NA	0.889662,NA	0.00683685,NA	0.00631051,NA	0.554976,NA	0.00025232	0.000387105
3	rs651135	1084331	A,NA	G,NA	0.889662,NA	0.00683685,NA	0.00631051,NA	0.554976,NA	0.00025232	0.000387105
3	rs643043	1085934	C,NA	T,NA	0.889662,NA	0.00683685,NA	0.00631051,NA	0.554976,NA	0.00025232	0.000387105
3	rs1680026	1086589	A,NA	G,NA	0.889662,NA	0.00683685,NA	0.00631051,NA	0.554976,NA	0.00025232	0.000387105
3	rs649258	1091163	T,NA	C,NA	0.889662,NA	0.00683685,NA	0.00631051,NA	0.554976,NA	0.00025232	0.000387105
3	rs28588234	1084920	C,NA	T,NA	0.889662,NA	0.00683685,NA	0.00631051,NA	0.554976,NA	0.00025232	0.000387105
3	rs1680027	1086590	A,NA	C,NA	0.889662,NA	0.00683685,NA	0.00631051,NA	0.554976,NA	0.00025232	0.000387105
3	rs28514301	1084884	C,NA	T,NA	0.889662,NA	0.00683685,NA	0.00631051,NA	0.554976,NA	0.00025232	0.000387105
3	rs606293	1086668	A,NA	G,NA	0.889662,NA	0.00683685,NA	0.00631051,NA	0.554976,NA	0.00025232	0.000387105
3	rs3755955	994414	A,A	G,G	0.833002,0.792659	-0.0105579,0.0148623	0.00530104,0.0105443	1.33341,0.79947	0.00025223	0.000373225
3	rs7655453	222300	T,NA	C,NA	0.970179,NA	0.015292,NA	0.0116239,NA	0.725102,NA	0.000252159	0.000387319
3	rs7680104	231471	T,NA	C,NA	0.970179,NA	0.015292,NA	0.0116239,NA	0.725102,NA	0.000252159	0.000387319
3	rs6599320	244443	A,NA	G,NA	0.970179,NA	0.015292,NA	0.0116239,NA	0.725102,NA	0.000252159	0.000387319
3	rs60229242	255263	T,NA	C,NA	0.970179,NA	0.015292,NA	0.0116239,NA	0.725102,NA	0.000252159	0.000387319
3	rs73793595	254583	A,NA	G,NA	0.970179,NA	0.015292,NA	0.0116239,NA	0.725102,NA	0.000252159	0.000387319
3	rs6599321	244509	G,NA	A,NA	0.970179,NA	0.015292,NA	0.0116239,NA	0.725102,NA	0.000252159	0.000387319
3	rs73793602	260441	A,NA	G,NA	0.970179,NA	0.015292,NA	0.0116239,NA	0.725102,NA	0.000252159	0.000387319
3	rs7693241	233475	T,NA	C,NA	0.970179,NA	0.015292,NA	0.0116239,NA	0.725102,NA	0.000252159	0.000387319
3	rs1531583	744972	T,T	G,G	0.955268,0.984127	-0.00657605,-0.0138129	0.00956466,0.0342017	0.30826,0.163479	0.00025207	0.000387106
3	rs59173364	222522	A,NA	G,NA	0.968191,NA	0.0148693,NA	0.0112664,NA	0.728383,NA	0.000251987	0.000384353
3	rs61355115	240079	A,NA	G,NA	0.970179,NA	0.0152785,NA	0.0116239,NA	0.724207,NA	0.000251859	0.000386855
3	rs60119288	219024	C,NA	T,NA	0.970179,NA	0.0152785,NA	0.0116239,NA	0.724207,NA	0.000251859	0.000386855
3	rs74643185	247818	T,NA	C,NA	0.969185,NA	0.014959,NA	0.0114407,NA	0.718886,NA	0.000251648	0.000385331
3	rs116696689	624584	A,NA	G,NA	0.989066,NA	0.0450959,NA	0.0190121,NA	1.75218,NA	0.000251501	0.000758599
3	rs10000645	208469	T,NA	A,NA	0.969185,NA	0.0149414,NA	0.0114407,NA	0.717695,NA	0.000251249	0.000384717
3	rs28889913	210418	T,NA	A,NA	0.969185,NA	0.0149414,NA	0.0114407,NA	0.717695,NA	0.000251249	0.000384717
3	rs28811881	210483	G,NA	C,NA	0.969185,NA	0.0149414,NA	0.0114407,NA	0.717695,NA	0.000251249	0.000384717
3	rs55849081	229264	C,NA	G,NA	0.970179,NA	0.0152428,NA	0.0116239,NA	0.721827,NA	0.000251064	0.000385624
3	rs7695945	221623	A,NA	C,NA	0.970179,NA	0.0152428,NA	0.0116239,NA	0.721827,NA	0.000251064	0.000385624
3	rs28684690	230902	G,NA	T,NA	0.970179,NA	0.0152428,NA	0.0116239,NA	0.721827,NA	0.000251064	0.000385624
3	rs6599319	244361	G,NA	A,NA	0.970179,NA	0.0152428,NA	0.0116239,NA	0.721827,NA	0.000251064	0.000385624
3	rs73793566	219844	G,NA	C,NA	0.970179,NA	0.0152295,NA	0.0116239,NA	0.720948,NA	0.000250772	0.000385171
3	rs647828	1091490	C,NA	G,NA	0.889662,NA	0.00679234,NA	0.00631051,NA	0.550107,NA	0.000250499	0.000384291
3	rs616196	1087393	T,NA	G,NA	0.889662,NA	0.00679234,NA	0.00631051,NA	0.550107,NA	0.000250499	0.000384291
3	rs646117	1091829	C,NA	G,NA	0.889662,NA	0.00679234,NA	0.00631051,NA	0.550107,NA	0.000250499	0.000384291
3	rs2924495	1091501	G,NA	A,NA	0.889662,NA	0.00679234,NA	0.00631051,NA	0.550107,NA	0.000250499	0.000384291
3	rs687939	1082875	A,NA	C,NA	0.889662,NA	0.00679234,NA	0.00631051,NA	0.550107,NA	0.000250499	0.000384291
3	rs615381	1087531	C,NA	T,NA	0.889662,NA	0.00679234,NA	0.00631051,NA	0.550107,NA	0.000250499	0.000384291
3	rs633599	1092364	C,NA	T,NA	0.889662,NA	0.00679234,NA	0.00631051,NA	0.550107,NA	0.000250499	0.000384291
3	rs633141	1092478	T,NA	C,NA	0.889662,NA	0.00679234,NA	0.00631051,NA	0.550107,NA	0.000250499	0.000384291
3	rs614945	1087617	A,NA	C,NA	0.889662,NA	0.00679234,NA	0.00631051,NA	0.550107,NA	0.000250499	0.000384291
3	rs606327	1086702	A,NA	G,NA	0.889662,NA	0.00679234,NA	0.00631051,NA	0.550107,NA	0.000250499	0.000384291
3	rs630549	1086503	T,NA	C,NA	0.889662,NA	0.00679234,NA	0.00631051,NA	0.550107,NA	0.000250499	0.000384291
3	rs682243	1091986	G,NA	A,NA	0.889662,NA	0.00679234,NA	0.00631051,NA	0.550107,NA	0.000250499	0.000384291
3	rs608066	1087066	A,NA	G,NA	0.889662,NA	0.00679234,NA	0.00631051,NA	0.550107,NA	0.000250499	0.000384291
3	rs59057706	1087362	T,NA	C,NA	0.889662,NA	0.00679234,NA	0.00631051,NA	0.550107,NA	0.000250499	0.000384291
3	rs10012198	392289	C,C	T,T	0.602386,0.686508	0.00494738,0.0154748	0.00403991,0.0092144	0.656167,1.03118	0.000250478	0.000352494
3	rs10032470	1098169	C,NA	T,NA	0.110338,NA	-0.00678825,NA	0.00631051,NA	0.54966,NA	0.000250333	0.000384034
3	rs4974561	1097333	C,NA	A,NA	0.110338,NA	-0.00678825,NA	0.00631051,NA	0.54966,NA	0.000250333	0.000384034
3	rs10032349	1098222	G,NA	A,NA	0.110338,NA	-0.00678825,NA	0.00631051,NA	0.54966,NA	0.000250333	0.000384034
3	rs28847272	210654	G,NA	A,NA	0.969185,NA	0.014898,NA	0.0114407,NA	0.714774,NA	0.000250274	0.000383217
3	rs111558635	207378	G,NA	A,NA	0.969185,NA	0.0148931,NA	0.0114407,NA	0.714447,NA	0.000250166	0.00038305
3	rs10009823	233764	G,NA	C,NA	0.970179,NA	0.0151985,NA	0.0116239,NA	0.718886,NA	0.000250087	0.000384112
3	rs73793596	255594	A,NA	G,NA	0.970179,NA	0.0151985,NA	0.0116239,NA	0.718886,NA	0.000250087	0.000384112
3	rs6832109	235430	C,NA	T,NA	0.970179,NA	0.0151985,NA	0.0116239,NA	0.718886,NA	0.000250087	0.000384112
3	rs10013794	232680	C,NA	T,NA	0.970179,NA	0.0151985,NA	0.0116239,NA	0.718886,NA	0.000250087	0.000384112
3	rs73793570	232655	A,NA	G,NA	0.970179,NA	0.0151985,NA	0.0116239,NA	0.718886,NA	0.000250087	0.000384112
3	rs56147344	252501	T,NA	C,NA	0.971173,NA	0.0154954,NA	0.0118166,NA	0.721827,NA	0.000249941	0.000377033
3	rs566048292	992020	T,NA	C,NA	0.984095,NA	0.0112378,NA	0.0158037,NA	0.321452,NA	0.00024978	0.000371767
3	rs57793956	377833	A,A	G,G	0.60338,0.681548	0.00526638,0.0150382	0.00404163,0.00917557	0.715425,0.994708	0.000249708	0.000349328
3	rs28710261	620619	C,C	A,A	0.962227,0.974206	0.0295417,-0.0435253	0.0103707,0.0269663	2.35738,0.972596	0.000249629	0.00130265
3	rs13434589	216490	G,NA	T,NA	0.969185,NA	0.0148622,NA	0.0114407,NA	0.712371,NA	0.000249477	0.00038199
3	rs6814276	1057453	G,NA	A,NA	0.890656,NA	0.00698981,NA	0.00633559,NA	0.568774,NA	0.000249297	0.000382678
3	rs6831591	241764	G,NA	A,NA	0.970179,NA	0.0151623,NA	0.0116239,NA	0.716484,NA	0.000249293	0.000382882
3	rs2883228	228465	C,NA	T,NA	0.969185,NA	0.0149106,NA	0.0114407,NA	0.715625,NA	0.000249154	0.000382221
3	rs73793588	249537	A,NA	G,NA	0.970179,NA	0.0151493,NA	0.0116239,NA	0.715625,NA	0.00024901	0.000382444
3	rs73793592	251416	T,NA	A,NA	0.970179,NA	0.0151493,NA	0.0116239,NA	0.715625,NA	0.00024901	0.000382444
3	rs79460343	227948	C,NA	T,NA	0.970179,NA	0.0151493,NA	0.0116239,NA	0.715625,NA	0.00024901	0.000382444
3	rs7693217	233437	G,NA	C,NA	0.970179,NA	0.0151493,NA	0.0116239,NA	0.715625,NA	0.00024901	0.000382444
3	rs28799273	238895	G,NA	A,NA	0.970179,NA	0.0151493,NA	0.0116239,NA	0.715625,NA	0.00024901	0.000382444
3	rs115775983	628493	A,NA	G,NA	0.989066,NA	0.0449103,NA	0.0190121,NA	1.74072,NA	0.000249003	0.000746721
3	rs113149015	597021	T,NA	C,NA	0.95328,NA	-0.0141239,NA	0.0093687,NA	0.880526,NA	0.000248887	0.000388622
3	rs12503763	230237	C,C	T,T	0.988072,0.957341	0.0243512,0.0227678	0.0182119,0.0211527	0.741873,0.550108	0.000248821	0.000371514
3	rs636976	1088915	A,NA	G,NA	0.889662,NA	0.00674784,NA	0.00631051,NA	0.545256,NA	0.000248703	0.000381517
3	rs682787	1092158	C,NA	T,NA	0.889662,NA	0.00674784,NA	0.00631051,NA	0.545256,NA	0.000248703	0.000381517
3	rs681857	1091925	A,NA	G,NA	0.889662,NA	0.00674784,NA	0.00631051,NA	0.545256,NA	0.000248703	0.000381517
3	rs633954	1088272	T,NA	C,NA	0.889662,NA	0.00674784,NA	0.00631051,NA	0.545256,NA	0.000248703	0.000381517
3	rs584472	1088474	C,NA	G,NA	0.889662,NA	0.00674784,NA	0.00631051,NA	0.545256,NA	0.000248703	0.000381517
3	rs73793589	249567	G,NA	A,NA	0.970179,NA	0.0151002,NA	0.0116239,NA	0.712371,NA	0.000247942	0.000380791
3	rs74766229	220595	C,NA	T,NA	0.970179,NA	0.0151002,NA	0.0116239,NA	0.712371,NA	0.000247942	0.000380791
3	rs35728138	824347	A,NA	G,NA	0.878728,NA	-0.0110266,NA	0.00605664,NA	1.16323,NA	0.000247929	0.000400417
3	rs79799491	598981	A,A	G,G	0.884692,0.806548	-0.0143564,0.00212556	0.00619033,0.0108218	1.69068,0.0735102	0.000247386	0.000391421
3	rs73793600	257318	A,NA	G,NA	0.970179,NA	0.0150559,NA	0.0116239,NA	0.709447,NA	0.000246989	0.000379314
3	rs56079856	994011	T,T	G,G	0.833002,0.792659	-0.0105579,0.0145973	0.00530104,0.0105443	1.33341,0.779261	0.000246856	0.000365297
3	rs77983317	252998	G,NA	C,NA	0.971173,NA	0.0153504,NA	0.0118166,NA	0.712371,NA	0.000246846	0.000372404
3	rs145649355	295293	A,NA	G,NA	0.979125,NA	0.0157493,NA	0.0138296,NA	0.593831,NA	0.000246763	0.000379875
3	rs17165026	798511	T,T	C,C	0.907555,0.803571	0.00448891,0.0194702	0.00682591,0.0107594	0.291768,1.15268	0.000246029	0.000365104
3	rs73793599	256975	T,NA	C,NA	0.970179,NA	0.0150067,NA	0.0116239,NA	0.706206,NA	0.000245938	0.000377687
3	rs78644481	442657	A,NA	C,NA	0.978131,NA	0.00751009,NA	0.0135185,NA	0.237679,NA	0.000245278	0.000366309
3	rs7658064	258627	G,NA	A,NA	0.970179,NA	0.0149576,NA	0.0116239,NA	0.702971,NA	0.000244896	0.000376074
3	rs75915825	643249	G,NA	C,NA	0.848907,NA	-0.0105311,NA	0.00552061,NA	1.24839,NA	0.000244693	0.000381873
3	rs56308648	1041555	A,NA	G,NA	0.893638,NA	0.00688783,NA	0.00641306,NA	0.548508,NA	0.000244683	0.000379642
3	rs57193931	376379	A,A	G,G	0.602386,0.681548	0.00527751,0.014886	0.00403991,0.00917557	0.717977,0.979934	0.000244628	0.000342246
3	rs6854214	376888	A,A	C,C	0.602386,0.680556	0.00532395,0.0148737	0.00403991,0.00916798	0.726866,0.979934	0.000244448	0.000341598
3	rs72611198	599186	T,T	C,C	0.884692,0.806548	-0.0143149,0.00212556	0.00619033,0.0108218	1.68293,0.0735102	0.000244417	0.000386669
3	rs73219265	541234	A,NA	C,NA	0.904573,NA	-0.0116712,NA	0.00672948,NA	1.08167,NA	0.000243556	0.000386162
3	rs72611201	601054	C,C	G,G	0.884692,0.806548	-0.0142733,0.00236824	0.00619033,0.0108218	1.6752,0.0826124	0.00024309	0.000384504
3	rs7657860	258512	G,NA	A,NA	0.970179,NA	0.0148642,NA	0.0116239,NA	0.696844,NA	0.00024294	0.000373045
3	rs73793601	259638	G,NA	A,NA	0.970179,NA	0.0148642,NA	0.0116239,NA	0.696844,NA	0.00024294	0.000373045
3	rs143574218	801202	C,NA	T,NA	0.978131,NA	-0.00852846,NA	0.0135185,NA	0.277265,NA	0.000242885	0.000375843
3	rs55816452	216329	A,NA	C,NA	0.981113,NA	0.0162552,NA	0.0145245,NA	0.579923,NA	0.000242432	0.00036641
3	rs28512302	243936	G,NA	T,NA	0.970179,NA	0.0148267,NA	0.0116239,NA	0.694389,NA	0.000242163	0.000371842
3	rs6599283	1108936	C,NA	T,NA	0.900596,NA	0.00651697,NA	0.00660805,NA	0.489419,NA	0.000242137	0.000372528
3	rs604526	1086287	T,NA	C,NA	0.889662,NA	0.00657431,NA	0.00631051,NA	0.526509,NA	0.000241935	0.000371061
3	rs11737268	224452	A,A	G,G	0.808151,0.848214	-0.00528174,0.019032	0.00502127,0.0119134	0.533343,0.958031	0.00024125	0.000363285
3	rs11737263	224412	A,A	G,G	0.808151,0.848214	-0.00528174,0.019032	0.00502127,0.0119134	0.533343,0.958031	0.00024125	0.000363285
3	rs142448767	826045	A,NA	G,NA	0.988072,NA	0.0359142,NA	0.0182119,NA	1.3133,NA	0.000241065	0.000373134
3	rs116036181	831281	C,NA	T,NA	0.968191,NA	0.00659252,NA	0.0112664,NA	0.253019,NA	0.00024093	0.000372251
3	rs6599282	1108407	G,NA	A,NA	0.898608,NA	0.00623989,NA	0.00655017,NA	0.467529,NA	0.000240735	0.000369992
3	rs1481167	1110735	T,NA	C,NA	0.900596,NA	0.0064762,NA	0.00660805,NA	0.485368,NA	0.000240666	0.000370241
3	rs11726829	224948	C,C	T,T	0.808151,0.848214	-0.0052386,0.0190792	0.00502127,0.0119134	0.52751,0.961511	0.000240426	0.000362071
3	rs13147452	1078124	A,A	G,G	0.514911,0.686508	-0.00878452,0.00992075	0.00395606,0.0092144	1.57867,0.550316	0.000240047	0.000335253
3	rs140737865	284954	C,NA	G,NA	0.979125,NA	0.0153601,NA	0.0138296,NA	0.573962,NA	0.000239946	0.000369271
3	rs140416248	483946	T,NA	C,NA	0.987078,NA	-0.01813,NA	0.0175062,NA	0.522339,NA	0.000239764	0.000363858
3	rs60085185	1050636	T,NA	C,NA	0.89662,NA	0.00701942,NA	0.00649407,NA	0.553241,NA	0.000239601	0.000372444
3	rs11723804	379152	G,G	C,C	0.60338,0.681548	0.00522044,0.0148335	0.00404163,0.00917557	0.706697,0.974864	0.000238953	0.000334603
3	rs11248029	614672	T,T	C,C	0.884692,0.805556	-0.0142733,0.00183094	0.00619033,0.0108009	1.6752,0.0627885	0.000238941	0.000377974
3	rs75904570	592348	A,A	T,T	0.885686,0.806548	-0.0143689,0.00140308	0.0062137,0.0108218	1.68293,0.0472843	0.00023886	0.000377757
3	rs13106356	1087901	G,G	A,A	0.514911,0.685516	-0.00878452,0.00986095	0.00395606,0.00920651	1.57867,0.546481	0.000238659	0.000333332
3	rs72611200	600826	A,A	G,G	0.884692,0.806548	-0.0142275,0.00217409	0.00619033,0.0108218	1.66672,0.0753184	0.000238637	0.000377409
3	rs13119696	1098797	C,NA	G,NA	0.110338,NA	-0.00648392,NA	0.00631051,NA	0.516849,NA	0.000238552	0.000365835
3	rs111533894	1070965	A,NA	G,NA	0.89165,NA	0.00693319,NA	0.00636104,NA	0.559506,NA	0.00023848	0.000366293
3	rs10213001	742591	A,A	G,G	0.956262,0.984127	-0.00688704,-0.0124496	0.00966771,0.0342017	0.322182,0.145175	0.00023765	0.000364536
3	rs61792124	327198	T,T	C,C	0.637177,0.683532	0.0054096,0.0138877	0.00411209,0.00919092	0.725082,0.883456	0.000237385	0.000331143
3	rs28697064	492561	T,T	A,A	0.644135,0.701389	-0.000779374,0.0179377	0.0041296,0.00934051	0.070425,1.26119	0.000236659	0.00037084
3	rs73222839	781577	G,G	C,C	0.942346,0.875992	0.0169165,0.0244072	0.00848241,0.0129696	1.33612,1.22291	0.000236628	0.000346327
3	rs10902759	787479	C,C	T,T	0.220676,0.295635	0.0161377,0.0276241	0.00476763,0.00936756	3.14741,2.49635	0.000236525	0.000518791
3	rs6836902	219140	G,NA	A,NA	0.969185,NA	0.0149896,NA	0.0114407,NA	0.720948,NA	0.000235927	0.000362158
3	rs7663102	702843	T,T	C,C	0.956262,0.984127	-0.00535606,-0.0203719	0.00966771,0.0342017	0.236895,0.258521	0.00023535	0.000361516
3	rs80075344	1043316	T,NA	C,NA	0.893638,NA	0.00662816,NA	0.00641306,NA	0.520927,NA	0.00023515	0.000364582
3	rs565533229	293321	C,NA	T,NA	0.987078,NA	-0.00404395,NA	0.0175062,NA	0.0876112,NA	0.000234566	0.000338844
3	rs10212688	351044	C,C	T,T	0.631213,0.681548	0.00464516,0.0151905	0.00409792,0.00917557	0.590088,1.00959	0.000234512	0.000330693
3	rs112883152	1081755	T,NA	C,NA	0.893638,NA	0.00707145,NA	0.00641306,NA	0.568358,NA	0.000234352	0.000359942
3	rs6850477	391353	C,C	T,T	0.60338,0.686508	0.00513317,0.0147616	0.00404163,0.0092144	0.690245,0.961962	0.000234009	0.000328161
3	rs73072227	1049387	T,NA	C,NA	0.89662,NA	0.0068439,NA	0.00649407,NA	0.534702,NA	0.000233417	0.000362632
3	rs114662503	596363	A,NA	C,NA	0.950298,NA	-0.0113289,NA	0.00909753,NA	0.671555,NA	0.000232759	0.00035567
3	rs7682616	352955	A,A	G,G	0.60338,0.681548	0.00514505,0.014781	0.00404163,0.00917557	0.692475,0.969807	0.000232568	0.000326123
3	rs115956181	572426	A,NA	G,NA	0.992048,NA	0.0506908,NA	0.0222601,NA	1.64256,NA	0.000231698	0.000567458
3	rs11247978	1186494	C,C	G,G	0.56163,0.805556	-0.00861156,0.0104654	0.00398468,0.0108009	1.51311,0.47811	0.000231203	0.0003235
3	rs113070007	206852	G,NA	T,NA	0.969185,NA	0.01395,NA	0.0114407,NA	0.652239,NA	0.000230706	0.000353096
3	rs112511864	206925	G,NA	A,NA	0.969185,NA	0.01395,NA	0.0114407,NA	0.652239,NA	0.000230706	0.000353096
3	rs112902095	206805	C,NA	T,NA	0.969185,NA	0.01395,NA	0.0114407,NA	0.652239,NA	0.000230706	0.000353096
3	rs3816680	781111	T,T	C,C	0.942346,0.875992	0.0167822,0.0243618	0.00848241,0.0129696	1.31989,1.21947	0.000230532	0.000337532
3	rs77092940	831561	A,NA	G,NA	0.980119,NA	0.010362,NA	0.0141639,NA	0.333081,NA	0.000230434	0.000356205
3	rs7697421	344685	C,C	T,T	0.60338,0.681548	0.00513317,0.0147338	0.00404163,0.00917557	0.690245,0.965266	0.000230181	0.000322854
3	rs56118250	742078	A,A	C,C	0.955268,0.984127	-0.00610486,-0.0133563	0.00956466,0.0342017	0.281252,0.157294	0.000230049	0.000353195
3	rs72611197	598025	G,G	A,A	0.884692,0.805556	-0.0141444,0.00173414	0.00619033,0.0108009	1.65134,0.059263	0.000229756	0.000363292
3	rs111641016	326944	A,A	G,G	0.635189,0.68254	0.00535809,0.0137501	0.00410728,0.00918321	0.716584,0.871878	0.000229726	0.000322134
3	rs6853198	326475	A,A	T,T	0.637177,0.683532	0.0052739,0.0139097	0.00411209,0.00919092	0.699721,0.885481	0.000229725	0.0003212
3	rs80297768	1177473	C,NA	T,NA	0.940358,NA	0.00800311,NA	0.00834865,NA	0.471398,NA	0.000229344	0.000358517
3	rs28586910	656604	T,NA	G,NA	0.837972,NA	-0.00211877,NA	0.00536574,NA	0.159305,NA	0.00022922	0.00031093
3	rs74921869	1013382	A,A	G,G	0.796223,0.719246	-0.0111104,0.00258746	0.00490845,0.00951265	1.62703,0.104787	0.000228855	0.000342923
3	rs28374671	1062028	C,NA	T,NA	0.890656,NA	0.00642188,NA	0.00633559,NA	0.507569,NA	0.000228423	0.000350391
3	rs80343107	1152336	T,NA	C,NA	0.939364,NA	0.00793859,NA	0.00828432,NA	0.471176,NA	0.000228325	0.000356281
3	rs13143527	1006772	G,G	A,A	0.40159,0.710317	0.00758361,0.00975407	0.00403319,0.00942357	1.22136,0.521959	0.000228261	0.000334734
3	rs649616	1091107	T,NA	C,NA	0.889662,NA	0.00617857,NA	0.00631051,NA	0.484743,NA	0.000227805	0.000349232
3	rs10006164	1021598	A,A	G,G	0.60338,0.695437	0.0113092,0.00545707	0.00404163,0.00928829	2.28911,0.254259	0.000227481	0.000306128
3	rs17164972	747810	T,T	C,C	0.959245,0.910714	0.0243234,-0.00929951	0.00999958,0.0149907	1.82399,0.271626	0.000227303	0.000317922
3	rs10033163	1095422	A,NA	G,NA	0.893638,NA	0.00685512,NA	0.00641306,NA	0.545002,NA	0.000227022	0.00034858
3	rs115916087	456836	G,NA	A,NA	0.983101,NA	-0.00728281,NA	0.0153396,NA	0.19726,NA	0.000226978	0.00033025
3	rs72613103	615841	G,G	C,C	0.884692,0.805556	-0.0140986,0.00168575	0.00619033,0.0108009	1.64292,0.0575093	0.000226539	0.000358147
3	rs61792123	325883	C,C	A,A	0.637177,0.683532	0.0052739,0.0138127	0.00411209,0.00919092	0.699721,0.876558	0.000226424	0.000316603
3	rs71602496	661002	G,NA	A,NA	0.840954,NA	-0.00248001,NA	0.0054062,NA	0.189482,NA	0.000226403	0.000310001
3	rs116603332	422583	C,NA	T,NA	0.983101,NA	-0.00722701,NA	0.0153396,NA	0.195489,NA	0.000226217	0.000329202
3	rs10213196	742592	T,T	C,C	0.956262,0.984127	-0.00660098,-0.0124496	0.00966771,0.0342017	0.305622,0.145175	0.000226203	0.000346919
3	rs142550206	263236	C,NA	T,NA	0.985089,NA	0.007021,NA	0.0163138,NA	0.175923,NA	0.000226112	0.00033871
3	rs62296062	1021059	G,G	A,A	0.774354,0.997024	-0.00599277,0.105916	0.00472994,0.078473	0.687907,0.751758	0.000225622	0.000330307
3	rs68126535	340889	T,T	C,C	0.60338,0.681548	0.00513317,0.0146002	0.00404163,0.00917557	0.690245,0.952477	0.000225458	0.000316254
3	rs6837456	326493	T,T	C,C	0.637177,0.683532	0.00522868,0.0138587	0.00411209,0.00919092	0.691357,0.880779	0.000225306	0.000315277
3	rs142700748	234362	C,NA	T,NA	0.969185,NA	0.00770489,NA	0.0114407,NA	0.300462,NA	0.000225169	0.000346105
3	rs28568555	661931	T,NA	C,NA	0.840954,NA	-0.00243073,NA	0.0054062,NA	0.185096,NA	0.000224515	0.000307796
3	rs139694262	1204876	T,NA	C,NA	0.988072,NA	0.0167887,NA	0.0182119,NA	0.447813,NA	0.000223691	0.000331617
3	rs190040135	610937	A,NA	C,NA	0.985089,NA	-0.0155473,NA	0.0163138,NA	0.467775,NA	0.000223461	0.000338562
3	rs150781969	857875	C,NA	A,NA	0.985089,NA	0.0266468,NA	0.0163138,NA	0.989756,NA	0.000223145	0.00035369
3	rs617633	1077880	A,NA	G,NA	0.890656,NA	0.00624898,NA	0.00633559,NA	0.489494,NA	0.000222894	0.000341944
3	rs113826088	866428	T,NA	C,NA	0.99006,NA	-0.006981,NA	0.01993,NA	0.138985,NA	0.000222749	0.000334558
3	rs9992322	1067032	A,NA	G,NA	0.892644,NA	0.0066974,NA	0.00638686,NA	0.531133,NA	0.000222573	0.000341822
3	rs111388896	1159866	T,NA	C,NA	0.956262,NA	0.00165361,NA	0.00966771,NA	0.0633916,NA	0.000222564	0.000342613
3	rs11726436	1045971	A,A	G,G	0.492048,0.41369	-0.00777455,0.0128488	0.0039548,0.00867965	1.30701,0.857661	0.000222207	0.000326527
3	rs73217589	326803	A,A	G,G	0.637177,0.683532	0.00522868,0.0137616	0.00411209,0.00919092	0.691357,0.871878	0.000222081	0.000310781
3	rs7682141	1045184	T,NA	C,NA	0.89662,NA	0.00649362,NA	0.00649407,NA	0.498469,NA	0.000222019	0.000344547
3	rs11732259	1064557	G,NA	A,NA	0.89165,NA	0.00644767,NA	0.00636104,NA	0.507569,NA	0.000221989	0.000340736
3	rs11728360	1107278	A,NA	G,NA	0.89662,NA	0.00566164,NA	0.00649407,NA	0.416452,NA	0.000221841	0.000338946
3	rs116234163	881141	T,NA	G,NA	0.986084,NA	0.0261826,NA	0.0168779,NA	0.917822,NA	0.000221823	0.000352848
3	rs72611202	612658	T,T	C,C	0.884692,0.806548	-0.0140154,0.00164055	0.00619033,0.0108218	1.62765,0.0557615	0.00022172	0.000350423
3	rs73792041	896631	G,NA	C,NA	0.889662,NA	-0.00764157,NA	0.00631051,NA	0.646039,NA	0.00022168	0.000328276
3	rs28583078	659371	A,NA	G,NA	0.840954,NA	-0.0023411,NA	0.0054062,NA	0.177187,NA	0.000221169	0.000303892
3	rs116616956	793295	G,NA	A,NA	0.975149,NA	-0.00217543,NA	0.0127009,NA	0.0634854,NA	0.000220532	0.000336008
3	rs17329078	347194	G,G	A,A	0.632207,0.681548	0.00478587,0.0145764	0.00410023,0.00917557	0.614177,0.950206	0.000220363	0.000309905
3	rs140615665	485551	C,NA	T,NA	0.987078,NA	-0.0165215,NA	0.0175062,NA	0.461808,NA	0.000219994	0.000333953
3	rs3891250	658304	T,NA	G,NA	0.840954,NA	-0.00229628,NA	0.0054062,NA	0.173265,NA	0.000219536	0.00030199
3	rs61792147	341319	G,G	A,A	0.60338,0.681548	0.00508724,0.0144959	0.00404163,0.00917557	0.681654,0.942542	0.000219374	0.000308
3	rs73072125	500033	T,NA	G,NA	0.987078,NA	-0.0164655,NA	0.0175062,NA	0.459754,NA	0.000219368	0.000333007
3	rs6825544	350579	A,A	G,G	0.632207,0.681548	0.00482731,0.0144767	0.00410023,0.00917557	0.621484,0.940727	0.000219186	0.000308039
3	rs7439657	347470	C,C	G,G	0.632207,0.681548	0.00482731,0.0144767	0.00410023,0.00917557	0.621484,0.940727	0.000219186	0.000308039
3	rs36096962	1196580	C,C	T,T	0.895626,0.587302	-0.00967637,0.0128895	0.00646666,0.00868273	0.871073,0.861139	0.000218747	0.000322197
3	rs875475	1192409	A,A	G,G	0.496024,0.639881	-0.00968221,0.00571045	0.00395442,0.00890493	1.84323,0.282872	0.000218702	0.000307373
3	rs671790	1076885	G,NA	C,NA	0.89165,NA	0.00631858,NA	0.00636104,NA	0.494103,NA	0.000218007	0.000334565
3	rs112300904	326904	A,A	G,G	0.637177,0.683532	0.00518346,0.0137105	0.00411209,0.00919092	0.683036,0.867211	0.000217853	0.000305112
3	rs114801852	206793	T,NA	C,NA	0.984095,NA	0.00784436,NA	0.0158037,NA	0.207861,NA	0.000217797	0.000326403
3	rs1904931	1113257	A,NA	G,NA	0.945328,NA	-0.00578529,NA	0.00869693,NA	0.295922,NA	0.000217777	0.000328267
3	rs78509705	955035	T,NA	C,NA	0.99006,NA	-0.00646566,NA	0.01993,NA	0.127482,NA	0.000217665	0.000327047
3	rs145190947	683551	C,NA	T,NA	0.99006,NA	0.00427898,NA	0.01993,NA	0.0809213,NA	0.000217468	0.00032651
3	rs190575367	1018492	T,NA	C,NA	0.985089,NA	0.00937639,NA	0.0163138,NA	0.247598,NA	0.000217397	0.000332298
3	rs7655981	325980	A,A	G,G	0.637177,0.68254	0.00522868,0.013699	0.00411209,0.00918321	0.691357,0.867211	0.000217209	0.000303996
3	rs72613104	623498	G,G	T,T	0.883698,0.795635	-0.0139732,0.00242585	0.00616728,0.0106009	1.62948,0.0867172	0.000217091	0.000342921
3	rs116803324	343192	A,NA	C,NA	0.978131,NA	-0.00513768,NA	0.0135185,NA	0.152483,NA	0.000216849	0.000337002
3	rs116648705	691067	A,NA	G,NA	0.966203,NA	0.000664853,NA	0.0109412,NA	0.0215704,NA	0.000216795	0.000331886
3	rs11736950	1107376	T,NA	C,NA	0.900596,NA	0.00572234,NA	0.00660805,NA	0.41284,NA	0.000216451	0.000332602
3	rs141195587	363419	G,NA	T,NA	0.972167,NA	-0.00180187,NA	0.0120196,NA	0.0551057,NA	0.000216383	0.000337043
3	rs73221108	708143	C,NA	T,NA	0.972167,NA	-0.00184929,NA	0.0120196,NA	0.0566427,NA	0.000216188	0.000333756
3	rs149699552	252370	C,NA	T,NA	0.979125,NA	0.0138038,NA	0.0138296,NA	0.497282,NA	0.000216168	0.00033228
3	rs73221113	718868	A,A	G,G	0.956262,0.984127	-0.00561535,-0.014586	0.00966771,0.0342017	0.250766,0.174077	0.000216002	0.00033206
3	rs77186370	933837	A,NA	C,NA	0.983101,NA	0.00229873,NA	0.0153396,NA	0.055084,NA	0.000215739	0.000322673
3	rs184624056	259809	G,NA	A,NA	0.978131,NA	-0.0164964,NA	0.0135185,NA	0.652946,NA	0.000215402	0.000329404
3	rs12646225	696848	T,T	C,C	0.888668,0.725198	0.00992731,0.0169409	0.00628579,0.00957558	0.9421,1.11427	0.000215345	0.000329908
3	rs62295470	841533	C,C	T,T	0.928429,0.921627	-0.00273069,-0.0223333	0.00767004,0.0159053	0.141568,0.795131	0.000215079	0.000331834
3	rs78667721	633571	A,A	G,G	0.883698,0.795635	-0.013756,0.00359617	0.00616728,0.0106009	1.5898,0.134047	0.000214492	0.000338484
3	rs76444973	816756	T,NA	C,NA	0.924453,NA	0.0172892,NA	0.00748151,NA	1.68117,NA	0.000214221	0.000331579
3	rs140734551	815760	T,NA	C,NA	0.988072,NA	0.0335389,NA	0.0182119,NA	1.18353,NA	0.000213717	0.000330101
3	rs143102140	683556	A,NA	G,NA	0.99006,NA	0.00387895,NA	0.01993,NA	0.0727919,NA	0.000213705	0.000320961
3	rs17718976	313947	G,NA	A,NA	0.962227,NA	-0.0124223,NA	0.0103707,NA	0.636418,NA	0.000213136	0.000328454
3	rs111632154	1012300	C,NA	T,NA	0.954274,NA	0.00268055,NA	0.00946506,NA	0.109568,NA	0.000212938	0.000328411
3	rs34483255	338851	T,T	C,C	0.604374,0.68254	0.0050435,0.0143566	0.00404338,0.00918321	0.673111,0.928226	0.000212824	0.000299206
3	rs34910327	712048	A,A	G,G	0.796223,0.830357	-0.0178371,-0.027027	0.00490845,0.0113894	3.55424,1.75338	0.000212716	0.00041276
3	rs73221107	708051	T,NA	C,NA	0.972167,NA	-0.0015926,NA	0.0120196,NA	0.0483767,NA	0.000212242	0.000327558
3	rs72613105	627514	A,A	G,G	0.883698,0.796627	-0.0138437,0.00276064	0.00616728,0.0106201	1.60577,0.099684	0.000211857	0.000334482
3	rs6853199	324435	A,A	G,G	0.704771,0.68254	0.00553942,0.0141889	0.00433447,0.00918321	0.696259,0.91249	0.000211664	0.000300512
3	rs56968267	827253	G,G	A,A	0.540755,0.578373	0.00921202,0.000753329	0.0039675,0.00865635	1.69379,0.0312133	0.000211548	0.000350578
3	rs142943203	972095	T,NA	C,NA	0.987078,NA	0.0314519,NA	0.0175062,NA	1.14029,NA	0.000211333	0.000326026
3	rs143823823	214437	G,NA	A,NA	0.979125,NA	0.0134341,NA	0.0138296,NA	0.479715,NA	0.000211256	0.000324638
3	rs3762868	337271	T,T	G,G	0.622266,0.681548	0.00534655,0.0145807	0.00407811,0.00917557	0.721601,0.950615	0.00021123	0.000298886
3	rs73221126	727695	C,C	A,A	0.956262,0.984127	-0.00568182,-0.0127325	0.00966771,0.0342017	0.254358,0.148933	0.000210751	0.000324066
3	rs56905415	345252	C,C	T,T	0.646123,0.686508	0.00436013,0.0147847	0.00413481,0.0092144	0.535128,0.964172	0.000210455	0.000297675
3	rs61795006	253601	G,G	C,C	0.824056,0.848214	-0.00722609,0.0175173	0.00519247,0.0119134	0.78508,0.849377	0.000210219	0.000322324
3	rs11947526	482661	G,NA	C,NA	0.987078,NA	-0.0155986,NA	0.0175062,NA	0.428395,NA	0.000210171	0.000319095
3	rs72613106	628693	T,T	C,C	0.883698,0.796627	-0.013802,0.00285645	0.00616728,0.0106201	1.59816,0.103498	0.000210145	0.000331726
3	rs115679552	1019834	A,NA	G,NA	0.985089,NA	0.00871064,NA	0.0163138,NA	0.226666,NA	0.000209906	0.000320791
3	rs4690313	780883	C,C	A,A	0.22664,0.300595	0.0158176,0.0273445	0.00472259,0.00932283	3.0915,2.47414	0.000209708	0.000465133
3	rs11727981	333596	G,G	C,C	0.60338,0.68254	0.00504132,0.0141791	0.00404163,0.00918321	0.673111,0.911568	0.000209482	0.000294386
3	rs11729532	333384	G,G	A,A	0.60338,0.68254	0.00504132,0.0141791	0.00404163,0.00918321	0.673111,0.911568	0.000209482	0.000294386
3	rs113162129	876921	A,NA	G,NA	0.99006,NA	-0.00554354,NA	0.01993,NA	0.107406,NA	0.000209194	0.000314533
3	rs77078697	252048	C,C	T,T	0.824056,0.848214	-0.00718354,0.0175173	0.00519247,0.0119134	0.778518,0.849377	0.000208355	0.000319448
3	rs183653624	494658	G,NA	A,NA	0.987078,NA	-0.0153986,NA	0.0175062,NA	0.42128,NA	0.000208175	0.000316076
3	rs62295467	836831	A,A	G,G	0.931412,0.920635	-0.00472249,-0.0189956	0.00782246,0.0158141	0.262778,0.638873	0.000207962	0.000322791
3	rs28579427	1062281	A,NA	G,NA	0.89165,NA	0.00596713,NA	0.00636104,NA	0.458164,NA	0.000207944	0.000318969
3	rs190027346	392152	C,NA	A,NA	0.988072,NA	-0.0161032,NA	0.0182119,NA	0.424144,NA	0.000207883	0.000315291
3	rs113267202	768977	T,NA	G,NA	0.983101,NA	0.00924012,NA	0.0153396,NA	0.262069,NA	0.000207737	0.000324642
3	rs113061374	1052662	T,NA	C,NA	0.958251,NA	0.00317546,NA	0.00988495,NA	0.126083,NA	0.000207582	0.000318828
3	rs61792145	338884	A,A	G,G	0.604374,0.68254	0.00499756,0.0142574	0.00404338,0.00918321	0.664615,0.918903	0.00020735	0.000291773
3	rs10007206	626497	G,G	T,T	0.883698,0.796627	-0.013756,0.00280855	0.00616728,0.0106201	1.5898,0.101588	0.000207169	0.000326979
3	rs61481977	344405	G,G	T,T	0.646123,0.686508	0.00436013,0.0146804	0.00413481,0.0092144	0.535128,0.954232	0.00020712	0.000292976
3	rs73219300	706034	T,T	A,A	0.956262,0.984127	-0.00481443,-0.0185165	0.00966771,0.0342017	0.208667,0.230447	0.000206498	0.000317125
3	rs116529450	281408	A,NA	C,NA	0.979125,NA	0.0130281,NA	0.0138296,NA	0.460709,NA	0.000206155	0.0003167
3	rs11731238	1063833	G,NA	A,NA	0.89165,NA	0.0058941,NA	0.00636104,NA	0.450828,NA	0.000205989	0.000315938
3	rs55901060	336494	A,A	T,T	0.60338,0.681548	0.00494949,0.0142977	0.00404163,0.00917557	0.656167,0.923804	0.000205918	0.000289879
3	rs150318646	1203523	A,NA	G,NA	0.99006,NA	0.0204305,NA	0.01993,NA	0.515259,NA	0.000205726	0.00031562
3	rs11728995	394392	G,G	C,C	0.619284,0.686508	0.00443645,0.014988	0.00407187,0.0092144	0.55922,0.9837	0.000205366	0.000292699
3	rs56121601	725109	T,T	G,G	0.954274,0.983135	-0.00518981,-0.0166225	0.00946506,0.0331973	0.233976,0.210019	0.000205282	0.000314442
3	rs150714394	832962	C,NA	T,NA	0.975149,NA	-0.000356373,NA	0.0127009,NA	0.00983208,NA	0.000205088	0.000309032
3	rs11553326	724884	T,T	C,C	0.955268,0.984127	-0.00545152,-0.0131157	0.00956466,0.0342017	0.245116,0.154057	0.000205003	0.000314613
3	rs76927558	838849	A,A	G,G	0.959245,0.920635	-0.00170083,-0.0197204	0.00999958,0.0158141	0.0630143,0.672858	0.000204734	0.000312942
3	rs6819237	351741	C,C	T,T	0.631213,0.685516	0.00450718,0.0148309	0.00409792,0.00920651	0.566408,0.969807	0.000204586	0.000289599
3	rs10155282	814719	A,A	G,G	0.293241,0.169643	0.013253,0.0243212	0.00434302,0.0113894	2.64272,1.48509	0.000204535	0.000331304
3	rs73221106	707600	A,A	G,G	0.956262,0.984127	-0.00493853,-0.0172172	0.00966771,0.0342017	0.215046,0.211349	0.000204522	0.000314163
3	rs61795007	255264	A,A	G,G	0.824056,0.848214	-0.00714097,0.0174188	0.00519247,0.0119134	0.771979,0.84252	0.000204311	0.000313231
3	rs61793688	397047	T,T	C,C	0.675944,0.691468	0.00480738,0.0139843	0.00422449,0.0092548	0.59324,0.883456	0.000203981	0.000287738
3	rs112405464	693220	C,NA	T,NA	0.963221,NA	0.0108531,NA	0.0105045,NA	0.520689,NA	0.000203863	0.000303376
3	rs111572776	1052762	A,NA	G,NA	0.958251,NA	0.00339776,NA	0.00988495,NA	0.136054,NA	0.00020381	0.000312963
3	rs114783055	549559	A,NA	G,NA	0.972167,NA	0.0129103,NA	0.0120196,NA	0.548557,NA	0.000203719	0.000301395
3	rs73221123	726202	T,T	C,C	0.956262,0.984127	-0.00580732,-0.00948008	0.00966771,0.0342017	0.261184,0.106993	0.000203472	0.000313009
3	rs112899466	272177	A,NA	G,NA	0.970179,NA	0.0125636,NA	0.0116239,NA	0.553205,NA	0.000203379	0.000311783
3	rs3816474	1050653	A,A	G,G	0.229622,0.257937	-0.00998048,-0.00608228	0.0047009,0.00977071	1.47178,0.272774	0.000203367	0.000273891
3	rs112069922	1034997	T,NA	C,NA	0.958251,NA	0.00342693,NA	0.00988495,NA	0.137374,NA	0.000203327	0.000312213
3	rs115799425	350083	C,NA	A,NA	0.971173,NA	-0.00096892,NA	0.0118166,NA	0.0293513,NA	0.000203189	0.000316093
3	rs73219276	596631	A,NA	G,NA	0.837972,NA	-0.00911438,NA	0.00536574,NA	1.04871,NA	0.00020317	0.000319132
3	rs17165126	869446	C,NA	G,NA	0.979125,NA	0.000144582,NA	0.0138296,NA	0.0036378,NA	0.000203024	0.000308193
3	rs151010222	1085016	T,NA	C,NA	0.989066,NA	-0.0126443,NA	0.0190121,NA	0.295843,NA	0.000202886	0.000305966
3	rs61792114	289139	T,T	A,A	0.822068,0.815476	-0.00706717,0.0157201	0.00516962,0.0110197	0.765465,0.813291	0.000202723	0.000311498
3	rs73221120	722306	A,A	G,G	0.956262,0.984127	-0.00523608,-0.0144115	0.00966771,0.0342017	0.230556,0.171671	0.000202291	0.000310898
3	rs75225795	631981	C,NA	T,NA	0.983101,NA	9.48986e-05,NA	0.0153396,NA	0.00214902,NA	0.000202104	0.000300534
3	rs11731239	1063836	G,NA	A,NA	0.88668,NA	0.00612021,NA	0.00623739,NA	0.486134,NA	0.000202029	0.000308657
3	rs11946373	446004	G,NA	C,NA	0.964215,NA	-0.00653072,NA	0.0106439,NA	0.268007,NA	0.000202021	0.000311911
3	rs142289079	506156	A,NA	C,NA	0.980119,NA	-0.0113911,NA	0.0141639,NA	0.375446,NA	0.000201608	0.000312732
3	rs56187241	738275	T,T	C,C	0.955268,0.983135	-0.00576377,-0.0102432	0.00956466,0.0331973	0.262197,0.120527	0.00020151	0.000309428
3	rs74570414	276449	T,NA	C,NA	0.970179,NA	0.0124165,NA	0.0116239,NA	0.544493,NA	0.00020134	0.000308626
3	rs11730564	514201	T,NA	G,NA	0.861829,NA	-0.0105036,NA	0.00572955,NA	1.17543,NA	0.00020072	0.000315972
3	rs7687112	243556	G,G	A,A	0.818091,0.848214	-0.00721649,0.0178699	0.00512521,0.0119134	0.798275,0.874137	0.000200708	0.00030857
3	rs182396251	918709	A,NA	G,NA	0.99006,NA	-0.000201783,NA	0.01993,NA	0.00352252,NA	0.000200432	0.000311673
3	rs34509509	888361	A,NA	C,NA	0.838966,NA	-0.00715899,NA	0.00537909,NA	0.737017,NA	0.00020043	0.000306672
3	rs61793698	426484	C,C	T,T	0.666004,0.713294	0.00460661,0.0150735	0.00419209,0.00945258	0.56572,0.955492	0.000200424	0.000285214
3	rs73221118	721626	A,NA	G,NA	0.971173,NA	-0.00153538,NA	0.0118166,NA	0.0473924,NA	0.000200277	0.000309014
3	rs73221128	728111	T,T	C,C	0.956262,0.984127	-0.00542653,-0.0122426	0.00966771,0.0342017	0.240642,0.142439	0.000200248	0.00030787
3	rs73221117	721340	G,G	T,T	0.956262,0.984127	-0.00514851,-0.0145906	0.00966771,0.0342017	0.22596,0.17414	0.000200165	0.000307603
3	rs148919072	359263	A,NA	G,NA	0.991054,NA	-0.0158314,NA	0.0209976,NA	0.345947,NA	0.000200058	0.0003059
3	rs112588707	894659	C,NA	T,NA	0.99006,NA	-0.0044125,NA	0.01993,NA	0.0836613,NA	0.000199819	0.000300689
3	rs28856334	1178596	T,NA	G,NA	0.869781,NA	0.00333712,NA	0.00587486,NA	0.244116,NA	0.000199641	0.000306233
3	rs73219723	992087	C,NA	T,NA	0.936382,NA	-0.0035146,NA	0.00810069,NA	0.177579,NA	0.000199464	0.000299406
3	rs6856961	294017	T,NA	C,NA	0.969185,NA	0.0112965,NA	0.0114407,NA	0.490189,NA	0.000199394	0.000305186
3	rs79773693	627238	T,NA	C,NA	0.974155,NA	0.0122124,NA	0.0124606,NA	0.485393,NA	0.000199371	0.000295097
3	rs73221127	727939	G,G	C,C	0.956262,0.984127	-0.00517109,-0.0141857	0.00966771,0.0342017	0.227143,0.16857	0.00019929	0.000306277
3	rs11731933	239159	A,A	G,G	0.821074,0.848214	-0.00716122,0.0172685	0.00515836,0.0119134	0.782375,0.832104	0.00019929	0.000306217
3	rs55646005	793044	A,NA	C,NA	0.982107,NA	0.00815723,NA	0.014915,NA	0.233262,NA	0.000199271	0.000310693
3	rs2011095	448434	G,G	C,C	0.67495,0.714286	0.00334779,0.0161906	0.00422113,0.0094624	0.368843,1.06011	0.000199216	0.000287994
3	rs55711923	288697	T,NA	C,NA	0.969185,NA	0.0113415,NA	0.0114407,NA	0.492782,NA	0.000199208	0.000305037
3	rs73221115	720306	C,C	T,T	0.956262,0.984127	-0.0051068,-0.0146667	0.00966771,0.0342017	0.22378,0.175193	0.000199131	0.000306002
3	rs58145935	328511	G,G	A,A	0.604374,0.684524	0.00471951,0.0142753	0.00404338,0.00919868	0.614177,0.918329	0.000198824	0.000281609
3	rs148739902	506133	T,NA	C,NA	0.977137,NA	0.0137315,NA	0.0132281,NA	0.523973,NA	0.000198787	0.000300505
3	rs75049882	293796	C,NA	G,NA	0.969185,NA	0.0112464,NA	0.0114407,NA	0.487315,NA	0.000198719	0.000304144
3	rs568329347	323126	A,NA	G,NA	0.988072,NA	-0.0150482,NA	0.0182119,NA	0.388658,NA	0.000198468	0.000301089
3	rs76493568	984413	A,NA	G,NA	0.966203,NA	0.0211838,NA	0.0109412,NA	1.27696,NA	0.000198418	0.000305978
3	rs10003142	291759	G,G	C,C	0.777336,0.814484	-0.00297468,0.0182281	0.00475237,0.0109969	0.274614,1.01142	0.000198396	0.000299004
3	rs112260350	882104	T,NA	C,NA	0.99006,NA	-0.00418759,NA	0.01993,NA	0.0790536,NA	0.000198079	0.00029812
3	rs72613107	634601	A,A	G,G	0.882704,0.795635	-0.0134055,0.0035008	0.00614455,0.0106009	1.53563,0.130052	0.000197971	0.00031206
3	rs79881735	888154	T,NA	C,NA	0.951292,NA	-0.000628072,NA	0.00918509,NA	0.024346,NA	0.000197868	0.000298246
3	rs192265529	459500	C,NA	G,NA	0.988072,NA	-0.0149327,NA	0.0182119,NA	0.384842,NA	0.000197503	0.000299633
3	rs142530150	729219	T,T	C,C	0.956262,0.984127	-0.00525905,-0.0129611	0.00966771,0.0342017	0.231766,0.151985	0.000197453	0.000303513
3	rs17721766	744538	T,T	C,C	0.956262,0.984127	-0.00521717,-0.0132441	0.00966771,0.0342017	0.229561,0.155782	0.000197166	0.000303052
3	rs4549329	239785	A,A	T,T	0.819085,0.848214	-0.00717212,0.0175691	0.00513615,0.0119134	0.788896,0.852997	0.000196926	0.000302614
3	rs2352936	290914	G,G	A,A	0.77833,0.815476	-0.00297944,0.018213	0.00475997,0.0110197	0.274614,1.0071	0.000196817	0.000296669
3	rs190366852	783239	T,NA	C,NA	0.99006,NA	-0.0294687,NA	0.01993,NA	0.856221,NA	0.000196785	0.000302936
3	rs56327123	275207	A,NA	C,NA	0.970179,NA	0.0120724,NA	0.0116239,NA	0.524333,NA	0.000196771	0.000301548
3	rs114164738	1023557	A,NA	G,NA	0.967197,NA	-0.00613531,NA	0.0111,NA	0.236236,NA	0.000196257	0.000291494
3	rs57794368	642778	T,T	C,C	0.989066,0.979167	0.0033589,-0.052356	0.0190121,0.0299292	0.0656197,1.09564	0.000196215	0.000311822
3	rs77279928	278095	C,NA	A,NA	0.970179,NA	0.0120215,NA	0.0116239,NA	0.521378,NA	0.000196118	0.000300537
3	rs143974931	985369	C,NA	G,NA	0.988072,NA	0.0191588,NA	0.0182119,NA	0.533426,NA	0.000196058	0.000293399
3	rs9991613	681940	C,NA	T,NA	0.837972,NA	-0.00259484,NA	0.00536574,NA	0.201575,NA	0.000195764	0.00027577
3	rs114997160	375097	C,NA	T,NA	0.980119,NA	0.00370445,NA	0.0141639,NA	0.100357,NA	0.000195675	0.000294941
3	rs61733857	663857	T,NA	C,NA	0.987078,NA	0.00182783,NA	0.0175062,NA	0.0377049,NA	0.000195665	0.00029439
3	rs7678661	1179047	G,NA	A,NA	0.868787,NA	0.00319228,NA	0.00585591,NA	0.232356,NA	0.000195653	0.000299836
3	rs6599338	425881	A,A	G,G	0.666004,0.714286	0.00451356,0.0151418	0.00419209,0.0094624	0.550336,0.960381	0.000195639	0.000278815
3	rs62619793	289877	T,NA	G,NA	0.970179,NA	0.0119706,NA	0.0116239,NA	0.518429,NA	0.000195472	0.000299535
3	rs75684666	270880	G,NA	A,NA	0.970179,NA	0.0119706,NA	0.0116239,NA	0.518429,NA	0.000195472	0.000299535
3	rs73795403	267528	T,NA	A,NA	0.970179,NA	0.0119706,NA	0.0116239,NA	0.518429,NA	0.000195472	0.000299535
3	rs188236870	491979	C,NA	G,NA	0.987078,NA	-0.0139888,NA	0.0175062,NA	0.372385,NA	0.000195333	0.000296653
3	rs75929899	797764	A,NA	G,NA	0.972167,NA	-0.00230785,NA	0.0120196,NA	0.0717393,NA	0.000195223	0.00029378
3	rs2353605	219538	T,T	C,C	0.823062,0.847222	-0.00708272,0.0167266	0.00518099,0.0118816	0.765465,0.798064	0.00019496	0.000299158
3	rs56217474	274120	T,NA	C,NA	0.970179,NA	0.0119198,NA	0.0116239,NA	0.515488,NA	0.00019483	0.000298541
3	rs11723803	292369	T,T	G,G	0.777336,0.815476	-0.0030188,0.0180597	0.00475237,0.0110197	0.279605,0.994631	0.000194608	0.0002932
3	rs73791811	269041	T,NA	C,NA	0.970179,NA	0.011874,NA	0.0116239,NA	0.512846,NA	0.000194258	0.000297655
3	rs149261175	930404	T,NA	C,NA	0.979125,NA	-0.00171254,NA	0.0138296,NA	0.045059,NA	0.000194177	0.000295175
3	rs144793356	1013854	T,NA	G,NA	0.981113,NA	0.00787519,NA	0.0145245,NA	0.230858,NA	0.000194059	0.000291445
3	rs115657987	952954	A,NA	G,NA	0.982107,NA	0.0155338,NA	0.014915,NA	0.526295,NA	0.000193901	0.000325334
3	rs3762867	329686	A,A	G,G	0.604374,0.685516	0.00463483,0.0141374	0.00404338,0.00920651	0.59915,0.90434	0.000193733	0.00027483
3	rs111551744	273217	G,NA	A,NA	0.970179,NA	0.0118231,NA	0.0116239,NA	0.509918,NA	0.000193628	0.000296679
3	rs73791808	268590	G,NA	A,NA	0.970179,NA	0.0118231,NA	0.0116239,NA	0.509918,NA	0.000193628	0.000296679
3	rs6841950	284884	C,NA	T,NA	0.970179,NA	0.0118231,NA	0.0116239,NA	0.509918,NA	0.000193628	0.000296679
3	rs2353602	275116	C,NA	T,NA	0.970179,NA	0.0118231,NA	0.0116239,NA	0.509918,NA	0.000193628	0.000296679
3	rs56023157	274394	A,NA	G,NA	0.970179,NA	0.0118231,NA	0.0116239,NA	0.509918,NA	0.000193628	0.000296679
3	rs74675982	277924	C,NA	T,NA	0.970179,NA	0.0118231,NA	0.0116239,NA	0.509918,NA	0.000193628	0.000296679
3	rs73221131	731512	T,T	C,C	0.955268,0.984127	-0.00526753,-0.0116302	0.00956466,0.0342017	0.235211,0.13441	0.000193558	0.000297057
3	rs180760011	461790	T,NA	C,NA	0.989066,NA	-0.00550432,NA	0.0190121,NA	0.112278,NA	0.000193544	0.000291279
3	rs187144130	286774	A,NA	G,NA	0.971173,NA	0.0119674,NA	0.0118166,NA	0.506996,NA	0.000193479	0.000296215
3	rs74403650	1194200	G,NA	A,NA	0.99006,NA	-0.011823,NA	0.01993,NA	0.25725,NA	0.00019322	0.000294708
3	rs3749520	331658	C,C	T,T	0.60338,0.6875	0.00490359,0.0136822	0.00404163,0.00922235	0.647765,0.860377	0.000193213	0.000272288
3	rs11725724	394172	T,T	G,G	0.619284,0.686508	0.0041178,0.014988	0.00407187,0.0092144	0.506008,0.9837	0.000193142	0.000276866
3	rs73221135	731905	T,T	C,C	0.955268,0.984127	-0.00526753,-0.0114976	0.00956466,0.0342017	0.235211,0.132684	0.000193106	0.000296367
3	rs58361877	328492	G,G	A,A	0.604374,0.684524	0.00476038,0.014022	0.00404338,0.00919868	0.621484,0.894752	0.000193027	0.000273229
3	rs6826459	282046	C,NA	T,NA	0.970179,NA	0.0117722,NA	0.0116239,NA	0.506996,NA	0.000193004	0.000295711
3	rs59163505	287141	G,NA	C,NA	0.970179,NA	0.0117722,NA	0.0116239,NA	0.506996,NA	0.000193004	0.000295711
3	rs150817634	506158	G,NA	A,NA	0.980119,NA	-0.0105764,NA	0.0141639,NA	0.341761,NA	0.000192946	0.000298909
3	rs3749521	331666	C,C	G,G	0.60338,0.6875	0.00485768,0.0137342	0.00404163,0.00922235	0.63941,0.865102	0.000192632	0.000271694
3	rs6810785	275902	G,NA	A,NA	0.970179,NA	0.0117214,NA	0.0116239,NA	0.504082,NA	0.000192385	0.000294752
3	rs74996354	287846	G,NA	A,NA	0.970179,NA	0.0117214,NA	0.0116239,NA	0.504082,NA	0.000192385	0.000294752
3	rs73791821	292486	A,NA	G,NA	0.970179,NA	0.0117214,NA	0.0116239,NA	0.504082,NA	0.000192385	0.000294752
3	rs73791814	278915	T,NA	C,NA	0.970179,NA	0.0117214,NA	0.0116239,NA	0.504082,NA	0.000192385	0.000294752
3	rs58644592	283652	C,NA	G,NA	0.970179,NA	0.0117214,NA	0.0116239,NA	0.504082,NA	0.000192385	0.000294752
3	rs73791819	285984	C,NA	A,NA	0.970179,NA	0.0117214,NA	0.0116239,NA	0.504082,NA	0.000192385	0.000294752
3	rs73791816	284201	T,NA	A,NA	0.970179,NA	0.0117214,NA	0.0116239,NA	0.504082,NA	0.000192385	0.000294752
3	rs58641957	268371	C,NA	T,NA	0.970179,NA	0.0117214,NA	0.0116239,NA	0.504082,NA	0.000192385	0.000294752
3	rs73791817	284653	A,NA	G,NA	0.970179,NA	0.0117214,NA	0.0116239,NA	0.504082,NA	0.000192385	0.000294752
3	rs6832556	285548	T,NA	C,NA	0.970179,NA	0.0117214,NA	0.0116239,NA	0.504082,NA	0.000192385	0.000294752
3	rs6855867	284956	A,NA	G,NA	0.970179,NA	0.0117214,NA	0.0116239,NA	0.504082,NA	0.000192385	0.000294752
3	rs56073674	527217	A,NA	G,NA	0.952286,NA	0.00156213,NA	0.00927543,NA	0.0623536,NA	0.00019225	0.000290449
3	rs137974280	643642	A,NA	G,NA	0.981113,NA	0.00771379,NA	0.0145245,NA	0.225221,NA	0.000192237	0.000292327
3	rs61192761	270046	C,NA	G,NA	0.970179,NA	0.0116756,NA	0.0116239,NA	0.501465,NA	0.000191833	0.000293897
3	rs6811431	267621	A,NA	G,NA	0.970179,NA	0.0116756,NA	0.0116239,NA	0.501465,NA	0.000191833	0.000293897
3	rs7655080	327504	A,A	T,T	0.658052,0.688492	0.00514217,0.0124734	0.00416802,0.00923037	0.662927,0.753047	0.000191815	0.000267724
3	rs10030824	398039	C,C	T,T	0.619284,0.686508	0.00416396,0.0148837	0.00407187,0.0092144	0.513585,0.973662	0.000191607	0.000274452
3	rs186299530	472841	G,NA	C,NA	0.988072,NA	-0.0141749,NA	0.0182119,NA	0.360143,NA	0.000191469	0.000290534
3	rs75314292	277481	C,NA	T,NA	0.970179,NA	0.0116247,NA	0.0116239,NA	0.498564,NA	0.000191225	0.000292954
3	rs6820547	282006	C,NA	A,NA	0.970179,NA	0.0116247,NA	0.0116239,NA	0.498564,NA	0.000191225	0.000292954
3	rs77380000	291086	T,NA	G,NA	0.970179,NA	0.0116247,NA	0.0116239,NA	0.498564,NA	0.000191225	0.000292954
3	rs145249080	1071736	A,NA	T,NA	0.980119,NA	0.00788263,NA	0.0141639,NA	0.238185,NA	0.000191204	0.000286092
3	rs142869654	815070	T,NA	C,NA	0.986084,NA	0.00147532,NA	0.0168779,NA	0.0313563,NA	0.000191114	0.000287359
3	rs116652272	900578	T,NA	C,NA	0.988072,NA	0.0197243,NA	0.0182119,NA	0.554728,NA	0.000191049	0.000311707
3	rs73066321	347038	A,NA	T,NA	0.99503,NA	-0.0236281,NA	0.0281148,NA	0.397207,NA	0.000190955	0.000294559
3	rs11737729	219700	A,NA	G,NA	0.914513,NA	0.00406456,NA	0.00707122,NA	0.247625,NA	0.000190748	0.00028725
3	rs10025415	397470	G,G	A,A	0.620278,0.686508	0.00421226,0.0147847	0.00407393,0.0092144	0.521208,0.964172	0.000190744	0.00027316
3	rs7669178	621516	C,C	G,G	0.116302,0.203373	0.0139078,-0.00079249	0.00616728,0.0106201	1.61749,0.0266339	0.000190648	0.000300616
3	rs113393495	424244	G,NA	C,NA	0.965209,NA	-0.00517013,NA	0.0107893,NA	0.199418,NA	0.000190634	0.000293788
3	rs73791820	292388	A,NA	G,NA	0.970179,NA	0.0115739,NA	0.0116239,NA	0.495669,NA	0.000190622	0.000292021
3	rs7662652	447595	G,G	A,A	0.630219,0.713294	0.00326506,0.0165179	0.00409564,0.00945258	0.371271,1.09388	0.000190475	0.000278199
3	rs111683736	426475	T,NA	C,NA	0.965209,NA	-0.00512082,NA	0.0107893,NA	0.197187,NA	0.00019001	0.000292805
3	rs28610334	394097	A,A	G,G	0.619284,0.686508	0.00407163,0.0149359	0.00407187,0.0092144	0.498477,0.978675	0.00018995	0.000272528
3	rs13435166	1171703	G,NA	C,NA	0.868787,NA	0.00295109,NA	0.00585591,NA	0.211622,NA	0.000189828	0.000290809
3	rs11947619	422712	G,NA	C,NA	0.965209,NA	-0.005076,NA	0.0107893,NA	0.195164,NA	0.000189448	0.000291919
3	rs151223318	1120179	A,NA	G,NA	0.965209,NA	0.00709916,NA	0.0107893,NA	0.291961,NA	0.000189432	0.000300896
3	rs4234855	776935	C,C	A,A	0.945328,0.985119	-0.00385663,-0.0245482	0.00869693,0.0353055	0.182143,0.312593	0.000189191	0.000293814
3	rs74505207	759883	A,NA	G,NA	0.979125,NA	0.0243074,NA	0.0138296,NA	1.10342,NA	0.000189101	0.000286661
3	rs73070365	438067	T,NA	C,NA	0.964215,NA	-0.0055938,NA	0.0106439,NA	0.222423,NA	0.000189094	0.000291521
3	rs79902242	300442	C,NA	G,NA	0.968191,NA	-0.011595,NA	0.0112664,NA	0.517986,NA	0.000188935	0.000293819
3	rs78833908	278380	C,NA	T,NA	0.970179,NA	0.0114265,NA	0.0116239,NA	0.487315,NA	0.000188905	0.00028936
3	rs11726554	1163669	T,NA	C,NA	0.868787,NA	0.00290609,NA	0.00585591,NA	0.207814,NA	0.000188795	0.000289208
3	rs7690832	1159250	T,NA	C,NA	0.868787,NA	0.00290609,NA	0.00585591,NA	0.207814,NA	0.000188795	0.000289208
3	rs116320846	779535	C,C	G,G	0.947316,0.985119	-0.00309809,-0.0263329	0.0088502,0.0353055	0.138887,0.34127	0.000188546	0.000292633
3	rs7689019	418834	A,A	G,G	0.619284,0.710317	0.00379937,0.0157212	0.00407187,0.00942357	0.454965,1.02109	0.00018845	0.000271727
3	rs11729659	237284	C,C	G,G	0.818091,0.848214	-0.00700646,0.0176676	0.00512521,0.0119134	0.765465,0.859895	0.000188428	0.000289573
3	rs148479438	440447	T,NA	C,NA	0.965209,NA	-0.00498633,NA	0.0107893,NA	0.191134,NA	0.000188338	0.00029017
3	rs73070360	433005	A,NA	G,NA	0.964215,NA	-0.00552584,NA	0.0106439,NA	0.219213,NA	0.000188245	0.000290179
3	rs114394748	266124	T,NA	C,NA	0.969185,NA	-0.0111059,NA	0.0114407,NA	0.479279,NA	0.000188161	0.000292455
3	rs73221137	732278	A,A	C,C	0.956262,0.984127	-0.00510972,-0.0116302	0.00966771,0.0342017	0.223932,0.13441	0.000188149	0.000289217
3	rs17164384	1161480	T,NA	C,NA	0.869781,NA	0.00287036,NA	0.00587486,NA	0.204025,NA	0.000188075	0.00028814
3	rs114739803	958306	T,T	C,C	0.973161,0.964286	0.0081006,-0.0333875	0.0122339,0.0230345	0.29424,0.832059	0.000187918	0.000286327
3	rs73070311	398198	A,A	G,G	0.620278,0.686508	0.00453114,0.0142793	0.00407393,0.0092144	0.575053,0.916424	0.000187811	0.000267217
3	rs55741287	1094670	C,C	T,T	0.353877,0.353175	-0.00858265,0.00260797	0.00413481,0.00894365	1.42112,0.113175	0.000187781	0.000254053
3	rs73067775	1164059	A,NA	G,NA	0.868787,NA	0.0028611,NA	0.00585591,NA	0.204025,NA	0.000187779	0.000287632
3	rs6812059	1166171	T,NA	C,NA	0.868787,NA	0.0028611,NA	0.00585591,NA	0.204025,NA	0.000187779	0.000287632
3	rs59465697	1157421	G,NA	C,NA	0.868787,NA	0.0028611,NA	0.00585591,NA	0.204025,NA	0.000187779	0.000287632
3	rs11731685	1163732	C,NA	T,NA	0.868787,NA	0.0028611,NA	0.00585591,NA	0.204025,NA	0.000187779	0.000287632
3	rs28504502	803637	T,T	C,C	0.965209,0.958333	0.00284182,0.0278459	0.0107893,0.0213919	0.101139,0.714399	0.000187349	0.000286602
3	rs142314442	394880	A,NA	G,NA	0.932406,NA	0.00377667,NA	0.00787557,NA	0.199591,NA	0.000187288	0.00028025
3	rs114734668	437221	A,NA	G,NA	0.965209,NA	-0.00489665,NA	0.0107893,NA	0.187125,NA	0.000187247	0.00028845
3	rs73070352	426831	G,NA	T,NA	0.965209,NA	-0.00489665,NA	0.0107893,NA	0.187125,NA	0.000187247	0.00028845
3	rs3796619	1095281	G,G	A,A	0.353877,0.359127	-0.00853856,0.00325885	0.00413481,0.00891032	1.40984,0.145962	0.00018707	0.00025333
3	rs115770394	459529	T,NA	C,NA	0.965209,NA	-0.00487616,NA	0.0107893,NA	0.186213,NA	0.000187	0.000288062
3	rs10014245	1154202	A,NA	G,NA	0.868787,NA	0.00281611,NA	0.00585591,NA	0.200255,NA	0.000186779	0.000286082
3	rs73067776	1164461	A,NA	G,NA	0.868787,NA	0.00281611,NA	0.00585591,NA	0.200255,NA	0.000186779	0.000286082
3	rs10015944	1150063	A,NA	G,NA	0.868787,NA	0.00281611,NA	0.00585591,NA	0.200255,NA	0.000186779	0.000286082
3	rs139429587	729741	A,NA	G,NA	0.985089,NA	0.00829209,NA	0.0163138,NA	0.213779,NA	0.000186567	0.00029143
3	rs116446669	714889	A,NA	C,NA	0.961233,NA	0.00450667,NA	0.0102422,NA	0.180503,NA	0.000186547	0.000286326
3	rs142970000	706390	T,T	C,C	0.956262,0.996032	-0.00489716,-0.0409029	0.00966771,0.0679934	0.212914,0.261648	0.000186535	0.000287047
3	rs142673772	334975	A,NA	G,NA	0.987078,NA	-0.0127898,NA	0.0175062,NA	0.332519,NA	0.000186499	0.000283831
3	rs58422656	439300	C,NA	T,NA	0.965209,NA	-0.00482723,NA	0.0107893,NA	0.184037,NA	0.000186415	0.00028714
3	rs114367004	519851	T,NA	C,NA	0.982107,NA	0.00593995,NA	0.014915,NA	0.160872,NA	0.000186394	0.000279997
3	rs115050279	332449	A,NA	C,NA	0.987078,NA	-0.012758,NA	0.0175062,NA	0.331483,NA	0.000186266	0.000283477
3	rs60213605	395206	A,A	G,G	0.620278,0.686508	0.00448491,0.0142793	0.00407393,0.0092144	0.567113,0.916424	0.000186028	0.000264901
3	rs28558479	489513	T,T	C,C	0.644135,0.714286	-0.000596111,0.0171057	0.0041296,0.0094624	0.052947,1.15092	0.000185995	0.000290669
3	rs6832751	814080	G,G	A,A	0.293241,0.167659	0.0131645,0.0242923	0.00434302,0.011443	2.61332,1.47157	0.000185933	0.000300947
3	rs28785628	1145184	C,NA	G,NA	0.868787,NA	0.00277113,NA	0.00585591,NA	0.196504,NA	0.000185795	0.000284556
3	rs10002437	1157776	T,NA	C,NA	0.868787,NA	0.00277113,NA	0.00585591,NA	0.196504,NA	0.000185795	0.000284556
3	rs28578449	1167230	T,NA	C,NA	0.868787,NA	0.00277113,NA	0.00585591,NA	0.196504,NA	0.000185795	0.000284556
3	rs79844196	1169444	T,NA	C,NA	0.868787,NA	0.00277113,NA	0.00585591,NA	0.196504,NA	0.000185795	0.000284556
3	rs75337397	839522	A,A	G,G	0.928429,0.917659	-0.00501485,-0.0172842	0.00767004,0.0155508	0.289691,0.574519	0.000185739	0.000288919
3	rs112374291	415042	A,NA	G,NA	0.965209,NA	-0.00476209,NA	0.0107893,NA	0.181151,NA	0.000185645	0.000285925
3	rs61793706	443583	T,T	C,C	0.67495,0.71627	0.00339401,0.0158014	0.00422113,0.00948227	0.37534,1.01941	0.000185596	0.000268163
3	rs112845648	351651	T,NA	C,NA	0.99503,NA	-0.0224309,NA	0.0281148,NA	0.371643,NA	0.000185338	0.000285684
3	rs113532572	423584	A,NA	G,NA	0.965209,NA	-0.00471274,NA	0.0107893,NA	0.178973,NA	0.000185068	0.000285016
3	rs55974756	776137	A,A	G,G	0.942346,0.985119	-0.00252868,-0.0252813	0.00848241,0.0353055	0.115986,0.32427	0.000185064	0.000286852
3	rs79136028	661114	A,NA	G,NA	0.964215,NA	-0.00143401,NA	0.0106439,NA	0.0492321,NA	0.000185018	0.000281013
3	rs541512649	226894	G,NA	T,NA	0.970179,NA	0.0110772,NA	0.0116239,NA	0.467749,NA	0.000185015	0.000283331
3	rs112867513	1169270	C,NA	G,NA	0.868787,NA	0.00272615,NA	0.00585591,NA	0.192772,NA	0.000184826	0.000283055
3	rs6836158	1111594	G,NA	A,NA	0.868787,NA	0.00272615,NA	0.00585591,NA	0.192772,NA	0.000184826	0.000283055
3	rs6836335	1165748	C,NA	T,NA	0.868787,NA	0.00272615,NA	0.00585591,NA	0.192772,NA	0.000184826	0.000283055
3	rs112093188	452547	C,NA	A,NA	0.965209,NA	-0.00468757,NA	0.0107893,NA	0.177864,NA	0.000184776	0.000284555
3	rs34477631	431803	T,NA	C,NA	0.968191,NA	-0.00986994,NA	0.0112664,NA	0.419074,NA	0.000184581	0.000280688
3	rs6838825	410015	A,NA	G,NA	0.964215,NA	-0.00521076,NA	0.0106439,NA	0.204503,NA	0.00018445	0.000284188
3	rs9994908	492129	A,A	G,G	0.643141,0.713294	-0.000778889,0.016945	0.00412703,0.00945258	0.070425,1.13649	0.000184383	0.000289311
3	rs73066324	348580	T,NA	C,NA	0.99503,NA	-0.022205,NA	0.0281148,NA	0.366889,NA	0.000184333	0.000284096
3	rs73066328	349728	G,NA	A,NA	0.99503,NA	-0.022205,NA	0.0281148,NA	0.366889,NA	0.000184333	0.000284096
3	rs73070387	454209	A,NA	G,NA	0.964215,NA	-0.00518826,NA	0.0106439,NA	0.203463,NA	0.000184188	0.000283774
3	rs62294522	994124	T,NA	C,NA	0.984095,NA	0.0111493,NA	0.0158037,NA	0.318301,NA	0.000184109	0.000274405
3	rs73066326	349716	T,NA	C,NA	0.99503,NA	-0.0221475,NA	0.0281148,NA	0.365682,NA	0.00018408	0.000283696
3	rs115129711	275418	A,NA	G,NA	0.981113,NA	-0.0151156,NA	0.0145245,NA	0.525758,NA	0.000184078	0.000284909
3	rs59508097	420389	G,NA	C,NA	0.965209,NA	-0.004623,NA	0.0107893,NA	0.175027,NA	0.000184033	0.000283384
3	rs73065696	1148752	A,NA	G,NA	0.868787,NA	0.00268118,NA	0.00585591,NA	0.18906,NA	0.000183874	0.000281578
3	rs7690300	1112642	G,NA	T,NA	0.868787,NA	0.00268118,NA	0.00585591,NA	0.18906,NA	0.000183874	0.000281578
3	rs56287616	1102005	G,NA	A,NA	0.949304,NA	0.00371966,NA	0.00901262,NA	0.16761,NA	0.000183754	0.000279448
3	rs13128470	398992	A,A	C,C	0.38171,0.313492	-0.00448222,-0.0142274	0.00406983,0.0092144	0.567424,0.911581	0.000183701	0.000261285
3	rs73070339	419040	G,NA	T,NA	0.965209,NA	-0.00457813,NA	0.0107893,NA	0.173063,NA	0.000183522	0.000282578
3	rs60361704	411012	G,NA	A,NA	0.964215,NA	-0.00512196,NA	0.0106439,NA	0.200407,NA	0.000183423	0.000282565
3	rs113207587	418501	G,NA	C,NA	0.964215,NA	-0.00456069,NA	0.0106439,NA	0.175027,NA	0.000183395	0.000282726
3	rs62294755	1095375	C,NA	A,NA	0.949304,NA	0.00369113,NA	0.00901262,NA	0.16613,NA	0.000183367	0.000278861
3	rs73070381	452351	A,NA	C,NA	0.965209,NA	-0.00455238,NA	0.0107893,NA	0.171938,NA	0.000183231	0.000282119
3	rs3864130	646409	T,NA	G,NA	0.855865,NA	0.000476585,NA	0.00562927,NA	0.0303371,NA	0.000183026	0.000259368
3	rs10027895	1151445	T,NA	C,NA	0.868787,NA	0.00263621,NA	0.00585591,NA	0.185366,NA	0.000182937	0.000280125
3	rs73065698	1148877	A,NA	G,NA	0.868787,NA	0.00263621,NA	0.00585591,NA	0.185366,NA	0.000182937	0.000280125
3	rs75690857	1153161	C,NA	G,NA	0.868787,NA	0.00263621,NA	0.00585591,NA	0.185366,NA	0.000182937	0.000280125
3	rs58553768	411419	A,NA	G,NA	0.964215,NA	-0.00507312,NA	0.0106439,NA	0.198164,NA	0.000182865	0.000281685
3	rs67394758	398255	A,A	G,G	0.620278,0.686508	0.00443869,0.0142272	0.00407393,0.0092144	0.55922,0.911568	0.000182842	0.00026059
3	rs139772709	454865	T,NA	G,NA	0.965209,NA	-0.00451428,NA	0.0107893,NA	0.170277,NA	0.000182803	0.000281444
3	rs75673685	816900	T,NA	C,NA	0.924453,NA	-0.00465212,NA	0.00748151,NA	0.272407,NA	0.000182746	0.000281416
3	rs61517357	461970	A,NA	G,NA	0.965209,NA	-0.0045073,NA	0.0107893,NA	0.169973,NA	0.000182725	0.000281321
3	rs184201033	1054356	T,NA	C,NA	0.974155,NA	-0.0142282,NA	0.0124606,NA	0.596,NA	0.000182719	0.000286885
3	rs183609131	324921	C,NA	G,NA	0.988072,NA	-0.0129395,NA	0.0182119,NA	0.321121,NA	0.000182683	0.000277285
3	rs193082720	324906	A,NA	G,NA	0.988072,NA	-0.0129395,NA	0.0182119,NA	0.321121,NA	0.000182683	0.000277285
3	rs4974601	1095410	A,A	G,G	0.353877,0.359127	-0.00849446,0.0030027	0.00413481,0.00891032	1.3986,0.13305	0.000182663	0.000247511
3	rs17781348	878746	A,NA	G,NA	0.894632,NA	-0.00930483,NA	0.00643966,NA	0.828335,NA	0.000182534	0.000279733
3	rs142659595	326270	G,NA	C,NA	0.988072,NA	-0.0128913,NA	0.0182119,NA	0.31963,NA	0.000182365	0.000276805
3	rs78213680	430392	C,NA	T,NA	0.965209,NA	-0.00446958,NA	0.0107893,NA	0.168333,NA	0.000182305	0.000280659
3	rs76569411	462416	A,NA	C,NA	0.965209,NA	-0.00446958,NA	0.0107893,NA	0.168333,NA	0.000182305	0.000280659
3	rs115814351	467524	T,NA	C,NA	0.965209,NA	-0.00446958,NA	0.0107893,NA	0.168333,NA	0.000182305	0.000280659
3	rs57503099	461652	A,NA	G,NA	0.965209,NA	-0.00446222,NA	0.0107893,NA	0.168013,NA	0.000182223	0.00028053
3	rs181792284	326496	T,NA	C,NA	0.988072,NA	-0.0128475,NA	0.0182119,NA	0.318277,NA	0.000182077	0.000276372
3	rs7684536	1112250	G,NA	A,NA	0.868787,NA	0.00259125,NA	0.00585591,NA	0.181691,NA	0.000182015	0.000278696
3	rs7377207	815107	T,T	A,A	0.293241,0.167659	0.0130294,0.0243417	0.00434302,0.011443	2.56879,1.47622	0.00018198	0.000293728
3	rs12511388	297547	C,C	T,T	0.824056,0.816468	-0.00725077,0.014508	0.00519247,0.0110428	0.788896,0.723741	0.000181748	0.000278811
3	rs11943005	468540	T,NA	C,NA	0.963221,NA	-0.00489328,NA	0.0105045,NA	0.192913,NA	0.000181695	0.000280036
3	rs7695712	415311	G,G	A,A	0.610338,0.709325	0.00378293,0.0155048	0.00405425,0.00941405	0.454965,1.00191	0.000181669	0.000262782
3	rs62294747	1081483	C,NA	T,NA	0.949304,NA	0.00354622,NA	0.00901262,NA	0.158659,NA	0.000181439	0.000275937
3	rs113288558	464334	A,NA	C,NA	0.964215,NA	-0.00493988,NA	0.0106439,NA	0.192078,NA	0.000181372	0.000279326
3	rs74848272	247207	A,NA	G,NA	0.966203,NA	-0.0105478,NA	0.0109412,NA	0.474927,NA	0.000181355	0.000278268
3	rs1986557	283118	C,C	T,T	0.824056,0.813492	-0.00705158,0.0152217	0.00519247,0.0109743	0.758327,0.781375	0.000181225	0.000277944
3	rs6848016	458087	T,NA	C,NA	0.964215,NA	-0.0049162,NA	0.0106439,NA	0.191001,NA	0.000181111	0.000278913
3	rs113295535	452368	A,NA	G,NA	0.964215,NA	-0.0049162,NA	0.0106439,NA	0.191001,NA	0.000181111	0.000278913
3	rs74678641	1134398	T,NA	C,NA	0.868787,NA	0.00254629,NA	0.00585591,NA	0.178035,NA	0.000181108	0.000277289
3	rs17777946	735751	G,G	A,A	0.956262,0.984127	-0.00485716,-0.0116685	0.00966771,0.0342017	0.210857,0.134909	0.000180858	0.000277954
3	rs62294750	1084335	C,NA	G,NA	0.949304,NA	0.00349793,NA	0.00901262,NA	0.156187,NA	0.000180811	0.000274984
3	rs13116048	721565	A,A	G,G	0.652087,0.603175	0.0019851,0.0162942	0.00415099,0.00873739	0.198946,1.20622	0.000180714	0.000273017
3	rs574522170	226893	T,NA	C,NA	0.970179,NA	0.0106628,NA	0.0116239,NA	0.444936,NA	0.000180708	0.000276653
3	rs12506277	287649	C,C	T,T	0.779324,0.813492	-0.00267431,0.018138	0.00476763,0.0109743	0.240449,1.0071	0.000180673	0.00027239
3	rs60955707	456115	A,NA	G,NA	0.964215,NA	-0.00487159,NA	0.0106439,NA	0.188978,NA	0.000180622	0.000278141
3	rs180728043	406745	T,NA	C,NA	0.988072,NA	-0.0126092,NA	0.0182119,NA	0.310949,NA	0.000180539	0.000274054
3	rs191248851	688703	T,NA	A,NA	0.986084,NA	-0.0102187,NA	0.0168779,NA	0.263699,NA	0.000180427	0.000268831
3	rs1466214	1073760	T,T	C,C	0.352883,0.35119	-0.00858813,0.00235422	0.00413745,0.00895516	1.42112,0.100926	0.000180423	0.000244436
3	rs11732520	1074009	T,T	C,C	0.352883,0.35119	-0.00858813,0.00235422	0.00413745,0.00895516	1.42112,0.100926	0.000180423	0.000244436
3	rs57186616	1052100	A,A	G,G	0.852883,0.880952	0.00196944,-0.0214302	0.00558166,0.0131998	0.140137,0.980986	0.000180393	0.000272642
3	rs78036858	733498	T,T	C,C	0.949304,0.911706	0.0205538,0.0214049	0.00901262,0.0150664	1.64638,0.808538	0.000180376	0.000267714
3	rs28621675	1130436	G,NA	C,NA	0.868787,NA	0.00250134,NA	0.00585591,NA	0.174397,NA	0.000180217	0.000275906
3	rs11734374	1136773	G,NA	A,NA	0.868787,NA	0.00250134,NA	0.00585591,NA	0.174397,NA	0.000180217	0.000275906
3	rs62294753	1091261	T,NA	C,NA	0.949304,NA	0.00344964,NA	0.00901262,NA	0.153725,NA	0.000180191	0.000274043
3	rs78633268	467940	A,NA	G,NA	0.965209,NA	-0.00426827,NA	0.0107893,NA	0.159644,NA	0.000180116	0.000277205
3	rs73072110	467896	C,NA	G,NA	0.964215,NA	-0.00482322,NA	0.0106439,NA	0.18679,NA	0.000180097	0.000277312
3	rs144231519	398275	A,NA	G,NA	0.988072,NA	-0.0125191,NA	0.0182119,NA	0.308193,NA	0.000179969	0.000273194
3	rs148001906	529210	A,NA	G,NA	0.962227,NA	0.00891834,NA	0.0103707,NA	0.409143,NA	0.000179936	0.000275244
3	rs17165089	845849	A,NA	G,NA	0.957256,NA	0.00316798,NA	0.00977441,NA	0.127346,NA	0.000179888	0.000267798
3	rs111386626	743406	T,T	C,C	0.955268,0.897817	0.0198871,0.0264693	0.00956466,0.014113	1.42485,1.21666	0.000179574	0.000266098
3	rs28587502	790263	A,A	G,G	0.947316,0.985119	-0.00225657,-0.0290775	0.0088502,0.0353055	0.0975929,0.387036	0.000179556	0.000278191
3	rs13114658	1052009	G,G	A,A	0.493042,0.689484	-0.00772963,0.00998382	0.00395468,0.00923845	1.29554,0.553092	0.000179431	0.0002554
3	rs10029139	1116701	G,NA	C,NA	0.868787,NA	0.00245638,NA	0.00585591,NA	0.170779,NA	0.00017934	0.000274546
3	rs28855974	1114909	G,NA	A,NA	0.868787,NA	0.00245638,NA	0.00585591,NA	0.170779,NA	0.00017934	0.000274546
3	rs74714351	1196006	C,NA	T,NA	0.974155,NA	-0.00621215,NA	0.0124606,NA	0.208941,NA	0.000179338	0.000272268
3	rs4690182	500631	G,NA	A,NA	0.049702,NA	0.0043779,NA	0.00909751,NA	0.200411,NA	0.000179287	0.00027508
3	rs139404872	421631	A,NA	G,NA	0.988072,NA	-0.0124046,NA	0.0182119,NA	0.304702,NA	0.000179253	0.000272114
3	rs4974638	1099201	A,A	G,G	0.354871,0.354167	-0.00848909,0.00213232	0.0041322,0.00893797	1.3986,0.0907434	0.000179196	0.000242513
3	rs114145393	234835	C,NA	T,NA	0.971173,NA	-0.011663,NA	0.0118166,NA	0.489936,NA	0.000179158	0.000277901
3	rs11929868	322956	G,NA	C,NA	0.988072,NA	-0.0123828,NA	0.0182119,NA	0.304037,NA	0.000179118	0.00027191
3	rs7674320	448142	C,C	T,T	0.631213,0.713294	0.0035916,0.0158568	0.00409792,0.00945258	0.419315,1.02946	0.0001791	0.000260065
3	rs182031869	1054679	T,NA	C,NA	0.982107,NA	-0.0147007,NA	0.014915,NA	0.489036,NA	0.000179063	0.000273894
3	rs114649518	695912	C,C	T,T	0.956262,0.984127	-0.00245775,-0.037294	0.00966771,0.0342017	0.0972775,0.559829	0.000179046	0.000274062
3	rs116747058	971496	C,NA	T,NA	0.9334,NA	0.00881434,NA	0.00792989,NA	0.574565,NA	0.000179022	0.000275139
3	rs73062400	852809	C,C	A,A	0.916501,0.952381	0.00447866,-0.0287158	0.00714714,0.0200728	0.274989,0.816591	0.000178941	0.000273444
3	rs3816679	781140	G,G	A,A	0.947316,0.985119	-0.00263379,-0.0269848	0.0088502,0.0353055	0.115765,0.351956	0.000178914	0.000277435
3	rs12640520	323886	A,A	C,C	0.705765,0.688492	0.00527774,0.0137018	0.00433873,0.00923037	0.650096,0.861076	0.000178906	0.000255227
3	rs77186823	412632	T,NA	C,NA	0.965209,NA	-0.00415211,NA	0.0107893,NA	0.154679,NA	0.000178892	0.000275274
3	rs11946825	321902	T,T	C,C	0.683897,0.673611	0.00563954,0.0136768	0.00425236,0.00911656	0.733372,0.874327	0.000178648	0.000254236
3	rs73065688	1133222	T,NA	G,NA	0.868787,NA	0.00241593,NA	0.00585591,NA	0.167538,NA	0.000178563	0.000273341
3	rs4647931	1018891	T,NA	G,NA	0.980119,NA	0.00380657,NA	0.0141639,NA	0.103407,NA	0.000178494	0.000268314
3	rs548798380	683077	T,NA	C,NA	0.99503,NA	0.019307,NA	0.0281148,NA	0.307806,NA	0.000178422	0.00027031
3	rs111340627	1191699	A,A	G,G	0.909543,0.949405	0.00157745,-0.0315829	0.00689297,0.019504	0.0867233,0.977238	0.000178233	0.000263322
3	rs113830521	468774	A,NA	G,NA	0.965209,NA	-0.00408629,NA	0.0107893,NA	0.151882,NA	0.000178211	0.0002742
3	rs11937374	456629	C,NA	T,NA	0.964215,NA	-0.00464399,NA	0.0106439,NA	0.178739,NA	0.000178196	0.000274307
3	rs2305488	997485	G,G	T,T	0.827038,0.786706	-0.00955514,0.0139439	0.00522759,0.0104354	1.17021,0.741172	0.000178192	0.000266131
3	rs149983065	466972	T,NA	C,NA	0.979125,NA	0.000825437,NA	0.0138296,NA	0.0211781,NA	0.000178075	0.000267761
3	rs114218307	253008	A,NA	G,NA	0.970179,NA	-0.0112472,NA	0.0116239,NA	0.477231,NA	0.000178072	0.000276283
3	rs184894528	447975	A,NA	G,NA	0.988072,NA	-0.0122034,NA	0.0182119,NA	0.298598,NA	0.000178018	0.000270253
3	rs149960792	340941	T,NA	C,NA	0.988072,NA	-0.012187,NA	0.0182119,NA	0.298104,NA	0.000177919	0.000270104
3	rs9328746	434462	T,T	A,A	0.630219,0.714286	0.00322335,0.0161122	0.00409564,0.0094624	0.36525,1.0525	0.000177742	0.000259753
3	rs11732057	1131193	A,NA	G,NA	0.868787,NA	0.00237099,NA	0.00585591,NA	0.163955,NA	0.000177713	0.000272023
3	rs6599284	1124038	T,NA	C,NA	0.868787,NA	0.00237099,NA	0.00585591,NA	0.163955,NA	0.000177713	0.000272023
3	rs73222831	772696	A,A	G,G	0.947316,0.985119	-0.00263379,-0.0267335	0.0088502,0.0353055	0.115765,0.347824	0.0001777	0.000275558
3	rs181391253	290470	G,NA	C,NA	0.994036,NA	-0.021879,NA	0.0256781,NA	0.404299,NA	0.000177496	0.000272121
3	rs3775128	885828	C,C	T,T	0.810139,0.617063	0.0031075,0.0156271	0.00504129,0.00879376	0.269521,1.12172	0.000177494	0.00026825
3	rs184981599	341421	T,NA	C,NA	0.988072,NA	-0.0120937,NA	0.0182119,NA	0.295289,NA	0.000177357	0.000269257
3	rs62294746	1076497	G,NA	C,NA	0.949304,NA	0.0032131,NA	0.00901262,NA	0.141789,NA	0.000177253	0.000269586
3	rs35239183	918435	T,NA	C,NA	0.976143,NA	-0.00850076,NA	0.0129561,NA	0.290944,NA	0.000177195	0.000274124
3	rs35117553	960542	G,NA	T,NA	0.960239,NA	0.00569627,NA	0.0101186,NA	0.241491,NA	0.000177095	0.000271468
3	rs12501727	288074	C,C	G,G	0.779324,0.813492	-0.00276288,0.0178853	0.00476763,0.0109743	0.250073,0.986504	0.000177001	0.000266794
3	rs115630240	623276	A,NA	G,NA	0.964215,NA	-0.00217252,NA	0.0106439,NA	0.0766172,NA	0.000176928	0.000268791
3	rs11947960	1053397	T,NA	C,NA	0.950298,NA	0.00360919,NA	0.00909753,NA	0.160162,NA	0.00017684	0.000269091
3	rs62294152	794258	C,NA	A,NA	0.972167,NA	0.00181774,NA	0.0120196,NA	0.0556196,NA	0.000176815	0.000264661
3	rs62294523	999595	A,NA	G,NA	0.984095,NA	0.0101283,NA	0.0158037,NA	0.282662,NA	0.000176656	0.000263851
3	rs191967170	718598	A,NA	C,NA	0.988072,NA	0.00703601,NA	0.0182119,NA	0.155372,NA	0.000176279	0.00027088
3	rs77143521	1023352	T,NA	C,NA	0.95328,NA	0.00696319,NA	0.0093687,NA	0.339764,NA	0.000176095	0.000267036
3	rs139474519	439626	C,NA	A,NA	0.988072,NA	-0.011874,NA	0.0182119,NA	0.288694,NA	0.00017606	0.000267302
3	rs11247974	1127972	T,NA	C,NA	0.868787,NA	0.00228112,NA	0.00585591,NA	0.156845,NA	0.000176057	0.000269453
3	rs145072823	1004229	T,NA	C,NA	0.956262,NA	0.00966616,NA	0.00966771,NA	0.498409,NA	0.000175822	0.000263644
3	rs2290409	1067249	C,C	T,T	0.352883,0.356151	-0.00845575,0.00347026	0.00413745,0.00892676	1.3874,0.156479	0.00017577	0.000238744
3	rs10027325	282608	A,A	G,G	0.824056,0.813492	-0.00700901,0.0150184	0.00519247,0.0109743	0.751863,0.766615	0.000175698	0.000269454
3	rs11248021	450306	T,T	G,G	0.631213,0.713294	0.0034524,0.0158568	0.00409792,0.00945258	0.39846,1.02946	0.000175659	0.000255716
3	rs115795345	333030	A,NA	G,NA	0.987078,NA	-0.0111611,NA	0.0175062,NA	0.280863,NA	0.00017565	0.000267332
3	rs138310776	352085	C,NA	T,NA	0.988072,NA	-0.0117731,NA	0.0182119,NA	0.285682,NA	0.000175475	0.000266421
3	rs71602464	412255	T,NA	C,NA	0.982107,NA	0.0264486,NA	0.014915,NA	1.11816,NA	0.000175405	0.000352047
3	rs189011983	345008	A,NA	C,NA	0.988072,NA	-0.0117585,NA	0.0182119,NA	0.285248,NA	0.000175392	0.000266295
3	rs190304863	426391	A,NA	G,NA	0.988072,NA	-0.0117522,NA	0.0182119,NA	0.285058,NA	0.000175355	0.00026624
3	rs190099924	352195	A,NA	G,NA	0.988072,NA	-0.0117434,NA	0.0182119,NA	0.284798,NA	0.000175305	0.000266164
3	rs6599285	1125841	A,NA	G,NA	0.868787,NA	0.00223619,NA	0.00585591,NA	0.153318,NA	0.000175249	0.0002682
3	rs899385	918358	A,NA	G,NA	0.923459,NA	-0.00445404,NA	0.00743677,NA	0.26025,NA	0.000175227	0.000269454
3	rs143491782	439690	C,NA	T,NA	0.984095,NA	-0.0148217,NA	0.0158037,NA	0.458028,NA	0.000174905	0.000269087
3	rs61792060	256450	A,A	C,C	0.77833,0.84623	-0.00242618,0.0193625	0.00475997,0.0118501	0.214487,0.990256	0.000174793	0.000263794
3	rs80316648	232215	A,A	G,G	0.817097,0.848214	-0.00681971,0.0174706	0.00511437,0.0119134	0.739006,0.846126	0.000174754	0.000268494
3	rs7674560	263319	C,C	G,G	0.824056,0.816468	-0.00748559,0.0139325	0.00519247,0.0110428	0.825625,0.683902	0.00017444	0.000267593
3	rs190238183	392769	C,NA	T,NA	0.988072,NA	-0.0115874,NA	0.0182119,NA	0.280162,NA	0.000174418	0.000264828
3	rs73213590	251893	A,NA	G,NA	0.979125,NA	0.0193934,NA	0.0138296,NA	0.793654,NA	0.000174412	0.000263089
3	rs11247973	1094314	A,A	G,G	0.353877,0.353175	-0.00840625,0.00235119	0.00413481,0.00894365	1.37625,0.100926	0.0001743	0.00023645
3	rs78890240	1027670	A,NA	G,NA	0.954274,NA	0.00778223,NA	0.00946506,NA	0.386201,NA	0.000174291	0.000264574
3	rs184990976	433851	A,NA	C,NA	0.988072,NA	-0.0115489,NA	0.0182119,NA	0.279025,NA	0.000174203	0.000264503
3	rs190791534	380174	A,NA	G,NA	0.988072,NA	-0.0115084,NA	0.0182119,NA	0.277825,NA	0.000173976	0.000264161
3	rs62294717	1062073	C,NA	G,NA	0.949304,NA	0.00292362,NA	0.00901262,NA	0.12747,NA	0.000173881	0.000264471
3	rs147250021	982345	T,NA	C,NA	0.983101,NA	0.00567752,NA	0.0153396,NA	0.147952,NA	0.000173758	0.000261465
3	rs150325060	797490	A,NA	G,NA	0.982107,NA	-0.00196316,NA	0.014915,NA	0.0480399,NA	0.000173465	0.000261039
3	rs186254597	384153	C,NA	A,NA	0.988072,NA	-0.011402,NA	0.0182119,NA	0.274689,NA	0.000173387	0.000263274
3	rs17795477	1067831	A,NA	T,NA	0.982107,NA	-0.0139025,NA	0.014915,NA	0.454349,NA	0.000173372	0.000265087
3	rs4690270	485718	T,T	C,C	0.357853,0.286706	0.000550262,-0.0167297	0.00412449,0.00945258	0.0487274,1.11491	0.000173336	0.000270222
3	rs13118678	289213	C,NA	T,NA	0.99006,NA	0.00476036,NA	0.01993,NA	0.090862,NA	0.000173263	0.000260091
3	rs73064378	330797	G,NA	C,NA	0.967197,NA	-0.00367288,NA	0.0111,NA	0.130341,NA	0.000173251	0.000266199
3	rs6599327	330849	T,T	A,A	0.604374,0.6875	0.00454304,0.0136074	0.00404338,0.00922235	0.583039,0.853613	0.0001732	0.000246193
3	rs114472337	1123288	C,NA	T,NA	0.972167,NA	-0.00740282,NA	0.0120196,NA	0.269248,NA	0.000173158	0.000262705
3	rs189386071	319078	C,NA	T,NA	0.987078,NA	-0.0107555,NA	0.0175062,NA	0.268443,NA	0.000173141	0.000263395
3	rs73064354	322990	T,NA	C,NA	0.967197,NA	-0.00365847,NA	0.0111,NA	0.129767,NA	0.000173122	0.000265995
3	rs193271958	398167	A,NA	G,NA	0.988072,NA	-0.0113029,NA	0.0182119,NA	0.271775,NA	0.000172845	0.000262458
3	rs1961430	400731	T,T	G,G	0.620278,0.686508	0.00430467,0.0140242	0.00407393,0.0092144	0.53659,0.892747	0.000172719	0.000246792
3	rs138688393	330232	T,NA	C,NA	0.967197,NA	-0.00361099,NA	0.0111,NA	0.127877,NA	0.000172698	0.000265327
3	rs145537558	296930	T,NA	C,NA	0.99006,NA	-0.0209968,NA	0.01993,NA	0.534469,NA	0.000172552	0.000264987
3	rs187884065	368474	T,NA	C,NA	0.988072,NA	-0.0112332,NA	0.0182119,NA	0.269734,NA	0.000172469	0.00026189
3	rs186871343	388201	C,NA	T,NA	0.988072,NA	-0.0112332,NA	0.0182119,NA	0.269734,NA	0.000172469	0.00026189
3	rs190271944	387922	A,NA	T,NA	0.988072,NA	-0.0112166,NA	0.0182119,NA	0.269247,NA	0.000172379	0.000261755
3	rs77031975	618242	G,NA	T,NA	0.977137,NA	0.0157039,NA	0.0132281,NA	0.628631,NA	0.000172379	0.000265879
3	rs115158128	1122645	C,NA	G,NA	0.974155,NA	-0.00762781,NA	0.0124606,NA	0.267257,NA	0.000171996	0.000260891
3	rs79930241	1173917	G,NA	C,NA	0.94334,NA	-0.00838769,NA	0.00855199,NA	0.485854,NA	0.000171837	0.000260456
3	rs55975176	880563	T,NA	C,NA	0.89662,NA	-0.00454786,NA	0.00649407,NA	0.315393,NA	0.000171407	0.000262517
3	rs10023604	281038	C,C	G,G	0.779324,0.813492	-0.00267431,0.0178628	0.00476763,0.0109743	0.240449,0.984676	0.000171302	0.000258309
3	rs4401407	294113	G,G	A,A	0.779324,0.815476	-0.0027186,0.017724	0.00476763,0.0110197	0.245248,0.967583	0.000171228	0.00025837
3	rs56033331	364676	T,T	C,C	0.879722,0.854167	0.00632076,0.0144301	0.00607818,0.0121117	0.525228,0.631737	0.00017107	0.000247643
3	rs7676956	1120201	A,NA	G,NA	0.867793,NA	0.00199083,NA	0.0058372,NA	0.134861,NA	0.000170984	0.000261552
3	rs6846653	326256	G,G	A,A	0.604374,0.683532	0.00449257,0.0135848	0.00404338,0.00919092	0.574256,0.855772	0.000170888	0.000243134
3	rs565954219	319081	G,NA	A,NA	0.987078,NA	-0.0103369,NA	0.0175062,NA	0.255807,NA	0.000170823	0.000259876
3	rs34721481	1002848	A,A	T,T	0.279324,0.458333	-0.00435835,0.0162735	0.00440672,0.00857919	0.491266,1.23772	0.000170566	0.000269225
3	rs146572235	673491	T,NA	C,NA	0.984095,NA	-0.000469136,NA	0.0158037,NA	0.0104086,NA	0.000170373	0.000256802
3	rs111646157	931196	T,NA	A,NA	0.960239,NA	0.00638116,NA	0.0101186,NA	0.277138,NA	0.000170285	0.00026085
3	rs7685051	1119749	G,NA	A,NA	0.867793,NA	0.00194538,NA	0.0058372,NA	0.131398,NA	0.000170254	0.000260418
3	rs76057807	697615	C,C	G,G	0.887674,0.714286	0.010322,0.0153427	0.00626142,0.0094624	1.00328,0.979129	0.000169746	0.000259976
3	rs73217585	322759	A,NA	G,NA	0.960239,NA	0.0143887,NA	0.0101186,NA	0.809601,NA	0.000169695	0.00025379
3	rs61643877	554248	C,C	G,G	0.992048,0.984127	0.00246176,-0.0617566	0.0222601,0.0342017	0.0400332,1.14891	0.000169667	0.000261959
3	rs187619670	718507	G,NA	A,NA	0.989066,NA	-0.0151058,NA	0.0190121,NA	0.369691,NA	0.00016954	0.000256283
3	rs13119162	654645	G,NA	A,NA	0.837972,NA	0.000399284,NA	0.00536574,NA	0.0265575,NA	0.000169533	0.000245826
3	rs62294712	1054075	T,NA	C,NA	0.984095,NA	0.00903698,NA	0.0158037,NA	0.24608,NA	0.000169386	0.000253261
3	rs138737687	1098775	C,NA	T,NA	0.980119,NA	0.00511293,NA	0.0141639,NA	0.143807,NA	0.000169086	0.000254195
3	rs182710064	677377	G,NA	T,NA	0.988072,NA	-0.00113533,NA	0.0182119,NA	0.022143,NA	0.000169036	0.000254769
3	rs73064352	322810	T,NA	C,NA	0.967197,NA	-0.00317908,NA	0.0111,NA	0.110939,NA	0.000169028	0.000259536
3	rs140892583	940931	C,NA	T,NA	0.981113,NA	0.00263627,NA	0.0145245,NA	0.0675407,NA	0.000168987	0.000254477
3	rs11940546	1072485	T,T	C,C	0.352883,0.357143	-0.00836305,0.00341679	0.00413745,0.00892123	1.36403,0.153834	0.000168951	0.000229804
3	rs1466215	1072220	T,T	C,C	0.352883,0.357143	-0.00836305,0.00341679	0.00413745,0.00892123	1.36403,0.153834	0.000168951	0.000229804
3	rs150098878	307244	A,NA	C,NA	0.976143,NA	0.00397803,NA	0.0129561,NA	0.119865,NA	0.000168817	0.00025703
3	rs112448993	323463	G,NA	A,NA	0.967197,NA	-0.00313586,NA	0.0111,NA	0.10927,NA	0.000168678	0.000258985
3	rs62297087	913289	A,A	T,T	0.878728,0.889881	0.00926099,0.024468	0.00605664,0.0136555	0.898773,1.13571	0.000168243	0.000255614
3	rs114122353	322352	G,NA	A,NA	0.967197,NA	-0.00306857,NA	0.0111,NA	0.10668,NA	0.000168141	0.000258136
3	rs181516553	677179	T,NA	C,NA	0.988072,NA	-0.00134566,NA	0.0182119,NA	0.0263649,NA	0.000168009	0.000253277
3	rs6840253	686563	G,G	A,A	0.87674,0.695437	0.0106247,-0.00382562	0.00601441,0.00928829	1.11178,0.167216	0.000167901	0.000238175
3	rs55667166	775956	T,T	G,G	0.947316,0.985119	-0.00251771,-0.0252247	0.0088502,0.0353055	0.110115,0.323364	0.000167853	0.000260269
3	rs36090553	1117519	G,NA	A,NA	0.977137,NA	-0.00873764,NA	0.0132281,NA	0.293359,NA	0.000167725	0.00025403
3	rs147928218	323795	A,NA	G,NA	0.967197,NA	-0.00300187,NA	0.0111,NA	0.104123,NA	0.000167616	0.000257306
3	rs150792482	693081	G,NA	C,NA	0.99006,NA	0.00583449,NA	0.01993,NA	0.11367,NA	0.000167572	0.000253707
3	rs56074082	775919	C,C	G,G	0.947316,0.985119	-0.00251771,-0.0251551	0.0088502,0.0353055	0.110115,0.32225	0.000167551	0.000259802
3	rs79470242	773279	A,NA	G,NA	0.972167,NA	-0.00485151,NA	0.0120196,NA	0.163371,NA	0.000167514	0.000252955
3	rs10033213	319208	T,T	G,G	0.315109,0.332341	-0.00469584,-0.0151257	0.00425597,0.00907473	0.568839,1.01974	0.000167499	0.000244365
3	rs149329010	958500	A,NA	G,NA	0.985089,NA	0.00428175,NA	0.0163138,NA	0.100746,NA	0.000167472	0.000252206
3	rs61745846	1198868	A,NA	G,NA	0.963221,NA	-0.00361585,NA	0.0105045,NA	0.136272,NA	0.000167432	0.000255008
3	rs150789675	846797	C,NA	T,NA	0.981113,NA	-0.0120486,NA	0.0145245,NA	0.390615,NA	0.000167385	0.000258907
3	rs150422890	323862	A,NA	G,NA	0.988072,NA	-0.0102259,NA	0.0182119,NA	0.240742,NA	0.000167377	0.000254221
3	rs149671682	521694	C,NA	G,NA	0.991054,NA	-0.007293,NA	0.0209976,NA	0.137662,NA	0.000167367	0.000254027
3	rs112172867	927158	A,NA	G,NA	0.985089,NA	0.0145424,NA	0.0163138,NA	0.428633,NA	0.000167319	0.00025547
3	rs77947016	790962	G,NA	C,NA	0.952286,NA	-0.00777045,NA	0.00927543,NA	0.395586,NA	0.000167315	0.000255242
3	rs138648196	1004917	A,NA	C,NA	0.963221,NA	0.00663888,NA	0.0105045,NA	0.277873,NA	0.000167279	0.000252872
3	rs9992641	647506	G,NA	A,NA	0.854871,NA	0.00134062,NA	0.00561322,NA	0.0908528,NA	0.000167275	0.00024398
3	rs115196964	344144	G,NA	A,NA	0.988072,NA	-0.0101847,NA	0.0182119,NA	0.239578,NA	0.000167182	0.000253928
3	rs9328738	278196	G,G	A,A	0.77833,0.813492	-0.00280265,0.0175087	0.00475997,0.0109743	0.254926,0.956177	0.000167076	0.000252033
3	rs2279183	882404	C,C	T,T	0.810139,0.623016	0.00323895,0.0156225	0.00504129,0.00882048	0.28353,1.11615	0.000167035	0.000252443
3	rs75465824	479398	A,NA	T,NA	0.94831,NA	-0.00993691,NA	0.00893021,NA	0.575406,NA	0.000167025	0.000253077
```
