## Supplementary material for "Characterization of shared and ancestry-specific signals driving complex traits using multi-ancestry fine-mapping": susiex_nc3.cs80.snp

```
BP	SNP	PIP(CS1)	LogBF(CS1,Pop1)	LogBF(CS1,Pop2)	PIP(CS2)	LogBF(CS2,Pop1)	LogBF(CS2,Pop2)	PIP(CS3)	LogBF(CS3,Pop1)	LogBF(CS3,Pop2)
206793	rs114801852	9.55447e-08	-1.60258	-1.78296e-10	0.000108534	-1.40149	-1.78296e-10	0.000217797	-1.35526	-1.78296e-10
206805	rs112902095	1.61219e-07	-1.07941	-1.78296e-10	0.000122257	-1.28243	-1.78296e-10	0.000230706	-1.29768	-1.78296e-10
206852	rs113070007	1.61219e-07	-1.07941	-1.78296e-10	0.000122257	-1.28243	-1.78296e-10	0.000230706	-1.29768	-1.78296e-10
206925	rs112511864	1.61219e-07	-1.07941	-1.78296e-10	0.000122257	-1.28243	-1.78296e-10	0.000230706	-1.29768	-1.78296e-10
207057	rs112041267	1.17935e-07	-1.39204	-1.78296e-10	8.19236e-05	-1.68277	-1.78296e-10	0.000149412	-1.73211	-1.78296e-10
207187	rs112175145	1.69418e-07	-1.02981	-1.78296e-10	0.00013483	-1.18454	-1.78296e-10	0.000252649	-1.20682	-1.78296e-10
207378	rs111558635	1.77767e-07	-0.981702	-1.78296e-10	0.00013274	-1.20016	-1.78296e-10	0.000250166	-1.2167	-1.78296e-10
207391	rs111730358	1.99996e-07	-0.863875	-1.78296e-10	0.000146766	-1.09971	-1.78296e-10	0.000276201	-1.1177	-1.78296e-10
207397	rs113074981	2.01066e-07	-0.858543	-1.78296e-10	0.000147439	-1.09514	-1.78296e-10	0.000277449	-1.11318	-1.78296e-10
207737	rs73793559	1.84559e-07	-0.944205	-1.78296e-10	0.000137888	-1.16211	-1.78296e-10	0.000256058	-1.19342	-1.78296e-10
208400	rs13124826	3.51212e-08	-1.52753	-1.07584	3.15795e-05	-1.51235	-1.1237	5.81663e-05	-1.55189	-1.12362
208469	rs10000645	1.78689e-07	-0.976526	-1.78296e-10	0.000133323	-1.19578	-1.78296e-10	0.000251249	-1.21238	-1.78296e-10
209200	rs73793560	1.82954e-07	-0.952941	-1.78296e-10	0.000136019	-1.17576	-1.78296e-10	0.000256253	-1.19266	-1.78296e-10
209299	rs112788687	1.82876e-07	-0.953364	-1.78296e-10	0.000135825	-1.17719	-1.78296e-10	0.000253641	-1.2029	-1.78296e-10
209328	rs61794996	8.9097e-08	-1.01741	-0.65504	6.51405e-05	-1.19186	-0.720149	0.000123394	-1.20936	-0.714087
209874	rs145279204	1.52238e-07	-1.26877e-10	-1.13673	0.000145952	-1.26877e-10	-1.10528	0.000279667	-1.26877e-10	-1.10522
210060	rs28867081	1.84195e-07	-0.946178	-1.78296e-10	0.000136803	-1.17001	-1.78296e-10	0.000257709	-1.18699	-1.78296e-10
210096	rs11730202	1.13155e-07	-0.778371	-0.65504	7.67672e-05	-1.02763	-0.720149	0.000145985	-1.04123	-0.714087
210398	rs78936351	2.77914e-07	-0.534862	-1.78296e-10	0.000142324	-1.13045	-1.78296e-10	0.000278725	-1.1086	-1.78296e-10
210418	rs28889913	1.78689e-07	-0.976526	-1.78296e-10	0.000133323	-1.19578	-1.78296e-10	0.000251249	-1.21238	-1.78296e-10
210459	rs11727093	3.52489e-08	-1.45518	-1.14455	3.58935e-05	-1.42741	-1.08059	7.15814e-05	-1.38841	-1.07958
210483	rs28811881	1.78689e-07	-0.976526	-1.78296e-10	0.000133323	-1.19578	-1.78296e-10	0.000251249	-1.21238	-1.78296e-10
210561	rs148837328	1.12168e-07	-1.44217	-1.78296e-10	8.01919e-05	-1.70413	-1.78296e-10	0.000147739	-1.74337	-1.78296e-10
210654	rs28847272	1.77859e-07	-0.981181	-1.78296e-10	0.000132798	-1.19972	-1.78296e-10	0.000250274	-1.21627	-1.78296e-10
210687	rs73793561	1.84043e-07	-0.947005	-1.78296e-10	0.000135457	-1.1799	-1.78296e-10	0.000255464	-1.19574	-1.78296e-10
211155	rs145149909	1.12168e-07	-1.44217	-1.78296e-10	8.01919e-05	-1.70413	-1.78296e-10	0.000147739	-1.74337	-1.78296e-10
212560	rs78342438	1.89398e-07	-1.26877e-10	-0.918323	0.00019737	-1.26877e-10	-0.803474	0.00037646	-1.26877e-10	-0.80801
213929	rs140782419	1.13227e-07	-1.43278	-1.78296e-10	8.05002e-05	-1.70029	-1.78296e-10	0.000148018	-1.74149	-1.78296e-10
214437	rs143823823	1.19896e-07	-1.37555	-1.78296e-10	0.000113286	-1.35864	-1.78296e-10	0.000211256	-1.38575	-1.78296e-10
214464	rs111473777	1.82361e-07	-0.956185	-1.78296e-10	0.000135645	-1.17852	-1.78296e-10	0.000255558	-1.19537	-1.78296e-10
214676	rs191162047	2.05028e-07	-1.26877e-10	-0.839025	0.000176167	-1.26877e-10	-0.917122	0.000338876	-1.26877e-10	-0.913189
214808	rs139179706	9.90272e-08	-1.56678	-1.78296e-10	0.000127503	-1.24041	-1.78296e-10	0.000257964	-1.186	-1.78296e-10
214909	rs4579063	3.47023e-08	-1.47965	-1.13572	3.63528e-05	-1.4287	-1.06659	7.25764e-05	-1.3885	-1.06568
215311	rs73213584	1.01042e-07	-1.54664	-1.78296e-10	8.46115e-05	-1.65048	-1.78296e-10	0.000156759	-1.68411	-1.78296e-10
215351	rs4690243	3.48311e-08	-1.48371	-1.12795	3.66063e-05	-1.43312	-1.05521	7.30791e-05	-1.39319	-1.05409
215483	rs59707613	1.82185e-07	-0.957151	-1.78296e-10	0.000135389	-1.1804	-1.78296e-10	0.000252846	-1.20604	-1.78296e-10
215594	rs6849267	1.79129e-07	-0.974067	-1.78296e-10	0.000141898	-1.13345	-1.78296e-10	0.000268053	-1.14764	-1.78296e-10
215774	rs6830496	5.53324e-08	-1.34324	-0.805574	5.21356e-05	-1.27431	-0.860397	9.79105e-05	-1.29945	-0.855321
216329	rs55816452	1.46881e-07	-1.17255	-1.78296e-10	0.000123861	-1.2694	-1.78296e-10	0.000242432	-1.2481	-1.78296e-10
216423	rs11723492	6.72594e-08	-1.64733	-0.306285	6.51513e-05	-1.62258	-0.289258	0.000127441	-1.60463	-0.286539
216490	rs13434589	1.7718e-07	-0.985006	-1.78296e-10	0.000132369	-1.20296	-1.78296e-10	0.000249477	-1.21946	-1.78296e-10
216548	rs77090441	3.30365e-08	-1.4775	-1.18706	3.45934e-05	-1.36829	-1.17661	7.01313e-05	-1.31211	-1.17634
216832	rs55724852	1.80557e-07	-0.966129	-1.78296e-10	0.000134504	-1.18696	-1.78296e-10	0.000253441	-1.20369	-1.78296e-10
216869	rs60185094	1.82185e-07	-0.957151	-1.78296e-10	0.000135389	-1.1804	-1.78296e-10	0.000252846	-1.20604	-1.78296e-10
217222	rs12649745	3.74108e-08	-1.52315	-1.01707	3.32228e-05	-1.50737	-1.07795	6.1264e-05	-1.5459	-1.07773
217527	rs140109259	1.12708e-07	-1.43737	-1.78296e-10	8.03484e-05	-1.70218	-1.78296e-10	0.00014788	-1.74242	-1.78296e-10
217627	rs56249153	8.67587e-08	-1.69904	-1.78296e-10	7.62113e-05	-1.75504	-1.78296e-10	0.000146025	-1.75504	-1.78296e-10
217763	rs73793565	1.79619e-07	-0.971336	-1.78296e-10	0.000133911	-1.19138	-1.78296e-10	0.00025234	-1.20804	-1.78296e-10
217998	rs150475809	2.0263e-07	-1.26877e-10	-0.850794	0.000186707	-1.26877e-10	-0.859016	0.000358209	-1.26877e-10	-0.857705
219024	rs60119288	1.81328e-07	-0.961866	-1.78296e-10	0.000134849	-1.1844	-1.78296e-10	0.000251859	-1.20995	-1.78296e-10
219140	rs6836902	1.82488e-07	-0.955489	-1.78296e-10	0.000126078	-1.25165	-1.78296e-10	0.000235927	-1.2753	-1.78296e-10
219538	rs2353605	1.3498e-07	-0.909671	-0.347376	0.000104084	-1.1108	-0.332558	0.00019496	-1.13591	-0.330118
219700	rs11737729	9.56949e-08	-1.60101	-1.78296e-10	9.64251e-05	-1.51979	-1.78296e-10	0.000190748	-1.48787	-1.78296e-10
219844	rs73793566	1.80384e-07	-0.967087	-1.78296e-10	0.000134253	-1.18883	-1.78296e-10	0.000250772	-1.21428	-1.78296e-10
220149	rs11248009	8.67452e-08	-1.07198	-0.627223	6.39254e-05	-1.23677	-0.694065	0.000121708	-1.24936	-0.687836
220595	rs74766229	1.77928e-07	-0.980795	-1.78296e-10	0.000132703	-1.20044	-1.78296e-10	0.000247942	-1.22563	-1.78296e-10
220774	rs148397417	1.86324e-07	-1.26877e-10	-0.934688	0.000189498	-1.26877e-10	-0.844175	0.000361375	-1.26877e-10	-0.848906
221033	rs182182190	8.21304e-08	-1.75387	-1.78296e-10	7.62458e-05	-1.75459	-1.78296e-10	0.000146407	-1.75243	-1.78296e-10
221520	rs56099525	1.86266e-07	-0.934997	-1.78296e-10	0.000137962	-1.16157	-1.78296e-10	0.000257542	-1.18764	-1.78296e-10
221623	rs7695945	1.80638e-07	-0.965679	-1.78296e-10	0.000134413	-1.18763	-1.78296e-10	0.000251064	-1.21311	-1.78296e-10
222045	rs185281382	1.11928e-07	-1.44432	-1.78296e-10	8.01225e-05	-1.705	-1.78296e-10	0.000147678	-1.74379	-1.78296e-10
222103	rs61794997	8.81532e-08	-1.07948	-0.603618	6.46027e-05	-1.2484	-0.671897	0.000123212	-1.25939	-0.66553
222300	rs7655453	1.81588e-07	-0.960432	-1.78296e-10	0.000135013	-1.18318	-1.78296e-10	0.000252159	-1.20876	-1.78296e-10
222522	rs59173364	1.79608e-07	-0.971395	-1.78296e-10	0.000132219	-1.20409	-1.78296e-10	0.000251987	-1.20944	-1.78296e-10
222616	rs150422859	1.85795e-07	-1.26877e-10	-0.93753	0.000188871	-1.26877e-10	-0.847488	0.000360188	-1.26877e-10	-0.852196
222845	rs115277890	1.86544e-07	-1.26877e-10	-0.933508	0.000189759	-1.26877e-10	-0.842801	0.000361869	-1.26877e-10	-0.847541
223352	rs11724417	8.8398e-08	-1.0887	-0.591627	6.48158e-05	-1.25638	-0.660625	0.000123638	-1.26728	-0.65419
224412	rs11737263	1.29531e-07	-1.20137	-0.0968852	0.000121935	-1.20712	-0.077953	0.00024125	-1.17806	-0.0749308
224446	rs7683872	1.83417e-07	-0.950413	-1.78296e-10	0.000136166	-1.17468	-1.78296e-10	0.000254263	-1.20045	-1.78296e-10
224452	rs11737268	1.29531e-07	-1.20137	-0.0968852	0.000121935	-1.20712	-0.077953	0.00024125	-1.17806	-0.0749308
224469	rs113932176	1.87571e-07	-0.928016	-1.78296e-10	0.000138784	-1.15563	-1.78296e-10	0.000259043	-1.18183	-1.78296e-10
224548	rs185243115	2.0095e-07	-1.26877e-10	-0.859118	0.000173083	-1.26877e-10	-0.934786	0.000332899	-1.26877e-10	-0.930983
224901	rs11724176	8.87668e-08	-1.0887	-0.587463	6.50701e-05	-1.25638	-0.656709	0.000124126	-1.26728	-0.65025
224948	rs11726829	1.29105e-07	-1.21024	-0.0913075	0.000121545	-1.21594	-0.0723272	0.000240426	-1.18711	-0.0692973
225024	rs139116330	1.18861e-07	-1.38422	-1.78296e-10	8.22121e-05	-1.67925	-1.78296e-10	0.000149712	-1.73011	-1.78296e-10
225449	rs17521834	8.61227e-08	-1.14338	-0.563019	5.8445e-05	-1.38676	-0.633703	0.000111252	-1.39992	-0.627106
226882	rs113720920	1.82764e-07	-0.95398	-1.78296e-10	0.000135754	-1.17771	-1.78296e-10	0.000253512	-1.20341	-1.78296e-10
226893	rs574522170	1.19592e-07	-1.37809	-1.78296e-10	9.58427e-05	-1.52585	-1.78296e-10	0.000180708	-1.54194	-1.78296e-10
226894	rs541512649	1.23372e-07	-1.34697	-1.78296e-10	9.82103e-05	-1.50144	-1.78296e-10	0.000185015	-1.51838	-1.78296e-10
226937	rs61794998	7.4623e-08	-1.6625	-0.18722	7.04885e-05	-1.66402	-0.169085	0.000137084	-1.65204	-0.16619
227074	rs13139106	8.20502e-08	-1.75484	-1.78296e-10	7.82618e-05	-1.7285	-1.78296e-10	0.000153307	-1.70638	-1.78296e-10
227382	rs12506250	7.45145e-08	-1.68127	-0.16991	7.02057e-05	-1.68551	-0.151619	0.000136584	-1.67318	-0.148699
227609	rs114755678	3.00488e-07	-1.26877e-10	-0.456766	0.00026879	-1.26877e-10	-0.494623	0.000514274	-1.26877e-10	-0.496067
227785	rs112013875	1.82547e-07	-0.955167	-1.78296e-10	0.000135617	-1.17872	-1.78296e-10	0.000253262	-1.2044	-1.78296e-10
227948	rs79460343	1.78855e-07	-0.975599	-1.78296e-10	0.000133288	-1.19604	-1.78296e-10	0.00024901	-1.22133	-1.78296e-10
228465	rs2883228	1.80019e-07	-0.969111	-1.78296e-10	0.00013292	-1.19881	-1.78296e-10	0.000249154	-1.22075	-1.78296e-10
228809	rs1986386	8.64591e-08	-1.13786	-0.564641	5.81693e-05	-1.3891	-0.636094	0.000110727	-1.40268	-0.629077
228919	rs1578898	7.36929e-08	-1.67505	-0.18722	6.93664e-05	-1.68007	-0.169085	0.000134818	-1.66871	-0.16619
228929	rs56405031	6.18437e-08	-1.15724	-0.88032	4.52513e-05	-1.49506	-0.781262	8.13361e-05	-1.55382	-0.786409
229183	rs141662933	1.85164e-07	-1.26877e-10	-0.940932	0.000188123	-1.26877e-10	-0.851457	0.000358771	-1.26877e-10	-0.856137
229264	rs55849081	1.80638e-07	-0.965679	-1.78296e-10	0.000134413	-1.18763	-1.78296e-10	0.000251064	-1.21311	-1.78296e-10
230237	rs12503763	1.14248e-07	-0.751748	-0.672054	0.000122609	-0.616315	-0.663235	0.000248821	-0.564625	-0.657464
230902	rs28684690	1.80638e-07	-0.965679	-1.78296e-10	0.000134413	-1.18763	-1.78296e-10	0.000251064	-1.21311	-1.78296e-10
231471	rs7680104	1.81588e-07	-0.960432	-1.78296e-10	0.000135013	-1.18318	-1.78296e-10	0.000252159	-1.20876	-1.78296e-10
231652	rs183018016	1.19766e-07	-1.37664	-1.78296e-10	8.24965e-05	-1.6758	-1.78296e-10	0.000150012	-1.72811	-1.78296e-10
231744	rs2883229	7.05785e-08	-1.67827	-0.227177	6.53106e-05	-1.68096	-0.228436	0.000127	-1.66881	-0.22583
231940	rs4510422	7.57681e-08	-1.67059	-0.163905	7.06855e-05	-1.68475	-0.145561	0.000137535	-1.67231	-0.142632
232215	rs80316648	1.37919e-07	-0.962057	-0.273453	9.36188e-05	-1.29321	-0.256113	0.000174754	-1.3221	-0.253344
232249	rs117273789	2.06802e-07	-1.26877e-10	-0.830414	0.000175159	-1.26877e-10	-0.922858	0.000337022	-1.26877e-10	-0.918674
232367	rs61794999	8.9288e-08	-1.10729	-0.563019	5.89085e-05	-1.37887	-0.633703	0.000111911	-1.39402	-0.627106
232532	rs77700883	9.00157e-08	-1.10729	-0.554902	5.93606e-05	-1.37887	-0.626058	0.000112775	-1.39402	-0.619415
232533	rs78896226	9.14801e-08	-1.09115	-0.554902	6.00966e-05	-1.36654	-0.626058	0.000114145	-1.38194	-0.619415
232655	rs73793570	1.7979e-07	-0.970386	-1.78296e-10	0.000133878	-1.19162	-1.78296e-10	0.000250087	-1.21701	-1.78296e-10
232680	rs10013794	1.7979e-07	-0.970386	-1.78296e-10	0.000133878	-1.19162	-1.78296e-10	0.000250087	-1.21701	-1.78296e-10
233052	rs111802252	1.00127e-07	-1.55573	-1.78296e-10	8.18821e-05	-1.68327	-1.78296e-10	0.000152186	-1.71372	-1.78296e-10
233437	rs7693217	1.78855e-07	-0.975599	-1.78296e-10	0.000133288	-1.19604	-1.78296e-10	0.00024901	-1.22133	-1.78296e-10
233475	rs7693241	1.81588e-07	-0.960432	-1.78296e-10	0.000135013	-1.18318	-1.78296e-10	0.000252159	-1.20876	-1.78296e-10
233686	rs61795000	3.22485e-07	-0.386116	-1.78296e-10	0.00021093	-0.737029	-1.78296e-10	0.000395073	-0.759751	-1.78296e-10
233764	rs10009823	1.7979e-07	-0.970386	-1.78296e-10	0.000133878	-1.19162	-1.78296e-10	0.000250087	-1.21701	-1.78296e-10
234120	rs6824561	8.45935e-08	-1.66977	-0.0545428	7.71392e-05	-1.68266	-0.0602873	0.000150897	-1.67135	-0.0508811
234362	rs142700748	1.05274e-07	-1.50561	-1.78296e-10	0.000120858	-1.29394	-1.78296e-10	0.000225169	-1.32197	-1.78296e-10
234835	rs114145393	1.17215e-07	-1.39816	-1.78296e-10	9.86426e-05	-1.49705	-1.78296e-10	0.000179158	-1.55055	-1.78296e-10
235147	rs143793544	1.00127e-07	-1.55573	-1.78296e-10	8.18821e-05	-1.68327	-1.78296e-10	0.000152186	-1.71372	-1.78296e-10
235430	rs6832109	1.7979e-07	-0.970386	-1.78296e-10	0.000133878	-1.19162	-1.78296e-10	0.000250087	-1.21701	-1.78296e-10
235768	rs114450879	1.86257e-07	-1.26877e-10	-0.935047	0.000189419	-1.26877e-10	-0.844593	0.000361225	-1.26877e-10	-0.84932
236093	rs6599317	1.82547e-07	-0.955167	-1.78296e-10	0.000135617	-1.17872	-1.78296e-10	0.000253262	-1.2044	-1.78296e-10
236136	rs114184786	1.87216e-07	-1.26877e-10	-0.929908	0.000190556	-1.26877e-10	-0.838609	0.000363378	-1.26877e-10	-0.843378
236500	rs56283867	8.24848e-08	-1.74956	-1.78296e-10	7.63361e-05	-1.75341	-1.78296e-10	0.000146077	-1.75469	-1.78296e-10
237284	rs11729659	1.47242e-07	-0.918065	-0.252033	0.000101017	-1.23877	-0.234493	0.000188428	-1.26842	-0.231692
237290	rs185137706	1.19178e-07	-1.38156	-1.78296e-10	8.23115e-05	-1.67804	-1.78296e-10	0.000149816	-1.72941	-1.78296e-10
237320	rs7687833	7.97381e-08	-1.6541	-0.129329	7.44195e-05	-1.66816	-0.110679	0.000144794	-1.65581	-0.107702
238292	rs140565408	1.2164e-07	-1.36111	-1.78296e-10	8.30923e-05	-1.6686	-1.78296e-10	0.000150654	-1.72384	-1.78296e-10
238895	rs28799273	1.78855e-07	-0.975599	-1.78296e-10	0.000133288	-1.19604	-1.78296e-10	0.00024901	-1.22133	-1.78296e-10
239159	rs11731933	1.4611e-07	-0.882646	-0.295169	0.000106802	-1.13954	-0.278036	0.00019929	-1.16876	-0.2753
239205	rs7667471	1.85374e-07	-0.939797	-1.78296e-10	0.0001374	-1.16566	-1.78296e-10	0.000256516	-1.19163	-1.78296e-10
239785	rs4549329	1.51442e-07	-0.879197	-0.262775	0.000105558	-1.18396	-0.245335	0.000196926	-1.21345	-0.24255
240079	rs61355115	1.81328e-07	-0.961866	-1.78296e-10	0.000134849	-1.1844	-1.78296e-10	0.000251859	-1.20995	-1.78296e-10
240208	rs28460123	8.30743e-08	-1.63711	-0.105329	7.74581e-05	-1.65235	-0.08647	0.000150868	-1.63896	-0.0834593
240525	rs112805647	1.83417e-07	-0.950413	-1.78296e-10	0.000136166	-1.17468	-1.78296e-10	0.000254263	-1.20045	-1.78296e-10
240582	rs137935953	1.21346e-07	-1.36353	-1.78296e-10	8.29982e-05	-1.66974	-1.78296e-10	0.000150551	-1.72452	-1.78296e-10
240614	rs7686546	9.24661e-08	-1.09726	-0.538071	6.20477e-05	-1.35046	-0.610195	0.000118001	-1.36467	-0.60346
240773	rs180788199	1.14032e-07	-1.4257	-1.78296e-10	8.07376e-05	-1.69735	-1.78296e-10	0.000148239	-1.74	-1.78296e-10
240804	rs186227798	1.14032e-07	-1.4257	-1.78296e-10	8.07376e-05	-1.69735	-1.78296e-10	0.000148239	-1.74	-1.78296e-10
240843	rs7658743	9.49454e-08	-1.09726	-0.511611	6.36161e-05	-1.35046	-0.585232	0.000121001	-1.36467	-0.578353
241588	rs115498836	1.05973e-07	-1.49899	-1.78296e-10	0.000159642	-1.01562	-1.78296e-10	0.000330175	-0.939201	-1.78296e-10
241764	rs6831591	1.791e-07	-0.974227	-1.78296e-10	0.000133443	-1.19488	-1.78296e-10	0.000249293	-1.22019	-1.78296e-10
242057	rs61795001	9.53691e-08	-1.09727	-0.507152	6.35953e-05	-1.35499	-0.581022	0.000121223	-1.36707	-0.574119
242400	rs56213727	1.05759e-07	-1.50101	-1.78296e-10	8.39814e-05	-1.65796	-1.78296e-10	0.000155676	-1.69104	-1.78296e-10
242787	rs28531997	8.33206e-08	-1.6578	-0.0816761	7.8498e-05	-1.66287	-0.0626129	0.0001529	-1.64947	-0.0595699
242797	rs61795002	9.49645e-08	-1.07888	-0.529789	6.34439e-05	-1.33601	-0.602385	0.000120631	-1.35048	-0.595605
243336	rs74889621	1.88994e-07	-0.920461	-1.78296e-10	0.000140782	-1.14134	-1.78296e-10	0.000261279	-1.17323	-1.78296e-10
243556	rs7687112	1.58757e-07	-0.865018	-0.229784	0.000107726	-1.19693	-0.212037	0.000200708	-1.22777	-0.209203
243936	rs28512302	1.72915e-07	-1.00937	-1.78296e-10	0.000129537	-1.22458	-1.78296e-10	0.000242163	-1.24921	-1.78296e-10
243968	rs6599318	9.90821e-08	-1.01562	-0.550608	6.96801e-05	-1.22263	-0.622012	0.00013292	-1.23373	-0.615346
244152	rs149124712	1.18552e-07	-1.38682	-1.78296e-10	8.21157e-05	-1.68043	-1.78296e-10	0.000149611	-1.73078	-1.78296e-10
244361	rs6599319	1.80638e-07	-0.965679	-1.78296e-10	0.000134413	-1.18763	-1.78296e-10	0.000251064	-1.21311	-1.78296e-10
244443	rs6599320	1.81588e-07	-0.960432	-1.78296e-10	0.000135013	-1.18318	-1.78296e-10	0.000252159	-1.20876	-1.78296e-10
244509	rs6599321	1.81588e-07	-0.960432	-1.78296e-10	0.000135013	-1.18318	-1.78296e-10	0.000252159	-1.20876	-1.78296e-10
244952	rs146963044	9.82307e-08	-0.995344	-0.579511	6.89874e-05	-1.2054	-0.649228	0.000131554	-1.21668	-0.642724
245098	rs77250608	1.75925e-07	-1.26877e-10	-0.992114	0.000170015	-1.26877e-10	-0.952669	0.000327809	-1.26877e-10	-0.94639
245447	rs113950039	9.0448e-08	-1.6574	-1.78296e-10	7.78623e-05	-1.73361	-1.78296e-10	0.000148091	-1.741	-1.78296e-10
245965	rs9328737	8.13364e-08	-1.64652	-0.117056	7.85858e-05	-1.62606	-0.0982991	0.000154005	-1.60653	-0.0953047
246342	rs4582105	9.48403e-08	-1.03468	-0.575304	6.66451e-05	-1.2439	-0.645269	0.000127444	-1.2524	-0.638741
246418	rs150075088	1.19491e-07	-1.37893	-1.78296e-10	8.24099e-05	-1.67685	-1.78296e-10	0.00014992	-1.72872	-1.78296e-10
246656	rs73793586	1.84575e-07	-0.944119	-1.78296e-10	0.000137043	-1.16826	-1.78296e-10	0.000258154	-1.18527	-1.78296e-10
247207	rs74848272	1.1884e-07	-1.3844	-1.78296e-10	9.68111e-05	-1.51579	-1.78296e-10	0.000181355	-1.53836	-1.78296e-10
247818	rs74643185	1.79029e-07	-0.974626	-1.78296e-10	0.000133538	-1.19417	-1.78296e-10	0.000251648	-1.21079	-1.78296e-10
247825	rs10028482	8.53955e-08	-1.60955	-0.105329	8.2771e-05	-1.58601	-0.08647	0.000162652	-1.56375	-0.0834593
249303	rs61795004	8.21807e-08	-1.75325	-1.78296e-10	8.36775e-05	-1.66158	-1.78296e-10	0.000161304	-1.65553	-1.78296e-10
249430	rs6857106	8.45191e-08	-1.63789	-0.0873021	8.17441e-05	-1.61667	-0.0682872	0.000160309	-1.59647	-0.0652518
249537	rs73793588	1.78855e-07	-0.975599	-1.78296e-10	0.000133288	-1.19604	-1.78296e-10	0.00024901	-1.22133	-1.78296e-10
249567	rs73793589	1.77928e-07	-0.980795	-1.78296e-10	0.000132703	-1.20044	-1.78296e-10	0.000247942	-1.22563	-1.78296e-10
250036	rs56985696	3.94483e-08	-1.45932	-1.02787	3.46198e-05	-1.52332	-1.02081	6.7108e-05	-1.51252	-1.02
250450	rs73793590	1.83417e-07	-0.950413	-1.78296e-10	0.000136166	-1.17468	-1.78296e-10	0.000254263	-1.20045	-1.78296e-10
250522	rs74984113	9.49411e-08	-1.04411	-0.564805	6.76497e-05	-1.25185	-0.622363	0.000129444	-1.26028	-0.615294
250544	rs73793591	1.72901e-07	-1.00945	-1.78296e-10	0.000143811	-1.12006	-1.78296e-10	0.000270455	-1.13872	-1.78296e-10
250583	rs148202137	1.12207e-07	-1.44183	-1.78296e-10	8.25443e-05	-1.67522	-1.78296e-10	0.000150373	-1.72571	-1.78296e-10
251416	rs73793592	1.78855e-07	-0.975599	-1.78296e-10	0.000133288	-1.19604	-1.78296e-10	0.00024901	-1.22133	-1.78296e-10
251893	rs73213590	1.96119e-07	-0.883453	-1.78296e-10	8.84958e-05	-1.6056	-1.78296e-10	0.000174412	-1.5774	-1.78296e-10
252048	rs77078697	1.49389e-07	-0.887217	-0.268403	0.000110966	-1.12831	-0.251016	0.000208355	-1.15134	-0.248239
252370	rs149699552	1.22722e-07	-1.35226	-1.78296e-10	0.000116015	-1.33484	-1.78296e-10	0.000216168	-1.36277	-1.78296e-10
252501	rs56147344	1.94873e-07	-0.889823	-1.78296e-10	0.000126929	-1.24492	-1.78296e-10	0.000249941	-1.2176	-1.78296e-10
252804	rs12510827	8.62617e-08	-1.654	-0.0507848	8.51115e-05	-1.61313	-0.0314583	0.000165392	-1.60213	-0.0283735
252871	rs12498545	8.21089e-08	-1.75413	-1.78296e-10	8.20578e-05	-1.68113	-1.78296e-10	0.000158673	-1.67198	-1.78296e-10
252966	rs112158821	1.98012e-07	-0.873844	-1.78296e-10	0.000128499	-1.23264	-1.78296e-10	0.000253112	-1.20499	-1.78296e-10
252998	rs77983317	1.91813e-07	-0.905651	-1.78296e-10	0.000125398	-1.25706	-1.78296e-10	0.000246846	-1.23006	-1.78296e-10
253008	rs114218307	1.15223e-07	-1.4153	-1.78296e-10	9.81132e-05	-1.50243	-1.78296e-10	0.000178072	-1.55663	-1.78296e-10
253601	rs61795006	1.50992e-07	-0.876547	-0.268403	0.000111978	-1.11924	-0.251016	0.000210219	-1.14243	-0.248239
253702	rs150855307	2.18921e-07	-1.26877e-10	-0.773464	0.000205444	-1.26877e-10	-0.763381	0.00039588	-1.26877e-10	-0.757712
253765	rs138354836	1.09651e-07	-1.46487	-1.78296e-10	7.94801e-05	-1.71305	-1.78296e-10	0.000147138	-1.74745	-1.78296e-10
253881	rs4518181	3.83423e-08	-1.36131	-1.15431	3.84814e-05	-1.32362	-1.11476	7.69987e-05	-1.2808	-1.11423
253933	rs143836287	1.09905e-07	-1.46256	-1.78296e-10	7.95504e-05	-1.71216	-1.78296e-10	0.000147195	-1.74707	-1.78296e-10
253957	rs147257575	1.09905e-07	-1.46256	-1.78296e-10	7.95504e-05	-1.71216	-1.78296e-10	0.000147195	-1.74707	-1.78296e-10
254419	rs114233186	8.203e-08	-1.75509	-1.78296e-10	7.62397e-05	-1.75467	-1.78296e-10	0.000146407	-1.75243	-1.78296e-10
254583	rs73793595	1.81588e-07	-0.960432	-1.78296e-10	0.000135013	-1.18318	-1.78296e-10	0.000252159	-1.20876	-1.78296e-10
255263	rs60229242	1.81588e-07	-0.960432	-1.78296e-10	0.000135013	-1.18318	-1.78296e-10	0.000252159	-1.20876	-1.78296e-10
255264	rs61795007	1.46248e-07	-0.897823	-0.279047	0.000108796	-1.13732	-0.26176	0.000204311	-1.16018	-0.259
255594	rs73793596	1.7979e-07	-0.970386	-1.78296e-10	0.000133878	-1.19162	-1.78296e-10	0.000250087	-1.21701	-1.78296e-10
255905	rs73793597	8.60879e-08	-1.67432	-0.0324884	8.30134e-05	-1.65654	-0.0130077	0.000162315	-1.63938	-0.00989833
256450	rs61792060	9.02586e-08	-1.61515	-0.0443408	8.89261e-05	-1.59032	-0.0104269	0.000174793	-1.56749	-0.00773339
256851	rs73213593	1.05115e-07	-1.50712	-1.78296e-10	8.70929e-05	-1.62158	-1.78296e-10	0.000160504	-1.6605	-1.78296e-10
256975	rs73793599	1.76189e-07	-0.990616	-1.78296e-10	0.000131605	-1.20875	-1.78296e-10	0.000245938	-1.23374	-1.78296e-10
256994	rs139063889	1.05919e-07	-1.4995	-1.78296e-10	7.84911e-05	-1.72557	-1.78296e-10	0.000146441	-1.7522	-1.78296e-10
257318	rs73793600	1.77101e-07	-0.985455	-1.78296e-10	0.000132181	-1.20438	-1.78296e-10	0.000246989	-1.22948	-1.78296e-10
258032	rs79914894	1.94289e-07	-1.26877e-10	-0.892829	0.000198917	-1.26877e-10	-0.795665	0.000379215	-1.26877e-10	-0.80072
258294	rs77234191	9.34462e-08	-1.05203	-0.572762	6.65719e-05	-1.2585	-0.631769	0.000127219	-1.26688	-0.626034
258512	rs7657860	1.73589e-07	-1.00548	-1.78296e-10	0.000129963	-1.2213	-1.78296e-10	0.00024294	-1.24601	-1.78296e-10
258627	rs7658064	1.75285e-07	-0.995759	-1.78296e-10	0.000131034	-1.21309	-1.78296e-10	0.000244896	-1.23799	-1.78296e-10
259470	rs192242477	1.11146e-07	-1.45133	-1.78296e-10	7.9899e-05	-1.70779	-1.78296e-10	0.000147484	-1.7451	-1.78296e-10
259638	rs73793601	1.73589e-07	-1.00548	-1.78296e-10	0.000129963	-1.2213	-1.78296e-10	0.00024294	-1.24601	-1.78296e-10
259809	rs184624056	1.66247e-07	-1.0487	-1.78296e-10	0.00011386	-1.35358	-1.78296e-10	0.000215402	-1.36631	-1.78296e-10
260011	rs149352058	1.03512e-07	-1.52249	-1.78296e-10	7.93818e-05	-1.71429	-1.78296e-10	0.000146204	-1.75382	-1.78296e-10
260173	rs28429717	7.90819e-08	-1.18963	-0.602062	6.68894e-05	-1.30286	-0.582654	0.000127689	-1.30892	-0.580311
260176	rs111766204	1.05753e-07	-1.50107	-1.78296e-10	8.73094e-05	-1.6191	-1.78296e-10	0.00016524	-1.63143	-1.78296e-10
260441	rs73793602	1.81588e-07	-0.960432	-1.78296e-10	0.000135013	-1.18318	-1.78296e-10	0.000252159	-1.20876	-1.78296e-10
260587	rs17164747	7.79949e-08	-0.97259	-0.83294	5.57475e-05	-1.1914	-0.876321	0.00010635	-1.20033	-0.871755
260975	rs183372836	8.3645e-08	-1.73559	-1.78296e-10	7.67573e-05	-1.74791	-1.78296e-10	0.000146286	-1.75326	-1.78296e-10
262456	rs189531835	1.55153e-07	-1.26877e-10	-1.11776	0.000151664	-1.26877e-10	-1.06689	0.000289784	-1.26877e-10	-1.06969
262934	rs17775090	1.09651e-07	-1.46487	-1.78296e-10	7.94801e-05	-1.71305	-1.78296e-10	0.000147138	-1.74745	-1.78296e-10
263236	rs142550206	9.21338e-08	-1.63893	-1.78296e-10	0.000112531	-1.36532	-1.78296e-10	0.000226112	-1.31779	-1.78296e-10
263319	rs7674560	1.26612e-07	-0.810073	-0.510971	9.3042e-05	-1.0625	-0.493	0.00017444	-1.08672	-0.490518
264558	rs17775145	8.46377e-08	-1.72379	-1.78296e-10	7.84793e-05	-1.72572	-1.78296e-10	0.000150074	-1.72769	-1.78296e-10
264941	rs11731285	6.46252e-08	-1.47763	-0.515941	5.62071e-05	-1.54936	-0.510153	0.000107331	-1.5552	-0.507709
265547	rs150738695	1.09174e-07	-1.46923	-1.78296e-10	7.93487e-05	-1.7147	-1.78296e-10	0.000147035	-1.74815	-1.78296e-10
266124	rs114394748	1.15626e-07	-1.41182	-1.78296e-10	0.000104197	-1.44227	-1.78296e-10	0.000188161	-1.50152	-1.78296e-10
266171	rs115069723	8.79232e-08	-1.68571	-1.78296e-10	8.36928e-05	-1.6614	-1.78296e-10	0.000158315	-1.67423	-1.78296e-10
266659	rs79366248	8.26623e-08	-0.982469	-0.764942	6.10429e-05	-1.16455	-0.812428	0.000116229	-1.17584	-0.807417
267437	rs78343340	7.89192e-08	-1.00284	-0.790905	5.51648e-05	-1.24136	-0.836866	0.000105025	-1.2526	-0.83202
267528	rs73795403	1.32487e-07	-1.27569	-1.78296e-10	0.000103951	-1.44464	-1.78296e-10	0.000195472	-1.46341	-1.78296e-10
267621	rs6811431	1.29322e-07	-1.29987	-1.78296e-10	0.000101954	-1.46403	-1.78296e-10	0.000191833	-1.4822	-1.78296e-10
268371	rs58641957	1.29803e-07	-1.29616	-1.78296e-10	0.000102257	-1.46106	-1.78296e-10	0.000192385	-1.47932	-1.78296e-10
268590	rs73791808	1.30885e-07	-1.28786	-1.78296e-10	0.00010294	-1.45441	-1.78296e-10	0.000193628	-1.47288	-1.78296e-10
269041	rs73791811	1.31433e-07	-1.28368	-1.78296e-10	0.000103285	-1.45106	-1.78296e-10	0.000194258	-1.46963	-1.78296e-10
269042	rs7694325	7.24311e-08	-1.4148	-0.464739	6.32806e-05	-1.49481	-0.446167	0.000120764	-1.50138	-0.443604
269333	rs143419790	1.59735e-07	-1.26877e-10	-1.08866	0.000148817	-1.26877e-10	-1.08584	0.000285431	-1.26877e-10	-1.08482
269373	rs143345992	1.15688e-07	-1.41127	-1.78296e-10	8.12345e-05	-1.69121	-1.78296e-10	0.000148718	-1.73677	-1.78296e-10
269457	rs73213596	8.9724e-08	-1.66544	-1.78296e-10	7.62041e-05	-1.75514	-1.78296e-10	0.000146285	-1.75327	-1.78296e-10
269477	rs75591813	1.97789e-07	-1.26877e-10	-0.874972	0.000203047	-1.26877e-10	-0.775116	0.000387037	-1.26877e-10	-0.780302
270046	rs61192761	1.29322e-07	-1.29987	-1.78296e-10	0.000101954	-1.46403	-1.78296e-10	0.000191833	-1.4822	-1.78296e-10
270058	rs13136187	6.53878e-08	-1.73704	-0.244796	4.97282e-05	-1.73789	-0.444095	9.68818e-05	-1.72367	-0.441659
270880	rs75684666	1.32487e-07	-1.27569	-1.78296e-10	0.000103951	-1.44464	-1.78296e-10	0.000195472	-1.46341	-1.78296e-10
271072	rs56218479	8.36566e-08	-1.73545	-1.78296e-10	7.7507e-05	-1.73819	-1.78296e-10	0.00015042	-1.72539	-1.78296e-10
272177	rs112899466	1.39346e-07	-1.22521	-1.78296e-10	0.000108287	-1.40377	-1.78296e-10	0.000203379	-1.42375	-1.78296e-10
272522	rs6837796	7.77368e-08	-1.56934	-0.239506	7.55522e-05	-1.54548	-0.218255	0.000148967	-1.51977	-0.215324
272524	rs11729365	7.92617e-08	-1.02099	-0.768427	5.6572e-05	-1.23733	-0.815711	0.000108189	-1.24422	-0.810722
272878	rs138106788	1.13778e-07	-1.42792	-1.78296e-10	8.06625e-05	-1.69828	-1.78296e-10	0.000148169	-1.74047	-1.78296e-10
273157	rs11733683	7.65278e-08	-1.39838	-0.426142	7.05796e-05	-1.34145	-0.490359	0.000135461	-1.34661	-0.483534
273217	rs111551744	1.30885e-07	-1.28786	-1.78296e-10	0.00010294	-1.45441	-1.78296e-10	0.000193628	-1.47288	-1.78296e-10
273840	rs148574114	1.13202e-07	-1.433	-1.78296e-10	8.30107e-05	-1.66958	-1.78296e-10	0.000151089	-1.72095	-1.78296e-10
274120	rs56217474	1.3193e-07	-1.2799	-1.78296e-10	0.000103599	-1.44803	-1.78296e-10	0.00019483	-1.46669	-1.78296e-10
274394	rs56023157	1.30885e-07	-1.28786	-1.78296e-10	0.00010294	-1.45441	-1.78296e-10	0.000193628	-1.47288	-1.78296e-10
274714	rs146807806	1.11677e-07	-1.44656	-1.78296e-10	8.00505e-05	-1.7059	-1.78296e-10	0.000147615	-1.74422	-1.78296e-10
274943	rs77762064	6.88522e-08	-1.22915	-0.701061	5.15874e-05	-1.40358	-0.741695	9.96301e-05	-1.4008	-0.736561
275116	rs2353602	1.30885e-07	-1.28786	-1.78296e-10	0.00010294	-1.45441	-1.78296e-10	0.000193628	-1.47288	-1.78296e-10
275207	rs56327123	1.33616e-07	-1.26721	-1.78296e-10	0.000104664	-1.4378	-1.78296e-10	0.000196771	-1.45678	-1.78296e-10
275418	rs115129711	1.30045e-07	-1.29429	-1.78296e-10	0.00010072	-1.47621	-1.78296e-10	0.000184078	-1.52347	-1.78296e-10
275550	rs145625919	1.104e-07	-1.45806	-1.78296e-10	7.96886e-05	-1.71043	-1.78296e-10	0.000147307	-1.7463	-1.78296e-10
275902	rs6810785	1.29803e-07	-1.29616	-1.78296e-10	0.000102257	-1.46106	-1.78296e-10	0.000192385	-1.47932	-1.78296e-10
276449	rs74570414	1.37579e-07	-1.23797	-1.78296e-10	0.00010717	-1.41414	-1.78296e-10	0.00020134	-1.43383	-1.78296e-10
276765	rs11722521	7.80176e-08	-1.052	-0.753245	5.80917e-05	-1.22513	-0.801403	0.000110684	-1.23583	-0.796319
276983	rs11723615	7.85241e-08	-1.04158	-0.757187	5.84021e-05	-1.21608	-0.805119	0.000111262	-1.22687	-0.80006
277057	rs7665727	7.77106e-08	-1.052	-0.757187	5.78762e-05	-1.22513	-0.805119	0.000110271	-1.23583	-0.80006
277481	rs75314292	1.28793e-07	-1.30397	-1.78296e-10	0.00010162	-1.46731	-1.78296e-10	0.000191225	-1.48537	-1.78296e-10
277739	rs113847214	8.24422e-08	-1.75008	-1.78296e-10	7.91051e-05	-1.71778	-1.78296e-10	0.000153887	-1.7026	-1.78296e-10
277924	rs74675982	1.30885e-07	-1.28786	-1.78296e-10	0.00010294	-1.45441	-1.78296e-10	0.000193628	-1.47288	-1.78296e-10
278095	rs77279928	1.33049e-07	-1.27146	-1.78296e-10	0.000104306	-1.44123	-1.78296e-10	0.000196118	-1.4601	-1.78296e-10
278196	rs9328738	9.02526e-08	-1.57004	-0.0895245	8.48801e-05	-1.52461	-0.122705	0.000167076	-1.50001	-0.120366
278380	rs78833908	1.26771e-07	-1.31979	-1.78296e-10	0.000100347	-1.47992	-1.78296e-10	0.000188905	-1.49758	-1.78296e-10
278587	rs185101333	1.08698e-07	-1.4736	-1.78296e-10	7.92193e-05	-1.71633	-1.78296e-10	0.000146936	-1.74882	-1.78296e-10
278915	rs73791814	1.29803e-07	-1.29616	-1.78296e-10	0.000102257	-1.46106	-1.78296e-10	0.000192385	-1.47932	-1.78296e-10
279396	rs10002733	5.83823e-08	-1.54681	-0.548349	5.56967e-05	-1.51824	-0.550395	0.000104599	-1.54049	-0.548204
280426	rs2353599	8.70666e-08	-1.58637	-0.109134	8.17498e-05	-1.54288	-0.142016	0.000160756	-1.51924	-0.139697
280938	rs185379134	9.93867e-08	-1.56316	-1.78296e-10	8.06763e-05	-1.69811	-1.78296e-10	0.000152662	-1.7106	-1.78296e-10
281038	rs10023604	9.28657e-08	-1.5875	-0.0435202	8.69287e-05	-1.54607	-0.0773943	0.000171302	-1.52039	-0.0750057
281401	rs138993075	1.08737e-07	-1.47324	-1.78296e-10	7.92298e-05	-1.7162	-1.78296e-10	0.000146944	-1.74877	-1.78296e-10
281408	rs116529450	1.16961e-07	-1.40034	-1.78296e-10	0.000110451	-1.38398	-1.78296e-10	0.000206155	-1.4102	-1.78296e-10
281442	rs13112393	2.82019e-08	-1.69617	-1.12662	2.53952e-05	-1.7334	-1.12059	4.83511e-05	-1.73987	-1.12047
281707	rs11722197	7.57611e-08	-1.07025	-0.764336	5.63554e-05	-1.24594	-0.81094	0.000107595	-1.25451	-0.80594
282006	rs6820547	1.28793e-07	-1.30397	-1.78296e-10	0.00010162	-1.46731	-1.78296e-10	0.000191225	-1.48537	-1.78296e-10
282046	rs6826459	1.30341e-07	-1.29202	-1.78296e-10	0.000102597	-1.45775	-1.78296e-10	0.000193004	-1.47611	-1.78296e-10
282160	rs66712247	5.34151e-08	-1.75343	-0.430649	5.60568e-05	-1.75364	-0.308549	0.000107374	-1.75502	-0.307491
282450	rs144580614	1.08275e-07	-1.4775	-1.78296e-10	7.91053e-05	-1.71777	-1.78296e-10	0.000146852	-1.7494	-1.78296e-10
282499	rs11723261	7.79334e-08	-1.06091	-0.745408	5.78357e-05	-1.23788	-0.793073	0.000110427	-1.24652	-0.787956
282608	rs10027325	1.2723e-07	-0.929744	-0.386436	9.36453e-05	-1.1343	-0.414742	0.000175698	-1.15731	-0.412749
283118	rs1986557	1.31484e-07	-0.919334	-0.363957	9.66049e-05	-1.12526	-0.39266	0.000181225	-1.14844	-0.390639
283358	rs151204434	1.08035e-07	-1.47972	-1.78296e-10	7.90409e-05	-1.71859	-1.78296e-10	0.000146805	-1.74972	-1.78296e-10
283652	rs58644592	1.29803e-07	-1.29616	-1.78296e-10	0.000102257	-1.46106	-1.78296e-10	0.000192385	-1.47932	-1.78296e-10
283883	rs13111233	7.01506e-08	-1.72591	-0.185618	4.89807e-05	-1.74429	-0.45284	9.54237e-05	-1.73318	-0.447315
284201	rs73791816	1.29803e-07	-1.29616	-1.78296e-10	0.000102257	-1.46106	-1.78296e-10	0.000192385	-1.47932	-1.78296e-10
284604	rs75349991	2.12184e-07	-1.26877e-10	-0.80472	0.000219344	-1.26877e-10	-0.697913	0.000417951	-1.26877e-10	-0.703458
284653	rs73791817	1.29803e-07	-1.29616	-1.78296e-10	0.000102257	-1.46106	-1.78296e-10	0.000192385	-1.47932	-1.78296e-10
284884	rs6841950	1.30885e-07	-1.28786	-1.78296e-10	0.00010294	-1.45441	-1.78296e-10	0.000193628	-1.47288	-1.78296e-10
284954	rs140737865	1.36399e-07	-1.24659	-1.78296e-10	0.000129219	-1.22705	-1.78296e-10	0.000239946	-1.25841	-1.78296e-10
284956	rs6855867	1.29803e-07	-1.29616	-1.78296e-10	0.000102257	-1.46106	-1.78296e-10	0.000192385	-1.47932	-1.78296e-10
285548	rs6832556	1.29803e-07	-1.29616	-1.78296e-10	0.000102257	-1.46106	-1.78296e-10	0.000192385	-1.47932	-1.78296e-10
285984	rs73791819	1.29803e-07	-1.29616	-1.78296e-10	0.000102257	-1.46106	-1.78296e-10	0.000192385	-1.47932	-1.78296e-10
286225	rs143107219	1.08035e-07	-1.47972	-1.78296e-10	7.90409e-05	-1.71859	-1.78296e-10	0.000146805	-1.74972	-1.78296e-10
286774	rs187144130	1.29915e-07	-1.2953	-1.78296e-10	0.000102626	-1.45747	-1.78296e-10	0.000193479	-1.47365	-1.78296e-10
287046	rs28784663	7.84705e-08	-1.22	-0.579448	7.53493e-05	-1.12946	-0.636959	0.000153343	-1.07521	-0.630934
287141	rs59163505	1.30341e-07	-1.29202	-1.78296e-10	0.000102597	-1.45775	-1.78296e-10	0.000193004	-1.47611	-1.78296e-10
287649	rs12506277	9.62353e-08	-1.5875	-0.00787856	9.16374e-05	-1.54607	-0.0246441	0.000180673	-1.52039	-0.0217459
287846	rs74996354	1.29803e-07	-1.29616	-1.78296e-10	0.000102257	-1.46106	-1.78296e-10	0.000192385	-1.47932	-1.78296e-10
288014	rs150957655	1.07796e-07	-1.48194	-1.78296e-10	7.89773e-05	-1.71939	-1.78296e-10	0.000146759	-1.75003	-1.78296e-10
288074	rs12501727	9.40778e-08	-1.57673	-0.0413197	8.97154e-05	-1.53407	-0.057845	0.000177001	-1.50768	-0.0549885
288697	rs55711923	1.28412e-07	-1.30693	-1.78296e-10	0.000105721	-1.42775	-1.78296e-10	0.000199208	-1.44447	-1.78296e-10
288893	rs76758124	1.07582e-07	-1.48392	-1.78296e-10	7.89207e-05	-1.72011	-1.78296e-10	0.00014672	-1.7503	-1.78296e-10
289139	rs61792114	1.39929e-07	-0.905195	-0.315842	0.000108657	-1.10308	-0.297285	0.000202723	-1.13248	-0.294505
289213	rs13118678	8.47372e-08	-1.72262	-1.78296e-10	8.67585e-05	-1.62543	-1.78296e-10	0.000173263	-1.58401	-1.78296e-10
289272	rs112132883	1.40986e-07	-1.21351	-1.78296e-10	0.000147528	-1.09454	-1.78296e-10	0.000264701	-1.16022	-1.78296e-10
289877	rs62619793	1.32487e-07	-1.27569	-1.78296e-10	0.000103951	-1.44464	-1.78296e-10	0.000195472	-1.46341	-1.78296e-10
290276	rs139909714	1.07135e-07	-1.48808	-1.78296e-10	7.88035e-05	-1.7216	-1.78296e-10	0.000146639	-1.75085	-1.78296e-10
290470	rs181391253	1.12695e-07	-1.43749	-1.78296e-10	9.45289e-05	-1.53965	-1.78296e-10	0.000177496	-1.55987	-1.78296e-10
290914	rs2352936	1.00176e-07	-1.5471	-0.00814762	9.97716e-05	-1.49909	0.0134208	0.000196817	-1.4732	0.016649
290930	rs143260225	1.74566e-07	-1.26877e-10	-0.99987	0.000163128	-1.26877e-10	-0.99402	0.000313117	-1.26877e-10	-0.992246
291086	rs77380000	1.28793e-07	-1.30397	-1.78296e-10	0.00010162	-1.46731	-1.78296e-10	0.000191225	-1.48537	-1.78296e-10
291647	rs141703691	2.13724e-07	-1.26877e-10	-0.797487	0.000200233	-1.26877e-10	-0.789075	0.000384634	-1.26877e-10	-0.786531
291759	rs10003142	1.00973e-07	-1.54801	0.000686806	0.000100526	-1.49795	0.0198116	0.000198396	-1.47095	0.0223903
292001	rs10005733	1.39148e-07	-1.13853	-0.0881038	0.000131597	-1.14154	-0.0672758	0.000261423	-1.10853	-0.0641578
292369	rs11723803	9.86606e-08	-1.54208	-0.0284088	9.85124e-05	-1.49135	-0.00702552	0.000194608	-1.46401	-0.00382489
292388	rs73791820	1.28268e-07	-1.30805	-1.78296e-10	0.00010129	-1.47057	-1.78296e-10	0.000190622	-1.48853	-1.78296e-10
292486	rs73791821	1.29803e-07	-1.29616	-1.78296e-10	0.000102257	-1.46106	-1.78296e-10	0.000192385	-1.47932	-1.78296e-10
292668	rs12503543	3.76172e-08	-1.72888	-0.805836	3.22456e-05	-1.72359	-0.891579	6.09726e-05	-1.73648	-0.891918
292918	rs141760235	1.10198e-07	-1.4599	-1.78296e-10	7.96318e-05	-1.71114	-1.78296e-10	0.000147261	-1.74662	-1.78296e-10
293321	rs565533229	8.90021e-08	-1.67351	-1.78296e-10	0.000104213	-1.44212	-1.78296e-10	0.000234566	-1.28108	-1.78296e-10
293796	rs75049882	1.27178e-07	-1.31659	-1.78296e-10	0.000105319	-1.43156	-1.78296e-10	0.000198719	-1.44693	-1.78296e-10
293865	rs117321689	1.49133e-07	-1.26877e-10	-1.15733	0.000136939	-1.26877e-10	-1.16902	0.000262303	-1.26877e-10	-1.16932
294017	rs6856961	1.27693e-07	-1.31255	-1.78296e-10	0.000105685	-1.42809	-1.78296e-10	0.000199394	-1.44354	-1.78296e-10
294113	rs4401407	9.08575e-08	-1.58072	-0.0721629	8.70662e-05	-1.5707	-0.0511851	0.000171228	-1.54778	-0.0480449
294612	rs149655631	1.89365e-07	-1.26877e-10	-0.9185	0.00016043	-1.26877e-10	-1.01069	0.00030824	-1.26877e-10	-1.00794
294911	rs140241955	1.09946e-07	-1.46219	-1.78296e-10	7.95616e-05	-1.71202	-1.78296e-10	0.000147204	-1.747	-1.78296e-10
295293	rs145649355	1.4032e-07	-1.21825	-1.78296e-10	0.000133004	-1.19817	-1.78296e-10	0.000246763	-1.23039	-1.78296e-10
296170	rs115869462	8.24106e-08	-1.75046	-1.78296e-10	8.60084e-05	-1.63411	-1.78296e-10	0.000164056	-1.63861	-1.78296e-10
296930	rs145537558	1.31886e-07	-1.28024	-1.78296e-10	9.23191e-05	-1.5633	-1.78296e-10	0.000172552	-1.58812	-1.78296e-10
297525	rs12505835	7.95998e-08	-0.994698	-0.790464	5.64073e-05	-1.22039	-0.835565	0.00010816	-1.22448	-0.83073
297547	rs12511388	1.26704e-07	-0.868321	-0.451998	9.69543e-05	-1.08105	-0.433265	0.000181748	-1.10552	-0.430679
297932	rs2352927	4.23603e-08	-1.74139	-0.674568	3.62665e-05	-1.74032	-0.757341	6.96336e-05	-1.73826	-0.757312
297989	rs2352928	4.26574e-08	-1.73958	-0.669396	3.6546e-05	-1.73738	-0.752604	7.01619e-05	-1.73544	-0.752574
298772	rs7661412	5.92825e-08	-0.921967	-1.15789	5.35428e-05	-0.994814	-1.11326	0.000106184	-0.961384	-1.11226
299259	rs6852858	5.68417e-08	-0.979676	-1.14223	5.52636e-05	-0.98697	-1.08947	0.000110878	-0.94207	-1.08832
299261	rs79657896	8.62149e-08	-1.10875	-0.596579	6.09227e-05	-1.31529	-0.663659	0.000117055	-1.319	-0.657176
299964	rs12512676	4.45016e-08	-1.75507	-0.611581	3.99767e-05	-1.75434	-0.645918	7.63857e-05	-1.75381	-0.649221
300401	rs138583374	8.42438e-08	-1.72846	-1.78296e-10	7.63459e-05	-1.75328	-1.78296e-10	0.000145997	-1.75524	-1.78296e-10
300442	rs79902242	1.21218e-07	-1.36458	-1.78296e-10	0.000104783	-1.43666	-1.78296e-10	0.000188935	-1.49742	-1.78296e-10
300501	rs115429563	1.68391e-07	-1.03589	-1.78296e-10	0.000194088	-0.820241	-1.78296e-10	0.000338887	-0.913156	-1.78296e-10
300852	rs148810448	1.08758e-07	-1.47305	-1.78296e-10	7.92354e-05	-1.71613	-1.78296e-10	0.000146949	-1.74874	-1.78296e-10
301077	rs61792116	8.81347e-08	-1.16124	-0.522068	6.47534e-05	-1.32408	-0.593884	0.000123888	-1.33237	-0.587076
302008	rs4129956	9.01588e-08	-1.11767	-0.542935	6.56006e-05	-1.29139	-0.613585	0.000125815	-1.29712	-0.60689
302574	rs117549951	1.61526e-07	-1.26877e-10	-1.07751	0.000153474	-1.26877e-10	-1.05502	0.000293112	-1.26877e-10	-1.05827
302934	rs6828802	4.86048e-08	-1.7529	-0.525553	3.98568e-05	-1.7506	-0.652666	7.63871e-05	-1.74961	-0.653396
303450	rs145707531	1.08536e-07	-1.47509	-1.78296e-10	7.91755e-05	-1.71689	-1.78296e-10	0.000146904	-1.74905	-1.78296e-10
304070	rs184466975	1.02165e-07	-1.53558	-1.78296e-10	7.62475e-05	-1.75457	-1.78296e-10	0.000146675	-1.75061	-1.78296e-10
304388	rs77782115	4.90945e-08	-1.35981	-0.908619	5.59039e-05	-1.21779	-0.847134	0.000112873	-1.1686	-0.843961
304649	rs7439780	5.51693e-08	-0.964035	-1.18773	4.76348e-05	-1.04887	-1.17612	9.45316e-05	-1.01468	-1.17521
305291	rs10034550	5.59101e-08	-1.75052	-0.387912	4.32628e-05	-1.74957	-0.571696	8.2657e-05	-1.74859	-0.57553
306196	rs112823067	5.37772e-08	-0.989598	-1.18773	4.6624e-05	-1.07301	-1.17343	9.24794e-05	-1.0394	-1.17244
307094	rs6822366	5.37795e-08	-0.989598	-1.18768	4.66773e-05	-1.07301	-1.17229	9.25887e-05	-1.0394	-1.17126
307244	rs150098878	8.7752e-08	-1.68766	-1.78296e-10	8.81404e-05	-1.60962	-1.78296e-10	0.000168817	-1.61001	-1.78296e-10
307307	rs6828943	5.37772e-08	-0.989598	-1.18773	4.66241e-05	-1.07301	-1.17343	9.24796e-05	-1.0394	-1.17243
307433	rs13434593	5.87146e-08	-1.74805	-0.34144	4.70754e-05	-1.74377	-0.493032	8.99802e-05	-1.74263	-0.496601
307530	rs149439237	1.08796e-07	-1.4727	-1.78296e-10	7.92457e-05	-1.716	-1.78296e-10	0.000146956	-1.74869	-1.78296e-10
307545	rs144826240	1.07628e-07	-1.48349	-1.78296e-10	7.8933e-05	-1.71996	-1.78296e-10	0.000146728	-1.75024	-1.78296e-10
308010	rs6848983	5.73358e-08	-0.958349	-1.1549	4.87492e-05	-1.08741	-1.11446	9.66401e-05	-1.0544	-1.11343
308904	rs190731758	1.10207e-07	-1.45981	-1.78296e-10	7.96345e-05	-1.71111	-1.78296e-10	0.000147263	-1.7466	-1.78296e-10
308914	rs141342220	1.10943e-07	-1.45316	-1.78296e-10	7.98414e-05	-1.70851	-1.78296e-10	0.000147435	-1.74543	-1.78296e-10
309258	rs111456805	6.05869e-08	-0.89616	-1.16194	5.34486e-05	-0.984656	-1.12518	0.000106232	-0.948963	-1.12423
309558	rs10005699	4.90677e-08	-1.74633	-0.522644	4.14465e-05	-1.73858	-0.625576	7.95006e-05	-1.73728	-0.625778
309686	rs7685662	9.47851e-08	-1.02088	-0.58968	7.02724e-05	-1.17853	-0.657644	0.000134386	-1.18689	-0.651211
309727	rs115057862	2.48203e-07	-1.26877e-10	-0.647927	0.000241434	-1.26877e-10	-0.601957	0.000459435	-1.26877e-10	-0.608826
309800	rs61587838	6.35557e-08	-0.862312	-1.14795	5.68226e-05	-0.957073	-1.09155	0.000113536	-0.916119	-1.09058
309903	rs11248012	5.06048e-08	-1.75213	-0.485997	4.20367e-05	-1.74597	-0.604042	8.06162e-05	-1.74517	-0.603955
310283	rs4690251	5.00587e-08	-1.7469	-0.502079	4.22685e-05	-1.73786	-0.606656	8.10606e-05	-1.73676	-0.606862
310488	rs73791826	6.29981e-08	-0.853038	-1.16603	5.61711e-05	-0.933659	-1.12649	0.000112062	-0.894183	-1.12559
310670	rs115756802	8.21057e-08	-1.75417	-1.78296e-10	7.62214e-05	-1.75491	-1.78296e-10	0.000146709	-1.75037	-1.78296e-10
310691	rs10021364	9.57811e-08	-1.03071	-0.569403	7.10069e-05	-1.18723	-0.638544	0.000135815	-1.19553	-0.631997
311039	rs56011643	6.26285e-08	-0.856922	-1.16803	5.53926e-05	-0.939212	-1.1349	0.000110304	-0.901558	-1.13403
311162	rs140060700	1.11215e-07	-1.45071	-1.78296e-10	7.99186e-05	-1.70755	-1.78296e-10	0.000147501	-1.74499	-1.78296e-10
311425	rs11248013	9.18871e-08	-1.09145	-0.550163	6.69372e-05	-1.2644	-0.620404	0.000127955	-1.2734	-0.613749
312381	rs140478364	2.30012e-07	-1.26877e-10	-0.72404	0.000240177	-1.26877e-10	-0.607179	0.000457421	-1.26877e-10	-0.613218
313003	rs111938647	5.80531e-08	-0.924759	-1.17606	5.15406e-05	-0.997481	-1.1487	0.000102182	-0.964109	-1.14796
313056	rs192266100	2.09408e-07	-1.26877e-10	-0.817889	0.000216099	-1.26877e-10	-0.71282	0.000411802	-1.26877e-10	-0.71828
313947	rs17718976	1.47341e-07	-1.16942	-1.78296e-10	0.000115196	-1.34192	-1.78296e-10	0.000213136	-1.37689	-1.78296e-10
314541	rs111321884	5.7349e-08	-0.933075	-1.17994	4.92788e-05	-1.03493	-1.15613	0.000100805	-0.970172	-1.15546
315279	rs73791827	5.77168e-08	-0.924174	-1.18245	4.94286e-05	-1.02659	-1.16143	0.000101143	-0.961473	-1.16082
315673	rs6847267	6.36648e-08	-1.1669	-0.841639	4.59462e-05	-1.36823	-0.892851	8.70468e-05	-1.38433	-0.888048
315911	rs79784952	1.92602e-07	-1.26877e-10	-0.901548	0.000196413	-1.26877e-10	-0.808334	0.000374507	-1.26877e-10	-0.813213
316185	rs184113189	8.82381e-08	-1.68213	-1.78296e-10	7.64388e-05	-1.75206	-1.78296e-10	0.000146003	-1.75519	-1.78296e-10
317016	rs146866063	1.54494e-07	-1.26877e-10	-1.12202	0.000150831	-1.26877e-10	-1.0724	0.000288268	-1.26877e-10	-1.07493
317515	rs193028620	1.1506e-07	-1.41672	-1.78296e-10	8.10449e-05	-1.69355	-1.78296e-10	0.000148533	-1.73802	-1.78296e-10
318196	rs73217578	5.52504e-08	-1.74397	-0.406327	6.58537e-05	-1.73462	-0.166501	0.000124562	-1.7433	-0.170722
318273	rs7661700	2.35927e-07	-1.26877e-10	-0.698652	0.000226872	-1.26877e-10	-0.664168	0.000437028	-1.26877e-10	-0.658825
318274	rs6847881	1.18192e-07	-1.38987	-1.78296e-10	8.36128e-05	-1.66236	-1.78296e-10	0.000163608	-1.64135	-1.78296e-10
318275	rs6818538	1.15386e-07	-1.4139	-1.78296e-10	8.25775e-05	-1.67482	-1.78296e-10	0.000162265	-1.64959	-1.78296e-10
318285	rs141907166	1.15243e-07	-1.41513	-1.78296e-10	8.30382e-05	-1.66925	-1.78296e-10	0.000163738	-1.64056	-1.78296e-10
318359	rs61792119	5.2628e-08	-1.29936	-0.89957	4.9185e-05	-1.27929	-0.913673	9.17007e-05	-1.30593	-0.914367
318364	rs13110321	6.41449e-08	-0.962212	-1.03882	7.76628e-05	-0.736603	-0.999575	0.000131132	-0.864675	-0.997942
319078	rs189386071	1.00906e-07	-1.54798	-1.78296e-10	9.01683e-05	-1.58688	-1.78296e-10	0.000173141	-1.58472	-1.78296e-10
319081	rs565954219	9.94151e-08	-1.56287	-1.78296e-10	8.89689e-05	-1.60027	-1.78296e-10	0.000170823	-1.59819	-1.78296e-10
319105	rs113386709	5.13021e-08	-1.49698	-0.727463	4.23409e-05	-1.60462	-0.73818	8.01055e-05	-1.6352	-0.720278
319176	rs139817447	1.45475e-07	-1.26877e-10	-1.18217	0.000135119	-1.26877e-10	-1.1824	0.000259094	-1.26877e-10	-1.18163
319208	rs10033213	1.66793e-07	-1.00093	-0.0444977	7.67121e-05	-1.70018	-0.0483159	0.000167499	-1.59865	-0.0192015
319553	rs73217579	5.34023e-08	-1.4233	-0.761016	3.95391e-05	-1.75162	-0.659641	7.93086e-05	-1.71956	-0.64592
319689	rs59071324	7.1639e-08	-0.901041	-0.989493	5.07176e-05	-1.13037	-1.03191	0.000108499	-1.02578	-1.02631
319819	rs145364818	3.43588e-07	-0.32273	-1.78296e-10	0.000387064	-0.129965	-1.78296e-10	0.000804079	-0.0491246	-1.78296e-10
320481	rs116547041	8.67635e-08	-1.69899	-1.78296e-10	8.81594e-05	-1.60941	-1.78296e-10	0.000166049	-1.62654	-1.78296e-10
320771	rs60533229	5.94503e-08	-1.13181	-0.945225	4.34613e-05	-1.32512	-0.991563	9.14724e-05	-1.23765	-0.985131
321415	rs73217583	8.41134e-08	-1.73001	-1.78296e-10	7.76376e-05	-1.7365	-1.78296e-10	0.000147659	-1.74392	-1.78296e-10
321825	rs118076268	2.60956e-07	-1.26877e-10	-0.597823	0.000248689	-1.26877e-10	-0.572351	0.000478558	-1.26877e-10	-0.568046
321902	rs11946825	1.88171e-07	-0.654113	-0.27071	7.54137e-05	-1.53683	-0.228733	0.000178648	-1.34948	-0.203924
321929	rs73791830	3.45508e-08	-1.6626	-0.957147	2.90518e-05	-1.71206	-1.00741	5.74072e-05	-1.68692	-1.00174
322026	rs11947752	1.34713e-07	-1.02971	-0.229315	6.87409e-05	-1.6718	-0.186411	0.00015281	-1.54856	-0.161064
322080	rs61792120	7.12441e-08	-1.28118	-0.614882	4.82416e-05	-1.69646	-0.515873	0.000102539	-1.60885	-0.499724
322352	rs114122353	8.77106e-08	-1.68813	-1.78296e-10	8.99225e-05	-1.58961	-1.78296e-10	0.000168141	-1.61402	-1.78296e-10
322759	rs73217585	2.10986e-07	-0.810382	-1.78296e-10	8.38988e-05	-1.65894	-1.78296e-10	0.000169695	-1.60482	-1.78296e-10
322810	rs73064352	8.80305e-08	-1.68449	-1.78296e-10	9.04359e-05	-1.58391	-1.78296e-10	0.000169028	-1.60876	-1.78296e-10
322956	rs11929868	1.05287e-07	-1.50548	-1.78296e-10	9.27041e-05	-1.55914	-1.78296e-10	0.000179118	-1.55078	-1.78296e-10
322990	rs73064354	8.95316e-08	-1.66758	-1.78296e-10	9.28003e-05	-1.55811	-1.78296e-10	0.000173122	-1.58483	-1.78296e-10
323126	rs568329347	1.17799e-07	-1.3932	-1.78296e-10	0.000102524	-1.45846	-1.78296e-10	0.000198468	-1.44819	-1.78296e-10
323404	rs73064356	9.38713e-08	-1.62025	-1.78296e-10	7.62918e-05	-1.75399	-1.78296e-10	0.000146838	-1.74949	-1.78296e-10
323406	rs79704925	5.87903e-08	-1.13181	-0.956389	4.36476e-05	-1.32512	-0.987285	9.19038e-05	-1.23765	-0.980425
323463	rs112448993	8.79043e-08	-1.68593	-1.78296e-10	9.02337e-05	-1.58615	-1.78296e-10	0.000168678	-1.61083	-1.78296e-10
323795	rs147928218	8.75221e-08	-1.69028	-1.78296e-10	8.96182e-05	-1.593	-1.78296e-10	0.000167616	-1.61715	-1.78296e-10
323862	rs150422890	9.76162e-08	-1.58113	-1.78296e-10	8.67611e-05	-1.6254	-1.78296e-10	0.000167377	-1.61858	-1.78296e-10
323886	rs12640520	1.64662e-07	-0.766743	-0.291538	7.61697e-05	-1.53865	-0.216937	0.000178906	-1.36172	-0.190235
323953	rs114158562	1.05924e-07	-1.49945	-1.78296e-10	8.64324e-05	-1.62919	-1.78296e-10	0.000165609	-1.62919	-1.78296e-10
323954	rs112695261	8.80399e-08	-1.68438	-1.78296e-10	8.78669e-05	-1.61273	-1.78296e-10	0.000164435	-1.63631	-1.78296e-10
324337	rs6839107	2.21018e-07	-0.562726	-0.201204	0.000103612	-1.34215	-0.105749	0.000267635	-1.07096	-0.0782393
324435	rs6853199	1.93924e-07	-0.682407	-0.212302	8.86732e-05	-1.50076	-0.102833	0.000211664	-1.30841	-0.0754169
324906	rs193082720	1.076e-07	-1.48375	-1.78296e-10	9.45117e-05	-1.53983	-1.78296e-10	0.000182683	-1.53107	-1.78296e-10
324921	rs183609131	1.076e-07	-1.48375	-1.78296e-10	9.45117e-05	-1.53983	-1.78296e-10	0.000182683	-1.53107	-1.78296e-10
325036	rs73217587	1.08945e-07	-0.617634	-0.853693	7.188e-05	-0.927304	-0.886252	0.000165345	-0.75267	-0.878117
325883	rs61792123	1.88407e-07	-0.654869	-0.2687	9.0011e-05	-1.40221	-0.186416	0.000226424	-1.15682	-0.159593
325980	rs7655981	1.82736e-07	-0.670882	-0.28325	8.66224e-05	-1.41125	-0.215745	0.000217209	-1.16861	-0.189347
325992	rs7689416	5.30988e-08	-1.24482	-0.945197	4.49455e-05	-1.29742	-0.985687	9.76755e-05	-1.17843	-0.978744
326146	rs13129786	4.77968e-08	-1.74952	-0.545691	5.88268e-05	-1.47975	-0.534206	9.31937e-05	-1.66589	-0.538256
326256	rs6846653	1.37164e-07	-0.94057	-0.300429	7.21219e-05	-1.59065	-0.219548	0.000170888	-1.40465	-0.19317
326270	rs142659595	1.07394e-07	-1.48567	-1.78296e-10	9.43505e-05	-1.54154	-1.78296e-10	0.000182365	-1.53281	-1.78296e-10
326407	rs138652065	1.45814e-07	-1.26877e-10	-1.17984	0.000139726	-1.26877e-10	-1.14887	0.000267279	-1.26877e-10	-1.15053
326475	rs6853198	1.91003e-07	-0.654869	-0.255014	9.13058e-05	-1.40221	-0.172133	0.000229725	-1.15682	-0.145121
326493	rs6837456	1.86618e-07	-0.670882	-0.26223	8.98049e-05	-1.41125	-0.179663	0.000225306	-1.16861	-0.152751
326496	rs181792284	1.07208e-07	-1.4874	-1.78296e-10	9.42047e-05	-1.54308	-1.78296e-10	0.000182077	-1.53439	-1.78296e-10
326508	rs6847222	2.65265e-07	-0.305584	-0.275861	0.000110026	-1.19394	-0.193892	0.000292576	-0.892929	-0.167169
326803	rs73217589	1.84091e-07	-0.670882	-0.275861	8.85362e-05	-1.41125	-0.193892	0.000222081	-1.16861	-0.167169
326904	rs112300904	1.79901e-07	-0.686776	-0.282993	8.70984e-05	-1.42018	-0.201338	0.000217853	-1.18029	-0.174715
326936	rs112465689	5.7683e-08	-1.34289	-0.764325	4.14077e-05	-1.70884	-0.65625	8.62008e-05	-1.64034	-0.641801
326944	rs111641016	1.87207e-07	-0.654261	-0.275699	9.22416e-05	-1.36886	-0.195285	0.000229726	-1.13315	-0.16878
327198	rs61792124	1.99923e-07	-0.606116	-0.258124	9.35797e-05	-1.37436	-0.175378	0.000237385	-1.12073	-0.148409
327353	rs13137548	7.06752e-08	-1.12217	-0.781912	0.000125817	-0.489334	-0.764389	0.000130611	-1.10257	-0.764036
327504	rs7655080	1.46466e-07	-0.721812	-0.453566	7.5777e-05	-1.36348	-0.397281	0.000191815	-1.10912	-0.37317
328421	rs58094550	6.66809e-08	-1.26551	-0.69675	4.60801e-05	-1.6893	-0.568873	9.81195e-05	-1.59835	-0.554286
328480	rs61431967	1.11536e-07	-0.853631	-0.594196	5.7317e-05	-1.57512	-0.464843	0.000128407	-1.43544	-0.448174
328492	rs58361877	1.58791e-07	-0.85516	-0.239426	8.0058e-05	-1.55109	-0.154717	0.000193027	-1.34788	-0.128105
328511	rs58145935	1.62511e-07	-0.868467	-0.202963	8.2639e-05	-1.5574	-0.116675	0.000198824	-1.35682	-0.0895809
328697	rs58020250	3.42595e-08	-1.58029	-1.04792	2.86769e-05	-1.64655	-1.08591	5.90745e-05	-1.57756	-1.08246
328767	rs59806409	4.88774e-08	-1.25879	-1.01407	4.13312e-05	-1.31064	-1.0563	8.94341e-05	-1.19328	-1.05204
328906	rs61792130	6.4202e-08	-1.30261	-0.697533	4.5054e-05	-1.70245	-0.578241	9.52643e-05	-1.61903	-0.563135
329042	rs73217597	5.18219e-08	-1.27098	-0.943381	4.43215e-05	-1.32217	-0.974914	9.60524e-05	-1.20625	-0.967674
329501	rs3762866	9.55451e-08	-1.27287	-0.32971	6.49533e-05	-1.68127	-0.233613	0.000145984	-1.54731	-0.208016
329686	rs3762867	1.54747e-07	-0.895729	-0.224654	8.09578e-05	-1.57016	-0.124463	0.000193733	-1.37502	-0.0973184
330114	rs73064371	3.78772e-08	-1.55928	-0.968543	3.14582e-05	-1.64154	-0.998351	6.50699e-05	-1.57184	-0.991518
330232	rs138688393	8.93746e-08	-1.66934	-1.78296e-10	9.25559e-05	-1.56074	-1.78296e-10	0.000172698	-1.58728	-1.78296e-10
330797	rs73064378	8.95796e-08	-1.66705	-1.78296e-10	9.28749e-05	-1.5573	-1.78296e-10	0.000173251	-1.58408	-1.78296e-10
330849	rs6599327	1.39018e-07	-0.924797	-0.302774	7.28669e-05	-1.58352	-0.216402	0.0001732	-1.39427	-0.190101
330950	rs77640350	5.87349e-08	-1.17669	-0.912446	4.88523e-05	-1.25377	-0.945982	0.000106606	-1.13142	-0.93827
331658	rs3749520	1.58041e-07	-0.806848	-0.292474	7.89329e-05	-1.51434	-0.205611	0.000193213	-1.29587	-0.179166
331666	rs3749521	1.5676e-07	-0.822194	-0.285266	7.89208e-05	-1.52205	-0.198062	0.000192632	-1.30653	-0.171516
331675	rs3749522	5.63929e-08	-1.21254	-0.917293	4.80008e-05	-1.26681	-0.950524	0.000104774	-1.14414	-0.942884
331740	rs3749523	4.2662e-08	-1.43548	-0.973385	3.51142e-05	-1.5271	-1.00285	7.45638e-05	-1.43107	-0.996098
332449	rs115050279	1.09594e-07	-1.46539	-1.78296e-10	9.71195e-05	-1.51261	-1.78296e-10	0.000186266	-1.51165	-1.78296e-10
332671	rs73064387	8.25231e-08	-1.7491	-1.78296e-10	7.89816e-05	-1.71934	-1.78296e-10	0.000149578	-1.731	-1.78296e-10
333030	rs115795345	1.02761e-07	-1.52977	-1.78296e-10	9.15957e-05	-1.57117	-1.78296e-10	0.00017565	-1.57033	-1.78296e-10
333310	rs11729526	6.47703e-08	-1.26408	-0.727249	4.35662e-05	-1.68063	-0.633647	9.32407e-05	-1.58447	-0.619165
333384	rs11729532	1.78827e-07	-0.760051	-0.215703	8.47424e-05	-1.49048	-0.158458	0.000209482	-1.26313	-0.131058
333596	rs11727981	1.78827e-07	-0.760051	-0.215703	8.47424e-05	-1.49048	-0.158458	0.000209482	-1.26313	-0.131058
334213	rs61580954	5.72751e-08	-1.19344	-0.920872	4.87155e-05	-1.24868	-0.953875	0.000106555	-1.12388	-0.946288
334975	rs142673772	1.09744e-07	-1.46403	-1.78296e-10	9.72409e-05	-1.51136	-1.78296e-10	0.000186499	-1.5104	-1.78296e-10
336494	rs55901060	1.76634e-07	-0.791376	-0.196717	8.38018e-05	-1.50652	-0.153584	0.000205918	-1.28508	-0.126265
337271	rs3762868	2.01361e-07	-0.70214	-0.154934	8.74731e-05	-1.50631	-0.110911	0.00021123	-1.30284	-0.083037
337709	rs75808368	1.53659e-07	-1.26877e-10	-1.12744	0.000143762	-1.26877e-10	-1.12039	0.000275067	-1.26877e-10	-1.12181
338736	rs186320626	1.51223e-07	-1.14342	-1.78296e-10	0.000187526	-0.854635	-1.78296e-10	0.000393455	-0.763855	-1.78296e-10
338851	rs34483255	1.83925e-07	-0.75864	-0.189004	8.62167e-05	-1.48702	-0.144666	0.000212824	-1.26093	-0.117425
338884	rs61792145	1.78451e-07	-0.774377	-0.203483	8.4262e-05	-1.49516	-0.159465	0.00020735	-1.272	-0.132417
340889	rs68126535	1.9675e-07	-0.728219	-0.15202	9.06204e-05	-1.47394	-0.107936	0.000225458	-1.24067	-0.0800236
340941	rs149960792	1.04508e-07	-1.51291	-1.78296e-10	9.20967e-05	-1.56572	-1.78296e-10	0.000177919	-1.55749	-1.78296e-10
341270	rs61792146	7.11596e-08	-1.24898	-0.648269	4.65102e-05	-1.68155	-0.567331	9.9487e-05	-1.5873	-0.551491
341319	rs61792147	1.90648e-07	-0.744198	-0.167548	8.84547e-05	-1.48227	-0.123791	0.000219374	-1.25196	-0.0960834
341361	rs112609182	4.15046e-08	-1.47143	-0.964934	3.39624e-05	-1.55964	-1.00367	7.16668e-05	-1.46976	-0.997036
341379	rs141262992	8.29542e-08	-1.74389	-1.78296e-10	7.98926e-05	-1.70787	-1.78296e-10	0.000151016	-1.72144	-1.78296e-10
341421	rs184981599	1.04143e-07	-1.51641	-1.78296e-10	9.1812e-05	-1.56881	-1.78296e-10	0.000177357	-1.56066	-1.78296e-10
342426	rs79662803	6.07529e-08	-1.21865	-0.836708	5.22476e-05	-1.25229	-0.88027	0.00011479	-1.1246	-0.871124
342994	rs73066317	8.35324e-08	-1.73694	-1.78296e-10	8.09644e-05	-1.69454	-1.78296e-10	0.000152745	-1.71005	-1.78296e-10
343192	rs116803324	8.50573e-08	-1.71885	-1.78296e-10	0.000120094	-1.30028	-1.78296e-10	0.000216849	-1.35962	-1.78296e-10
343533	rs74666941	4.1561e-08	-1.57828	-0.856728	3.57604e-05	-1.59894	-0.912776	7.40914e-05	-1.52865	-0.904873
343543	rs60750098	8.35324e-08	-1.73694	-1.78296e-10	8.09644e-05	-1.69454	-1.78296e-10	0.000152745	-1.71005	-1.78296e-10
343826	rs144266858	9.52982e-08	-1.60516	-1.78296e-10	8.10495e-05	-1.69349	-1.78296e-10	0.000151909	-1.71554	-1.78296e-10
344138	rs73217601	7.11917e-08	-1.23922	-0.657577	4.62213e-05	-1.6778	-0.577315	9.90432e-05	-1.58166	-0.561603
344144	rs115196964	9.74882e-08	-1.58244	-1.78296e-10	8.66628e-05	-1.62653	-1.78296e-10	0.000167182	-1.61974	-1.78296e-10
344236	rs61450142	4.16972e-08	-1.57407	-0.857666	3.63688e-05	-1.59498	-0.899863	7.54839e-05	-1.52389	-0.891011
344405	rs61481977	1.53989e-07	-0.976433	-0.148857	8.57199e-05	-1.51263	-0.124841	0.00020712	-1.30867	-0.0968506
344685	rs7697421	2.00735e-07	-0.728219	-0.131971	9.24945e-05	-1.47394	-0.0874656	0.000230181	-1.24067	-0.0592921
344783	rs193260767	9.71978e-08	-1.58543	-1.78296e-10	8.64401e-05	-1.6291	-1.78296e-10	0.000166741	-1.62238	-1.78296e-10
345008	rs189011983	1.02863e-07	-1.52878	-1.78296e-10	9.08162e-05	-1.57972	-1.78296e-10	0.000175392	-1.5718	-1.78296e-10
345252	rs56905415	1.56409e-07	-0.976433	-0.133269	8.70821e-05	-1.51263	-0.109074	0.000210455	-1.30867	-0.0808786
345378	rs151139548	8.25759e-08	-1.74846	-1.78296e-10	7.6737e-05	-1.74817	-1.78296e-10	0.000148674	-1.73707	-1.78296e-10
345475	rs57731643	5.72036e-08	-1.21262	-0.90294	4.79235e-05	-1.27198	-0.946971	0.000104701	-1.14832	-0.939398
345914	rs4371565	1.07078e-07	-0.905767	-0.582854	4.94474e-05	-1.68932	-0.498328	0.000106197	-1.59242	-0.481106
346758	rs6821220	5.98512e-08	-1.19259	-0.877727	4.99861e-05	-1.25306	-0.923745	0.000109493	-1.12714	-0.915818
347038	rs73066321	1.13746e-07	-1.42821	-1.78296e-10	0.00010351	-1.44888	-1.78296e-10	0.000190955	-1.48678	-1.78296e-10
347194	rs17329078	1.79666e-07	-0.8155	-0.155574	8.93819e-05	-1.48407	-0.111564	0.000220363	-1.25985	-0.0836982
347470	rs7439657	1.79467e-07	-0.801802	-0.17038	8.86928e-05	-1.47669	-0.126684	0.000219186	-1.24989	-0.0990136
348524	rs7690318	5.49907e-08	-1.4416	-0.713405	4.09785e-05	-1.73923	-0.636277	8.43592e-05	-1.68239	-0.621347
348580	rs73066324	1.09386e-07	-1.46729	-1.78296e-10	9.96719e-05	-1.48667	-1.78296e-10	0.000184333	-1.52208	-1.78296e-10
348946	rs7672205	8.70188e-08	-1.69605	-1.78296e-10	8.80629e-05	-1.6105	-1.78296e-10	0.000164481	-1.63603	-1.78296e-10
349716	rs73066326	1.09219e-07	-1.46882	-1.78296e-10	9.9525e-05	-1.48815	-1.78296e-10	0.00018408	-1.52345	-1.78296e-10
349728	rs73066328	1.09386e-07	-1.46729	-1.78296e-10	9.96719e-05	-1.48667	-1.78296e-10	0.000184333	-1.52208	-1.78296e-10
349784	rs7697144	5.79005e-08	-1.20575	-0.897696	4.85064e-05	-1.2655	-0.941362	0.000106064	-1.14106	-0.933724
349847	rs73219204	7.19381e-08	-1.22937	-0.657001	4.6428e-05	-1.67395	-0.576698	9.96751e-05	-1.57593	-0.560977
350083	rs115799425	8.20822e-08	-1.75445	-1.78296e-10	0.000112844	-1.36254	-1.78296e-10	0.000203189	-1.42469	-1.78296e-10
350397	rs144514156	8.21774e-08	-1.75329	-1.78296e-10	7.64946e-05	-1.75133	-1.78296e-10	0.000147402	-1.74566	-1.78296e-10
350579	rs6825544	1.79467e-07	-0.801802	-0.17038	8.86928e-05	-1.47669	-0.126684	0.000219186	-1.24989	-0.0990136
350795	rs12647659	2.89191e-07	-1.26877e-10	-0.495086	0.000228612	-1.26877e-10	-0.656528	0.000443797	-1.26877e-10	-0.643455
351044	rs10212688	1.88753e-07	-0.859761	-0.061971	9.60153e-05	-1.50802	-0.0160291	0.000234512	-1.29436	0.013039
351126	rs143361907	8.21679e-08	-1.75341	-1.78296e-10	7.6482e-05	-1.7515	-1.78296e-10	0.000147363	-1.74592	-1.78296e-10
351651	rs112845648	1.10048e-07	-1.46125	-1.78296e-10	0.000100255	-1.48084	-1.78296e-10	0.000185338	-1.51664	-1.78296e-10
351661	rs11721823	4.89908e-08	-1.44824	-0.8223	3.61071e-05	-1.7324	-0.769666	7.47738e-05	-1.66718	-0.75718
351741	rs6819237	1.70255e-07	-0.900176	-0.124702	8.48596e-05	-1.54597	-0.101582	0.000204586	-1.34467	-0.0731601
351853	rs115361560	8.48276e-08	-1.72155	-1.78296e-10	7.75325e-05	-1.73786	-1.78296e-10	0.00015629	-1.68711	-1.78296e-10
352085	rs138310776	1.02917e-07	-1.52825	-1.78296e-10	9.08586e-05	-1.57925	-1.78296e-10	0.000175475	-1.57132	-1.78296e-10
352195	rs190099924	1.02806e-07	-1.52933	-1.78296e-10	9.07723e-05	-1.5802	-1.78296e-10	0.000175305	-1.5723	-1.78296e-10
352661	rs55718920	5.82152e-08	-1.37648	-0.721549	4.12455e-05	-1.7229	-0.64611	8.63772e-05	-1.6488	-0.631303
352890	rs56171831	7.22417e-08	-1.23922	-0.642937	4.69528e-05	-1.6778	-0.561613	0.000100631	-1.58166	-0.545701
352955	rs7682616	2.03014e-07	-0.724063	-0.124836	9.33736e-05	-1.47176	-0.0801828	0.000232568	-1.23772	-0.0519167
352968	rs56048545	7.45508e-07	0.451892	-1.78296e-10	0.00018852	-0.84935	-1.78296e-10	0.000405339	-0.734098	-1.78296e-10
354013	rs75739380	8.28598e-08	-1.74502	-1.78296e-10	7.97046e-05	-1.71023	-1.78296e-10	0.000150716	-1.72342	-1.78296e-10
354051	rs17719492	6.27765e-08	-1.34443	-0.678168	4.31675e-05	-1.72404	-0.599425	9.0319e-05	-1.65148	-0.583998
354256	rs76886738	8.29079e-08	-1.74444	-1.78296e-10	7.98009e-05	-1.70902	-1.78296e-10	0.00015087	-1.72241	-1.78296e-10
354878	rs61792154	9.41329e-08	-0.996422	-0.621044	5.10428e-05	-1.63706	-0.518835	0.000112433	-1.51375	-0.502717
355444	rs144012347	8.60432e-08	-1.70732	-1.78296e-10	7.68361e-05	-1.74688	-1.78296e-10	0.000147865	-1.74252	-1.78296e-10
356081	rs71626195	6.35171e-08	-1.18624	-0.824623	5.28208e-05	-1.24707	-0.874579	0.000115866	-1.12044	-0.865951
356230	rs72805135	6.35175e-08	-1.19257	-0.818284	5.31166e-05	-1.25305	-0.863011	0.000116522	-1.12713	-0.853614
356315	rs145824198	1.26235e-07	-1.32403	-1.78296e-10	7.70513e-05	-1.74408	-1.78296e-10	0.000148764	-1.73646	-1.78296e-10
356754	rs138437792	1.35213e-06	-1.26877e-10	1.04726	0.00131679	-1.26877e-10	1.0944	0.00255719	-1.26877e-10	1.10784
356929	rs111492105	6.16144e-08	-1.18624	-0.855038	5.16286e-05	-1.24707	-0.897409	0.00011328	-1.12044	-0.888519
357657	rs61792156	6.86552e-08	-1.22027	-0.712808	4.46424e-05	-1.64743	-0.642437	9.68363e-05	-1.5374	-0.628403
357669	rs11937955	5.63075e-08	-1.38102	-0.750329	3.98029e-05	-1.72192	-0.682697	8.32657e-05	-1.6476	-0.669187
357821	rs55769528	6.12254e-08	-1.19257	-0.855038	5.13206e-05	-1.25305	-0.897409	0.000112525	-1.12713	-0.888519
357884	rs11723986	6.55418e-08	-1.17903	-0.800451	5.70614e-05	-1.22481	-0.819616	0.000104049	-1.29083	-0.803137
358162	rs189694181	1.55014e-07	-1.26877e-10	-1.11866	0.000149146	-1.26877e-10	-1.08363	0.000286316	-1.26877e-10	-1.08173
358455	rs6831791	2.19006e-07	-0.679438	-0.0936358	0.000100747	-1.4276	-0.0483381	0.000254489	-1.1799	-0.0196711
358456	rs79147894	4.43277e-08	-1.56777	-0.80279	3.85142e-05	-1.58905	-0.848476	8.00917e-05	-1.51678	-0.838872
358558	rs139409106	8.30675e-08	-1.74252	-1.78296e-10	8.01124e-05	-1.70512	-1.78296e-10	0.000151368	-1.71911	-1.78296e-10
358879	rs60333530	6.2826e-08	-1.15766	-0.864145	5.25941e-05	-1.22004	-0.905912	0.000115746	-1.09027	-0.897153
358932	rs56733551	7.133e-08	-1.22176	-0.673098	4.60942e-05	-1.65792	-0.599944	9.95169e-05	-1.55312	-0.585376
359201	rs58835461	5.58325e-08	-1.38102	-0.758801	3.9442e-05	-1.72192	-0.691804	8.25008e-05	-1.6476	-0.678415
359263	rs148919072	9.95286e-08	-1.56173	-1.78296e-10	0.000105764	-1.42735	-1.78296e-10	0.000200058	-1.44021	-1.78296e-10
360026	rs55759971	2.24494e-07	-0.662763	-0.0855609	0.000102523	-1.41837	-0.0400981	0.000259773	-1.16768	-0.0113282
360317	rs113247932	8.29634e-08	-1.74377	-1.78296e-10	7.99107e-05	-1.70764	-1.78296e-10	0.000151045	-1.72125	-1.78296e-10
360441	rs185152675	9.6731e-08	-1.59024	-1.78296e-10	8.60826e-05	-1.63325	-1.78296e-10	0.000166033	-1.62663	-1.78296e-10
360919	rs9999356	2.30144e-07	-0.742272	0.0188015	0.000109128	-1.46238	0.0663468	0.000272311	-1.22829	0.0964132
360974	rs73219210	7.55092e-08	-1.15352	-0.684398	5.58134e-05	-1.34844	-0.718105	0.000121676	-1.23023	-0.707234
361372	rs6844695	2.30144e-07	-0.742272	0.0188015	0.000109128	-1.46238	0.0663468	0.000272311	-1.22829	0.0964132
361409	rs59622708	4.62874e-08	-1.55453	-0.772771	3.98305e-05	-1.57657	-0.827349	8.29918e-05	-1.50187	-0.818206
361495	rs113095740	7.26449e-08	-1.21274	-0.663846	4.67327e-05	-1.65405	-0.590059	0.000101078	-1.54756	-0.575369
361636	rs59124493	2.28299e-07	-0.645959	-0.0855609	0.000103487	-1.40901	-0.0400981	0.000262999	-1.15534	-0.0113282
362119	rs2883054	2.30157e-07	-0.645959	-0.0774554	0.000104347	-1.40901	-0.0318274	0.000265211	-1.15534	-0.00295477
362518	rs61793661	5.88516e-08	-1.34513	-0.742023	4.06153e-05	-1.71063	-0.673775	8.56872e-05	-1.62797	-0.660147
362819	rs55783692	6.27269e-08	-1.16487	-0.858513	5.25118e-05	-1.22686	-0.900654	0.000115484	-1.09788	-0.891814
362836	rs56740548	6.27269e-08	-1.16487	-0.858513	5.25118e-05	-1.22686	-0.900654	0.000115484	-1.09788	-0.891814
363130	rs61613542	4.43743e-08	-1.56341	-0.806102	3.85527e-05	-1.58494	-0.851584	8.02332e-05	-1.51186	-0.842024
363273	rs76858807	8.54256e-08	-1.71453	-1.78296e-10	7.84601e-05	-1.72596	-1.78296e-10	0.000148062	-1.74119	-1.78296e-10
363419	rs141195587	8.20525e-08	-1.75481	-1.78296e-10	0.000120605	-1.29604	-1.78296e-10	0.000216383	-1.36177	-1.78296e-10
363929	rs7673688	2.31071e-07	-0.649314	-0.0701344	0.000105115	-1.40914	-0.0243578	0.000267384	-1.15474	0.00460747
363940	rs116637610	8.27698e-08	-1.74611	-1.78296e-10	7.95202e-05	-1.71254	-1.78296e-10	0.000150424	-1.72536	-1.78296e-10
364537	rs11725919	6.20503e-08	-1.33516	-0.699068	4.26205e-05	-1.7085	-0.627722	9.01642e-05	-1.62369	-0.6135
364654	rs11725959	6.27538e-08	-1.32881	-0.69414	4.27219e-05	-1.7114	-0.622447	9.00931e-05	-1.62982	-0.608159
364676	rs56033331	9.26654e-08	-1.05633	-0.576847	7.64939e-05	-1.11801	-0.633334	0.00017107	-0.975479	-0.621271
365169	rs9684325	4.8655e-08	-1.58784	-0.68958	4.10893e-05	-1.75524	-0.617568	8.14853e-05	-1.73518	-0.603218
367927	rs3946	2.31489e-07	-0.655672	-0.061971	0.000108738	-1.38359	-0.0160291	0.000273532	-1.14044	0.013039
367956	rs1443076	4.5766e-08	-1.53584	-0.80279	3.98262e-05	-1.55555	-0.848476	8.34138e-05	-1.47614	-0.838872
368258	rs3805233	7.18871e-08	-1.24152	-0.645561	4.70758e-05	-1.66626	-0.570539	0.000101291	-1.56521	-0.555613
368272	rs3805234	7.51643e-08	-1.13245	-0.710047	5.55918e-05	-1.32765	-0.742869	0.000121642	-1.20546	-0.732287
368474	rs187884065	1.00955e-07	-1.54749	-1.78296e-10	8.93363e-05	-1.59615	-1.78296e-10	0.000172469	-1.58861	-1.78296e-10
369566	rs150013375	1.64776e-07	-1.26877e-10	-1.05759	0.000156394	-1.26877e-10	-1.03618	0.000299108	-1.26877e-10	-1.03802
370366	rs77682723	8.35243e-08	-1.73704	-1.78296e-10	8.23722e-05	-1.67731	-1.78296e-10	0.00015253	-1.71146	-1.78296e-10
370437	rs73219217	4.57844e-08	-1.53888	-0.799351	3.94758e-05	-1.56179	-0.851079	8.24643e-05	-1.48432	-0.842135
370539	rs58234258	8.27251e-08	-1.74665	-1.78296e-10	7.80973e-05	-1.7306	-1.78296e-10	0.000148422	-1.73876	-1.78296e-10
370946	rs73219218	6.99784e-08	-1.12977	-0.784214	5.09649e-05	-1.32887	-0.828549	0.000111024	-1.20803	-0.821051
371359	rs145800431	9.55809e-08	-1.6022	-1.78296e-10	8.52045e-05	-1.6435	-1.78296e-10	0.000164294	-1.63717	-1.78296e-10
372002	rs10010884	2.33939e-07	-0.742074	0.0349604	0.000112629	-1.44728	0.0828199	0.000282758	-1.20731	0.113082
372143	rs191396208	9.51947e-08	-1.60625	-1.78296e-10	8.49106e-05	-1.64696	-1.78296e-10	0.000163711	-1.64072	-1.78296e-10
372233	rs370540218	1.54461e-07	-1.26877e-10	-1.12223	0.000135575	-1.26877e-10	-1.17903	0.000259672	-1.26877e-10	-1.1794
373331	rs11736054	7.13076e-08	-1.23922	-0.655951	4.6302e-05	-1.6778	-0.575571	9.92183e-05	-1.58166	-0.559836
373442	rs11730146	5.76326e-08	-1.37911	-0.728972	4.04572e-05	-1.72854	-0.659768	8.42279e-05	-1.65934	-0.645956
374018	rs141863727	2.25028e-07	-1.26877e-10	-0.745948	0.000198238	-1.26877e-10	-0.799088	0.000381001	-1.26877e-10	-0.796019
374079	rs11734441	2.25072e-07	-0.675618	-0.0701344	0.000103006	-1.42941	-0.0243578	0.00026032	-1.18152	0.00460747
374208	rs77498951	6.54958e-08	-1.12167	-0.858513	5.47044e-05	-1.18596	-0.900654	0.000120864	-1.05234	-0.891814
374280	rs10026282	2.26301e-07	-0.75911	0.0188015	0.000106107	-1.49045	0.0663468	0.000262496	-1.265	0.0964132
374694	rs59112282	4.4733e-08	-1.52717	-0.834296	3.88552e-05	-1.5507	-0.878012	8.13497e-05	-1.47123	-0.868833
374942	rs56142852	6.52512e-08	-1.09912	-0.884814	5.45334e-05	-1.16456	-0.925178	0.000120725	-1.02859	-0.916722
374989	rs17164812	6.52512e-08	-1.09912	-0.884814	5.45334e-05	-1.16456	-0.925178	0.000120725	-1.02859	-0.916722
375097	rs114997160	8.80636e-08	-1.68411	-1.78296e-10	9.91974e-05	-1.49144	-1.78296e-10	0.000195675	-1.46237	-1.78296e-10
375242	rs150927271	2.01805e-07	-1.26877e-10	-0.854873	0.000174484	-1.26877e-10	-0.926719	0.000333318	-1.26877e-10	-0.929725
375950	rs11737579	2.26334e-07	-0.6546	-0.0855609	0.000100672	-1.43659	-0.0400981	0.000253612	-1.19169	-0.0113282
375987	rs11737581	2.26334e-07	-0.6546	-0.0855609	0.000100672	-1.43659	-0.0400981	0.000253612	-1.19169	-0.0113282
376379	rs57193931	2.17444e-07	-0.671337	-0.108894	9.74244e-05	-1.44557	-0.0639102	0.000244628	-1.20365	-0.0354385
376888	rs6854214	2.21884e-07	-0.6546	-0.105419	9.69515e-05	-1.43659	-0.0777522	0.000244448	-1.19169	-0.0481313
377183	rs59557843	6.94999e-08	-1.12148	-0.799372	5.10088e-05	-1.32201	-0.834544	0.000111365	-1.20027	-0.825743
377427	rs1052217	2.24063e-07	-0.664685	-0.0855609	0.000100306	-1.44023	-0.0400981	0.000252668	-1.19542	-0.0113282
377461	rs115214807	8.23882e-08	-1.75073	-1.78296e-10	7.86557e-05	-1.72347	-1.78296e-10	0.000149075	-1.73438	-1.78296e-10
377833	rs57793956	2.20402e-07	-0.68116	-0.0855609	9.94243e-05	-1.44906	-0.0400981	0.000249708	-1.2072	-0.0113282
377889	rs140511636	9.57947e-08	-1.59997	-1.78296e-10	8.53675e-05	-1.64159	-1.78296e-10	0.000164617	-1.6352	-1.78296e-10
379152	rs11723804	2.10142e-07	-0.697508	-0.116881	9.54625e-05	-1.45776	-0.0720617	0.000238953	-1.21886	-0.0436929
379239	rs11723837	7.57821e-08	-1.24898	-0.585332	4.97515e-05	-1.68155	-0.499963	0.000106509	-1.5873	-0.483291
379281	rs141003606	5.87482e-07	-1.26877e-10	0.213672	0.000520955	-1.26877e-10	0.16711	0.00102145	-1.26877e-10	0.190157
379982	rs147456873	8.24205e-08	-1.75034	-1.78296e-10	7.87365e-05	-1.72245	-1.78296e-10	0.000149199	-1.73354	-1.78296e-10
380174	rs190791534	1.0194e-07	-1.53779	-1.78296e-10	9.00992e-05	-1.58764	-1.78296e-10	0.000173976	-1.57991	-1.78296e-10
380566	rs116852826	1.89381e-07	-1.26877e-10	-0.918411	0.000168867	-1.26877e-10	-0.959444	0.000321099	-1.26877e-10	-0.967074
380848	rs79761857	8.24205e-08	-1.75034	-1.78296e-10	7.87365e-05	-1.72245	-1.78296e-10	0.000149199	-1.73354	-1.78296e-10
381544	rs2218324	6.49645e-08	-1.12167	-0.866658	5.50572e-05	-1.18596	-0.894226	0.000121698	-1.05234	-0.884945
381700	rs73068244	8.25649e-08	-1.74859	-1.78296e-10	7.90772e-05	-1.71813	-1.78296e-10	0.000149727	-1.73001	-1.78296e-10
382014	rs146660025	1.19261e-06	-1.26877e-10	0.921725	0.000907626	-1.26877e-10	0.722278	0.00178038	-1.26877e-10	0.745759
382491	rs56107462	7.25626e-08	-1.15352	-0.724202	5.46538e-05	-1.34844	-0.7391	0.000119167	-1.23023	-0.728072
383530	rs7688202	6.2218e-08	-1.16487	-0.866658	5.28504e-05	-1.22686	-0.894226	0.00011628	-1.09788	-0.884945
383552	rs61793665	6.97357e-08	-1.24898	-0.668482	4.52404e-05	-1.68155	-0.595012	9.66537e-05	-1.5873	-0.580383
383934	rs7660781	6.35223e-08	-1.16487	-0.845911	5.391e-05	-1.22686	-0.874375	0.000118647	-1.09788	-0.864788
384031	rs138273577	8.50427e-08	-1.71902	-1.78296e-10	7.63808e-05	-1.75282	-1.78296e-10	0.000146027	-1.75503	-1.78296e-10
384153	rs186254597	1.01555e-07	-1.54157	-1.78296e-10	8.98012e-05	-1.59096	-1.78296e-10	0.000173387	-1.5833	-1.78296e-10
384533	rs1822345	7.00953e-08	-1.23922	-0.673098	4.51871e-05	-1.6778	-0.599944	9.67164e-05	-1.58166	-0.585376
384569	rs1104520	1.15073e-07	-1.41661	-1.78296e-10	8.35441e-05	-1.66318	-1.78296e-10	0.000160976	-1.65756	-1.78296e-10
385233	rs73792168	6.27487e-08	-1.1504	-0.872634	5.32739e-05	-1.21317	-0.899938	0.000117385	-1.08262	-0.890747
385915	rs1961498	3.81178e-07	-0.10815	-0.110757	0.000138287	-1.11472	-0.04451	0.000376406	-0.792784	-0.0153711
387135	rs151104534	7.61983e-08	-0.689134	-1.1397	5.7407e-05	-0.928488	-1.1099	0.000116506	-0.872632	-1.10825
387136	rs4690174	1.78001e-07	-1.26877e-10	-0.980384	0.000164402	-1.26877e-10	-0.986237	0.0003156	-1.26877e-10	-0.984347
387620	rs73219222	7.12701e-08	-1.218	-0.677693	4.58446e-05	-1.65844	-0.604855	9.89407e-05	-1.55395	-0.590348
387922	rs190271944	1.00897e-07	-1.54807	-1.78296e-10	8.92909e-05	-1.59665	-1.78296e-10	0.000172379	-1.58913	-1.78296e-10
388145	rs143235621	2.60575e-07	-1.26877e-10	-0.599283	0.000242223	-1.26877e-10	-0.598697	0.000466179	-1.26877e-10	-0.594252
388201	rs186871343	1.00955e-07	-1.54749	-1.78296e-10	8.93363e-05	-1.59615	-1.78296e-10	0.000172469	-1.58861	-1.78296e-10
388514	rs61603695	5.30717e-08	-1.43584	-0.754694	3.88307e-05	-1.74196	-0.687388	7.96823e-05	-1.68683	-0.67394
388515	rs60823369	6.56101e-08	-1.31303	-0.665418	4.43525e-05	-1.70465	-0.591738	9.35484e-05	-1.62327	-0.577069
388624	rs59225793	6.8725e-08	-1.26822	-0.663846	4.51378e-05	-1.68878	-0.590059	9.60768e-05	-1.5983	-0.575369
388724	rs11937440	8.25649e-08	-1.74859	-1.78296e-10	7.90772e-05	-1.71813	-1.78296e-10	0.000149727	-1.73001	-1.78296e-10
391001	rs75155818	4.37858e-08	-1.52938	-0.853479	3.80532e-05	-1.5528	-0.896767	7.97961e-05	-1.47371	-0.885639
391231	rs113227906	2.23854e-07	-0.751182	-1.78296e-10	0.00013709	-1.16791	-1.78296e-10	0.000286742	-1.08024	-1.78296e-10
391353	rs6850477	1.9972e-07	-0.728219	-0.137038	9.39744e-05	-1.47394	-0.0715922	0.000234009	-1.24067	-0.0427983
391698	rs73219225	4.40117e-08	-1.53416	-0.843561	3.88267e-05	-1.55732	-0.872125	8.12294e-05	-1.47904	-0.862503
391983	rs78305611	6.82274e-08	-0.832995	-1.10633	4.6672e-05	-1.17473	-1.07068	9.76242e-05	-1.08696	-1.07074
392095	rs138684277	1.56921e-07	-1.26877e-10	-1.10643	0.000154636	-1.26877e-10	-1.04748	0.000297406	-1.26877e-10	-1.04373
392152	rs190027346	1.23862e-07	-1.34301	-1.78296e-10	0.000107306	-1.41287	-1.78296e-10	0.000207883	-1.40185	-1.78296e-10
392289	rs10012198	2.09402e-07	-0.79045	-0.0274674	0.000101832	-1.50649	0.0412558	0.000250478	-1.28691	0.0714612
392769	rs190238183	1.02228e-07	-1.53497	-1.78296e-10	9.03232e-05	-1.58516	-1.78296e-10	0.000174418	-1.57737	-1.78296e-10
392836	rs11728454	5.52665e-08	-1.37911	-0.770893	3.86752e-05	-1.72854	-0.704812	8.04699e-05	-1.65934	-0.691599
394097	rs28610334	1.41732e-07	-1.09748	-0.110757	8.24516e-05	-1.63183	-0.04451	0.00018995	-1.47669	-0.0153711
394172	rs11725724	1.44711e-07	-1.08461	-0.102833	8.35951e-05	-1.62622	-0.0363462	0.000193142	-1.46829	-0.00710401
394184	rs11725726	6.91464e-08	-1.24825	-0.677693	4.4811e-05	-1.68125	-0.604855	9.57203e-05	-1.58704	-0.590348
394392	rs11728995	1.58695e-07	-0.992357	-0.102833	8.71922e-05	-1.58409	-0.0363462	0.000205366	-1.40692	-0.00710401
394589	rs75223682	1.55977e-07	-1.26877e-10	-1.11247	0.0001451	-1.26877e-10	-1.11113	0.000277167	-1.26877e-10	-1.1142
394880	rs142314442	9.43972e-08	-1.61466	-1.78296e-10	9.28855e-05	-1.55719	-1.78296e-10	0.000187288	-1.50618	-1.78296e-10
395119	rs61793684	6.9707e-08	-1.24018	-0.677693	4.45791e-05	-1.68643	-0.604855	9.49022e-05	-1.59563	-0.590348
395149	rs80324113	1.55872e-07	-1.26877e-10	-1.11314	0.000145002	-1.26877e-10	-1.1118	0.000276984	-1.26877e-10	-1.11486
395206	rs60213605	1.44714e-07	-0.979369	-0.208047	7.87433e-05	-1.57754	-0.144817	0.000186028	-1.39595	-0.116978
395424	rs61793686	7.80323e-08	-1.10585	-0.6992	4.35735e-05	-1.68519	-0.62891	9.3518e-05	-1.58616	-0.614506
396117	rs189645036	9.70999e-08	-1.58643	-1.78296e-10	8.63651e-05	-1.62997	-1.78296e-10	0.000166593	-1.62327	-1.78296e-10
396895	rs55789238	2.72863e-08	-1.71897	-1.13682	2.58469e-05	-1.69971	-1.13665	4.80412e-05	-1.72685	-1.13991
396995	rs58901025	8.21378e-08	-1.75378	-1.78296e-10	7.79152e-05	-1.73293	-1.78296e-10	0.000147959	-1.74189	-1.78296e-10
397047	rs61793688	1.51449e-07	-0.88342	-0.258507	8.36231e-05	-1.44601	-0.216227	0.000203981	-1.23174	-0.18906
397103	rs144069893	1.07056e-07	-1.48882	-1.78296e-10	0.000128716	-1.23094	-1.78296e-10	0.000261502	-1.17238	-1.78296e-10
397470	rs10025415	1.44892e-07	-1.05262	-0.133568	8.22875e-05	-1.61032	-0.0680163	0.000190744	-1.44872	-0.0391765
397495	rs61793689	7.12748e-08	-1.21382	-0.68181	4.48706e-05	-1.67551	-0.609257	9.57212e-05	-1.58258	-0.594804
397518	rs61793690	6.95526e-08	-1.23373	-0.686364	4.43179e-05	-1.68304	-0.614128	9.41932e-05	-1.59374	-0.599736
397776	rs56000945	3.67264e-08	-1.68018	-0.878501	3.43986e-05	-1.66056	-0.889976	6.97811e-05	-1.6124	-0.88106
398039	rs10030824	1.44303e-07	-1.07161	-0.118651	8.27168e-05	-1.62049	-0.052644	0.000191607	-1.45977	-0.0236082
398167	rs193271958	1.01202e-07	-1.54506	-1.78296e-10	8.95269e-05	-1.59402	-1.78296e-10	0.000172845	-1.58643	-1.78296e-10
398198	rs73070311	1.46752e-07	-0.965383	-0.208047	7.92747e-05	-1.57082	-0.144817	0.000187811	-1.38641	-0.116978
398255	rs67394758	1.41653e-07	-0.993229	-0.215566	7.76207e-05	-1.58414	-0.152576	0.000182842	-1.40536	-0.124839
398275	rs144231519	1.0584e-07	-1.50024	-1.78296e-10	9.31358e-05	-1.5545	-1.78296e-10	0.000179969	-1.54604	-1.78296e-10
398443	rs146543104	8.4374e-08	-1.72691	-1.78296e-10	7.66486e-05	-1.74932	-1.78296e-10	0.000146626	-1.75093	-1.78296e-10
398655	rs11939822	7.97142e-08	-1.07149	-0.712233	4.34706e-05	-1.67361	-0.642856	9.38574e-05	-1.56841	-0.628632
398992	rs13128470	1.42116e-07	-0.989983	-0.215546	7.7456e-05	-1.58629	-0.152556	0.000183701	-1.40069	-0.124819
399694	rs56202532	6.91658e-08	-1.23026	-0.69541	4.38379e-05	-1.68425	-0.623806	9.34884e-05	-1.59145	-0.609535
399797	rs148351077	8.53876e-08	-1.71497	-1.78296e-10	8.39737e-05	-1.65805	-1.78296e-10	0.000157724	-1.67798	-1.78296e-10
400064	rs56413513	5.84024e-08	-1.10642	-0.988396	2.89472e-05	-1.72213	-1.00095	5.74049e-05	-1.68759	-1.0011
400477	rs1072705	6.72865e-08	-1.2578	-0.69541	4.34019e-05	-1.69424	-0.623806	9.20277e-05	-1.6072	-0.609535
400731	rs1961430	1.32272e-07	-1.03271	-0.244606	7.3953e-05	-1.60258	-0.182549	0.000172719	-1.43194	-0.155214
401631	rs139325486	8.35389e-08	-1.73686	-1.78296e-10	8.0976e-05	-1.6944	-1.78296e-10	0.000152764	-1.70993	-1.78296e-10
401988	rs188081492	9.06479e-08	-1.65519	-1.78296e-10	7.61967e-05	-1.75524	-1.78296e-10	0.000146082	-1.75465	-1.78296e-10
402076	rs114003099	9.55905e-08	-1.6021	-1.78296e-10	7.62216e-05	-1.75491	-1.78296e-10	0.000146108	-1.75448	-1.78296e-10
402245	rs61200955	8.59252e-08	-1.7087	-1.78296e-10	8.47858e-05	-1.64843	-1.78296e-10	0.000159087	-1.66937	-1.78296e-10
402455	rs187370424	1.64064e-07	-1.06192	-1.78296e-10	0.000226201	-0.667129	-1.78296e-10	0.000444645	-0.641547	-1.78296e-10
402498	rs61021636	8.52707e-08	-1.71634	-1.78296e-10	8.37947e-05	-1.66019	-1.78296e-10	0.000157424	-1.67988	-1.78296e-10
402574	rs11728951	5.42863e-08	-1.42253	-0.745377	4.10347e-05	-1.74257	-0.631566	8.40873e-05	-1.68882	-0.618143
402782	rs4690180	1.75311e-07	-1.26877e-10	-0.995611	0.000165235	-1.26877e-10	-0.981186	0.00031715	-1.26877e-10	-0.979449
403303	rs11735008	7.54691e-08	-1.12721	-0.711238	4.24433e-05	-1.68487	-0.655513	9.11136e-05	-1.58499	-0.641721
403472	rs115261750	8.44478e-08	-1.72604	-1.78296e-10	8.25016e-05	-1.67574	-1.78296e-10	0.000155271	-1.69365	-1.78296e-10
403857	rs76114279	1.5353e-07	-1.26877e-10	-1.12828	0.000142803	-1.26877e-10	-1.12709	0.000272873	-1.26877e-10	-1.12982
403883	rs191000245	9.16176e-08	-1.64455	-1.78296e-10	7.91123e-05	-1.71769	-1.78296e-10	0.000149079	-1.73435	-1.78296e-10
404443	rs2083756	5.09795e-08	-1.42058	-0.810174	3.61187e-05	-1.74224	-0.759505	7.39138e-05	-1.68863	-0.747297
404598	rs2352940	6.77625e-08	-1.23846	-0.70771	4.29629e-05	-1.67744	-0.650781	9.18637e-05	-1.5814	-0.637121
404736	rs112186940	8.55679e-08	-1.71286	-1.78296e-10	8.4248e-05	-1.65479	-1.78296e-10	0.000158184	-1.67507	-1.78296e-10
404807	rs142870642	1.91569e-07	-1.26877e-10	-0.906924	0.000184087	-1.26877e-10	-0.873148	0.00035175	-1.26877e-10	-0.875901
404849	rs193112306	6.90333e-07	0.375001	-1.78296e-10	0.00124895	1.0415	-1.78296e-10	0.000679395	-0.217619	-1.78296e-10
406631	rs4331720	8.84929e-08	-0.900662	-0.778589	4.67483e-05	-1.51787	-0.725908	9.81097e-05	-1.4395	-0.713234
406643	rs189020662	2.14068e-07	-0.795881	-1.78296e-10	0.000245186	-0.586536	-1.78296e-10	0.000496239	-0.531764	-1.78296e-10
406745	rs180728043	1.0621e-07	-1.49675	-1.78296e-10	9.34249e-05	-1.5514	-1.78296e-10	0.000180539	-1.54287	-1.78296e-10
406951	rs56366957	1.35423e-07	-0.972082	-0.281687	7.04057e-05	-1.57034	-0.263941	0.000166648	-1.38384	-0.239096
407189	rs60941356	3.45287e-08	-1.70532	-0.915059	3.14616e-05	-1.68333	-0.956461	6.33741e-05	-1.64154	-0.948233
407393	rs111927437	5.17106e-08	-1.04027	-1.17624	6.23673e-05	-0.772325	-1.18319	0.000159311	-0.484752	-1.18321
407652	rs7670436	8.79149e-08	-1.37122	-0.314585	6.03047e-05	-1.69583	-0.293316	0.000133083	-1.57962	-0.268224
407653	rs73219234	3.62867e-08	-1.68062	-0.890105	3.27146e-05	-1.6673	-0.933437	6.62653e-05	-1.62035	-0.924811
408155	rs6599336	6.62794e-08	-1.20399	-0.764301	4.17612e-05	-1.6617	-0.694885	8.98587e-05	-1.55818	-0.682403
408952	rs718429	3.63787e-08	-1.67794	-0.890252	3.24841e-05	-1.66439	-0.943411	6.58296e-05	-1.61675	-0.934998
409099	rs76374981	1.22628e-07	-1.35302	-1.78296e-10	7.68631e-05	-1.74653	-1.78296e-10	0.000149231	-1.73333	-1.78296e-10
409159	rs7676782	6.04258e-08	-1.23328	-0.827477	3.83796e-05	-1.67353	-0.767498	8.21059e-05	-1.57553	-0.755283
409332	rs189678541	1.39422e-07	-1.22467	-1.78296e-10	0.000123598	-1.27152	-1.78296e-10	0.00025984	-1.17876	-1.78296e-10
410015	rs6838825	9.58748e-08	-1.59913	-1.78296e-10	9.96607e-05	-1.48678	-1.78296e-10	0.00018445	-1.52144	-1.78296e-10
410212	rs114036115	8.44894e-08	-1.72555	-1.78296e-10	7.64261e-05	-1.75223	-1.78296e-10	0.000150297	-1.72621	-1.78296e-10
410262	rs3736498	4.6134e-08	-1.39728	-0.933344	4.10678e-05	-1.39102	-0.982305	8.75013e-05	-1.29258	-0.974586
410323	rs3817341	3.62736e-08	-1.67794	-0.893143	3.23992e-05	-1.66439	-0.94603	6.56545e-05	-1.61675	-0.937663
411012	rs60361704	9.54387e-08	-1.60369	-1.78296e-10	9.90657e-05	-1.49277	-1.78296e-10	0.000183423	-1.52703	-1.78296e-10
411323	rs59571618	4.33751e-08	-1.44021	-0.952081	3.91451e-05	-1.42217	-0.999107	8.30001e-05	-1.32827	-0.991707
411419	rs58553768	9.52025e-08	-1.60617	-1.78296e-10	9.87428e-05	-1.49604	-1.78296e-10	0.000182865	-1.53007	-1.78296e-10
412008	rs112441729	3.89133e-08	-1.33438	-1.16645	4.50932e-05	-1.10334	-1.17648	0.000108031	-0.879887	-1.17652
412255	rs71602464	1.326e-07	-1.27483	-1.78296e-10	0.00017654	-0.915005	-1.78296e-10	0.000175405	-1.57172	-1.78296e-10
412364	rs118077798	1.48894e-06	-1.26877e-10	1.14365	0.00115887	-1.26877e-10	0.966642	0.00226452	-1.26877e-10	0.986296
412632	rs77186823	9.11686e-08	-1.64946	-1.78296e-10	9.63083e-05	-1.521	-1.78296e-10	0.000178892	-1.55204	-1.78296e-10
413860	rs11729974	6.39055e-08	-1.20399	-0.800774	4.06747e-05	-1.6617	-0.721249	8.75133e-05	-1.55818	-0.708851
414760	rs73219236	5.89811e-08	-1.34274	-0.742216	5.29801e-05	-1.31265	-0.805989	0.0001137	-1.20949	-0.795766
414934	rs182159610	8.7965e-08	-1.68523	-1.78296e-10	8.0114e-05	-1.7051	-1.78296e-10	0.000154373	-1.69945	-1.78296e-10
414969	rs146649331	4.26692e-08	-1.68623	-0.722466	3.7931e-05	-1.66509	-0.787691	7.69713e-05	-1.61816	-0.777228
415042	rs112374291	9.36792e-08	-1.6223	-1.78296e-10	0.000100206	-1.48133	-1.78296e-10	0.000185645	-1.51499	-1.78296e-10
415230	rs145123237	8.36917e-08	-1.73503	-1.78296e-10	7.78103e-05	-1.73428	-1.78296e-10	0.000149819	-1.72939	-1.78296e-10
415311	rs7695712	1.32301e-07	-1.21023	-0.066861	8.09963e-05	-1.64139	-0.0527583	0.000181669	-1.51207	-0.024572
415569	rs113965386	4.33351e-08	-1.66735	-0.72586	3.86304e-05	-1.64368	-0.790839	7.87586e-05	-1.59202	-0.780416
416000	rs12640525	6.44664e-08	-1.21552	-0.780505	3.8757e-05	-1.71788	-0.713361	8.12986e-05	-1.63976	-0.70093
416032	rs73219239	4.3151e-08	-1.67019	-0.72728	3.84252e-05	-1.64688	-0.792964	7.83138e-05	-1.59589	-0.782204
416596	rs4580609	6.75155e-08	-1.18182	-0.768002	4.24762e-05	-1.64073	-0.698878	9.21868e-05	-1.52856	-0.686447
417176	rs73219240	4.1275e-08	-1.69826	-0.743657	3.66405e-05	-1.67928	-0.808117	7.3632e-05	-1.64218	-0.797564
418501	rs113207587	9.31411e-08	-1.62806	-1.78296e-10	9.92557e-05	-1.49086	-1.78296e-10	0.000183395	-1.52718	-1.78296e-10
418815	rs78868379	1.50299e-07	-1.26877e-10	-1.14955	0.000139182	-1.26877e-10	-1.15277	0.000266129	-1.26877e-10	-1.15484
418834	rs7689019	1.41677e-07	-1.17168	-0.0369459	8.31513e-05	-1.66162	-0.00627049	0.00018845	-1.5228	0.0228076
418924	rs7676105	4.43915e-08	-1.67019	-0.698937	3.94812e-05	-1.64688	-0.765853	8.04648e-05	-1.59589	-0.755109
419040	rs73070339	9.28845e-08	-1.63082	-1.78296e-10	9.89815e-05	-1.49362	-1.78296e-10	0.000183522	-1.52649	-1.78296e-10
419565	rs7666919	9.10753e-08	-1.33967	-0.310814	5.80922e-05	-1.723	-0.303527	0.000125095	-1.63161	-0.278144
419639	rs7681990	4.39925e-08	-1.67572	-0.702431	3.91077e-05	-1.65314	-0.769099	7.95927e-05	-1.6035	-0.758396
420389	rs59508097	9.30753e-08	-1.62876	-1.78296e-10	9.92761e-05	-1.49065	-1.78296e-10	0.000184033	-1.52371	-1.78296e-10
420664	rs1053401	3.86971e-08	-1.74524	-0.761169	3.4074e-05	-1.7365	-0.823519	6.7294e-05	-1.71622	-0.813531
420688	rs2280250	9.68645e-08	-1.33967	-0.249188	6.08614e-05	-1.723	-0.25696	0.000131136	-1.63161	-0.23098
421086	rs2280249	1.0003e-07	-1.33967	-0.217034	6.28418e-05	-1.723	-0.224939	0.000135463	-1.63161	-0.19852
421621	rs17720527	4.56569e-08	-1.49475	-0.846266	3.43729e-05	-1.75147	-0.799817	6.92756e-05	-1.71242	-0.788313
421631	rs139404872	1.05375e-07	-1.50465	-1.78296e-10	9.27728e-05	-1.5584	-1.78296e-10	0.000179253	-1.55002	-1.78296e-10
422583	rs116603332	9.7389e-08	-1.58346	-1.78296e-10	0.000102911	-1.45469	-1.78296e-10	0.000226217	-1.31733	-1.78296e-10
422712	rs11947619	9.5113e-08	-1.60711	-1.78296e-10	0.000102396	-1.45971	-1.78296e-10	0.000189448	-1.49471	-1.78296e-10
422981	rs11248017	4.58247e-08	-1.48733	-0.850024	3.42676e-05	-1.75053	-0.803824	6.92048e-05	-1.70937	-0.792379
423333	rs58874968	7.66301e-08	-1.50511	-0.318073	5.65393e-05	-1.74308	-0.310537	0.000118716	-1.67683	-0.285258
423558	rs112957844	1.1393e-07	-1.42659	-1.78296e-10	8.11737e-05	-1.69196	-1.78296e-10	0.00015557	-1.69173	-1.78296e-10
423584	rs113532572	9.34628e-08	-1.62461	-1.78296e-10	9.98729e-05	-1.48466	-1.78296e-10	0.000185068	-1.5181	-1.78296e-10
423638	rs73070347	7.83645e-08	-1.21726	-0.583543	4.77064e-05	-1.71226	-0.511232	0.000101173	-1.62974	-0.492257
424244	rs113393495	9.55625e-08	-1.60239	-1.78296e-10	0.000103078	-1.45306	-1.78296e-10	0.000190634	-1.48847	-1.78296e-10
424294	rs7692463	1.12642e-07	-1.31946	-0.118504	7.24062e-05	-1.71733	-0.0889284	0.000156989	-1.62177	-0.0608796
424368	rs13113236	6.54177e-08	-1.73573	-0.245651	9.05321e-05	-1.23078	-0.352073	0.000133026	-1.49905	-0.349224
424416	rs7679649	1.10381e-07	-1.2555	-0.202742	6.64202e-05	-1.69675	-0.195804	0.000146379	-1.58393	-0.168691
424478	rs113539455	1.14706e-07	-1.4198	-1.78296e-10	8.14176e-05	-1.68896	-1.78296e-10	0.000156038	-1.68872	-1.78296e-10
424485	rs79752699	2.79231e-07	-1.26877e-10	-0.530135	0.000340294	-1.26877e-10	-0.258744	0.00064318	-1.26877e-10	-0.272398
425881	rs6599338	1.55509e-07	-0.982313	-0.13316	8.3037e-05	-1.54329	-0.125982	0.000195639	-1.36462	-0.0979372
426391	rs190304863	1.02839e-07	-1.52901	-1.78296e-10	9.07977e-05	-1.57992	-1.78296e-10	0.000175355	-1.57201	-1.78296e-10
426475	rs111683736	9.53259e-08	-1.60487	-1.78296e-10	0.000102719	-1.45655	-1.78296e-10	0.00019001	-1.49175	-1.78296e-10
426484	rs61793698	1.58613e-07	-0.954888	-0.140819	8.46483e-05	-1.52881	-0.121238	0.000200424	-1.34505	-0.093335
426831	rs73070352	9.42817e-08	-1.61589	-1.78296e-10	0.000101128	-1.47216	-1.78296e-10	0.000187247	-1.5064	-1.78296e-10
427376	rs17164836	2.83201e-08	-1.74984	-1.06876	2.56034e-05	-1.74393	-1.1019	5.00633e-05	-1.72726	-1.09827
427656	rs17777103	9.54033e-08	-1.60406	-1.78296e-10	8.24193e-05	-1.67673	-1.78296e-10	0.000153788	-1.70325	-1.78296e-10
428212	rs957625	1.13366e-07	-1.29839	-0.13316	7.02195e-05	-1.71095	-0.125982	0.000153069	-1.61	-0.0979372
428311	rs960015	7.40268e-08	-1.27235	-0.585395	4.88118e-05	-1.68853	-0.512054	0.000104311	-1.59814	-0.493303
428605	rs3898364	3.24077e-08	-1.73756	-0.946219	2.90416e-05	-1.72638	-0.99344	5.73071e-05	-1.7021	-0.988294
428700	rs73792197	3.23679e-08	-1.73879	-0.946219	2.89958e-05	-1.72796	-0.99344	5.7184e-05	-1.70425	-0.988294
428733	rs61793699	7.70632e-08	-1.21317	-0.604378	4.89563e-05	-1.66546	-0.532169	0.000105792	-1.56365	-0.513696
429117	rs61793700	7.70632e-08	-1.21317	-0.604378	4.89563e-05	-1.66546	-0.532169	0.000105792	-1.56365	-0.513696
429720	rs894534	1.08059e-07	-1.24428	-0.235217	6.45402e-05	-1.69287	-0.228394	0.000142559	-1.57734	-0.201727
430221	rs11248018	7.47568e-08	-1.25301	-0.594926	4.86759e-05	-1.68122	-0.52215	0.000104403	-1.58703	-0.503539
430392	rs78213680	9.2431e-08	-1.63571	-1.78296e-10	9.82793e-05	-1.50074	-1.78296e-10	0.000182305	-1.53314	-1.78296e-10
430600	rs60771748	1.12795e-07	-1.24428	-0.192319	6.8201e-05	-1.69287	-0.173223	0.000150728	-1.57734	-0.146004
430656	rs113839071	6.0269e-08	-1.24319	-0.820164	3.85336e-05	-1.67742	-0.759602	8.22878e-05	-1.58133	-0.747274
430845	rs61793701	1.09886e-07	-1.2555	-0.207238	6.61212e-05	-1.69675	-0.200316	0.000145711	-1.58393	-0.173264
430867	rs143478151	1.88122e-07	-0.925082	-1.78296e-10	0.000267907	-0.497916	-1.78296e-10	0.000525465	-0.47454	-1.78296e-10
431096	rs61793702	1.32127e-07	-1.27841	-1.78296e-10	7.70531e-05	-1.74406	-1.78296e-10	0.000150968	-1.72176	-1.78296e-10
431803	rs34477631	1.21227e-07	-1.36451	-1.78296e-10	9.60038e-05	-1.52417	-1.78296e-10	0.000184581	-1.52073	-1.78296e-10
432364	rs185524953	1.45236e-07	-1.26877e-10	-1.18382	0.000136721	-1.26877e-10	-1.17061	0.000261737	-1.26877e-10	-1.17148
432814	rs75218354	1.65964e-07	-1.26877e-10	-1.0504	0.000149517	-1.26877e-10	-1.08114	0.000288525	-1.26877e-10	-1.07404
433005	rs73070360	9.74911e-08	-1.58241	-1.78296e-10	0.000101856	-1.46499	-1.78296e-10	0.000188245	-1.50108	-1.78296e-10
433851	rs184990976	1.02088e-07	-1.53634	-1.78296e-10	9.02141e-05	-1.58637	-1.78296e-10	0.000174203	-1.5786	-1.78296e-10
434079	rs1045887	1.16173e-07	-1.28838	-0.118712	7.17095e-05	-1.70763	-0.108298	0.000156944	-1.60295	-0.0799762
434462	rs9328746	1.27748e-07	-1.32877	0.0166544	8.18976e-05	-1.72005	0.0369615	0.000177742	-1.6269	0.0684114
434747	rs112248407	2.30567e-07	-0.721631	-1.78296e-10	0.000164414	-0.986165	-1.78296e-10	0.000301219	-1.03099	-1.78296e-10
435474	rs149055249	1.55883e-07	-1.11307	-1.78296e-10	0.000167772	-0.965946	-1.78296e-10	0.00033828	-0.914949	-1.78296e-10
436067	rs61793704	1.22443e-07	-1.35453	-1.78296e-10	7.80241e-05	-1.73154	-1.78296e-10	0.00015234	-1.71271	-1.78296e-10
437221	rs114734668	9.42817e-08	-1.61589	-1.78296e-10	0.000101128	-1.47216	-1.78296e-10	0.000187247	-1.5064	-1.78296e-10
437831	rs72501950	5.13675e-08	-1.73073	-0.492435	4.46718e-05	-1.71782	-0.571392	8.91227e-05	-1.69068	-0.558128
438067	rs73070365	9.78542e-08	-1.5787	-1.78296e-10	0.000102348	-1.46018	-1.78296e-10	0.000189094	-1.49658	-1.78296e-10
438538	rs73070366	8.28945e-08	-1.74461	-1.78296e-10	7.93685e-05	-1.71445	-1.78296e-10	0.000149715	-1.73009	-1.78296e-10
438902	rs61793705	3.42671e-08	-1.50141	-1.12658	2.81e-05	-1.61146	-1.14132	5.22446e-05	-1.64828	-1.13461
439300	rs58422656	9.39686e-08	-1.61921	-1.78296e-10	0.000100649	-1.47691	-1.78296e-10	0.000186415	-1.51085	-1.78296e-10
439626	rs139474519	1.03298e-07	-1.52455	-1.78296e-10	9.11546e-05	-1.576	-1.78296e-10	0.00017606	-1.568	-1.78296e-10
439690	rs143491782	1.15618e-07	-1.41188	-1.78296e-10	9.40836e-05	-1.54437	-1.78296e-10	0.000174905	-1.57458	-1.78296e-10
440009	rs11729407	1.17108e-07	-1.30294	-0.0961376	7.31274e-05	-1.72164	-0.0747133	0.000158053	-1.62992	-0.0459749
440447	rs148479438	9.46933e-08	-1.61153	-1.78296e-10	0.000101757	-1.46597	-1.78296e-10	0.000188338	-1.50059	-1.78296e-10
440843	rs73219244	4.5614e-08	-1.72769	-0.614267	3.99935e-05	-1.71408	-0.685755	7.97778e-05	-1.6858	-0.673778
441060	rs147772145	1.67547e-07	-1.26877e-10	-1.04091	0.000147502	-1.26877e-10	-1.09471	0.00028336	-1.26877e-10	-1.0921
441464	rs11248019	1.19216e-07	-1.30084	-0.080403	7.45162e-05	-1.71871	-0.0588256	0.000161934	-1.62175	-0.0298841
441785	rs138344967	1.56268e-07	-1.26877e-10	-1.1106	0.000146494	-1.26877e-10	-1.10157	0.000280711	-1.26877e-10	-1.1015
442021	rs11944122	3.38602e-08	-1.50845	-1.13148	2.78335e-05	-1.61675	-1.14556	5.17742e-05	-1.65283	-1.1391
442045	rs116964216	3.56489e-07	-1.26877e-10	-0.285871	0.00030027	-1.26877e-10	-0.383873	0.000576607	-1.26877e-10	-0.381662
442291	rs73219246	5.55219e-08	-1.50896	-0.636434	4.91695e-05	-1.4868	-0.706481	0.000102294	-1.41622	-0.694752
442532	rs76091284	1.37174e-07	-1.24092	-1.78296e-10	7.75714e-05	-1.73736	-1.78296e-10	0.000151541	-1.71796	-1.78296e-10
442657	rs78644481	1.0114e-07	-1.54566	-1.78296e-10	0.00012096	-1.2931	-1.78296e-10	0.000245278	-1.23643	-1.78296e-10
442979	rs79315217	4.63295e-08	-1.67301	-0.653387	3.39013e-05	-1.74387	-0.821235	6.51457e-05	-1.74327	-0.818927
443073	rs148341607	1.48555e-07	-1.26877e-10	-1.16122	0.00013526	-1.26877e-10	-1.18136	0.000259279	-1.26877e-10	-1.18092
443352	rs80070331	6.01458e-08	-1.27235	-0.793052	3.9238e-05	-1.68853	-0.73038	8.33494e-05	-1.59814	-0.71764
443583	rs61793706	1.25477e-07	-1.29092	-0.0391284	8.24561e-05	-1.64728	-0.029007	0.000185596	-1.51551	0.000262668
444352	rs114239610	1.31414e-07	-1.28382	-1.78296e-10	7.70118e-05	-1.7446	-1.78296e-10	0.000149904	-1.72883	-1.78296e-10
444493	rs34767944	5.9791e-08	-1.28188	-0.78944	3.92527e-05	-1.69204	-0.726493	8.32266e-05	-1.60356	-0.7137
444697	rs12646712	5.89164e-08	-1.30065	-0.785408	3.91587e-05	-1.69878	-0.722155	8.27169e-05	-1.6141	-0.709302
445206	rs55721944	4.57396e-08	-1.73219	-0.607022	4.00431e-05	-1.71962	-0.678975	7.97463e-05	-1.69305	-0.666918
445794	rs11947207	8.22015e-08	-1.753	-1.78296e-10	8.14305e-05	-1.6888	-1.78296e-10	0.000152863	-1.70928	-1.78296e-10
445814	rs74727390	8.52124e-08	-1.35911	-0.357915	6.43097e-05	-1.51347	-0.411372	0.000131598	-1.46218	-0.396893
446004	rs11946373	1.03416e-07	-1.52341	-1.78296e-10	0.000109809	-1.38981	-1.78296e-10	0.000202021	-1.43045	-1.78296e-10
447235	rs11737700	6.02763e-08	-1.28188	-0.781356	3.95956e-05	-1.69204	-0.717796	8.39636e-05	-1.60356	-0.704884
447595	rs7662652	1.37389e-07	-1.31946	0.0801	8.76032e-05	-1.71733	0.101598	0.000190475	-1.62177	0.132463
447847	rs10434478	5.51813e-08	-1.51931	-0.63224	4.92604e-05	-1.50102	-0.690412	0.000102616	-1.42911	-0.678725
447975	rs184894528	1.04572e-07	-1.51229	-1.78296e-10	9.21469e-05	-1.56517	-1.78296e-10	0.000178018	-1.55694	-1.78296e-10
447984	rs4690261	3.60872e-08	-1.48465	-1.09159	2.9489e-05	-1.58969	-1.11484	5.47129e-05	-1.62969	-1.10703
448142	rs7674320	1.33508e-07	-1.24428	-0.0237335	8.08464e-05	-1.69287	-0.00313115	0.0001791	-1.57734	0.0264618
448434	rs2011095	1.32583e-07	-1.30126	0.0262954	8.86635e-05	-1.65224	0.0485297	0.000199216	-1.52292	0.0784882
448584	rs80170037	1.56458e-07	-1.26877e-10	-1.10939	0.000143957	-1.26877e-10	-1.11904	0.00027555	-1.26877e-10	-1.12005
448598	rs2011267	4.94688e-08	-1.72769	-0.533141	4.37305e-05	-1.71408	-0.596427	8.72985e-05	-1.6858	-0.58369
448786	rs139616585	8.44132e-08	-1.72645	-1.78296e-10	7.62178e-05	-1.75496	-1.78296e-10	0.000146139	-1.75426	-1.78296e-10
449769	rs34696247	5.56568e-08	-1.507	-0.635972	4.97178e-05	-1.48825	-0.693943	0.000103738	-1.41466	-0.682298
450306	rs11248021	1.2914e-07	-1.27755	-0.0237335	7.99414e-05	-1.70413	-0.00313115	0.000175659	-1.59674	0.0264618
451482	rs982599	1.00779e-07	-1.29727	-0.251973	6.34291e-05	-1.71171	-0.226925	0.000138177	-1.60997	-0.200323
451562	rs61793721	6.07579e-08	-1.28188	-0.773399	3.98706e-05	-1.69204	-0.710876	8.45509e-05	-1.60356	-0.697914
452039	rs7665576	6.12452e-08	-1.28188	-0.765409	4.028e-05	-1.69204	-0.70066	8.54347e-05	-1.60356	-0.687515
452106	rs12186156	3.53947e-08	-1.73955	-0.856061	3.19853e-05	-1.73022	-0.893056	6.32839e-05	-1.70724	-0.883946
452351	rs73070381	9.27759e-08	-1.63199	-1.78296e-10	9.88136e-05	-1.49532	-1.78296e-10	0.000183231	-1.52808	-1.78296e-10
452368	rs113295535	9.44605e-08	-1.61399	-1.78296e-10	9.7726e-05	-1.50639	-1.78296e-10	0.000181111	-1.53971	-1.78296e-10
452547	rs112093188	9.33533e-08	-1.62578	-1.78296e-10	9.97045e-05	-1.48634	-1.78296e-10	0.000184776	-1.51968	-1.78296e-10
452705	rs60285705	6.10072e-08	-1.28188	-0.769304	4.00461e-05	-1.69204	-0.706483	8.49282e-05	-1.60356	-0.693462
453015	rs6843019	6.13395e-08	-1.27235	-0.773399	4.00108e-05	-1.68853	-0.710876	8.50099e-05	-1.59814	-0.697914
453472	rs191847836	1.54984e-07	-1.26877e-10	-1.11885	0.000136232	-1.26877e-10	-1.17419	0.000260822	-1.26877e-10	-1.17499
453552	rs6824170	9.90219e-08	-1.28654	-0.280294	6.18415e-05	-1.70835	-0.255625	0.000135031	-1.60389	-0.229421
454209	rs73070387	9.57635e-08	-1.60029	-1.78296e-10	9.95089e-05	-1.48831	-1.78296e-10	0.000184188	-1.52287	-1.78296e-10
454865	rs139772709	9.26164e-08	-1.63371	-1.78296e-10	9.85667e-05	-1.49782	-1.78296e-10	0.000182803	-1.53041	-1.78296e-10
455384	rs6857424	5.33416e-08	-1.27235	-0.913106	3.35394e-05	-1.68853	-0.887305	7.10154e-05	-1.59814	-0.877785
456115	rs60955707	9.42543e-08	-1.61618	-1.78296e-10	9.74426e-05	-1.50929	-1.78296e-10	0.000180622	-1.54242	-1.78296e-10
456290	rs140485618	1.59166e-07	-1.26877e-10	-1.09223	0.000149359	-1.26877e-10	-1.0822	0.000286203	-1.26877e-10	-1.08212
456302	rs7677447	3.40642e-08	-1.7449	-0.889032	3.05645e-05	-1.73712	-0.931597	6.0283e-05	-1.71701	-0.922763
456324	rs138259834	6.05519e-08	-1.27235	-0.786322	3.89036e-05	-1.68853	-0.738939	8.2712e-05	-1.59814	-0.725317
456629	rs11937374	9.32337e-08	-1.62706	-1.78296e-10	9.60349e-05	-1.52384	-1.78296e-10	0.000178196	-1.55594	-1.78296e-10
456777	rs76645794	6.15889e-08	-1.27235	-0.769342	4.01853e-05	-1.68853	-0.706524	8.53857e-05	-1.59814	-0.693503
456836	rs115916087	9.75944e-08	-1.58135	-1.78296e-10	0.000103198	-1.45191	-1.78296e-10	0.000226978	-1.31397	-1.78296e-10
457210	rs75120894	4.86888e-08	-1.46025	-0.816474	3.81198e-05	-1.59497	-0.852853	7.69624e-05	-1.55267	-0.842831
457612	rs28813691	9.5175e-08	-1.31975	-0.286707	6.44624e-05	-1.66272	-0.25975	0.000143578	-1.53843	-0.233515
458087	rs6848016	9.44605e-08	-1.61399	-1.78296e-10	9.7726e-05	-1.50639	-1.78296e-10	0.000181111	-1.53971	-1.78296e-10
458291	rs115396572	1.34667e-07	-1.25937	-1.78296e-10	7.73156e-05	-1.74066	-1.78296e-10	0.000150809	-1.72281	-1.78296e-10
458369	rs6829388	9.11635e-08	-1.29727	-0.352249	5.6684e-05	-1.71171	-0.339356	0.000123307	-1.60997	-0.314176
458504	rs73219249	3.32555e-08	-1.74672	-0.91123	2.98461e-05	-1.73957	-0.952934	5.87666e-05	-1.7206	-0.944644
458667	rs7700229	9.65378e-08	-1.33726	-0.254977	6.16976e-05	-1.72353	-0.242775	0.000132822	-1.63333	-0.216483
459212	rs73219251	3.95164e-08	-1.55573	-0.929731	3.58372e-05	-1.53961	-0.969958	7.37868e-05	-1.47567	-0.961971
459500	rs192265529	1.17177e-07	-1.39849	-1.78296e-10	0.000102033	-1.46325	-1.78296e-10	0.000197503	-1.45307	-1.78296e-10
459529	rs115770394	9.41888e-08	-1.61687	-1.78296e-10	0.000100986	-1.47357	-1.78296e-10	0.000187	-1.50771	-1.78296e-10
460392	rs6825856	8.87119e-08	-1.31836	-0.358419	5.59771e-05	-1.71804	-0.345574	0.000121098	-1.62174	-0.320486
460928	rs6599345	9.31308e-08	-1.34463	-0.283539	5.95506e-05	-1.7316	-0.270129	0.00012714	-1.64959	-0.243948
461359	rs6848478	3.50165e-08	-1.74672	-0.859632	3.15829e-05	-1.73957	-0.896373	6.22461e-05	-1.7206	-0.887123
461652	rs57503099	9.24007e-08	-1.63604	-1.78296e-10	9.82322e-05	-1.50122	-1.78296e-10	0.000182223	-1.53359	-1.78296e-10
461790	rs180760011	8.56494e-08	-1.71191	-1.78296e-10	9.76687e-05	-1.50697	-1.78296e-10	0.000193544	-1.47332	-1.78296e-10
461840	rs11722124	5.38061e-08	-1.35004	-0.826746	3.6743e-05	-1.71637	-0.76824	7.67265e-05	-1.6425	-0.756077
461970	rs61517357	9.25873e-08	-1.63402	-1.78296e-10	9.85217e-05	-1.49828	-1.78296e-10	0.000182725	-1.53084	-1.78296e-10
462141	rs145550639	2.74173e-07	-1.26877e-10	-0.548415	0.00023735	-1.26877e-10	-0.619019	0.00046193	-1.26877e-10	-0.603409
462330	rs73219252	3.74703e-08	-1.5631	-0.975523	3.40009e-05	-1.55032	-1.01185	7.00426e-05	-1.48506	-1.00466
462416	rs76569411	9.2431e-08	-1.63571	-1.78296e-10	9.82793e-05	-1.50074	-1.78296e-10	0.000182305	-1.53314	-1.78296e-10
463504	rs7698112	8.3993e-08	-1.37034	-0.361097	5.85265e-05	-1.67037	-0.348705	0.000129497	-1.55112	-0.324042
463835	rs111247031	5.96466e-08	-1.3009	-0.772834	4.07978e-05	-1.68379	-0.69614	8.68536e-05	-1.59144	-0.68316
464334	rs113288558	9.45708e-08	-1.61282	-1.78296e-10	9.78775e-05	-1.50484	-1.78296e-10	0.000181372	-1.53827	-1.78296e-10
464428	rs73072108	8.60127e-08	-1.32342	-0.384256	5.64099e-05	-1.7078	-0.348114	0.000122926	-1.60385	-0.323386
464567	rs61793727	5.96594e-08	-1.3009	-0.77262	4.07356e-05	-1.68379	-0.697664	8.67158e-05	-1.59144	-0.684749
464710	rs6815400	4.06518e-08	-1.49962	-0.957513	3.56912e-05	-1.51823	-0.995417	7.36275e-05	-1.4519	-0.987907
465220	rs59300284	3.2379e-08	-1.74445	-0.940212	2.91759e-05	-1.73563	-0.979578	5.74623e-05	-1.71593	-0.971768
466972	rs149983065	8.32367e-08	-1.74049	-1.78296e-10	8.96193e-05	-1.59298	-1.78296e-10	0.000178075	-1.55662	-1.78296e-10
467267	rs76689893	3.12475e-07	-0.417648	-1.78296e-10	0.000199896	-0.790758	-1.78296e-10	0.000412524	-0.716528	-1.78296e-10
467524	rs115814351	9.2431e-08	-1.63571	-1.78296e-10	9.82793e-05	-1.50074	-1.78296e-10	0.000182305	-1.53314	-1.78296e-10
467896	rs73072110	9.4033e-08	-1.61853	-1.78296e-10	9.71381e-05	-1.51242	-1.78296e-10	0.000180097	-1.54533	-1.78296e-10
467940	rs78633268	9.16196e-08	-1.64453	-1.78296e-10	9.70154e-05	-1.51368	-1.78296e-10	0.000180116	-1.54522	-1.78296e-10
467962	rs140381713	2.40023e-07	-1.26877e-10	-0.681441	0.000209455	-1.26877e-10	-0.744045	0.000406904	-1.26877e-10	-0.730245
468540	rs11943005	9.44916e-08	-1.61366	-1.78296e-10	9.82638e-05	-1.5009	-1.78296e-10	0.000181695	-1.53649	-1.78296e-10
468592	rs78949552	6.07924e-08	-1.27402	-0.780684	4.05715e-05	-1.67906	-0.70643	8.66551e-05	-1.58326	-0.69363
468774	rs113830521	9.09186e-08	-1.65221	-1.78296e-10	9.59147e-05	-1.5251	-1.78296e-10	0.000178211	-1.55585	-1.78296e-10
469347	rs6848767	3.04128e-08	-1.74839	-0.998922	2.74841e-05	-1.74186	-1.03309	5.39696e-05	-1.72405	-1.02635
469660	rs118133085	5.65461e-07	-1.26877e-10	0.175467	0.000432625	-1.26877e-10	-0.0186835	0.000833449	-1.26877e-10	-0.0132506
470044	rs75242523	8.51514e-08	-1.25526	-0.462482	5.0536e-05	-1.71989	-0.445984	0.000105854	-1.64754	-0.429215
470103	rs6599348	7.54558e-08	-1.56114	-0.277484	5.51818e-05	-1.75523	-0.32269	0.000111492	-1.72774	-0.297133
470312	rs78819436	5.86599e-07	-1.44612	1.65829	0.000416618	-1.63003	1.57364	0.000820408	-1.61945	1.59043
470463	rs6825452	3.18057e-08	-1.70276	-0.99977	2.81969e-05	-1.71259	-1.03675	5.62198e-05	-1.67902	-1.03053
470747	rs77757184	8.43377e-08	-1.72734	-1.78296e-10	7.62016e-05	-1.75517	-1.78296e-10	0.000146248	-1.75352	-1.78296e-10
470866	rs6810900	8.35263e-08	-1.39942	-0.337587	5.37094e-05	-1.74973	-0.355242	0.000111126	-1.69804	-0.330121
472000	rs73219255	3.25028e-08	-1.7432	-0.937645	2.93368e-05	-1.74015	-0.969559	5.79317e-05	-1.71807	-0.961484
472365	rs76602572	8.46197e-08	-1.72401	-1.78296e-10	7.6221e-05	-1.75492	-1.78296e-10	0.000146379	-1.75262	-1.78296e-10
472681	rs28738768	5.52416e-08	-1.55608	-0.594373	4.30672e-05	-1.74747	-0.578325	8.34282e-05	-1.75172	-0.563122
472841	rs186299530	1.13284e-07	-1.43227	-1.78296e-10	9.89701e-05	-1.49374	-1.78296e-10	0.000191469	-1.48409	-1.78296e-10
473183	rs79578106	8.47296e-08	-1.72271	-1.78296e-10	7.6232e-05	-1.75477	-1.78296e-10	0.000146436	-1.75224	-1.78296e-10
473898	rs6599350	7.53786e-08	-1.57954	-0.260105	5.69138e-05	-1.75362	-0.293401	0.000113914	-1.73608	-0.267299
473935	rs17721028	5.99553e-08	-1.6027	-0.465875	4.92353e-05	-1.74376	-0.448186	9.49506e-05	-1.75402	-0.431447
473952	rs6599351	3.15845e-08	-1.74413	-0.965378	2.85791e-05	-1.74119	-0.994688	5.63733e-05	-1.71971	-0.987114
474245	rs112550984	1.18135e-07	-1.39034	-1.78296e-10	8.47161e-05	-1.64925	-1.78296e-10	0.000163301	-1.64323	-1.78296e-10
475322	rs61793728	6.14649e-08	-1.59399	-0.449716	4.99027e-05	-1.74665	-0.431831	9.6653e-05	-1.75279	-0.414909
475428	rs77538072	8.58943e-08	-1.70906	-1.78296e-10	7.6437e-05	-1.75209	-1.78296e-10	0.000147167	-1.74725	-1.78296e-10
475468	rs13102358	2.86533e-07	-1.70049	1.19616	0.000506644	-1.13313	1.27239	0.000704308	-1.44533	1.26372
476083	rs58200511	2.90602e-08	-1.75409	-1.03871	2.63007e-05	-1.75491	-1.06405	5.08695e-05	-1.75144	-1.05811
476287	rs7692639	8.80405e-08	-1.67626	-0.00811491	7.35526e-05	-1.74485	-0.0457009	0.000144122	-1.75193	-0.0162288
476342	rs7674542	6.09171e-08	-1.62918	-0.423479	5.19356e-05	-1.73327	-0.405281	9.90425e-05	-1.75521	-0.388066
476475	rs143585134	8.42102e-08	-1.72886	-1.78296e-10	7.61974e-05	-1.75523	-1.78296e-10	0.000146195	-1.75388	-1.78296e-10
476752	rs78278761	8.42856e-08	-1.72796	-1.78296e-10	7.61995e-05	-1.7552	-1.78296e-10	0.000146226	-1.75367	-1.78296e-10
477001	rs116658708	8.42856e-08	-1.72796	-1.78296e-10	7.61995e-05	-1.7552	-1.78296e-10	0.000146226	-1.75367	-1.78296e-10
477209	rs28729407	8.38274e-08	-1.66845	-0.0649611	7.05481e-05	-1.74194	-0.0903172	0.000137599	-1.75282	-0.0616585
478287	rs7659270	3.233e-08	-1.75523	-0.930946	2.92391e-05	-1.74889	-0.964154	5.7082e-05	-1.73826	-0.95607
478431	rs6599352	8.41982e-08	-1.65928	-0.0697221	7.0083e-05	-1.74521	-0.0936612	0.000137378	-1.7511	-0.0649892
478486	rs147563750	8.44859e-08	-1.72559	-1.78296e-10	7.62102e-05	-1.75506	-1.78296e-10	0.000146315	-1.75306	-1.78296e-10
478667	rs148999234	2.69608e-07	-1.26877e-10	-0.565204	0.000233933	-1.26877e-10	-0.633518	0.000455231	-1.26877e-10	-0.618019
478766	rs6826380	8.32922e-08	-1.67716	-0.062655	7.0877e-05	-1.73821	-0.0893974	0.000137535	-1.75408	-0.0608589
479013	rs114092888	8.37194e-08	-1.7347	-1.78296e-10	7.62146e-05	-1.755	-1.78296e-10	0.000146043	-1.75492	-1.78296e-10
479068	rs76155238	8.41361e-08	-1.72974	-1.78296e-10	7.61965e-05	-1.75524	-1.78296e-10	0.000146167	-1.75407	-1.78296e-10
479398	rs75465824	1.39701e-07	-1.22267	-1.78296e-10	8.5927e-05	-1.63506	-1.78296e-10	0.000167025	-1.62068	-1.78296e-10
479498	rs138860859	8.45485e-08	-1.72485	-1.78296e-10	7.62087e-05	-1.75508	-1.78296e-10	0.000146269	-1.75338	-1.78296e-10
479600	rs141985990	3.30403e-07	-1.26877e-10	-0.361862	0.000279262	-1.26877e-10	-0.456406	0.000536671	-1.26877e-10	-0.453438
479642	rs180775818	1.70202e-07	-1.02519	-1.78296e-10	0.000278503	-0.459125	-1.78296e-10	0.000495951	-0.532345	-1.78296e-10
480102	rs188970611	9.32517e-08	-1.62687	-1.78296e-10	8.44407e-05	-1.6525	-1.78296e-10	0.00015849	-1.67313	-1.78296e-10
480241	rs7684143	3.70794e-07	-1.26877e-10	-0.246527	0.000273734	-1.26877e-10	-0.476398	0.000527072	-1.26877e-10	-0.471485
480298	rs7684175	6.3625e-08	-1.63882	-0.370348	5.67938e-05	-1.72897	-0.320153	0.000107953	-1.75486	-0.302263
480310	rs75886120	3.20953e-08	-1.75519	-0.938271	2.90219e-05	-1.74952	-0.970986	5.66279e-05	-1.7393	-0.963025
480353	rs7684348	6.48541e-08	-1.64201	-0.348025	5.82687e-05	-1.72633	-0.297159	0.00011053	-1.7545	-0.279035
480377	rs115159453	8.3992e-08	-1.73145	-1.78296e-10	7.61979e-05	-1.75522	-1.78296e-10	0.000146117	-1.75442	-1.78296e-10
481535	rs147761973	1.6607e-07	-1.04976	-1.78296e-10	8.13612e-05	-1.68966	-1.78296e-10	0.0001612	-1.65618	-1.78296e-10
481583	rs140607960	8.34738e-08	-1.73764	-1.78296e-10	7.62483e-05	-1.75456	-1.78296e-10	0.000146004	-1.75519	-1.78296e-10
481876	rs150469637	8.54342e-08	-1.71443	-1.78296e-10	8.12599e-05	-1.6909	-1.78296e-10	0.000154696	-1.69736	-1.78296e-10
482386	rs149202404	8.32423e-08	-1.74042	-1.78296e-10	7.63008e-05	-1.75387	-1.78296e-10	0.000145999	-1.75523	-1.78296e-10
482395	rs75446393	2.96796e-08	-1.75266	-1.01905	2.68111e-05	-1.75399	-1.04575	5.21273e-05	-1.74585	-1.03929
482589	rs61793731	5.89916e-08	-1.64838	-0.4364	5.39457e-05	-1.71132	-0.389261	0.000101165	-1.75146	-0.370612
482661	rs11947526	1.23393e-07	-1.3468	-1.78296e-10	0.000108824	-1.39882	-1.78296e-10	0.000210171	-1.3909	-1.78296e-10
482662	rs78182978	6.38055e-08	-1.65256	-0.353778	5.81867e-05	-1.72181	-0.303084	0.000109967	-1.75362	-0.28502
482755	rs145647108	1.5192e-07	-1.26877e-10	-1.13882	0.000139377	-1.26877e-10	-1.15137	0.000267234	-1.26877e-10	-1.1507
483000	rs56124329	9.47313e-08	-1.61113	-1.78296e-10	8.56425e-05	-1.63837	-1.78296e-10	0.000160513	-1.66045	-1.78296e-10
483202	rs12649752	6.41737e-08	-1.65256	-0.348025	5.85325e-05	-1.72181	-0.297159	0.000110628	-1.75362	-0.279035
483327	rs12642065	6.31195e-08	-1.66912	-0.348025	5.91558e-05	-1.71122	-0.297159	0.000110949	-1.75072	-0.279035
483799	rs12640166	1.83783e-07	-1.26877e-10	-0.948419	0.000147967	-1.26877e-10	-1.09156	0.000284845	-1.26877e-10	-1.08688
483899	rs61793732	5.98414e-08	-1.64626	-0.424213	5.42653e-05	-1.71709	-0.377575	0.000102043	-1.75307	-0.360354
483946	rs140416248	1.41778e-07	-1.20791	-1.78296e-10	0.000123982	-1.26842	-1.78296e-10	0.000239764	-1.25917	-1.78296e-10
484408	rs147771574	8.29335e-08	-1.74413	-1.78296e-10	7.64137e-05	-1.75239	-1.78296e-10	0.000146056	-1.75483	-1.78296e-10
484721	rs6831335	8.79906e-08	-1.70397	0.0190282	7.89879e-05	-1.7145	-0.00475696	0.000149892	-1.75394	0.0250281
484781	rs61793733	6.09655e-08	-1.59939	-0.452475	5.05683e-05	-1.74694	-0.418291	9.78426e-05	-1.75433	-0.401134
485013	rs55973591	1.92018e-07	-1.68412	0.779534	0.000353421	-1.04923	0.828334	0.000472911	-1.40436	0.824447
485044	rs115444849	8.27962e-08	-1.74579	-1.78296e-10	7.64856e-05	-1.75145	-1.78296e-10	0.000146114	-1.75444	-1.78296e-10
485144	rs61793734	6.78208e-08	-1.64807	-0.297231	6.03989e-05	-1.7243	-0.263287	0.00011444	-1.75413	-0.244646
485551	rs140615665	1.29498e-07	-1.29851	-1.78296e-10	0.000113855	-1.35363	-1.78296e-10	0.000219994	-1.34522	-1.78296e-10
485649	rs115848941	1.88964e-07	-0.920615	-1.78296e-10	0.000248117	-0.574654	-1.78296e-10	0.000437151	-0.658543	-1.78296e-10
485718	rs4690270	9.20581e-08	-1.75499	0.115232	9.6811e-05	-1.60631	0.0905127	0.000173336	-1.70506	0.121467
485760	rs180816068	8.31343e-08	-1.74172	-1.78296e-10	7.63339e-05	-1.75344	-1.78296e-10	0.000146009	-1.75515	-1.78296e-10
485957	rs578025072	1.55333e-07	-1.1166	-1.78296e-10	0.000194158	-0.819883	-1.78296e-10	0.000404202	-0.736907	-1.78296e-10
485961	rs4690273	3.71702e-08	-1.62	-0.926665	3.29188e-05	-1.61726	-0.977245	6.11984e-05	-1.65537	-0.969329
485981	rs115568388	8.26164e-08	-1.74797	-1.78296e-10	7.90473e-05	-1.71851	-1.78296e-10	0.00014954	-1.73126	-1.78296e-10
487143	rs112125932	1.06561e-07	-1.49345	-1.78296e-10	7.89951e-05	-1.71917	-1.78296e-10	0.000151386	-1.71899	-1.78296e-10
488187	rs144877538	8.30697e-08	-1.74249	-1.78296e-10	7.63567e-05	-1.75314	-1.78296e-10	0.00014602	-1.75508	-1.78296e-10
488204	rs61793735	6.80742e-08	-1.61006	-0.331517	5.82587e-05	-1.72908	-0.294582	0.000110775	-1.75506	-0.276263
488386	rs61675960	6.68751e-08	-1.61657	-0.342775	5.75896e-05	-1.72725	-0.30796	0.000109301	-1.75487	-0.289854
488844	rs191931889	8.40634e-08	-1.7306	-1.78296e-10	7.61966e-05	-1.75524	-1.78296e-10	0.000146141	-1.75425	-1.78296e-10
488948	rs114019127	8.27962e-08	-1.74579	-1.78296e-10	7.64856e-05	-1.75145	-1.78296e-10	0.000146114	-1.75444	-1.78296e-10
489513	rs28558479	9.75681e-08	-1.75519	0.173566	0.000104596	-1.58838	0.14993	0.000185995	-1.69506	0.181955
489548	rs140980234	8.27529e-08	-1.74631	-1.78296e-10	7.65118e-05	-1.75111	-1.78296e-10	0.000146137	-1.75428	-1.78296e-10
489804	rs115662203	8.27529e-08	-1.74631	-1.78296e-10	7.65118e-05	-1.75111	-1.78296e-10	0.000146137	-1.75428	-1.78296e-10
490074	rs17777599	7.25947e-08	-1.63882	-0.238462	6.39434e-05	-1.72897	-0.201581	0.000121698	-1.75486	-0.182417
491443	rs28522314	8.62941e-08	-1.71678	0.0123724	7.96306e-05	-1.70134	-0.00981341	0.000149641	-1.75083	0.0202501
491919	rs111887602	6.85096e-08	-1.63222	-0.302985	6.04393e-05	-1.71955	-0.267368	0.000114024	-1.75356	-0.248851
491979	rs188236870	1.14161e-07	-1.42456	-1.78296e-10	0.000101226	-1.4712	-1.78296e-10	0.000195333	-1.46412	-1.78296e-10
492129	rs9994908	9.53897e-08	-1.7547	0.150495	0.000104852	-1.56145	0.125442	0.000184383	-1.67862	0.156813
492561	rs28697064	1.16739e-07	-1.75468	0.352447	0.000134096	-1.56217	0.372177	0.000236659	-1.67893	0.406733
492931	rs143163975	8.26346e-08	-1.74775	-1.78296e-10	7.65943e-05	-1.75003	-1.78296e-10	0.000146218	-1.75372	-1.78296e-10
492967	rs114537819	1.56999e-07	-1.26877e-10	-1.10593	0.000148356	-1.26877e-10	-1.08894	0.000284812	-1.26877e-10	-1.08699
494658	rs183653624	1.22153e-07	-1.3569	-1.78296e-10	0.000107802	-1.40826	-1.78296e-10	0.000208175	-1.40044	-1.78296e-10
495719	rs78818608	8.32283e-08	-1.74059	-1.78296e-10	7.63047e-05	-1.75382	-1.78296e-10	0.000145999	-1.75522	-1.78296e-10
495748	rs80249056	2.87333e-08	-1.74391	-1.0602	2.5664e-05	-1.75523	-1.08823	4.95629e-05	-1.75285	-1.08273
496594	rs12644335	7.87867e-08	-1.6258	-0.169628	6.86611e-05	-1.74182	-0.11755	0.000132476	-1.75491	-0.0975046
496723	rs75675102	1.47847e-07	-1.26877e-10	-1.166	0.000138391	-1.26877e-10	-1.15847	0.000265082	-1.26877e-10	-1.15878
497138	rs7695915	8.0451e-08	-1.64221	-0.132321	7.17702e-05	-1.73578	-0.0793084	0.000137651	-1.75519	-0.0589099
497312	rs79167028	1.50796e-07	-1.26877e-10	-1.14625	0.000139307	-1.26877e-10	-1.15187	0.000266155	-1.26877e-10	-1.15475
497850	rs115935649	8.23625e-08	-1.75104	-1.78296e-10	7.68721e-05	-1.74641	-1.78296e-10	0.000146536	-1.75155	-1.78296e-10
498459	rs17721347	8.24171e-08	-1.60975	-0.140636	7.06312e-05	-1.7287	-0.10238	0.000134444	-1.75516	-0.0825138
498838	rs116023724	1.08097e-07	-1.47915	-1.78296e-10	7.67443e-05	-1.74807	-1.78296e-10	0.000146671	-1.75063	-1.78296e-10
498972	rs116356229	8.24433e-08	-1.75006	-1.78296e-10	7.67726e-05	-1.74771	-1.78296e-10	0.000146416	-1.75237	-1.78296e-10
499805	rs2304915	1.46528e-07	-1.26877e-10	-1.17496	0.000134403	-1.26877e-10	-1.18771	0.000257539	-1.26877e-10	-1.18765
500033	rs73072125	1.29109e-07	-1.30152	-1.78296e-10	0.000113534	-1.35645	-1.78296e-10	0.000219368	-1.34807	-1.78296e-10
500500	rs17721401	2.07135e-07	-1.54204	0.713233	0.000141767	-1.74079	0.606414	0.000302587	-1.66957	0.643115
500609	rs2289595	3.80413e-07	-1.26877e-10	-0.220916	0.00035931	-1.26877e-10	-0.204369	0.000682593	-1.26877e-10	-0.212924
500631	rs4690182	9.54633e-08	-1.60343	-1.78296e-10	9.57145e-05	-1.52718	-1.78296e-10	0.000179287	-1.54984	-1.78296e-10
501473	rs7659929	2.68982e-08	-1.69206	-1.17806	2.71883e-05	-1.64408	-1.14168	4.89239e-05	-1.71116	-1.13739
501760	rs75010109	9.23274e-08	-1.63683	-1.78296e-10	7.87933e-05	-1.72173	-1.78296e-10	0.000149625	-1.73069	-1.78296e-10
502092	rs74851690	8.26509e-08	-1.74755	-1.78296e-10	7.66589e-05	-1.74919	-1.78296e-10	0.000146329	-1.75297	-1.78296e-10
502911	rs17164861	5.80323e-08	-1.69831	-0.402864	5.03308e-05	-1.665	-0.504938	9.46204e-05	-1.69921	-0.489738
503256	rs6845627	5.41255e-08	-1.70711	-0.463759	4.9151e-05	-1.632	-0.561653	9.18663e-05	-1.67139	-0.547094
504012	rs1867188	5.82371e-08	-1.75399	-0.343658	4.88211e-05	-1.7526	-0.447791	9.59339e-05	-1.7435	-0.431665
504664	rs10016761	5.25686e-08	-1.69699	-0.50307	4.4801e-05	-1.66532	-0.621009	8.41636e-05	-1.69873	-0.607329
504955	rs75555959	4.87942e-08	-1.72932	-0.545243	4.03851e-05	-1.74371	-0.646383	7.95631e-05	-1.72959	-0.632682
505268	rs56219405	8.25685e-08	-1.74855	-1.78296e-10	7.67316e-05	-1.74824	-1.78296e-10	0.000146416	-1.75237	-1.78296e-10
505391	rs60193843	5.33862e-08	-1.749	-0.435619	4.48545e-05	-1.73973	-0.545402	8.87169e-05	-1.72289	-0.530485
506107	rs182235492	1.63296e-07	-1.26877e-10	-1.06661	0.000145046	-1.26877e-10	-1.1115	0.00027757	-1.26877e-10	-1.11275
506133	rs148739902	1.40447e-07	-1.21735	-1.78296e-10	0.000101597	-1.46754	-1.78296e-10	0.000198787	-1.44659	-1.78296e-10
506156	rs142289079	1.0315e-07	-1.52599	-1.78296e-10	0.000111043	-1.37864	-1.78296e-10	0.000201608	-1.4325	-1.78296e-10
506158	rs150817634	9.94269e-08	-1.56275	-1.78296e-10	0.000105884	-1.42621	-1.78296e-10	0.000192946	-1.47641	-1.78296e-10
506268	rs73072136	2.62538e-08	-1.75417	-1.1402	2.73625e-05	-1.62863	-1.15075	4.6729e-05	-1.74363	-1.15083
506334	rs13102801	7.19208e-08	-1.73368	-0.15293	5.88392e-05	-1.7064	-0.307343	0.000109657	-1.74682	-0.294647
506350	rs13102808	6.47116e-07	0.310352	-1.78296e-10	0.000264443	-0.510928	-1.78296e-10	0.000487577	-0.549374	-1.78296e-10
506380	rs13109444	8.2104e-08	-1.75419	-1.78296e-10	8.20836e-05	-1.68082	-1.78296e-10	0.000150518	-1.72474	-1.78296e-10
506484	rs13103050	3.017e-08	-1.75523	-1.0001	2.72482e-05	-1.74157	-1.042	5.20992e-05	-1.74752	-1.03815
506558	rs140604948	9.26334e-08	-1.03276	-0.600766	5.54345e-05	-1.39963	-0.673727	0.00011055	-1.36664	-0.666714
507001	rs12719770	5.15684e-08	-1.64831	-0.57096	5.18939e-05	-1.42293	-0.716424	7.341e-05	-1.7323	-0.710464
509178	rs4130382	1.134e-07	-1.43126	-1.78296e-10	7.72145e-05	-1.74197	-1.78296e-10	0.000154752	-1.697	-1.78296e-10
509850	rs11726338	2.83281e-07	-0.515734	-1.78296e-10	0.00141893	1.1691	-1.78296e-10	0.00030849	-1.00713	-1.78296e-10
509983	rs150974506	1.5451e-07	-1.26877e-10	-1.12192	0.000157922	-1.26877e-10	-1.02645	0.000302871	-1.26877e-10	-1.02552
510629	rs112669331	2.17127e-07	-1.26877e-10	-0.78169	0.000251322	-1.26877e-10	-0.561818	0.000461982	-1.26877e-10	-0.603298
510875	rs6818642	4.93017e-08	-1.62203	-0.642186	5.44118e-05	-1.34237	-0.749602	7.31261e-05	-1.70463	-0.742009
510985	rs6838555	2.07474e-07	-1.26877e-10	-0.827168	0.000237447	-1.26877e-10	-0.618608	0.000437333	-1.26877e-10	-0.658128
511156	rs75667679	2.07551e-07	-1.26877e-10	-0.826796	0.000237854	-1.26877e-10	-0.616896	0.000437689	-1.26877e-10	-0.657313
511339	rs57834329	3.96642e-08	-1.45002	-1.03171	4.70541e-05	-1.11965	-1.11761	5.58582e-05	-1.60699	-1.10901
512013	rs116754371	2.7508e-07	-0.545113	-1.78296e-10	0.000396662	-0.105469	-1.78296e-10	0.000281055	-1.10027	-1.78296e-10
512377	rs28374581	2.8523e-07	-0.0684884	-0.440391	0.00190679	1.56022	-0.0956031	0.000382951	-0.633044	-0.157872
512598	rs13114024	5.50607e-08	-1.56034	-0.593395	6.34369e-05	-1.23822	-0.700286	7.98603e-05	-1.66436	-0.694183
512643	rs28609510	6.27223e-08	-1.55572	-0.467738	7.16972e-05	-1.23071	-0.585397	8.99186e-05	-1.66119	-0.578725
512751	rs13124714	4.08389e-08	-1.39488	-1.05766	5.01651e-05	-1.0411	-1.13214	5.71987e-05	-1.56788	-1.12442
512828	rs13131404	5.3222e-08	-1.5771	-0.610604	6.07868e-05	-1.26575	-0.715434	7.77526e-05	-1.67568	-0.709609
512932	rs77028527	4.79051e-08	-1.73936	-0.553595	4.04875e-05	-1.72494	-0.662622	7.77119e-05	-1.72937	-0.656449
513014	rs4616693	5.31985e-08	-1.58234	-0.605801	6.09078e-05	-1.2681	-0.711089	7.78917e-05	-1.67827	-0.705237
513140	rs144042181	9.07399e-08	-1.65418	-1.78296e-10	8.56326e-05	-1.63849	-1.78296e-10	0.000162308	-1.64933	-1.78296e-10
513178	rs4504200	5.25424e-08	-1.59475	-0.605801	5.96428e-05	-1.28909	-0.711089	7.72552e-05	-1.68647	-0.705237
513237	rs4380466	5.13909e-08	-1.60304	-0.619672	5.80686e-05	-1.3033	-0.723634	7.58764e-05	-1.69186	-0.71786
513414	rs4499656	5.07183e-08	-1.64045	-0.595433	5.55443e-05	-1.36967	-0.701701	7.57897e-05	-1.71507	-0.695792
513483	rs148676665	4.8265e-08	-1.73187	-0.553595	4.08969e-05	-1.71488	-0.662622	7.84421e-05	-1.72001	-0.656449
513721	rs186425977	2.52071e-07	-1.26877e-10	-0.632463	0.000223475	-1.26877e-10	-0.679257	0.000432878	-1.26877e-10	-0.668368
513766	rs4365672	5.23961e-08	-1.60304	-0.600301	5.90952e-05	-1.3033	-0.706109	7.72261e-05	-1.69186	-0.700227
514041	rs35270677	5.12573e-08	-1.61111	-0.614208	5.76066e-05	-1.31728	-0.717642	7.59441e-05	-1.69702	-0.711801
514089	rs35334779	5.10706e-08	-1.61466	-0.6143	5.71845e-05	-1.32349	-0.718778	7.56844e-05	-1.69928	-0.712973
514133	rs34872561	5.10706e-08	-1.61466	-0.6143	5.71845e-05	-1.32349	-0.718778	7.56844e-05	-1.69928	-0.712973
514180	rs35956476	5.10706e-08	-1.61466	-0.6143	5.71845e-05	-1.32349	-0.718778	7.56844e-05	-1.69928	-0.712973
514201	rs11730564	2.80082e-07	-0.527092	-1.78296e-10	0.000114995	-1.34366	-1.78296e-10	0.00020072	-1.43691	-1.78296e-10
514600	rs75670151	3.54782e-07	-1.26877e-10	-0.290671	0.000460904	-1.26877e-10	0.0446346	0.000824472	-1.26877e-10	-0.0240799
514602	rs10029096	5.06765e-08	-1.62241	-0.6143	5.64088e-05	-1.33715	-0.718778	7.53184e-05	-1.70412	-0.712973
514625	rs10024763	2.95251e-07	-0.474349	-1.78296e-10	0.00151178	1.23249	-1.78296e-10	0.000318594	-0.974906	-1.78296e-10
514629	rs10029104	3.86179e-08	-1.46213	-1.04633	4.61068e-05	-1.1303	-1.12729	5.48889e-05	-1.61422	-1.11929
515196	rs115350066	3.47483e-07	-1.26877e-10	-0.311457	0.000449801	-1.26877e-10	0.0202507	0.000805169	-1.26877e-10	-0.0477708
515243	rs77516519	4.80176e-08	-1.72365	-0.566954	4.1413e-05	-1.69019	-0.674773	7.9321e-05	-1.69665	-0.668671
515489	rs13115344	5.47668e-08	-1.56366	-0.595433	6.38845e-05	-1.22978	-0.701701	7.98083e-05	-1.6634	-0.695792
515844	rs13136656	5.18506e-08	-1.72534	-0.488467	5.17447e-05	-1.51147	-0.630758	7.88921e-05	-1.74752	-0.623218
516041	rs192567048	2.01309e-07	-0.857333	-1.78296e-10	0.000218963	-0.699654	-1.78296e-10	0.000419684	-0.69932	-1.78296e-10
516301	rs181008920	1.86272e-07	-0.934968	-1.78296e-10	0.000157361	-1.03001	-1.78296e-10	0.000310199	-1.00161	-1.78296e-10
516382	rs13142669	3.45095e-07	-0.318353	-1.78296e-10	0.00188176	1.45141	-1.78296e-10	0.000383711	-0.788932	-1.78296e-10
516398	rs7672868	3.59593e-08	-1.59075	-0.989031	4.34512e-05	-1.28001	-1.0369	5.51936e-05	-1.69385	-1.03413
516585	rs114314362	1.30814e-07	-1.2884	-1.78296e-10	0.000203688	-0.771968	-1.78296e-10	0.000401088	-0.744641	-1.78296e-10
516586	rs1135945	6.1169e-08	-0.884822	-1.16371	7.56348e-05	-0.575941	-1.1867	8.8268e-05	-1.07312	-1.18532
516766	rs80026264	3.78314e-08	-1.67782	-0.851212	3.32403e-05	-1.66521	-0.919587	6.34999e-05	-1.67343	-0.914355
516896	rs7660555	3.53222e-08	-1.45835	-1.13932	4.43994e-05	-1.1171	-1.17823	5.22097e-05	-1.60884	-1.17472
516963	rs7692313	3.5166e-08	-1.46421	-1.13788	4.40468e-05	-1.12571	-1.17759	5.20345e-05	-1.61295	-1.17396
517198	rs7678962	3.51179e-08	-1.47002	-1.13344	4.37613e-05	-1.13427	-1.17554	5.19474e-05	-1.617	-1.17159
517376	rs7666226	3.47714e-08	-1.48146	-1.13192	4.30577e-05	-1.1512	-1.17481	5.15802e-05	-1.62493	-1.17075
517461	rs7666425	3.55304e-08	-1.45835	-1.13344	4.45193e-05	-1.1171	-1.17554	5.23732e-05	-1.60884	-1.17159
517622	rs13150531	3.53376e-08	-1.46229	-1.13494	4.29284e-05	-1.15278	-1.17624	5.13034e-05	-1.62866	-1.1724
518010	rs139577554	2.36105e-07	-1.26877e-10	-0.697898	0.000207167	-1.26877e-10	-0.75503	0.000398434	-1.26877e-10	-0.751282
518051	rs78888434	3.47372e-07	-1.26877e-10	-0.311776	0.000449632	-1.26877e-10	0.0198758	0.000804876	-1.26877e-10	-0.0481349
518554	rs75130356	8.44806e-08	-1.72565	-1.78296e-10	7.65104e-05	-1.75113	-1.78296e-10	0.000147202	-1.74702	-1.78296e-10
518595	rs11930567	5.03746e-07	0.756529	-0.69663	0.00334815	2.46924	-0.441627	0.000491432	-0.0466234	-0.494875
518904	rs61793752	2.67498e-08	-1.69269	-1.18296	2.53963e-05	-1.70816	-1.14579	4.91397e-05	-1.69194	-1.15221
519080	rs61793753	1.21581e-07	-1.3616	-1.78296e-10	7.85228e-05	-1.72517	-1.78296e-10	0.000159702	-1.66551	-1.78296e-10
519851	rs114367004	9.24147e-08	-1.63589	-1.78296e-10	9.35273e-05	-1.5503	-1.78296e-10	0.000186394	-1.51096	-1.78296e-10
520853	rs13114026	3.03257e-08	-1.57429	-1.17589	3.84919e-05	-1.25048	-1.18763	4.83855e-05	-1.67193	-1.18769
521480	rs4624610	4.19442e-08	-1.38529	-1.04054	3.43669e-05	-1.46842	-1.08304	6.48175e-05	-1.48732	-1.07992
521501	rs7671228	2.93854e-08	-1.59677	-1.18491	3.70311e-05	-1.29359	-1.18321	4.77847e-05	-1.68695	-1.18516
521694	rs149671682	8.45086e-08	-1.72532	-1.78296e-10	8.65898e-05	-1.62737	-1.78296e-10	0.000167367	-1.61863	-1.78296e-10
521734	rs117905870	3.49931e-07	-1.26877e-10	-0.304439	0.000453522	-1.26877e-10	0.0284882	0.000811638	-1.26877e-10	-0.0397682
522792	rs78838181	2.8889e-08	-1.75522	-1.04349	2.57948e-05	-1.75336	-1.08502	4.97078e-05	-1.75074	-1.08192
524015	rs79889694	2.56039e-08	-1.7317	-1.18773	2.34253e-05	-1.75447	-1.18027	4.48341e-05	-1.75371	-1.18214
524119	rs73219262	9.93943e-08	-1.56308	-1.78296e-10	7.6327e-05	-1.75353	-1.78296e-10	0.00014733	-1.74615	-1.78296e-10
524709	rs11931500	3.31702e-08	-1.75449	-0.906036	3.84964e-05	-1.59447	-0.843516	6.16262e-05	-1.75363	-0.864101
524738	rs11934549	3.21935e-08	-1.75521	-0.935202	3.7914e-05	-1.57655	-0.876681	5.96002e-05	-1.7549	-0.89626
524882	rs11946204	3.29833e-08	-1.73704	-0.929136	3.47848e-05	-1.66211	-0.877266	6.08672e-05	-1.73317	-0.896963
524904	rs11933478	3.26841e-08	-1.75251	-0.922774	4.123e-05	-1.49909	-0.870297	6.01524e-05	-1.75172	-0.890218
525572	rs11248023	3.27744e-08	-1.75288	-0.919641	3.72968e-05	-1.60192	-0.867728	6.03217e-05	-1.75137	-0.887757
525611	rs11248024	1.8674e-07	-1.10767	0.175215	0.00111327	0.385696	0.540808	0.00035163	-1.3263	0.450058
525878	rs76902614	2.5218e-08	-1.75315	-1.18146	2.33772e-05	-1.754	-1.18279	4.4899e-05	-1.75097	-1.18343
526145	rs13141560	3.48969e-08	-1.75233	-0.857449	3.98091e-05	-1.60615	-0.798311	6.45637e-05	-1.75067	-0.820503
526169	rs34327839	3.50352e-08	-1.75233	-0.853495	3.99803e-05	-1.60615	-0.794019	6.48334e-05	-1.75067	-0.816335
526217	rs35629431	3.50352e-08	-1.75233	-0.853495	3.99803e-05	-1.60615	-0.794019	6.48334e-05	-1.75067	-0.816335
526279	rs34584074	3.50352e-08	-1.75233	-0.853495	3.99803e-05	-1.60615	-0.794019	6.48334e-05	-1.75067	-0.816335
526306	rs73072173	3.46268e-08	-1.75288	-0.864662	3.96286e-05	-1.60192	-0.807084	6.39691e-05	-1.75137	-0.829049
526407	rs73794940	3.31174e-08	-1.75233	-0.90979	3.75696e-05	-1.60615	-0.856213	6.10361e-05	-1.75067	-0.87669
526408	rs73794942	3.32698e-08	-1.75103	-0.906488	3.73944e-05	-1.61443	-0.852608	6.1347e-05	-1.74908	-0.873198
526443	rs73072175	3.32269e-08	-1.75233	-0.906488	3.77053e-05	-1.60615	-0.852608	6.12496e-05	-1.75067	-0.873198
526848	rs3211083	3.39407e-08	-1.75171	-0.885849	3.84375e-05	-1.61032	-0.829205	6.27046e-05	-1.7499	-0.850485
526873	rs77222403	5.16488e-07	0.0848787	-1.78296e-10	0.0036982	2.12705	-1.78296e-10	0.00045276	-0.623461	-1.78296e-10
527176	rs11931543	3.28453e-08	-1.75378	-0.916584	3.77906e-05	-1.59372	-0.862773	6.0537e-05	-1.75255	-0.883017
527217	rs56073674	8.36517e-08	-1.73551	-1.78296e-10	9.81346e-05	-1.50221	-1.78296e-10	0.00019225	-1.48003	-1.78296e-10
527235	rs71602468	5.24324e-07	0.099936	-1.78296e-10	0.00377992	2.1489	-1.78296e-10	0.000458141	-0.611645	-1.78296e-10
527281	rs143813064	2.85352e-07	-1.26877e-10	-0.50845	0.000262729	-1.26877e-10	-0.517433	0.000503305	-1.26877e-10	-0.517626
527333	rs11938183	3.3339e-08	-1.75171	-0.903734	3.76614e-05	-1.61032	-0.849603	6.14752e-05	-1.7499	-0.870287
527419	rs11938226	3.3451e-08	-1.75171	-0.900381	3.77994e-05	-1.61032	-0.845945	6.16935e-05	-1.7499	-0.866742
527534	rs11931692	3.3451e-08	-1.75171	-0.900381	3.77994e-05	-1.61032	-0.845945	6.16935e-05	-1.7499	-0.866742
527583	rs151060075	1.59065e-07	-1.26877e-10	-1.09286	0.000165718	-1.26877e-10	-0.978266	0.000317839	-1.26877e-10	-0.977277
527677	rs34623004	3.3564e-08	-1.75171	-0.897009	3.79386e-05	-1.61032	-0.842268	6.19137e-05	-1.7499	-0.863178
528300	rs13119658	3.27748e-08	-1.75523	-0.91728	4.16676e-05	-1.49443	-0.864398	6.06138e-05	-1.74968	-0.884617
528397	rs13140110	5.24324e-07	0.099936	-1.78296e-10	0.00377992	2.1489	-1.78296e-10	0.000458141	-0.611645	-1.78296e-10
528403	rs61334630	6.59672e-08	-1.10573	-0.867285	5.25505e-05	-1.30854	-0.818237	9.61973e-05	-1.33276	-0.839657
528481	rs59231873	5.49842e-08	-1.38318	-0.77195	3.89472e-05	-1.72051	-0.70584	7.20475e-05	-1.73098	-0.730518
528497	rs59564702	5.70005e-08	-1.24525	-0.873866	3.8941e-05	-1.60943	-0.81708	7.17541e-05	-1.62683	-0.838751
528691	rs13105652	3.21533e-08	-1.75373	-0.937932	3.70041e-05	-1.6558	-0.821726	6.38372e-05	-1.74165	-0.840836
528767	rs143523150	2.33258e-07	-1.26877e-10	-0.710028	0.00018283	-1.26877e-10	-0.879996	0.00034946	-1.26877e-10	-0.882432
529189	rs13105387	3.45853e-08	-1.74624	-0.872508	3.87848e-05	-1.61492	-0.815605	6.40205e-05	-1.7423	-0.83732
529210	rs148001906	1.00749e-07	-1.54954	-1.78296e-10	9.52247e-05	-1.53232	-1.78296e-10	0.000179936	-1.54622	-1.78296e-10
529431	rs13106068	3.44905e-08	-1.74898	-0.872508	3.92554e-05	-1.60286	-0.815605	6.38071e-05	-1.74564	-0.83732
529547	rs11940796	3.46608e-08	-1.74406	-0.872508	3.84747e-05	-1.62295	-0.815605	6.41867e-05	-1.73971	-0.83732
529555	rs184307860	1.87546e-07	-1.26877e-10	-0.928148	0.000175834	-1.26877e-10	-0.919016	0.00033715	-1.26877e-10	-0.918296
529715	rs11937981	1.54018e-07	-1.75072	0.625614	0.000229656	-1.69595	1.04398	0.000393947	-1.7033	0.940698
529868	rs11940914	3.57605e-08	-1.74981	-0.83552	4.10766e-05	-1.59858	-0.77453	6.63371e-05	-1.74667	-0.797399
529872	rs115465691	3.7652e-08	-1.35869	-1.1751	3.23472e-05	-1.43502	-1.17701	6.03711e-05	-1.46034	-1.17797
529901	rs11934533	3.54613e-08	-1.75451	-0.839227	4.18871e-05	-1.57503	-0.778546	6.58011e-05	-1.75088	-0.801302
529931	rs11934538	3.41642e-08	-1.69965	-0.931346	3.30767e-05	-1.70993	-0.879796	6.45492e-05	-1.67187	-0.89952
530035	rs139378580	4.70724e-07	-0.00790167	-1.78296e-10	0.000429473	-0.0259947	-1.78296e-10	0.00101036	0.179237	-1.78296e-10
530105	rs79067264	2.06669e-07	-1.26877e-10	-0.831056	0.000190756	-1.26877e-10	-0.837557	0.000365449	-1.26877e-10	-0.837696
530215	rs56021036	3.4719e-08	-1.74981	-0.865075	3.97432e-05	-1.59858	-0.807532	6.42424e-05	-1.74667	-0.829485
530216	rs56121355	3.45693e-08	-1.75058	-0.868625	3.97623e-05	-1.59425	-0.811387	6.394e-05	-1.74765	-0.833226
530350	rs34247702	3.51339e-08	-1.74518	-0.857832	3.92858e-05	-1.61896	-0.798727	6.51624e-05	-1.74103	-0.820907
530451	rs55983970	3.46922e-08	-1.75058	-0.865075	3.99158e-05	-1.59425	-0.807532	6.41797e-05	-1.74765	-0.829485
530676	rs73072182	1.38047e-07	-1.74666	0.512075	0.000204784	-1.68293	0.916335	0.000352677	-1.69108	0.817805
530851	rs28684815	3.55864e-08	-1.68217	-0.908042	3.46851e-05	-1.68794	-0.854304	6.46427e-05	-1.69511	-0.874841
530873	rs28624264	3.49948e-08	-1.74867	-0.858303	3.98053e-05	-1.60437	-0.800184	6.47943e-05	-1.74525	-0.822351
531141	rs35479345	3.47481e-08	-1.75254	-0.861506	4.06098e-05	-1.58089	-0.803658	6.42557e-05	-1.75023	-0.825724
531220	rs36043622	3.48832e-08	-1.75195	-0.858219	4.06097e-05	-1.5854	-0.799147	6.45913e-05	-1.74943	-0.821315
531265	rs11936515	3.49707e-08	-1.74944	-0.858219	4.00005e-05	-1.60051	-0.799147	6.47991e-05	-1.74622	-0.821315
531328	rs11936548	3.49948e-08	-1.74867	-0.858303	3.98053e-05	-1.60437	-0.800184	6.47943e-05	-1.74525	-0.822351
531720	rs11936717	3.43163e-08	-1.75099	-0.87556	3.95618e-05	-1.59177	-0.818921	6.34408e-05	-1.74818	-0.840537
531798	rs137990694	1.78411e-07	-1.26877e-10	-0.978082	0.000169669	-1.26877e-10	-0.954705	0.000324094	-1.26877e-10	-0.957788
531810	rs11936752	3.46116e-08	-1.75044	-0.867549	4.07628e-05	-1.58431	-0.796473	6.46775e-05	-1.7506	-0.81881
531815	rs11935642	3.83383e-08	-1.45555	-1.06017	2.81742e-05	-1.7447	-1.00545	7.1204e-05	-1.4559	-1.01737
531873	rs75122061	2.29219e-07	-1.26877e-10	-0.727494	0.000219828	-1.26877e-10	-0.695707	0.000422693	-1.26877e-10	-0.692177
531946	rs80249794	3.94397e-08	-1.31174	-1.17567	3.37281e-05	-1.39269	-1.17754	6.28458e-05	-1.41966	-1.17847
531959	rs72501954	3.57256e-08	-1.74677	-0.839533	4.03227e-05	-1.61276	-0.778877	6.63043e-05	-1.74294	-0.801624
532200	rs10213007	3.06512e-08	-1.72968	-1.00982	3.04725e-05	-1.71518	-0.956549	5.98062e-05	-1.67305	-0.974668
532757	rs141519421	8.22203e-08	-1.75277	-1.78296e-10	7.88903e-05	-1.7205	-1.78296e-10	0.000154461	-1.69888	-1.78296e-10
532812	rs10213020	3.45536e-08	-1.75025	-0.869413	3.9652e-05	-1.59617	-0.812242	6.39141e-05	-1.74723	-0.834056
532917	rs144863993	1.83351e-07	-1.26877e-10	-0.950773	0.000164901	-1.26877e-10	-0.983209	0.000315155	-1.26877e-10	-0.985757
533001	rs1127410	3.43742e-08	-1.74867	-0.876197	3.87282e-05	-1.60437	-0.827615	6.30899e-05	-1.74525	-0.849008
533399	rs7668455	3.67197e-08	-1.75431	-0.804547	4.50044e-05	-1.54076	-0.741037	6.79771e-05	-1.75482	-0.764828
533646	rs7437016	3.41496e-08	-1.75168	-0.879744	3.95791e-05	-1.58731	-0.822945	6.31492e-05	-1.74907	-0.844253
533647	rs7441980	3.37472e-08	-1.75287	-0.890409	3.95155e-05	-1.5782	-0.833662	6.23977e-05	-1.75067	-0.854623
534311	rs28715137	3.15812e-08	-1.74417	-0.965438	4.01667e-05	-1.47824	-0.917275	5.73805e-05	-1.75338	-0.935739
534373	rs13110171	3.41648e-08	-1.75099	-0.879985	3.93719e-05	-1.59177	-0.823732	6.31453e-05	-1.74818	-0.845205
534965	rs10014602	3.39807e-08	-1.74944	-0.886936	3.8735e-05	-1.60051	-0.831295	6.2807e-05	-1.74622	-0.852541
535064	rs10003485	3.39561e-08	-1.75025	-0.886855	3.89423e-05	-1.59617	-0.8303	6.28058e-05	-1.74723	-0.851548
535876	rs28458903	3.42443e-08	-1.74867	-0.879985	3.88789e-05	-1.60437	-0.823732	6.33302e-05	-1.74525	-0.845205
536092	rs28380061	3.42443e-08	-1.74867	-0.879985	3.88789e-05	-1.60437	-0.823732	6.33302e-05	-1.74525	-0.845205
536223	rs75215224	8.40471e-08	-1.7308	-1.78296e-10	7.63875e-05	-1.75273	-1.78296e-10	0.00014696	-1.74866	-1.78296e-10
536297	rs28491533	3.42336e-08	-1.74898	-0.879985	3.89377e-05	-1.60286	-0.823732	6.33059e-05	-1.74564	-0.845205
536335	rs6816690	3.45377e-08	-1.75463	-0.865492	4.13945e-05	-1.55742	-0.807985	6.37875e-05	-1.75334	-0.829924
536426	rs75536499	1.7273e-07	-1.26877e-10	-1.01044	0.000159711	-1.26877e-10	-1.01519	0.000306241	-1.26877e-10	-1.01445
536498	rs138341109	2.00696e-07	-1.26877e-10	-0.860381	0.000230026	-1.26877e-10	-0.650364	0.000439122	-1.26877e-10	-0.654045
536738	rs6833031	3.45295e-08	-1.75487	-0.865492	4.15966e-05	-1.55255	-0.807985	6.37591e-05	-1.75379	-0.829924
536829	rs6847050	3.36278e-08	-1.74981	-0.897009	3.83864e-05	-1.59858	-0.842268	6.21139e-05	-1.74667	-0.863178
536859	rs6847066	3.36278e-08	-1.74981	-0.897009	3.83864e-05	-1.59858	-0.842268	6.21139e-05	-1.74667	-0.863178
536952	rs6817963	3.43253e-08	-1.74981	-0.876481	3.92538e-05	-1.59858	-0.819922	6.34746e-05	-1.74667	-0.841508
536965	rs6817973	3.43253e-08	-1.74981	-0.876481	3.92538e-05	-1.59858	-0.819922	6.34746e-05	-1.74667	-0.841508
536991	rs6827438	3.36019e-08	-1.75058	-0.897009	3.85531e-05	-1.59425	-0.842268	6.20532e-05	-1.74765	-0.863178
537033	rs6852371	3.36278e-08	-1.74981	-0.897009	3.83864e-05	-1.59858	-0.842268	6.21139e-05	-1.74667	-0.863178
537198	rs35794339	5.66923e-07	0.178049	-1.78296e-10	0.00499313	2.42726	-1.78296e-10	0.000485872	-0.552878	-1.78296e-10
537212	rs9884771	3.40406e-08	-1.7513	-0.883323	3.90168e-05	-1.58986	-0.834707	6.24669e-05	-1.74857	-0.855617
537215	rs9884826	3.40884e-08	-1.74981	-0.883404	3.86396e-05	-1.59858	-0.835693	6.25238e-05	-1.74667	-0.856601
537299	rs9884772	3.41145e-08	-1.74898	-0.88347	3.87903e-05	-1.60286	-0.827524	6.30736e-05	-1.74564	-0.848883
537309	rs9884673	3.42336e-08	-1.74898	-0.879985	3.89377e-05	-1.60286	-0.823732	6.33059e-05	-1.74564	-0.845205
537430	rs9884677	3.41145e-08	-1.74898	-0.88347	3.87903e-05	-1.60286	-0.827524	6.30736e-05	-1.74564	-0.848883
537681	rs77819679	1.63149e-07	-1.74251	0.674997	0.000261298	-1.67167	1.14877	0.000448365	-1.68044	1.04723
537788	rs13147476	5.73368e-07	0.189354	-1.78296e-10	0.00507681	2.44388	-1.78296e-10	0.000490224	-0.54396	-1.78296e-10
538231	rs143208499	4.22543e-07	-1.26877e-10	-0.115882	0.000392544	-1.26877e-10	-0.115906	0.000757759	-1.26877e-10	-0.108458
538525	rs10026805	3.1615e-08	-1.74818	-0.96036	3.48396e-05	-1.60666	-0.931142	5.70861e-05	-1.74466	-0.949608
538623	rs113093626	8.24756e-08	-1.74967	-1.78296e-10	8.06302e-05	-1.69868	-1.78296e-10	0.000154332	-1.69972	-1.78296e-10
538986	rs10027174	3.42744e-08	-1.7513	-0.876481	3.9598e-05	-1.58986	-0.819922	6.33544e-05	-1.74857	-0.841508
539028	rs4324509	3.42744e-08	-1.7513	-0.876481	3.9598e-05	-1.58986	-0.819922	6.33544e-05	-1.74857	-0.841508
539108	rs4356866	3.42744e-08	-1.7513	-0.876481	3.9598e-05	-1.58986	-0.819922	6.33544e-05	-1.74857	-0.841508
539159	rs4324510	3.41321e-08	-1.75195	-0.879985	3.96235e-05	-1.5854	-0.823732	6.30664e-05	-1.74943	-0.845205
539269	rs4488886	3.42744e-08	-1.7513	-0.876481	3.9598e-05	-1.58986	-0.819922	6.33544e-05	-1.74857	-0.841508
539422	rs73792305	3.48987e-08	-1.74818	-0.861542	3.92771e-05	-1.60666	-0.811257	6.41481e-05	-1.74466	-0.832973
539436	rs73792306	3.4243e-08	-1.74898	-0.879712	3.86287e-05	-1.60286	-0.8317	6.28246e-05	-1.74564	-0.852837
539462	rs28652818	3.44943e-08	-1.74518	-0.876205	3.81551e-05	-1.61896	-0.827931	6.33458e-05	-1.74103	-0.849182
539470	rs28535797	3.43633e-08	-1.74898	-0.876205	3.87745e-05	-1.60286	-0.827931	6.30547e-05	-1.74564	-0.849182
539503	rs28673088	3.48958e-08	-1.74818	-0.861626	3.92371e-05	-1.60666	-0.812275	6.40829e-05	-1.74466	-0.83399
539642	rs28549216	3.49549e-08	-1.74981	-0.858303	4.00363e-05	-1.59858	-0.800184	6.47023e-05	-1.74667	-0.822351
539969	rs13111014	3.47775e-08	-1.7513	-0.861908	4.02297e-05	-1.58986	-0.804094	6.43351e-05	-1.74857	-0.826148
540009	rs6855585	3.48292e-08	-1.74981	-0.861908	3.988e-05	-1.59858	-0.804094	6.44572e-05	-1.74667	-0.826148
540025	rs13149565	2.61075e-08	-1.72026	-1.17969	2.67787e-05	-1.61423	-1.18672	4.57653e-05	-1.72854	-1.18675
540052	rs140698490	8.23593e-08	-1.75108	-1.78296e-10	7.93441e-05	-1.71476	-1.78296e-10	0.000155584	-1.69163	-1.78296e-10
540087	rs77232854	8.98913e-08	-1.66357	-1.78296e-10	0.000133992	-1.19078	-1.78296e-10	0.000258419	-1.18424	-1.78296e-10
540099	rs6822767	3.21772e-08	-1.74474	-0.94618	4.12533e-05	-1.47275	-0.896074	5.87989e-05	-1.74944	-0.915261
540680	rs28652645	3.50818e-08	-1.74981	-0.85468	4.01939e-05	-1.59858	-0.796255	6.49497e-05	-1.74667	-0.818536
540682	rs28465192	3.57501e-08	-1.74981	-0.83581	4.10638e-05	-1.59858	-0.774844	6.63169e-05	-1.74667	-0.797704
540773	rs73072198	6.07568e-08	-1.25162	-0.803676	5.03751e-05	-1.42795	-0.741111	9.232e-05	-1.44863	-0.764932
541114	rs13115802	3.49279e-08	-1.75058	-0.858303	4.02102e-05	-1.59425	-0.800184	6.46391e-05	-1.74765	-0.822351
541182	rs10014828	3.51576e-08	-1.7513	-0.851037	4.07067e-05	-1.58986	-0.792306	6.50758e-05	-1.74857	-0.814701
541234	rs73219265	2.24305e-07	-0.749166	-1.78296e-10	0.000142416	-1.12981	-1.78296e-10	0.000243556	-1.24347	-1.78296e-10
541272	rs13137203	3.58571e-08	-1.75487	-0.827762	4.33319e-05	-1.55255	-0.767115	6.63414e-05	-1.75379	-0.790222
541419	rs10015083	3.55489e-08	-1.75195	-0.839314	4.14109e-05	-1.5854	-0.77961	6.58268e-05	-1.74943	-0.802367
541551	rs10006279	3.48265e-08	-1.75058	-0.861213	3.97071e-05	-1.59425	-0.812774	6.38516e-05	-1.74765	-0.83461
541595	rs11730410	3.55665e-08	-1.75516	-0.835608	4.33725e-05	-1.54313	-0.7756	6.57517e-05	-1.75447	-0.798469
541700	rs10022506	3.54696e-08	-1.75058	-0.842914	4.09259e-05	-1.59425	-0.782542	6.57583e-05	-1.74765	-0.805186
542560	rs6837492	3.59074e-08	-1.74981	-0.83142	4.12594e-05	-1.59858	-0.770091	6.66239e-05	-1.74667	-0.793084
543167	rs57481667	2.72398e-08	-1.67565	-1.18184	2.42919e-05	-1.71528	-1.18313	4.59736e-05	-1.72701	-1.18375
543617	rs28465521	3.58158e-08	-1.75254	-0.83124	4.19631e-05	-1.58089	-0.770876	6.63349e-05	-1.75023	-0.793878
545525	rs34931193	6.81024e-07	0.361423	-1.78296e-10	0.00652619	2.69502	-1.78296e-10	0.000561962	-0.407388	-1.78296e-10
545612	rs34983150	5.81892e-07	0.204111	-1.78296e-10	0.00518803	2.46556	-1.78296e-10	0.00049597	-0.532307	-1.78296e-10
546342	rs142606419	1.53797e-07	-1.26877e-10	-1.12654	0.000142041	-1.26877e-10	-1.13244	0.000271349	-1.26877e-10	-1.13542
548152	rs11944995	3.72038e-08	-1.72169	-0.824071	3.77579e-05	-1.68507	-0.772286	6.91262e-05	-1.70757	-0.795319
548173	rs186443915	1.66502e-07	-1.26877e-10	-1.04717	0.000149944	-1.26877e-10	-1.0783	0.000287216	-1.26877e-10	-1.07859
548384	rs74327826	4.1606e-08	-1.24666	-1.18727	3.55854e-05	-1.33008	-1.18654	7.09923e-05	-1.29009	-1.18616
548529	rs35122538	3.57389e-08	-1.74318	-0.842757	3.82034e-05	-1.65239	-0.793236	6.63416e-05	-1.7283	-0.815702
549559	rs114783055	1.52199e-07	-1.13698	-1.78296e-10	9.75441e-05	-1.50825	-1.78296e-10	0.000203719	-1.42208	-1.78296e-10
550107	rs13149111	4.36892e-08	-1.39272	-0.992353	0.000154207	-0.0172887	-1.03297	0.00010858	-1.01661	-1.03473
550111	rs13132774	4.73129e-08	-1.31886	-0.986531	0.000181477	0.140358	-1.02778	0.000121099	-0.912645	-1.02957
550715	rs116298534	5.06174e-07	0.0647064	-1.78296e-10	0.004223	2.25975	-1.78296e-10	0.000444487	-0.641901	-1.78296e-10
551774	rs80041827	4.57805e-07	-0.0357311	-1.78296e-10	0.00363524	2.10988	-1.78296e-10	0.000411034	-0.720147	-1.78296e-10
552098	rs138904708	1.77094e-07	-1.26877e-10	-0.985491	0.000160568	-1.26877e-10	-1.00984	0.000307972	-1.26877e-10	-1.00881
552173	rs116793548	4.84779e-07	0.0215183	-1.78296e-10	0.00396011	2.19547	-1.78296e-10	0.000429748	-0.675624	-1.78296e-10
552649	rs12512697	8.46372e-08	-0.750242	-0.973559	6.3676e-05	-0.974796	-0.959951	0.000124781	-0.952379	-0.959885
552660	rs62295320	1.95074e-07	-0.888796	-1.78296e-10	0.000158863	-1.02051	-1.78296e-10	0.000330571	-0.938003	-1.78296e-10
552665	rs62295347	1.50049e-07	-1.15121	-1.78296e-10	0.000124994	-1.26029	-1.78296e-10	0.000256375	-1.19218	-1.78296e-10
552862	rs6854818	5.05485e-08	-1.70985	-0.529391	4.99735e-05	-1.7161	-0.460964	9.73014e-05	-1.67598	-0.48503
553250	rs74702339	7.07672e-08	-0.756313	-1.14647	5.08224e-05	-1.01055	-1.14966	9.56085e-05	-1.0284	-1.15016
553406	rs34418267	3.7727e-08	-1.71509	-0.81671	3.51777e-05	-1.74313	-0.78501	7.23148e-05	-1.65695	-0.800843
553417	rs34262279	2.63158e-07	-0.817835	0.228414	0.000742905	0.0177654	0.504249	0.000314761	-1.40711	0.420101
554248	rs61643877	1.00111e-07	-1.74853	0.192635	9.22083e-05	-1.68859	0.124083	0.000169667	-1.6964	0.0914076
554543	rs35099398	7.49113e-08	-0.861785	-0.984084	0.000158338	-0.0485007	-0.975323	7.13038e-05	-1.47892	-0.992952
554710	rs77060885	3.65646e-08	-1.70429	-0.858807	3.72114e-05	-1.72889	-0.743053	7.34798e-05	-1.6979	-0.743911
556416	rs182537845	1.40677e-07	-1.75511	0.539403	0.000235441	-1.71997	1.09288	0.00039239	-1.72559	0.959021
556574	rs34311823	4.39374e-08	-1.72251	-0.6569	4.38766e-05	-1.68195	-0.625222	7.96574e-05	-1.71376	-0.647324
557284	rs180994768	1.58875e-07	-1.26877e-10	-1.09406	0.000146197	-1.26877e-10	-1.1036	0.000280196	-1.26877e-10	-1.10333
559553	rs112756721	4.33824e-07	-0.608302	0.518766	0.00367196	1.05077	1.06916	0.000688029	-1.141	0.936006
560229	rs117492565	1.46859e-07	-1.26877e-10	-1.1727	0.000135497	-1.26877e-10	-1.17961	0.000259698	-1.26877e-10	-1.1793
560897	rs73074224	4.77264e-07	-0.582262	0.588157	0.0039685	1.04874	1.14885	0.000759862	-1.11902	1.01334
560926	rs78233832	6.32116e-08	-0.972108	-1.04358	4.8173e-05	-1.13311	-1.08064	9.08494e-05	-1.14981	-1.07981
561121	rs73219270	8.41577e-08	-1.72948	-1.78296e-10	8.21425e-05	-1.6801	-1.78296e-10	0.000160779	-1.65879	-1.78296e-10
561529	rs116960925	1.91259e-07	-1.26877e-10	-0.908545	0.0001831	-1.26877e-10	-0.878523	0.000352767	-1.26877e-10	-0.873014
561631	rs7655590	5.03987e-08	-1.64987	-0.592342	4.35053e-05	-1.74989	-0.565786	9.30919e-05	-1.61405	-0.59119
561705	rs78711764	4.95817e-07	-1.26877e-10	0.0440325	0.000739498	-1.26877e-10	0.517416	0.0012624	-1.26877e-10	0.401945
562043	rs35839284	9.12328e-08	-1.64876	-1.78296e-10	0.000142491	-1.12927	-1.78296e-10	0.00014668	-1.75057	-1.78296e-10
563192	rs73074226	1.68653e-07	-1.75502	0.720686	0.000290144	-1.7187	1.30052	0.000480592	-1.72441	1.16061
563701	rs75669704	1.83065e-07	-0.952331	-1.78296e-10	0.000339707	-0.260471	-1.78296e-10	0.000673092	-0.226941	-1.78296e-10
563967	rs13139052	4.17948e-07	-0.126816	-1.78296e-10	0.0030049	1.91945	-1.78296e-10	0.000329366	-0.941653	-1.78296e-10
564665	rs192461602	8.83814e-08	-1.68051	-1.78296e-10	7.62279e-05	-1.75483	-1.78296e-10	0.000146526	-1.75162	-1.78296e-10
565002	rs144577889	4.15565e-07	-0.132534	-1.78296e-10	0.00278064	1.84188	-1.78296e-10	0.000327266	-0.948049	-1.78296e-10
566258	rs13118033	4.12372e-07	-0.140248	-1.78296e-10	0.00294484	1.89925	-1.78296e-10	0.000326256	-0.951139	-1.78296e-10
566643	rs73074229	1.83723e-07	-1.75522	0.806471	0.000318769	-1.72243	1.39834	0.000526713	-1.72783	1.25567
567327	rs77338968	1.73699e-07	-1.75436	0.749508	0.000301616	-1.71281	1.33342	0.000498897	-1.71899	1.19257
567585	rs13146809	3.42819e-08	-1.66369	-0.963861	3.03411e-05	-1.72578	-0.950273	6.162e-05	-1.65076	-0.967079
568028	rs76013480	6.88094e-07	0.371751	-1.78296e-10	0.000432573	-0.0188042	-1.78296e-10	0.000898515	0.0619213	-1.78296e-10
568338	rs62295350	2.64357e-08	-1.7545	-1.13295	2.6027e-05	-1.73364	-1.09578	4.90883e-05	-1.75004	-1.09516
570288	rs140080269	1.70661e-07	-1.7549	0.732405	0.000290651	-1.73033	1.3139	0.000481748	-1.73501	1.17361
571064	rs150495077	1.47845e-07	-1.26877e-10	-1.16601	0.00013799	-1.26877e-10	-1.16137	0.000264437	-1.26877e-10	-1.16122
571748	rs28682363	4.73769e-07	-0.505549	0.504094	0.00527643	1.43017	1.05228	0.000765747	-1.01761	0.919635
571793	rs72611195	1.45263e-07	-1.26877e-10	-1.18362	0.000134427	-1.26877e-10	-1.18753	0.00025759	-1.26877e-10	-1.18745
572426	rs115956181	2.12931e-07	-0.801206	-1.78296e-10	0.000335625	-0.272561	-1.78296e-10	0.000231698	-1.29339	-1.78296e-10
572531	rs7674091	4.62705e-07	-0.505549	0.480465	0.00510915	1.43017	1.02006	0.00074315	-1.01761	0.889681
572817	rs76039545	5.5718e-07	0.160715	-1.78296e-10	0.00484576	2.3973	-1.78296e-10	0.000401081	-0.74466	-1.78296e-10
572982	rs7674895	4.98489e-07	-0.497802	0.547209	0.00558738	1.44253	1.09718	0.000806306	-1.01165	0.965292
573125	rs73056528	1.52273e-07	-1.75506	0.61856	0.000255579	-1.72873	1.18371	0.000425144	-1.73356	1.04717
574352	rs111489677	1.50158e-07	-1.7552	0.60471	0.000253298	-1.72182	1.16784	0.000421283	-1.72728	1.03176
574660	rs10024575	4.52623e-07	-0.497802	0.450688	0.00502333	1.44253	0.990762	0.000725711	-1.01165	0.85998
575087	rs10018393	4.77583e-07	-0.483014	0.489579	0.00537877	1.46609	1.03557	0.000766615	-1.00027	0.903432
575535	rs28648408	4.31894e-07	-0.497802	0.403808	0.00475875	1.44253	0.936653	0.000688629	-1.01165	0.807531
576267	rs10021714	3.17154e-08	-1.68399	-1.02139	2.9666e-05	-1.65975	-1.0388	5.27767e-05	-1.72053	-1.05222
577116	rs73056535	1.47456e-07	-1.75497	0.58632	0.000248943	-1.71808	1.14675	0.000414167	-1.72384	1.01129
577359	rs541433761	1.31633e-07	-1.28216	-1.78296e-10	7.81041e-05	-1.73051	-1.78296e-10	0.000149109	-1.73415	-1.78296e-10
577477	rs77256855	7.84807e-08	-0.613744	-1.18558	4.67478e-05	-1.07535	-1.16844	8.82735e-05	-1.09067	-1.16771
578550	rs34402770	5.69128e-07	0.181932	-1.78296e-10	0.00499937	2.42851	-1.78296e-10	0.000407315	-0.729235	-1.78296e-10
578829	rs73056537	1.42472e-07	-1.75497	0.551939	0.00023931	-1.71808	1.10728	0.000398606	-1.72384	0.972995
579369	rs35006826	5.45134e-07	0.138858	-1.78296e-10	0.00469218	2.3651	-1.78296e-10	0.000394771	-0.760517	-1.78296e-10
579936	rs28754934	5.85247e-07	0.20986	-1.78296e-10	0.00520859	2.46951	-1.78296e-10	0.00041569	-0.708883	-1.78296e-10
580327	rs71602477	5.53127e-07	0.153415	-1.78296e-10	0.00479394	2.38655	-1.78296e-10	0.000398961	-0.74996	-1.78296e-10
582067	rs116739534	1.66984e-07	-1.04427	-1.78296e-10	0.00028711	-0.428689	-1.78296e-10	0.000564027	-0.403721	-1.78296e-10
582574	rs56291707	1.41134e-07	-1.75485	0.542387	0.000237002	-1.7168	1.09631	0.000394849	-1.72267	0.962348
582720	rs76888650	4.19348e-07	-1.26877e-10	-0.123474	0.000465024	-1.26877e-10	0.0535352	0.000897478	-1.26877e-10	0.0607655
583275	rs62295352	2.55764e-07	-0.61792	-1.78296e-10	0.000147293	-1.09613	-1.78296e-10	0.000344346	-0.897175	-1.78296e-10
583297	rs182121477	1.58667e-07	-1.26877e-10	-1.09536	0.000147026	-1.26877e-10	-1.09795	0.000281512	-1.26877e-10	-1.09865
583559	rs35158410	5.82786e-07	0.205646	-1.78296e-10	0.00517649	2.46333	-1.78296e-10	0.000414414	-0.711957	-1.78296e-10
583894	rs77103250	1.42579e-07	-1.75496	0.552684	0.000236731	-1.72977	1.10814	0.000394707	-1.7345	0.973825
584708	rs57161616	1.4199e-07	-1.75353	0.547105	0.000240428	-1.70786	1.10173	0.000400224	-1.71441	0.967607
585893	rs147165735	1.14802e-06	0.88362	-1.78296e-10	0.000633582	0.362836	-1.78296e-10	0.00117543	0.330565	-1.78296e-10
586433	rs140326376	1.40374e-07	-1.75325	0.53538	0.000237547	-1.70645	1.08826	0.000395546	-1.71309	0.954536
586640	rs144186531	1.39953e-07	-1.74929	0.528417	0.000239317	-1.69102	1.08025	0.000398184	-1.69868	0.946772
588023	rs35270524	4.63803e-07	-0.0227142	-1.78296e-10	0.00369095	2.12508	-1.78296e-10	0.0003515	-0.876614	-1.78296e-10
589095	rs71602479	5.87117e-07	0.21305	-1.78296e-10	0.005233	2.47419	-1.78296e-10	0.000416659	-0.706554	-1.78296e-10
589488	rs7657809	4.34036e-07	-0.36611	0.277063	0.00505917	1.65059	0.789812	0.000661495	-0.909624	0.665304
589584	rs59921252	1.40152e-07	-1.7513	0.53186	0.000238564	-1.69813	1.08421	0.000397064	-1.70534	0.950611
589603	rs113900057	2.546e-08	-1.75524	-1.16983	2.47468e-05	-1.75406	-1.1258	4.75263e-05	-1.75253	-1.12501
589664	rs34293668	5.95903e-07	0.227903	-1.78296e-10	0.00534812	2.49595	-1.78296e-10	0.000421204	-0.695705	-1.78296e-10
589822	rs57138956	1.41897e-07	-1.7526	0.545526	0.000241061	-1.70342	1.09992	0.000401174	-1.71028	0.965847
589975	rs78492736	2.97516e-08	-1.58392	-1.18537	2.68515e-05	-1.63039	-1.16784	5.07554e-05	-1.6447	-1.1671
591473	rs35476224	1.02477e-06	0.770054	-1.78296e-10	0.00187416	1.44736	-1.78296e-10	0.000429281	-0.67671	-1.78296e-10
592348	rs75904570	2.14405e-07	0.38845	-1.18276	0.000138715	0.0050261	-1.16116	0.00023886	-0.102633	-1.16031
592421	rs77684698	8.59073e-08	-1.70891	-1.78296e-10	8.25639e-05	-1.67498	-1.78296e-10	0.000154235	-1.70034	-1.78296e-10
592507	rs34587191	8.14568e-07	0.540484	-1.78296e-10	0.00811188	2.91253	-1.78296e-10	0.000585479	-0.366393	-1.78296e-10
593439	rs147339870	2.97867e-08	-1.58172	-1.18639	2.63614e-05	-1.6456	-1.17105	4.98338e-05	-1.65975	-1.17038
594372	rs7661376	3.82173e-08	-1.33968	-1.17921	2.50753e-05	-1.71309	-1.15358	7.16839e-05	-1.31394	-1.15262
596053	rs185125605	1.59531e-07	-1.26877e-10	-1.08993	0.000158698	-1.26877e-10	-1.02155	0.000304457	-1.26877e-10	-1.02029
596215	rs13107526	6.28752e-07	0.281563	-1.78296e-10	0.0053667	2.49941	-1.78296e-10	0.00043896	-0.654415	-1.78296e-10
596363	rs114662503	1.55528e-07	-1.11535	-1.78296e-10	0.000122784	-1.27813	-1.78296e-10	0.000232759	-1.28882	-1.78296e-10
596631	rs73219276	2.33549e-07	-0.708782	-1.78296e-10	0.000115752	-1.3371	-1.78296e-10	0.00020317	-1.42478	-1.78296e-10
596998	rs71602480	5.63124e-07	0.171327	-1.78296e-10	0.00492202	2.41292	-1.78296e-10	0.000404185	-0.736949	-1.78296e-10
597021	rs113149015	1.89177e-07	-0.919489	-1.78296e-10	0.00013958	-1.14991	-1.78296e-10	0.000248887	-1.22182	-1.78296e-10
597451	rs78292252	2.99195e-07	-0.461078	-1.78296e-10	0.000419108	-0.0504248	-1.78296e-10	0.000702834	-0.183703	-1.78296e-10
598025	rs72611197	2.02095e-07	0.325955	-1.17939	0.000133364	-0.0383854	-1.15708	0.000229756	-0.145598	-1.15621
598981	rs79799491	2.1771e-07	0.395381	-1.17439	0.000143854	0.0247239	-1.14448	0.000247386	-0.0844732	-1.1434
599186	rs72611198	2.14747e-07	0.381681	-1.17439	0.000142072	0.0122622	-1.14448	0.000244417	-0.0965459	-1.1434
599255	rs72611199	3.01376e-08	-1.57232	-1.18408	2.67386e-05	-1.6381	-1.16434	5.05282e-05	-1.65274	-1.16355
599343	rs28826275	3.81988e-08	-1.34387	-1.1755	2.52724e-05	-1.71235	-1.1465	7.22488e-05	-1.31327	-1.14544
599365	rs71602481	5.50512e-07	0.148675	-1.78296e-10	0.00476058	2.37957	-1.78296e-10	0.000397591	-0.753399	-1.78296e-10
599688	rs56283233	3.09706e-08	-1.62321	-1.10592	2.5569e-05	-1.75465	-1.09253	4.95917e-05	-1.7437	-1.0913
599934	rs76045591	8.37744e-08	-1.73405	-1.78296e-10	8.12222e-05	-1.69137	-1.78296e-10	0.000156293	-1.68709	-1.78296e-10
600407	rs34075612	5.79886e-07	0.200657	-1.78296e-10	0.00513875	2.45601	-1.78296e-10	0.000412909	-0.715595	-1.78296e-10
600826	rs72611200	2.08834e-07	0.35305	-1.17369	0.000138597	-0.0137687	-1.14322	0.000238637	-0.12176	-1.14212
601033	rs77229907	5.67256e-07	0.178637	-1.78296e-10	0.00497522	2.42367	-1.78296e-10	0.00040634	-0.731632	-1.78296e-10
601054	rs72611201	2.12623e-07	0.368024	-1.17068	0.000141235	-0.000156911	-1.13797	0.00024309	-0.108576	-1.13681
601064	rs7685281	5.82786e-07	0.205646	-1.78296e-10	0.00517649	2.46333	-1.78296e-10	0.000414414	-0.711957	-1.78296e-10
601791	rs10015198	5.95903e-07	0.227903	-1.78296e-10	0.00534812	2.49595	-1.78296e-10	0.000421204	-0.695705	-1.78296e-10
603868	rs79613010	8.26271e-08	-1.74784	-1.78296e-10	7.68732e-05	-1.7464	-1.78296e-10	0.000147442	-1.74539	-1.78296e-10
604149	rs35219160	5.82786e-07	0.205646	-1.78296e-10	0.00517649	2.46333	-1.78296e-10	0.000414414	-0.711957	-1.78296e-10
604169	rs118001857	2.02711e-07	-1.26877e-10	-0.850394	0.000179834	-1.26877e-10	-0.896518	0.000341228	-1.26877e-10	-0.906271
604304	rs35455427	5.87117e-07	0.21305	-1.78296e-10	0.005233	2.47419	-1.78296e-10	0.000416659	-0.706554	-1.78296e-10
605287	rs80264645	2.20648e-07	0.395381	-1.16098	0.000147097	0.0247239	-1.12219	0.000253025	-0.0844732	-1.12086
605610	rs28403281	3.72466e-08	-1.3643	-1.18031	2.48016e-05	-1.71877	-1.15888	6.98514e-05	-1.33445	-1.158
605691	rs28654405	6.20844e-07	0.268906	-1.78296e-10	0.00516445	2.461	-1.78296e-10	0.0004311	-0.672483	-1.78296e-10
605869	rs35843044	5.75636e-07	0.193302	-1.78296e-10	0.00508357	2.44522	-1.78296e-10	0.000410702	-0.720955	-1.78296e-10
606229	rs137992815	1.45878e-07	-1.26877e-10	-1.1794	0.00013476	-1.26877e-10	-1.18506	0.000258199	-1.26877e-10	-1.18509
606457	rs71602482	5.71427e-07	0.185963	-1.78296e-10	0.00502907	2.43444	-1.78296e-10	0.000408512	-0.726301	-1.78296e-10
607202	rs9884240	3.68358e-08	-1.37764	-1.17806	2.48089e-05	-1.72276	-1.15459	6.91914e-05	-1.34829	-1.15365
607380	rs28714509	3.70594e-08	-1.371	-1.17865	2.48304e-05	-1.72079	-1.15569	6.95923e-05	-1.3414	-1.15477
608460	rs34053163	5.75636e-07	0.193302	-1.78296e-10	0.00508357	2.44522	-1.78296e-10	0.000410702	-0.720955	-1.78296e-10
609074	rs7672426	6.15504e-07	0.260267	-1.78296e-10	0.00514835	2.45788	-1.78296e-10	0.000429937	-0.675184	-1.78296e-10
610404	rs28769407	3.91615e-08	-1.31583	-1.17865	2.52767e-05	-1.70298	-1.15569	7.36881e-05	-1.28422	-1.15477
610937	rs190040135	1.26106e-07	-1.32505	-1.78296e-10	0.000115	-1.34362	-1.78296e-10	0.000223461	-1.32959	-1.78296e-10
611979	rs13136626	5.75636e-07	0.193302	-1.78296e-10	0.00508357	2.44522	-1.78296e-10	0.000410702	-0.720955	-1.78296e-10
612251	rs78212191	1.50774e-06	1.15619	-1.78296e-10	0.00102307	0.842013	-1.78296e-10	0.00175213	0.729767	-1.78296e-10
612303	rs13111179	3.20577e-06	1.91053	-1.78296e-10	0.0557744	4.84052	-1.78296e-10	0.00154381	0.603187	-1.78296e-10
612658	rs72611202	1.93643e-07	0.284295	-1.18045	0.000128538	-0.0762043	-1.15612	0.00022172	-0.182211	-1.1552
613583	rs13150119	5.61271e-07	0.16803	-1.78296e-10	0.00489821	2.40807	-1.78296e-10	0.000403218	-0.739346	-1.78296e-10
613871	rs78399730	1.44723e-07	-1.26877e-10	-1.18735	0.000136285	-1.26877e-10	-1.1738	0.00026124	-1.26877e-10	-1.17338
614672	rs11248029	2.11016e-07	0.368024	-1.17827	0.000138855	-0.000156911	-1.15497	0.000238941	-0.108576	-1.15403
615431	rs34307246	3.88145e-08	-1.32996	-1.17342	2.53912e-05	-1.70778	-1.14637	7.33061e-05	-1.29885	-1.14532
615473	rs143891662	1.12538e-07	-1.72229	0.283408	0.000173658	-1.72865	0.797183	0.0002933	-1.73007	0.672439
615525	rs182914197	1.63974e-07	-1.26877e-10	-1.06247	0.000159546	-1.26877e-10	-1.01622	0.000306376	-1.26877e-10	-1.01401
615841	rs72613103	1.9901e-07	0.311126	-1.17995	0.000131439	-0.0518519	-1.15816	0.000226539	-0.158637	-1.15727
616285	rs141406900	1.70535e-07	-1.26877e-10	-1.02323	0.000146529	-1.26877e-10	-1.10133	0.000280265	-1.26877e-10	-1.10309
616608	rs111827885	1.0508e-07	-1.50745	-1.78296e-10	7.69477e-05	-1.74543	-1.78296e-10	0.000148729	-1.7367	-1.78296e-10
616735	rs117188514	1.11648e-07	-1.71335	0.266529	0.000171668	-1.72056	0.777569	0.000290061	-1.72218	0.653453
616748	rs71602484	5.59031e-07	0.16403	-1.78296e-10	0.00486947	2.40219	-1.78296e-10	0.000402048	-0.742252	-1.78296e-10
616760	rs74327749	2.81613e-08	-1.64223	-1.18199	2.60106e-05	-1.6722	-1.15785	4.79729e-05	-1.71136	-1.15682
616824	rs67376373	3.82382e-08	-1.395	-1.12333	2.52171e-05	-1.72782	-1.13321	6.78139e-05	-1.38086	-1.14119
617469	rs13147797	5.17407e-07	0.086656	-1.78296e-10	0.00434372	2.28793	-1.78296e-10	0.000380154	-0.798246	-1.78296e-10
617843	rs13107358	4.02989e-08	-1.28687	-1.17898	2.55928e-05	-1.69269	-1.15355	7.61078e-05	-1.25425	-1.15242
618202	rs191813455	1.55966e-07	-1.11254	-1.78296e-10	0.000138986	-1.15418	-1.78296e-10	0.000287006	-1.07932	-1.78296e-10
618242	rs77031975	1.56989e-07	-1.106	-1.78296e-10	9.3359e-05	-1.5521	-1.78296e-10	0.000172379	-1.58913	-1.78296e-10
618720	rs9998967	3.98989e-08	-1.30867	-1.16715	2.606e-05	-1.70049	-1.12766	7.63841e-05	-1.27681	-1.12624
618733	rs115359246	2.93017e-06	1.82064	-1.78296e-10	0.00230681	1.65507	-1.78296e-10	0.00393127	1.53789	-1.78296e-10
619560	rs79826315	3.85261e-07	-1.26877e-10	-0.208254	0.00052756	-1.26877e-10	0.179708	0.00100966	-1.26877e-10	0.178546
620619	rs28710261	1.80371e-07	-0.744589	-0.222569	0.0010531	0.686509	0.184433	0.000249629	-1.31367	0.0948217
620861	rs10033239	2.89167e-08	-1.75339	-1.04437	2.80567e-05	-1.683	-1.07133	4.95575e-05	-1.75253	-1.08316
621037	rs141898575	2.28262e-07	-1.26877e-10	-0.731679	0.000285586	-1.26877e-10	-0.434013	0.0005521	-1.26877e-10	-0.425094
621080	rs35853545	5.46535e-07	0.141424	-1.78296e-10	0.00470997	2.36888	-1.78296e-10	0.000395506	-0.758657	-1.78296e-10
621201	rs150539458	1.93308e-07	-1.26877e-10	-0.897892	0.000167818	-1.26877e-10	-0.965676	0.000320642	-1.26877e-10	-0.968499
621368	rs115501488	8.32044e-08	-1.74087	-1.78296e-10	7.72206e-05	-1.74189	-1.78296e-10	0.000146145	-1.75422	-1.78296e-10
621516	rs7669178	1.88965e-07	0.261822	-1.18243	0.000109801	-0.203096	-1.18679	0.000190648	-0.30207	-1.18633
621683	rs117705071	1.58862e-07	-1.26877e-10	-1.09414	0.000140367	-1.26877e-10	-1.14429	0.000268769	-1.26877e-10	-1.14497
621985	rs115508540	1.02074e-07	-1.53648	-1.78296e-10	0.000233162	-0.636822	-1.78296e-10	0.000146278	-1.75331	-1.78296e-10
622244	rs114801362	5.68652e-07	0.181095	-1.78296e-10	0.00499322	2.42728	-1.78296e-10	0.000407067	-0.729844	-1.78296e-10
622320	rs78827403	1.3242e-07	-1.27619	-1.78296e-10	0.000171932	-0.941454	-1.78296e-10	0.000305378	-1.01727	-1.78296e-10
622388	rs10031968	3.93223e-08	-1.31612	-1.17427	2.56006e-05	-1.71069	-1.13525	7.32716e-05	-1.3106	-1.13405
623060	rs13117283	5.48376e-07	0.144787	-1.78296e-10	0.00473338	2.37384	-1.78296e-10	0.000396471	-0.756219	-1.78296e-10
623276	rs115630240	8.22601e-08	-1.75229	-1.78296e-10	9.17967e-05	-1.56898	-1.78296e-10	0.000176928	-1.56308	-1.78296e-10
623498	rs72613104	1.94975e-07	0.279915	-1.16921	0.000125662	-0.129292	-1.12567	0.000217091	-0.234145	-1.12436
623680	rs28711586	3.66134e-08	-1.45357	-1.10819	2.49232e-05	-1.7421	-1.13065	6.40361e-05	-1.44062	-1.13876
623686	rs117381967	3.98513e-07	-1.26877e-10	-0.174433	0.000542973	-1.26877e-10	0.208505	0.00103962	-1.26877e-10	0.207787
623799	rs34366493	5.48376e-07	0.144787	-1.78296e-10	0.00473338	2.37384	-1.78296e-10	0.000396471	-0.756219	-1.78296e-10
623959	rs67703486	3.68614e-08	-1.38004	-1.17497	2.50954e-05	-1.72922	-1.13664	6.87069e-05	-1.37352	-1.13545
624519	rs146282378	1.5707e-07	-1.26877e-10	-1.10549	0.000142033	-1.26877e-10	-1.13249	0.000272195	-1.26877e-10	-1.1323
624584	rs116696689	1.9868e-07	-0.870478	-1.78296e-10	0.000507027	0.14001	-1.78296e-10	0.000251501	-1.21138	-1.78296e-10
624657	rs114601519	1.67784e-07	-1.0395	-1.78296e-10	0.000175232	-0.922441	-1.78296e-10	0.000344299	-0.897311	-1.78296e-10
624897	rs10029928	3.74089e-08	-1.36896	-1.17131	2.55145e-05	-1.72018	-1.12913	7.16454e-05	-1.33928	-1.12781
625138	rs71602486	5.88504e-07	0.21541	-1.78296e-10	0.00525113	2.47764	-1.78296e-10	0.000417377	-0.704832	-1.78296e-10
625455	rs34585712	5.84175e-07	0.208026	-1.78296e-10	0.0051946	2.46682	-1.78296e-10	0.000415134	-0.710221	-1.78296e-10
625611	rs13116523	5.92874e-07	0.222808	-1.78296e-10	0.00530836	2.48848	-1.78296e-10	0.000419639	-0.699429	-1.78296e-10
625854	rs13127213	5.88504e-07	0.21541	-1.78296e-10	0.00525113	2.47764	-1.78296e-10	0.000417377	-0.704832	-1.78296e-10
625859	rs7438471	3.73039e-08	-1.37337	-1.1697	2.54059e-05	-1.72745	-1.12613	6.99134e-05	-1.36679	-1.12478
625940	rs13133935	5.88504e-07	0.21541	-1.78296e-10	0.00525113	2.47764	-1.78296e-10	0.000417377	-0.704832	-1.78296e-10
625962	rs9997286	3.72495e-08	-1.37566	-1.16887	2.55792e-05	-1.72218	-1.1246	7.1475e-05	-1.34625	-1.12323
626028	rs13139089	5.21102e-07	0.0937715	-1.78296e-10	0.00438974	2.29847	-1.78296e-10	0.00038211	-0.793115	-1.78296e-10
626497	rs10007206	1.83195e-07	0.210535	-1.16216	0.000119651	-0.191242	-1.11273	0.000207169	-0.294044	-1.11124
626590	rs35207129	5.88504e-07	0.21541	-1.78296e-10	0.00525113	2.47764	-1.78296e-10	0.000417377	-0.704832	-1.78296e-10
626803	rs4075653	3.68786e-08	-1.38665	-1.16789	2.53895e-05	-1.73094	-1.12328	6.91728e-05	-1.38019	-1.12203
626807	rs149828243	8.64617e-08	-1.70247	-1.78296e-10	8.06729e-05	-1.69815	-1.78296e-10	0.000156003	-1.68895	-1.78296e-10
627238	rs79773693	1.36387e-07	-1.24668	-1.78296e-10	9.56085e-05	-1.52829	-1.78296e-10	0.000199371	-1.44366	-1.78296e-10
627388	rs10007497	3.71183e-08	-1.38004	-1.16802	2.5439e-05	-1.72922	-1.12305	6.9661e-05	-1.37352	-1.12166
627476	rs34094325	5.84175e-07	0.208026	-1.78296e-10	0.0051946	2.46682	-1.78296e-10	0.000415134	-0.710221	-1.78296e-10
627514	rs72613105	1.88193e-07	0.238413	-1.16312	0.000122462	-0.166365	-1.11439	0.000211857	-0.269995	-1.11291
627522	rs35535457	5.84175e-07	0.208026	-1.78296e-10	0.0051946	2.46682	-1.78296e-10	0.000415134	-0.710221	-1.78296e-10
627678	rs28476575	3.73992e-08	-1.37337	-1.16715	2.55242e-05	-1.72745	-1.12148	7.02424e-05	-1.36679	-1.12008
627794	rs34698095	5.79886e-07	0.200657	-1.78296e-10	0.00513875	2.45601	-1.78296e-10	0.000412909	-0.715595	-1.78296e-10
627801	rs118140599	1.80228e-07	-1.26877e-10	-0.967949	0.000180123	-1.26877e-10	-0.894915	0.00034521	-1.26877e-10	-0.894669
627840	rs34568772	5.64521e-07	0.173804	-1.78296e-10	0.00493999	2.41656	-1.78296e-10	0.000404914	-0.735148	-1.78296e-10
628175	rs28754797	3.69058e-08	-1.38665	-1.16715	2.54351e-05	-1.73094	-1.12148	6.93076e-05	-1.38019	-1.12008
628287	rs34391278	5.64521e-07	0.173804	-1.78296e-10	0.00493999	2.41656	-1.78296e-10	0.000404914	-0.735148	-1.78296e-10
628493	rs115775983	1.96164e-07	-0.883223	-1.78296e-10	0.000497646	0.121335	-1.78296e-10	0.000249003	-1.22136	-1.78296e-10
628673	rs112849920	9.14342e-08	-1.64655	-1.78296e-10	7.65562e-05	-1.75053	-1.78296e-10	0.000146864	-1.74932	-1.78296e-10
628693	rs72613106	1.86068e-07	0.225114	-1.16117	0.000121421	-0.178235	-1.11106	0.000210145	-0.281471	-1.10955
629493	rs78918869	1.04092e-07	-1.70527	0.188368	0.000157891	-1.71318	0.686532	0.00026753	-1.71496	0.565372
629829	rs111666091	9.49517e-08	-1.60881	-1.78296e-10	7.62026e-05	-1.75516	-1.78296e-10	0.000146001	-1.75521	-1.78296e-10
630192	rs34953355	5.52356e-07	0.152019	-1.78296e-10	0.0047841	2.3845	-1.78296e-10	0.000398557	-0.750972	-1.78296e-10
630219	rs190006783	8.20713e-08	-1.75459	-1.78296e-10	8.28737e-05	-1.67124	-1.78296e-10	0.000162472	-1.64832	-1.78296e-10
630447	rs36060793	5.48376e-07	0.144787	-1.78296e-10	0.00473338	2.37384	-1.78296e-10	0.000396471	-0.756219	-1.78296e-10
630713	rs35649145	5.48376e-07	0.144787	-1.78296e-10	0.00473338	2.37384	-1.78296e-10	0.000396471	-0.756219	-1.78296e-10
630890	rs35137658	5.32391e-07	0.115205	-1.78296e-10	0.00453115	2.33018	-1.78296e-10	0.00038807	-0.777637	-1.78296e-10
631201	rs34992186	5.48425e-07	0.144877	-1.78296e-10	0.00440353	2.30161	-1.78296e-10	0.000398284	-0.751658	-1.78296e-10
631235	rs28687729	5.54526e-07	0.155941	-1.78296e-10	0.00481181	2.39027	-1.78296e-10	0.000399693	-0.748126	-1.78296e-10
631326	rs78917857	1.51011e-07	-1.26877e-10	-1.14482	0.000140704	-1.26877e-10	-1.1419	0.000269213	-1.26877e-10	-1.14332
631428	rs12501038	1.64523e-07	-1.26877e-10	-1.05912	0.000151956	-1.26877e-10	-1.06496	0.000290505	-1.26877e-10	-1.0672
631634	rs36117387	5.21102e-07	0.0937715	-1.78296e-10	0.00438974	2.29847	-1.78296e-10	0.00038211	-0.793115	-1.78296e-10
631742	rs34165278	5.40092e-07	0.129565	-1.78296e-10	0.00462828	2.35139	-1.78296e-10	0.000392123	-0.767248	-1.78296e-10
631860	rs35694609	5.36224e-07	0.122378	-1.78296e-10	0.00457942	2.34077	-1.78296e-10	0.000390088	-0.77245	-1.78296e-10
631981	rs75225795	8.21169e-08	-1.75403	-1.78296e-10	9.83679e-05	-1.49984	-1.78296e-10	0.000202104	-1.43004	-1.78296e-10
632078	rs35564967	5.36224e-07	0.122378	-1.78296e-10	0.00457942	2.34077	-1.78296e-10	0.000390088	-0.77245	-1.78296e-10
632256	rs35869797	5.36224e-07	0.122378	-1.78296e-10	0.00457942	2.34077	-1.78296e-10	0.000390088	-0.77245	-1.78296e-10
632679	rs35972513	5.32391e-07	0.115205	-1.78296e-10	0.00453115	2.33018	-1.78296e-10	0.00038807	-0.777637	-1.78296e-10
632730	rs145627987	1.78254e-07	-0.978963	-1.78296e-10	0.000145868	-1.10585	-1.78296e-10	0.000284845	-1.08688	-1.78296e-10
632774	rs79102845	5.32391e-07	0.115205	-1.78296e-10	0.00453115	2.33018	-1.78296e-10	0.00038807	-0.777637	-1.78296e-10
632805	rs34421911	5.32391e-07	0.115205	-1.78296e-10	0.00453115	2.33018	-1.78296e-10	0.00038807	-0.777637	-1.78296e-10
633103	rs71602488	5.32391e-07	0.115205	-1.78296e-10	0.00453115	2.33018	-1.78296e-10	0.00038807	-0.777637	-1.78296e-10
633129	rs35935310	5.28593e-07	0.108046	-1.78296e-10	0.00448345	2.31959	-1.78296e-10	0.000386067	-0.782811	-1.78296e-10
633379	rs71602489	5.36224e-07	0.122378	-1.78296e-10	0.00457942	2.34077	-1.78296e-10	0.000390088	-0.77245	-1.78296e-10
633571	rs78667721	1.86593e-07	0.210535	-1.14378	0.000123831	-0.191242	-1.07839	0.000214492	-0.294044	-1.0765
633812	rs71602490	5.28593e-07	0.108046	-1.78296e-10	0.00448345	2.31959	-1.78296e-10	0.000386067	-0.782811	-1.78296e-10
634330	rs35732782	5.32391e-07	0.115205	-1.78296e-10	0.00453115	2.33018	-1.78296e-10	0.00038807	-0.777637	-1.78296e-10
634458	rs34096984	5.2483e-07	0.100901	-1.78296e-10	0.00443631	2.30902	-1.78296e-10	0.000384081	-0.78797	-1.78296e-10
634507	rs13101691	5.2483e-07	0.100901	-1.78296e-10	0.00443631	2.30902	-1.78296e-10	0.000384081	-0.78797	-1.78296e-10
634601	rs72613107	1.68014e-07	0.108155	-1.14628	0.000113943	-0.270499	-1.08236	0.000197971	-0.370192	-1.08051
635295	rs34477049	4.73889e-07	-0.00120167	-1.78296e-10	0.00246968	1.72329	-1.78296e-10	0.00032511	-0.954658	-1.78296e-10
635326	rs28469188	3.18691e-08	-1.57576	-1.12477	2.54028e-05	-1.75235	-1.10135	5.61804e-05	-1.60026	-1.10999
635586	rs187364482	1.12849e-07	-1.43612	-1.78296e-10	0.000182008	-0.884504	-1.78296e-10	0.000332375	-0.932559	-1.78296e-10
635624	rs59623849	9.92421e-08	-0.407136	-1.15748	6.63399e-05	-0.798164	-1.0956	0.000116441	-0.887387	-1.09405
635905	rs116807918	5.78495e-07	0.198256	-1.78296e-10	0.00512067	2.45249	-1.78296e-10	0.000412187	-0.717346	-1.78296e-10
637513	rs73056586	8.44317e-08	-0.584094	-1.14214	6.12112e-05	-0.893206	-1.08102	0.000128696	-0.801883	-1.07949
639670	rs10031745	3.5559e-08	-1.45597	-1.13501	2.63109e-05	-1.75206	-1.06651	6.44433e-05	-1.50885	-1.06419
640185	rs142327412	1.75643e-07	-1.26877e-10	-0.993718	0.000204872	-1.26877e-10	-0.76617	0.000395779	-1.26877e-10	-0.757967
640642	rs74380992	2.03653e-07	-0.845755	-1.78296e-10	0.000363909	-0.191651	-1.78296e-10	0.000716985	-0.163767	-1.78296e-10
640767	rs10011154	8.68242e-08	-0.556724	-1.14156	8.63809e-05	-0.548784	-1.081	0.00014837	-0.660432	-1.07868
641421	rs3888807	7.71138e-08	-0.677216	-1.13968	7.74739e-05	-0.669685	-1.06893	0.000133855	-0.775451	-1.06662
641519	rs115852076	4.21859e-07	-0.117502	-1.78296e-10	0.00320068	1.98257	-1.78296e-10	0.000328682	-0.943732	-1.78296e-10
641731	rs142148489	1.59432e-07	-1.26877e-10	-1.09056	0.000140047	-1.26877e-10	-1.14658	0.000268434	-1.26877e-10	-1.14622
641741	rs28504161	7.77647e-08	-0.687578	-1.12091	7.88989e-05	-0.680083	-1.0403	0.000136423	-0.785329	-1.03773
642389	rs35214302	2.70796e-08	-1.73063	-1.13276	2.33343e-05	-1.75332	-1.18531	4.54652e-05	-1.73529	-1.18658
642778	rs57794368	7.83549e-08	-1.74991	-0.051018	0.000115551	-1.74409	0.405246	0.000196215	-1.75332	0.293705
642834	rs115236769	4.2909e-07	-0.100508	-1.78296e-10	0.00328385	2.00822	-1.78296e-10	0.000332642	-0.931757	-1.78296e-10
642899	rs28438498	2.86967e-08	-1.66095	-1.14445	2.59739e-05	-1.75496	-1.0765	6.01085e-05	-1.56841	-1.07426
643249	rs75915825	3.38987e-07	-0.336213	-1.78296e-10	0.000136875	-1.16949	-1.78296e-10	0.000244693	-1.23882	-1.78296e-10
643624	rs72613108	9.49455e-08	-0.487962	-1.12091	9.63948e-05	-0.479798	-1.0403	0.000165079	-0.594669	-1.03773
643642	rs137974280	9.44079e-08	-1.61455	-1.78296e-10	0.000100015	-1.48324	-1.78296e-10	0.000192237	-1.4801	-1.78296e-10
643744	rs28588872	2.93204e-08	-1.65022	-1.13367	2.64395e-05	-1.75411	-1.05959	6.20667e-05	-1.55342	-1.05719
643968	rs28600205	2.91337e-08	-1.66439	-1.12588	2.67275e-05	-1.75512	-1.04774	6.15786e-05	-1.57328	-1.04523
643983	rs28380593	9.29304e-08	-0.500299	-1.13002	9.39135e-05	-0.492174	-1.05401	0.000160902	-0.606474	-1.05155
644410	rs10023472	9.40839e-08	-0.487962	-1.13002	9.5083e-05	-0.479798	-1.05401	0.000162812	-0.594669	-1.05155
644438	rs10027866	3.01068e-08	-1.62704	-1.13038	2.66645e-05	-1.75066	-1.05456	6.43911e-05	-1.52174	-1.05211
644522	rs76716489	4.2909e-07	-0.100508	-1.78296e-10	0.00328385	2.00822	-1.78296e-10	0.000332642	-0.931757	-1.78296e-10
644704	rs28502612	2.79855e-08	-1.66159	-1.16889	2.33945e-05	-1.75511	-1.18094	5.30839e-05	-1.58334	-1.18361
644815	rs28374488	2.83532e-08	-1.6865	-1.13094	2.65929e-05	-1.75251	-1.0554	5.82135e-05	-1.62175	-1.05296
645279	rs3934459	2.55262e-08	-1.75442	-1.16805	2.58851e-05	-1.67841	-1.15647	4.67355e-05	-1.73772	-1.1566
645300	rs4505760	2.55007e-08	-1.75487	-1.1686	2.56932e-05	-1.68246	-1.15987	4.6685e-05	-1.73544	-1.15996
645522	rs13143415	3.92039e-07	-0.190811	-1.78296e-10	0.0028639	1.87139	-1.78296e-10	0.000312228	-0.995088	-1.78296e-10
645526	rs71602491	3.92039e-07	-0.190811	-1.78296e-10	0.0028639	1.87139	-1.78296e-10	0.000312228	-0.995088	-1.78296e-10
645548	rs28520978	2.5717e-08	-1.75056	-1.16447	2.46038e-05	-1.7067	-1.17895	4.62316e-05	-1.72321	-1.18195
645568	rs71602492	4.38414e-07	-0.0790109	-1.78296e-10	0.00339194	2.0406	-1.78296e-10	0.000337732	-0.916571	-1.78296e-10
645680	rs67030464	2.61237e-08	-1.74784	-1.15149	2.615e-05	-1.73069	-1.09402	5.25766e-05	-1.68441	-1.09214
645747	rs116408095	8.58993e-08	-1.709	-1.78296e-10	0.000121922	-1.28517	-1.78296e-10	0.000256427	-1.19198	-1.78296e-10
646409	rs3864130	9.23559e-08	-1.63652	-1.78296e-10	7.6264e-05	-1.75435	-1.78296e-10	0.000183026	-1.5292	-1.78296e-10
647247	rs1135375	8.3612e-08	-1.73599	-1.78296e-10	7.88407e-05	-1.72113	-1.78296e-10	0.000157656	-1.67841	-1.78296e-10
647503	rs28569875	2.32153e-07	-0.714775	-1.78296e-10	0.000213993	-0.722613	-1.78296e-10	0.000374997	-0.811906	-1.78296e-10
647506	rs9992641	8.66901e-08	-1.69983	-1.78296e-10	7.66311e-05	-1.74955	-1.78296e-10	0.000167275	-1.61918	-1.78296e-10
647931	rs75695239	8.61178e-08	-1.70646	-1.78296e-10	7.6534e-05	-1.75082	-1.78296e-10	0.000146394	-1.75252	-1.78296e-10
648438	rs116353162	8.69061e-08	-1.69735	-1.78296e-10	0.000126357	-1.24945	-1.78296e-10	0.000266637	-1.15294	-1.78296e-10
648709	rs10027549	2.15183e-07	-0.790686	-1.78296e-10	0.000171397	-0.94457	-1.78296e-10	0.000293145	-1.05816	-1.78296e-10
649597	rs28535694	1.48847e-07	-1.15925	-1.78296e-10	0.000165876	-0.977316	-1.78296e-10	0.00029085	-1.06602	-1.78296e-10
649639	rs28742899	9.12716e-08	-1.64833	-1.78296e-10	7.6362e-05	-1.75307	-1.78296e-10	0.000166547	-1.62355	-1.78296e-10
649876	rs28630797	5.43539e-08	-1.7196	-0.44706	5.27624e-05	-1.74789	-0.374867	0.000110936	-1.65448	-0.375389
650193	rs76455781	3.62723e-08	-1.39526	-1.17586	3.07765e-05	-1.50061	-1.16119	6.08156e-05	-1.47553	-1.15545
650458	rs35621580	3.87454e-07	-0.202578	-1.78296e-10	0.00281302	1.85346	-1.78296e-10	0.00030968	-1.00328	-1.78296e-10
651022	rs71602495	1.60815e-07	-1.08192	-1.78296e-10	0.000143164	-1.12456	-1.78296e-10	0.000296157	-1.04793	-1.78296e-10
651679	rs113260926	2.24348e-07	-0.748977	-1.78296e-10	0.000178085	-0.906296	-1.78296e-10	0.000303745	-1.02263	-1.78296e-10
651826	rs13103955	4.19059e-07	-0.124162	-1.78296e-10	0.00316863	1.9725	-1.78296e-10	0.000327145	-0.948418	-1.78296e-10
651830	rs80196568	2.08829e-07	-0.820656	-1.78296e-10	0.000166756	-0.972026	-1.78296e-10	0.00028578	-1.0836	-1.78296e-10
652826	rs74464382	8.3978e-08	-1.73162	-1.78296e-10	7.65498e-05	-1.75061	-1.78296e-10	0.000147217	-1.74691	-1.78296e-10
652847	rs116283697	4.28e-07	-0.103052	-1.78296e-10	0.00327127	2.00438	-1.78296e-10	0.000332045	-0.933551	-1.78296e-10
653066	rs151118046	8.40049e-08	-1.7313	-1.78296e-10	7.97785e-05	-1.7093	-1.78296e-10	0.000155598	-1.69155	-1.78296e-10
653364	rs33997822	9.05984e-08	-1.65574	-1.78296e-10	7.64542e-05	-1.75186	-1.78296e-10	0.000165182	-1.63178	-1.78296e-10
653365	rs141726344	1.46124e-07	-1.17772	-1.78296e-10	0.000130503	-1.21716	-1.78296e-10	0.000268437	-1.14621	-1.78296e-10
653881	rs35894204	4.16238e-07	-0.130917	-1.78296e-10	0.00313643	1.96229	-1.78296e-10	0.000325595	-0.953167	-1.78296e-10
653897	rs74638345	3.66055e-07	-1.26877e-10	-0.259391	0.000338796	-1.26877e-10	-0.263157	0.000652638	-1.26877e-10	-0.257801
654085	rs193184898	1.83174e-07	-0.951736	-1.78296e-10	0.000149549	-1.08093	-1.78296e-10	0.000292138	-1.0616	-1.78296e-10
654645	rs13119162	9.14934e-08	-1.64591	-1.78296e-10	7.62149e-05	-1.755	-1.78296e-10	0.000169533	-1.60578	-1.78296e-10
654988	rs34363025	4.3388e-07	-0.0894056	-1.78296e-10	0.00333926	2.02495	-1.78296e-10	0.000335259	-0.923919	-1.78296e-10
655782	rs187617843	8.20812e-08	-1.75446	-1.78296e-10	8.15056e-05	-1.68788	-1.78296e-10	0.000158992	-1.66997	-1.78296e-10
655881	rs73058406	4.36769e-07	-0.0827697	-1.78296e-10	0.000340513	-0.2581	-1.78296e-10	0.000557818	-0.414791	-1.78296e-10
656604	rs28586910	1.25042e-07	-1.33353	-1.78296e-10	8.16032e-05	-1.68669	-1.78296e-10	0.00022922	-1.30414	-1.78296e-10
656801	rs57751269	4.391e-07	-1.26877e-10	-0.0774463	0.000599902	-1.26877e-10	0.308213	0.00103772	-1.26877e-10	0.205957
656836	rs143341363	2.14749e-07	-0.792705	-1.78296e-10	0.000567723	0.253078	-1.78296e-10	0.000267408	-1.15005	-1.78296e-10
657366	rs9985747	4.13799e-07	-0.136793	-1.78296e-10	0.000303072	-0.374583	-1.78296e-10	0.000498216	-0.527788	-1.78296e-10
658089	rs7436737	4.49145e-07	-0.0548283	-1.78296e-10	0.000326933	-0.298801	-1.78296e-10	0.00053515	-0.456276	-1.78296e-10
658304	rs3891250	1.21607e-07	-1.36138	-1.78296e-10	8.23508e-05	-1.67757	-1.78296e-10	0.000219536	-1.34731	-1.78296e-10
658913	rs142471104	3.42128e-07	-1.26877e-10	-0.326989	0.000304769	-1.26877e-10	-0.368999	0.000589224	-1.26877e-10	-0.360015
659144	rs76590730	3.83002e-07	-0.214133	-1.78296e-10	0.00220233	1.60872	-1.78296e-10	0.000308212	-1.00804	-1.78296e-10
659371	rs28583078	1.22496e-07	-1.3541	-1.78296e-10	8.2619e-05	-1.67431	-1.78296e-10	0.000221169	-1.3399	-1.78296e-10
659631	rs112000135	3.79023e-07	-0.224576	-1.78296e-10	0.000571881	0.260376	-1.78296e-10	0.000937621	0.104523	-1.78296e-10
659841	rs72613109	4.0569e-08	-1.27935	-1.17982	3.5632e-05	-1.35197	-1.16334	7.08138e-05	-1.32082	-1.15794
659932	rs66894659	3.68561e-07	-0.252568	-1.78296e-10	0.00208052	1.55182	-1.78296e-10	0.000300094	-1.03473	-1.78296e-10
660717	rs79894085	4.66823e-07	-0.0162233	-1.78296e-10	0.000325516	-0.303142	-1.78296e-10	0.000557057	-0.416156	-1.78296e-10
660956	rs192773387	2.11881e-07	-1.26877e-10	-0.806151	0.000181478	-1.26877e-10	-0.887422	0.000348219	-1.26877e-10	-0.88599
661002	rs71602496	1.25345e-07	-1.33111	-1.78296e-10	8.34914e-05	-1.66381	-1.78296e-10	0.000226403	-1.31651	-1.78296e-10
661114	rs79136028	8.20205e-08	-1.7552	-1.78296e-10	9.59308e-05	-1.52493	-1.78296e-10	0.000185018	-1.51837	-1.78296e-10
661931	rs28568555	1.24317e-07	-1.33934	-1.78296e-10	8.31747e-05	-1.66761	-1.78296e-10	0.000224515	-1.32488	-1.78296e-10
661955	rs28483373	4.6221e-07	-0.0261538	-1.78296e-10	0.000335728	-0.272254	-1.78296e-10	0.000548739	-0.431199	-1.78296e-10
663630	rs35925646	3.6542e-07	-0.261125	-1.78296e-10	0.00205426	1.53912	-1.78296e-10	0.000298323	-1.04065	-1.78296e-10
663857	rs61733857	8.31641e-08	-1.74136	-1.78296e-10	9.86608e-05	-1.49687	-1.78296e-10	0.000195665	-1.46242	-1.78296e-10
663908	rs28675771	3.30514e-08	-1.49091	-1.1732	2.52329e-05	-1.67545	-1.18496	5.37857e-05	-1.57047	-1.18334
663916	rs61760239	3.73205e-07	-0.240045	-1.78296e-10	0.0021195	1.57038	-1.78296e-10	0.00030271	-1.02605	-1.78296e-10
665062	rs28609585	3.23306e-07	-0.383576	-1.78296e-10	0.000398106	-0.101837	-1.78296e-10	0.000650895	-0.260475	-1.78296e-10
665074	rs13114299	3.51905e-07	-0.298812	-1.78296e-10	0.00194223	1.48304	-1.78296e-10	0.00029067	-1.06664	-1.78296e-10
665737	rs28470912	3.45583e-07	-0.316942	-1.78296e-10	0.000267452	-0.499613	-1.78296e-10	0.000443495	-0.644137	-1.78296e-10
666057	rs13104878	3.72571e-07	-0.241746	-1.78296e-10	0.00211417	1.56786	-1.78296e-10	0.000302354	-1.02723	-1.78296e-10
666212	rs4463020	3.36715e-07	-0.342937	-1.78296e-10	0.000261037	-0.523893	-1.78296e-10	0.000433483	-0.66697	-1.78296e-10
666462	rs35621318	3.70252e-07	-0.247989	-1.78296e-10	0.00209469	1.55861	-1.78296e-10	0.000301048	-1.03155	-1.78296e-10
667076	rs80010815	1.12162e-07	-1.44223	-1.78296e-10	8.43887e-05	-1.65312	-1.78296e-10	0.000159265	-1.66825	-1.78296e-10
667398	rs28525003	3.68322e-07	-0.253217	-1.78296e-10	0.000283873	-0.440027	-1.78296e-10	0.000469083	-0.588044	-1.78296e-10
668009	rs76028807	8.80487e-08	-1.68428	-1.78296e-10	0.00013116	-1.21214	-1.78296e-10	0.000277699	-1.11228	-1.78296e-10
668353	rs113529517	4.13926e-07	-0.136486	-1.78296e-10	0.000303171	-0.374259	-1.78296e-10	0.000497634	-0.528959	-1.78296e-10
668366	rs71602500	3.64835e-07	-0.26273	-1.78296e-10	0.00204937	1.53673	-1.78296e-10	0.000297992	-1.04176	-1.78296e-10
669215	rs149818029	1.06274e-07	-1.49615	-1.78296e-10	8.23688e-05	-1.67735	-1.78296e-10	0.000155012	-1.69532	-1.78296e-10
669604	rs116608456	1.86804e-07	-1.26877e-10	-0.932116	0.000160837	-1.26877e-10	-1.00816	0.000308778	-1.26877e-10	-1.0062
670263	rs116594734	3.49656e-07	-0.305223	-1.78296e-10	0.00185288	1.43594	-1.78296e-10	0.000364601	-0.840018	-1.78296e-10
670830	rs114450750	1.13022e-07	-1.43459	-1.78296e-10	8.73729e-05	-1.61837	-1.78296e-10	0.000165143	-1.63201	-1.78296e-10
671225	rs184913645	3.50585e-07	-0.302572	-1.78296e-10	0.000288431	-0.4241	-1.78296e-10	0.000560197	-0.410535	-1.78296e-10
672117	rs72613110	1.49216e-07	-1.26877e-10	-1.15678	0.000144362	-1.26877e-10	-1.11623	0.000276972	-1.26877e-10	-1.11491
672177	rs28655411	4.45453e-08	-1.19718	-1.16848	2.96263e-05	-1.56746	-1.13243	8.33454e-05	-1.18427	-1.13156
672266	rs72613111	1.48477e-07	-1.26877e-10	-1.16174	0.00014326	-1.26877e-10	-1.12389	0.000274839	-1.26877e-10	-1.12264
672320	rs13110755	2.62799e-07	-0.590784	-1.78296e-10	0.00137043	1.13433	-1.78296e-10	0.000255479	-1.19568	-1.78296e-10
672337	rs28648652	1.48066e-07	-1.26877e-10	-1.16451	0.000142633	-1.26877e-10	-1.12828	0.000273624	-1.26877e-10	-1.12707
672675	rs117750622	8.34966e-08	-1.73737	-1.78296e-10	8.1504e-05	-1.6879	-1.78296e-10	0.000159053	-1.66958	-1.78296e-10
673491	rs146572235	8.20991e-08	-1.75425	-1.78296e-10	8.63616e-05	-1.63001	-1.78296e-10	0.000170373	-1.60083	-1.78296e-10
673772	rs61748885	1.46656e-07	-1.26877e-10	-1.17408	0.000134844	-1.26877e-10	-1.18444	0.000258308	-1.26877e-10	-1.18467
673817	rs71602501	3.61711e-07	-0.271328	-1.78296e-10	0.00144077	1.18438	-1.78296e-10	0.000290387	-1.06761	-1.78296e-10
673872	rs73219286	1.24499e-07	-1.33787	-1.78296e-10	8.23369e-05	-1.67773	-1.78296e-10	0.000157774	-1.67766	-1.78296e-10
675260	rs138857123	1.05967e-07	-1.49904	-1.78296e-10	8.25791e-05	-1.6748	-1.78296e-10	0.000156177	-1.68783	-1.78296e-10
675625	rs76573953	1.51343e-07	-1.26877e-10	-1.14263	0.00013874	-1.26877e-10	-1.15595	0.000265773	-1.26877e-10	-1.15618
675855	rs151007751	1.52415e-07	-1.26877e-10	-1.13557	0.000144024	-1.26877e-10	-1.11857	0.000275542	-1.26877e-10	-1.12008
675949	rs183765686	1.8921e-07	-0.919318	-1.78296e-10	0.000134822	-1.1846	-1.78296e-10	0.000283346	-1.09215	-1.78296e-10
676992	rs10030136	3.68372e-07	-0.253081	-1.78296e-10	0.000260744	-0.525014	-1.78296e-10	0.000451703	-0.625798	-1.78296e-10
677103	rs61031375	2.37816e-07	-1.26877e-10	-0.690676	0.000245911	-1.26877e-10	-0.583587	0.000482411	-1.26877e-10	-0.560027
677179	rs181516553	8.20224e-08	-1.75518	-1.78296e-10	8.52003e-05	-1.64355	-1.78296e-10	0.000168009	-1.6148	-1.78296e-10
677377	rs182710064	8.20176e-08	-1.75524	-1.78296e-10	8.56652e-05	-1.63811	-1.78296e-10	0.000169036	-1.60871	-1.78296e-10
677747	rs4518182	3.78532e-07	-0.225873	-1.78296e-10	0.000256381	-0.541891	-1.78296e-10	0.000443136	-0.644947	-1.78296e-10
678158	rs117784957	1.8175e-07	-1.26877e-10	-0.959543	0.000180072	-1.26877e-10	-0.895199	0.00034538	-1.26877e-10	-0.894176
678498	rs77375475	1.04601e-07	-1.51202	-1.78296e-10	0.000195094	-0.815072	-1.78296e-10	0.000434464	-0.66471	-1.78296e-10
678680	rs193270488	1.84967e-07	-0.941998	-1.78296e-10	0.000129352	-1.22601	-1.78296e-10	0.000272366	-1.13168	-1.78296e-10
678788	rs9998786	4.80425e-08	-1.19448	-1.09561	3.17169e-05	-1.56654	-1.06516	8.80522e-05	-1.19701	-1.06388
678999	rs112031243	1.51845e-07	-1.26877e-10	-1.13931	0.000145625	-1.26877e-10	-1.10752	0.000279175	-1.26877e-10	-1.10698
680599	rs76995815	6.54358e-07	0.32148	-1.78296e-10	0.000793417	0.587795	-1.78296e-10	0.00140648	0.510024	-1.78296e-10
680843	rs7690350	3.19888e-08	-1.56137	-1.13542	2.37897e-05	-1.75046	-1.16884	5.16469e-05	-1.62537	-1.16902
681318	rs72613113	1.53859e-07	-1.26877e-10	-1.12614	0.000138543	-1.26877e-10	-1.15737	0.000265332	-1.26877e-10	-1.15784
681342	rs117246597	1.61053e-07	-1.26877e-10	-1.08044	0.000156568	-1.26877e-10	-1.03507	0.000300214	-1.26877e-10	-1.03433
681940	rs9991613	1.21357e-07	-1.36343	-1.78296e-10	7.99006e-05	-1.70777	-1.78296e-10	0.000195764	-1.46191	-1.78296e-10
682178	rs142805020	1.0809e-07	-1.47921	-1.78296e-10	0.000207887	-0.751562	-1.78296e-10	0.000465184	-0.59639	-1.78296e-10
683017	rs116368462	4.11597e-07	-0.142128	-1.78296e-10	0.000279484	-0.455608	-1.78296e-10	0.00047794	-0.569337	-1.78296e-10
683077	rs548798380	1.08167e-07	-1.4785	-1.78296e-10	9.17972e-05	-1.56897	-1.78296e-10	0.000178422	-1.55467	-1.78296e-10
683551	rs145190947	8.54142e-08	-1.71466	-1.78296e-10	0.000108981	-1.39739	-1.78296e-10	0.000217468	-1.35677	-1.78296e-10
683556	rs143102140	8.49511e-08	-1.7201	-1.78296e-10	0.000107194	-1.41392	-1.78296e-10	0.000213705	-1.37423	-1.78296e-10
683842	rs10026699	1.60908e-06	1.22124	-1.78296e-10	0.00617195	2.63922	-1.78296e-10	0.00124686	0.389564	-1.78296e-10
683898	rs9997898	4.84394e-07	0.0207242	-1.78296e-10	0.00236442	1.67973	-1.78296e-10	0.00035724	-0.860414	-1.78296e-10
683899	rs76590635	5.03593e-07	0.0595952	-1.78296e-10	0.00280802	1.85168	-1.78296e-10	0.000408346	-0.726708	-1.78296e-10
684396	rs75012393	4.20255e-07	-0.121312	-1.78296e-10	0.000269963	-0.490268	-1.78296e-10	0.000461384	-0.604592	-1.78296e-10
685538	rs188391742	2.03488e-07	-1.26877e-10	-0.846567	0.000164816	-1.26877e-10	-0.983725	0.000315068	-1.26877e-10	-0.986035
685660	rs12500303	1.44677e-07	-1.26877e-10	-1.18767	0.000136422	-1.26877e-10	-1.1728	0.000261564	-1.26877e-10	-1.17214
685748	rs181588642	4.32659e-07	-0.0922241	-1.78296e-10	0.000681444	0.43566	-1.78296e-10	0.0012005	0.351667	-1.78296e-10
685756	rs11248032	3.55866e-08	-1.56247	-1.02774	2.57472e-05	-1.74862	-1.09161	5.60877e-05	-1.61938	-1.09253
685779	rs142150189	1.65913e-07	-1.26877e-10	-1.05071	0.00014633	-1.26877e-10	-1.10269	0.000280026	-1.26877e-10	-1.10394
685993	rs35466919	2.79017e-08	-1.64576	-1.18773	2.33634e-05	-1.75355	-1.18384	4.80415e-05	-1.68309	-1.18366
686345	rs145170963	1.57857e-07	-1.26877e-10	-1.10048	0.000139684	-1.26877e-10	-1.14917	0.000267761	-1.26877e-10	-1.14873
686563	rs6840253	1.12804e-07	-0.32577	-1.11075	7.01732e-05	-0.721641	-1.11595	0.000167901	-0.497244	-1.11821
687637	rs115477521	8.27994e-08	-1.74575	-1.78296e-10	8.33402e-05	-1.66562	-1.78296e-10	0.000163052	-1.64475	-1.78296e-10
688064	rs142965339	4.67697e-07	-0.0143537	-1.78296e-10	0.000292348	-0.410611	-1.78296e-10	0.000750289	-0.118364	-1.78296e-10
688703	rs191248851	1.01814e-07	-1.53902	-1.78296e-10	8.83179e-05	-1.60761	-1.78296e-10	0.000180427	-1.5435	-1.78296e-10
688887	rs71602502	3.78896e-08	-1.7292	-0.798298	3.35818e-05	-1.73536	-0.83921	6.40166e-05	-1.73024	-0.849437
688900	rs28670531	3.7973e-08	-1.73482	-0.790474	3.0108e-05	-1.70623	-0.977531	5.66285e-05	-1.72855	-0.973763
689048	rs76365627	1.89544e-07	-1.26877e-10	-0.917552	0.000157001	-1.26877e-10	-1.0323	0.000300957	-1.26877e-10	-1.03185
689402	rs144570366	2.26637e-07	-1.26877e-10	-0.738824	0.000303334	-1.26877e-10	-0.37372	0.00056169	-1.26877e-10	-0.407873
689502	rs4690290	7.1884e-08	-1.61506	-0.272064	5.90573e-05	-1.52866	-0.481384	0.000106518	-1.58746	-0.483057
689644	rs111433148	1.15586e-07	-1.41955	0.00739578	0.000178865	-1.38738	0.485463	0.000316955	-1.40705	0.426987
689743	rs28605080	7.52512e-08	-1.61376	-0.227581	5.80266e-05	-1.58175	-0.445905	0.000106089	-1.6266	-0.447938
690005	rs144059320	2.8159e-07	-1.26877e-10	-0.521723	0.000377618	-1.26877e-10	-0.154673	0.00069112	-1.26877e-10	-0.200509
690366	rs10000058	7.49774e-08	-1.61421	-0.230782	6.17016e-05	-1.56349	-0.402754	0.000112143	-1.61352	-0.405529
690503	rs77825316	2.4569e-07	-1.26877e-10	-0.658102	0.00031802	-1.26877e-10	-0.326439	0.000584394	-1.26877e-10	-0.368247
691067	rs116648705	8.31148e-08	-1.74195	-1.78296e-10	0.000115033	-1.34334	-1.78296e-10	0.000216795	-1.35987	-1.78296e-10
691579	rs28673482	7.59536e-08	-0.646134	-1.18592	4.14022e-05	-1.18076	-1.18446	7.28623e-05	-1.26561	-1.18464
693081	rs150792482	8.70914e-08	-1.69522	-1.78296e-10	8.60622e-05	-1.63348	-1.78296e-10	0.000167572	-1.61741	-1.78296e-10
693220	rs112405464	1.36699e-07	-1.24439	-1.78296e-10	9.93971e-05	-1.48943	-1.78296e-10	0.000203863	-1.42138	-1.78296e-10
693313	rs61669961	4.18259e-07	-1.26877e-10	-0.126074	0.000611167	-1.26877e-10	0.326815	0.00110769	-1.26877e-10	0.271206
693449	rs4263340	4.74533e-08	-1.32794	-0.974489	2.75849e-05	-1.68131	-1.08998	5.41582e-05	-1.65832	-1.08859
693497	rs4447815	5.78361e-08	-1.55752	-0.547044	3.81133e-05	-1.75025	-0.697744	7.29337e-05	-1.74763	-0.701643
693623	rs11248033	4.50975e-08	-1.4597	-0.893642	2.73105e-05	-1.73686	-1.04442	5.25715e-05	-1.73435	-1.0423
693836	rs11248034	4.30147e-08	-1.38635	-1.01428	2.71508e-05	-1.67244	-1.1147	5.30354e-05	-1.65423	-1.11364
694109	rs73058431	2.43713e-07	-1.26877e-10	-0.666184	0.0003287	-1.26877e-10	-0.29341	0.000604822	-1.26877e-10	-0.333889
694336	rs62296762	1.03412e-07	-0.435362	-1.08809	4.59784e-05	-1.19924	-1.06114	8.2774e-05	-1.25565	-1.06706
694613	rs11730652	4.0209e-08	-1.69582	-0.772262	3.67826e-05	-1.68483	-0.798703	6.94852e-05	-1.69878	-0.798927
695912	rs114649518	4.25248e-08	-1.7481	-0.663988	9.49899e-05	-1.0638	-0.470982	0.000179046	-1.09148	-0.459702
696644	rs58167498	4.858e-07	0.164639	-0.141015	4.63557e-05	-1.32028	-0.931929	9.42964e-05	-1.27024	-0.922137
696848	rs12646225	3.33811e-07	-0.534041	0.182444	0.000114253	-1.66162	0.311483	0.000215345	-1.67945	0.312864
697196	rs28547545	6.01671e-06	1.72049	0.819631	0.000202886	-0.919976	0.144066	0.00041229	-0.875034	0.15794
697371	rs28379067	6.80618e-06	1.49865	1.16477	0.00016441	-1.40657	0.420377	0.000320746	-1.40367	0.435497
697604	rs79739589	5.42826e-07	0.511376	-0.37676	4.3785e-05	-1.24658	-1.06269	9.03724e-05	-1.17919	-1.0557
697607	rs138081769	1.52339e-07	-1.13607	-1.78296e-10	8.63961e-05	-1.62961	-1.78296e-10	0.000162215	-1.6499	-1.78296e-10
697615	rs76057807	2.97811e-07	-0.424386	-0.0413286	8.99477e-05	-1.66266	0.0733373	0.000169746	-1.67835	0.073833
698028	rs146011653	1.04614e-07	-1.51189	-1.78296e-10	7.96606e-05	-1.71078	-1.78296e-10	0.000155177	-1.69425	-1.78296e-10
698292	rs6837180	5.73757e-05	3.83158	0.963617	0.000173504	0.068603	-1.00096	0.000267398	-0.155067	-0.995019
698357	rs183197674	1.45289e-07	-1.26877e-10	-1.18345	0.000144526	-1.26877e-10	-1.1151	0.000276704	-1.26877e-10	-1.11588
698425	rs76936643	5.74168e-07	0.592081	-0.401333	4.50765e-05	-1.20797	-1.07222	9.32396e-05	-1.13815	-1.0655
698456	rs141218181	5.53708e-05	4.75963	-1.78296e-10	0.0035063	2.07376	-1.78296e-10	0.0145757	2.84829	-1.78296e-10
698630	rs111232186	7.97136e-07	0.77068	-0.251829	5.21315e-05	-1.12004	-1.01474	0.000108551	-1.04498	-1.00662
698678	rs28639727	5.80332e-08	-1.14757	-0.953585	2.38359e-05	-1.75257	-1.16479	4.55714e-05	-1.75521	-1.16433
699052	rs111792032	3.2562e-07	-0.0248968	-0.351545	4.71132e-05	-1.18333	-1.05267	9.8832e-05	-1.09999	-1.04541
699216	rs74282736	5.78666e-07	0.60273	-0.404178	4.52598e-05	-1.20283	-1.07331	9.36456e-05	-1.13268	-1.06662
699217	rs79086820	1.63575e-06	0.423759	0.813925	4.3732e-05	-1.7193	-0.591171	8.23618e-05	-1.73801	-0.589688
699345	rs11939772	1.9983e-06	0.645344	0.792536	4.49051e-05	-1.68617	-0.597833	8.38526e-05	-1.71342	-0.59634
699645	rs80100206	2.75205e-06	0.695549	1.06238	5.2699e-05	-1.67744	-0.446519	9.82479e-05	-1.70657	-0.444758
700212	rs141728233	6.59181e-08	-0.786072	-1.18769	3.47338e-05	-1.73678	-0.80406	6.6774e-05	-1.7368	-0.800712
700829	rs72501957	6.03465e-07	0.62224	-0.381727	4.60571e-05	-1.19336	-1.06531	9.53785e-05	-1.12264	-1.05833
701041	rs75751670	1.43277e-06	0.413894	0.691296	4.09026e-05	-1.72056	-0.656801	7.70515e-05	-1.73888	-0.65547
701052	rs77554117	5.44487e-07	0.603799	-0.466128	4.42328e-05	-1.20231	-1.09678	9.14633e-05	-1.13214	-1.09075
701896	rs12647181	1.65536e-06	0.551455	0.698144	4.19189e-05	-1.69966	-0.653158	7.85052e-05	-1.72383	-0.651823
702169	rs73219293	0.000104548	6.20586	-0.810638	3.63883e-05	-1.42615	-1.06815	6.36561e-05	-1.51721	-1.06811
702767	rs55948606	0.0068653	8.98521	0.594604	2.35763e-05	-1.74065	-1.18766	4.45279e-05	-1.75502	-1.18768
702843	rs7663102	3.16508e-08	-1.67068	-1.03673	0.000126164	-0.439312	-0.811662	0.00023535	-0.47513	-0.802617
702972	rs56011263	0.00589089	8.83189	0.594854	2.34546e-05	-1.74577	-1.18772	4.45197e-05	-1.75516	-1.18773
703158	rs191280626	1.4536e-07	-1.26877e-10	-1.18296	0.000145984	-1.26877e-10	-1.10506	0.000279027	-1.26877e-10	-1.10751
703166	rs200416766	1.45342e-07	-1.26877e-10	-1.18309	0.000146061	-1.26877e-10	-1.10453	0.000279171	-1.26877e-10	-1.107
703607	rs4690186	2.34584e-05	4.8857	-0.98489	3.15929e-05	-1.75484	-0.880784	6.12405e-05	-1.74564	-0.878372
703641	rs181105311	3.94591e-07	-1.26877e-10	-0.184325	0.000252662	-1.26877e-10	-0.5565	0.000481041	-1.26877e-10	-0.56287
703712	rs4690292	2.04864e-05	4.73191	-0.966568	3.09497e-05	-1.75309	-0.903102	6.02208e-05	-1.74005	-0.90076
703813	rs4690187	2.31771e-05	4.8461	-0.957351	3.11169e-05	-1.75447	-0.896335	6.03833e-05	-1.74407	-0.894036
703929	rs10020614	1.50102e-06	0.425635	0.72609	4.17318e-05	-1.71906	-0.638231	7.85787e-05	-1.73784	-0.636877
703930	rs4690188	1.99969e-05	4.73191	-0.990751	3.19029e-05	-1.75309	-0.872767	6.20923e-05	-1.74005	-0.870155
704602	rs13136122	1.42437e-07	-0.086692	-1.11658	2.96544e-05	-1.65741	-1.04153	5.77798e-05	-1.64325	-1.03894
704926	rs77682547	9.48706e-07	0.692925	-1.78296e-10	0.000230245	-0.649411	-1.78296e-10	0.000395597	-0.758428	-1.78296e-10
705074	rs11734460	2.17878e-05	4.84383	-1.0169	3.29788e-05	-1.75363	-0.839054	6.41386e-05	-1.74112	-0.83666
705608	rs11940788	2.13284e-05	4.84383	-1.03821	3.40568e-05	-1.75363	-0.80689	6.62423e-05	-1.74112	-0.804387
705629	rs150537577	1.52603e-06	0.414412	0.753839	4.22982e-05	-1.72049	-0.623316	7.96821e-05	-1.73883	-0.621943
705720	rs114119746	9.20578e-08	-1.63976	-1.78296e-10	8.03073e-05	-1.70269	-1.78296e-10	0.000155211	-1.69403	-1.78296e-10
705884	rs79839061	1.55758e-06	0.42754	0.761177	4.25374e-05	-1.71882	-0.619356	8.00914e-05	-1.73767	-0.617979
706034	rs73219300	3.01605e-08	-1.69185	-1.06379	0.00011062	-0.527321	-0.855132	0.000206498	-0.561912	-0.846623
706101	rs4690293	2.14981e-05	4.84383	-1.03028	3.36379e-05	-1.75363	-0.819268	6.54247e-05	-1.74112	-0.816807
706390	rs142970000	3.13512e-08	-1.68881	-1.02811	0.0001005	-0.514074	-0.964327	0.000186535	-0.548852	-0.961353
706700	rs35734242	0.97019	12.5437	1.98709	2.62638e-05	-1.66639	-1.15398	4.8203e-05	-1.71109	-1.15231
706740	rs73221103	2.21358e-05	4.88343	-1.04065	3.41982e-05	-1.75419	-0.802191	6.645e-05	-1.74289	-0.799486
707600	rs73221106	2.97776e-08	-1.68727	-1.08115	0.000109634	-0.507425	-0.883985	0.000204522	-0.542297	-0.875851
708051	rs73221107	8.20434e-08	-1.75493	-1.78296e-10	0.000115258	-1.34138	-1.78296e-10	0.000212242	-1.38109	-1.78296e-10
708132	rs77823119	0.000514468	6.98871	-1.78296e-10	0.00730817	2.80819	-1.78296e-10	0.0165062	2.97267	-1.78296e-10
708143	rs73221108	8.20182e-08	-1.75523	-1.78296e-10	0.000117511	-1.32202	-1.78296e-10	0.000216188	-1.36267	-1.78296e-10
708242	rs28743077	5.06648e-05	2.63564	2.03517	6.55841e-05	-1.50095	-0.40427	0.000124593	-1.52299	-0.390772
711376	rs142150656	1.66056e-06	1.25274	-1.78296e-10	0.000346357	-0.241085	-1.78296e-10	0.000721853	-0.157001	-1.78296e-10
712048	rs34910327	8.5916e-05	3.88382	1.31514	0.00011418	-1.11671	-0.23407	0.000212716	-1.15958	-0.219278
712222	rs4076064	1.79921e-07	0.136029	-1.10569	2.76648e-05	-1.70837	-1.06002	5.32615e-05	-1.70618	-1.05743
712650	rs73221109	5.27373e-08	-1.26099	-0.935863	2.38456e-05	-1.75505	-1.16191	4.5941e-05	-1.75013	-1.16133
712833	rs148721651	1.57567e-07	-1.10232	-1.78296e-10	0.000180707	-0.891676	-1.78296e-10	0.000368188	-0.830229	-1.78296e-10
712863	rs12504026	2.40652e-05	4.95085	-1.02451	3.33422e-05	-1.75523	-0.826497	6.44806e-05	-1.74876	-0.8237
712864	rs113663222	1.15975e-06	1.05784	-0.164052	6.81808e-05	-0.895607	-0.970785	0.000145267	-0.798602	-0.96165
713068	rs74282738	1.14132e-06	1.04638	-0.16861	6.76088e-05	-0.901936	-0.97288	0.000143991	-0.805279	-0.96379
713106	rs79047899	1.17626e-06	1.03609	-0.128172	6.92879e-05	-0.907612	-0.942672	0.000147561	-0.811268	-0.933312
713920	rs12374317	2.2169e-05	4.84828	-1.00401	3.23698e-05	-1.75512	-0.856208	6.26579e-05	-1.74762	-0.853508
714019	rs11248035	2.32229e-05	4.91001	-1.01929	3.30876e-05	-1.75524	-0.834157	6.39294e-05	-1.74965	-0.83139
714092	rs62296764	8.51981e-08	-1.71719	-1.78296e-10	7.68253e-05	-1.74702	-1.78296e-10	0.000149263	-1.73311	-1.78296e-10
714215	rs12374324	0.000132299	6.51637	-0.885723	4.10004e-05	-1.35599	-1.01898	7.10199e-05	-1.45706	-1.01881
714367	rs11248036	2.51182e-05	4.97637	-1.0072	3.31446e-05	-1.75469	-0.832984	6.37795e-05	-1.75228	-0.831112
714889	rs116446669	9.50998e-08	-1.60725	-1.78296e-10	9.97022e-05	-1.48637	-1.78296e-10	0.000186547	-1.51014	-1.78296e-10
714936	rs12510790	0.000844715	5.70793	1.77665	4.73893e-05	-1.40273	-0.827426	8.35915e-05	-1.49432	-0.818557
716248	rs10452329	5.17295e-08	-1.63985	-0.5763	5.22937e-05	-1.65313	-0.478549	9.97058e-05	-1.66484	-0.471764
717613	rs78140996	1.24369e-06	1.03609	-0.0724282	7.11932e-05	-0.907612	-0.915545	0.000151724	-0.811268	-0.905494
718125	rs185022393	2.69165e-07	-1.26877e-10	-0.566848	0.000354914	-1.26877e-10	-0.216678	0.000680489	-1.26877e-10	-0.216011
718507	rs187619670	1.14322e-07	-1.42316	-1.78296e-10	8.66431e-05	-1.62676	-1.78296e-10	0.00016954	-1.60573	-1.78296e-10
718590	rs112926042	1.33205e-05	4.30869	-0.973812	3.13843e-05	-1.7469	-0.895344	6.16055e-05	-1.72501	-0.893063
718598	rs191967170	8.81353e-08	-1.6833	-1.78296e-10	9.4529e-05	-1.53965	-1.78296e-10	0.000176279	-1.56675	-1.78296e-10
718868	rs73221113	2.96784e-08	-1.65946	-1.11229	0.000116053	-0.396102	-0.938403	0.000216002	-0.432507	-0.931029
719287	rs9328756	4.91544e-08	-1.64849	-0.618713	5.05256e-05	-1.65152	-0.514556	9.62085e-05	-1.66385	-0.508454
719492	rs187248200	4.26175e-07	-1.26877e-10	-0.107323	0.000620613	-1.26877e-10	0.342154	0.00119013	-1.26877e-10	0.342992
719660	rs4690294	1.55843e-05	4.46677	-0.97492	3.14929e-05	-1.74475	-0.894046	6.18097e-05	-1.723	-0.89176
719663	rs146638819	1.89673e-06	1.38571	-1.78296e-10	0.000322672	-0.311919	-1.78296e-10	0.000557498	-0.415363	-1.78296e-10
719715	rs4690295	1.49988e-05	4.42847	-0.97492	3.15444e-05	-1.74311	-0.894046	6.19842e-05	-1.72018	-0.89176
720306	rs73221115	2.90774e-08	-1.6808	-1.11141	0.000106863	-0.480192	-0.936814	0.000199131	-0.515444	-0.929416
720508	rs7438761	0.000731639	5.89881	1.44206	4.22438e-05	-1.39453	-0.950565	7.52954e-05	-1.47414	-0.943268
720681	rs73221116	2.71595e-08	-1.67732	-1.18313	8.70923e-05	-0.465901	-1.15568	0.000161326	-0.501352	-1.15404
721340	rs73221117	2.91013e-08	-1.67915	-1.11224	0.000107431	-0.473396	-0.938314	0.000200165	-0.508743	-0.930938
721565	rs13116048	1.31022e-07	-1.61345	0.326639	9.21886e-05	-1.29692	-0.267803	0.000180714	-1.29294	-0.248962
721583	rs75670083	1.63176e-07	-1.26877e-10	-1.06734	0.000137594	-1.26877e-10	-1.16424	0.000263779	-1.26877e-10	-1.16371
721626	rs73221118	8.20485e-08	-1.75486	-1.78296e-10	0.000108677	-1.40017	-1.78296e-10	0.000200277	-1.43912	-1.78296e-10
722192	rs187015750	1.47716e-07	-1.26877e-10	-1.16688	0.000163572	-1.26877e-10	-0.9913	0.000312236	-1.26877e-10	-0.995063
722228	rs148297623	9.64634e-08	-1.59301	-1.78296e-10	7.62166e-05	-1.75498	-1.78296e-10	0.000146017	-1.7551	-1.78296e-10
722306	rs73221120	2.91478e-08	-1.67563	-1.11416	0.000108599	-0.45907	-0.941822	0.000202291	-0.494615	-0.934498
722598	rs73221121	0.000147372	6.6444	-0.905862	4.50238e-05	-1.27731	-1.00405	7.78892e-05	-1.37946	-1.00408
723468	rs114047292	1.3246e-07	-1.27589	-1.78296e-10	7.66112e-05	-1.74981	-1.78296e-10	0.000148121	-1.7408	-1.78296e-10
723665	rs78838194	2.62728e-06	0.84464	0.86689	4.98737e-05	-1.63208	-0.54698	9.20481e-05	-1.6707	-0.545812
723882	rs4317149	0.000817815	6.10715	1.34506	4.30225e-05	-1.34821	-0.978625	7.6241e-05	-1.43308	-0.971847
724061	rs11735280	1.40138e-05	4.33431	-0.948686	3.09125e-05	-1.73728	-0.920114	6.0966e-05	-1.71066	-0.917843
724569	rs78196820	6.70905e-07	0.58413	-0.237677	5.15218e-05	-1.14349	-1.00306	0.000107643	-1.0654	-0.994604
724884	rs11553326	2.90804e-08	-1.66476	-1.12735	0.000109603	-0.425215	-0.966475	0.000205003	-0.456272	-0.959524
725109	rs56121601	3.01959e-08	-1.67231	-1.08216	0.000109152	-0.506254	-0.889558	0.000205282	-0.532641	-0.881797
725304	rs114480470	2.77801e-07	-0.535268	-1.78296e-10	8.51809e-05	-1.64378	-1.78296e-10	0.000156185	-1.68778	-1.78296e-10
726202	rs73221123	2.86185e-08	-1.65071	-1.15741	0.00010953	-0.363663	-1.02869	0.000203472	-0.400502	-1.02279
726322	rs10034650	4.32105e-08	-1.67494	-0.721152	4.66722e-05	-1.62172	-0.623684	8.87254e-05	-1.63577	-0.617509
726725	rs74764949	6.8807e-07	0.630661	-0.258944	5.22982e-05	-1.12389	-1.0077	0.000109935	-1.04038	-0.998553
726956	rs73221124	1.80798e-05	4.58225	-0.94187	3.02321e-05	-1.74894	-0.930716	5.91182e-05	-1.73075	-0.928538
727153	rs34434107	4.32487e-08	-1.67898	-0.716225	4.71766e-05	-1.61639	-0.618267	8.96614e-05	-1.63072	-0.612063
727695	rs73221126	2.92153e-08	-1.65648	-1.131	0.00011331	-0.384913	-0.973516	0.000210751	-0.421468	-0.966677
727939	rs73221127	2.90021e-08	-1.67825	-1.11656	0.000106979	-0.46971	-0.946212	0.00019929	-0.505108	-0.938953
728111	rs73221128	2.87595e-08	-1.6677	-1.13551	0.000107616	-0.427637	-0.982352	0.000200248	-0.463614	-0.975654
729066	rs7672212	5.02893e-08	-1.26301	-0.981374	2.35485e-05	-1.75455	-1.17494	4.54232e-05	-1.74827	-1.17453
729104	rs13142139	0.000167335	4.94884	0.916744	4.63277e-05	-1.26547	-0.987342	8.42307e-05	-1.3249	-0.980358
729219	rs142530150	2.875e-08	-1.67469	-1.12884	0.000106052	-0.455299	-0.969329	0.000197453	-0.490897	-0.962424
729290	rs7672618	4.37451e-08	-1.68676	-0.697039	4.8713e-05	-1.60541	-0.597202	9.25389e-05	-1.62031	-0.590884
729603	rs73221129	0.000818432	7.60306	-0.15009	2.53629e-05	-1.70652	-1.14875	4.75025e-05	-1.72748	-1.15056
729655	rs79713586	2.96672e-06	1.05331	0.779731	4.81102e-05	-1.60444	-0.610617	8.85091e-05	-1.64736	-0.608357
729741	rs139429587	9.02599e-08	-1.65948	-1.78296e-10	0.000104792	-1.43658	-1.78296e-10	0.000186567	-1.51003	-1.78296e-10
729834	rs10008911	4.97417e-08	-1.26885	-0.986479	2.35248e-05	-1.75431	-1.17619	4.53981e-05	-1.74755	-1.1758
729984	rs79832740	6.85974e-07	0.630802	-0.262136	5.51109e-05	-1.0701	-1.00911	0.000115568	-0.988971	-0.999991
730139	rs13110907	4.97417e-08	-1.26885	-0.986479	2.35248e-05	-1.75431	-1.17619	4.53981e-05	-1.74755	-1.1758
731125	rs149278327	1.07249e-07	-1.48702	-1.78296e-10	7.69939e-05	-1.74483	-1.78296e-10	0.000146024	-1.75505	-1.78296e-10
731512	rs73221131	2.84647e-08	-1.67264	-1.14087	0.00010349	-0.455941	-0.993134	0.000193558	-0.486635	-0.986612
731603	rs77221077	6.5886e-07	0.607109	-0.278772	5.5346e-05	-1.05403	-1.02092	0.000115742	-0.974579	-1.01288
731895	rs78528162	6.42629e-07	0.590129	-0.286736	5.34217e-05	-1.09181	-1.01852	0.000111752	-1.01194	-1.0106
731905	rs73221135	2.84327e-08	-1.67264	-1.14199	0.000103253	-0.455941	-0.995431	0.000193106	-0.486635	-0.988948
732194	rs74682712	1.4468e-07	-1.26877e-10	-1.18765	0.000183513	-1.26877e-10	-0.876271	0.000352334	-1.26877e-10	-0.874243
732261	rs4690296	4.70174e-08	-1.30257	-1.00909	2.34794e-05	-1.75134	-1.18109	4.54365e-05	-1.74171	-1.1808
732278	rs73221137	2.82365e-08	-1.68069	-1.14087	0.000101059	-0.479717	-0.993134	0.000188149	-0.514977	-0.986612
732299	rs4690297	4.57596e-08	-1.32603	-1.01274	2.35224e-05	-1.74882	-1.18178	4.56058e-05	-1.73729	-1.1815
732315	rs142452608	1.7555e-07	-0.994249	-1.78296e-10	7.63956e-05	-1.75263	-1.78296e-10	0.000146383	-1.7526	-1.78296e-10
732402	rs59454315	1.9131e-07	-1.26877e-10	-0.908278	0.00044021	-1.26877e-10	-0.00130239	0.000842732	-1.26877e-10	-0.00217351
732772	rs150018983	6.45674e-07	0.308121	-1.78296e-10	0.00262329	1.78363	-1.78296e-10	0.00652329	2.04431	-1.78296e-10
732899	rs4690189	6.93422e-05	5.81826	-0.833627	3.50234e-05	-1.47741	-1.05513	6.15976e-05	-1.56308	-1.05512
733045	rs11723111	6.92105e-05	4.01772	0.965018	3.97904e-05	-1.43364	-0.971292	7.27446e-05	-1.4872	-0.964664
733140	rs73221138	2.25497e-07	-0.309777	-0.434089	4.04168e-05	-1.70889	-0.680421	7.46736e-05	-1.74492	-0.680775
733221	rs10004172	5.74129e-05	5.62948	-0.833627	3.38122e-05	-1.51261	-1.05513	5.98328e-05	-1.59215	-1.05512
733334	rs13133410	0.00011721	4.54453	0.965018	4.36921e-05	-1.3401	-0.971292	7.92241e-05	-1.40188	-0.964664
733498	rs78036858	8.23927e-07	0.827946	-0.276038	8.65296e-05	-0.608321	-1.01975	0.000180376	-0.532096	-1.01168
733630	rs77052907	6.53716e-08	-0.794395	-1.18769	0.000201054	0.249415	-1.0344	0.000436516	0.372697	-1.0327
733733	rs78900947	5.68679e-07	0.512697	-0.331554	5.0038e-05	-1.13269	-1.04308	0.000104374	-1.05525	-1.03559
734351	rs11729193	5.98305e-08	-1.69929	-0.371368	4.06361e-05	-1.74546	-0.638434	7.93564e-05	-1.73702	-0.627852
734603	rs11248037	0.000120532	4.50795	1.02955	4.39209e-05	-1.34945	-0.956717	7.97351e-05	-1.4105	-0.949611
734677	rs747504	2.05212e-05	4.33881	-0.571773	2.51256e-05	-1.72886	-1.1358	4.76917e-05	-1.7369	-1.13717
734893	rs143430212	3.2866e-07	-1.26877e-10	-0.367151	0.000428388	-1.26877e-10	-0.0285256	0.000821739	-1.26877e-10	-0.0273997
735149	rs117180151	5.53115e-07	-1.26877e-10	0.153392	0.00120061	-1.26877e-10	1.00203	0.00233341	-1.26877e-10	1.01626
735150	rs4234853	7.9688e-05	5.93013	-0.806431	3.53626e-05	-1.45194	-1.07096	6.18877e-05	-1.54255	-1.07095
735486	rs111652071	6.05635e-07	0.571496	-0.327392	5.17012e-05	-1.10171	-1.04137	0.000108048	-1.02242	-1.03383
735751	rs17777946	2.79757e-08	-1.69029	-1.14054	9.7086e-05	-0.520488	-0.992469	0.000180858	-0.555176	-0.985937
735874	rs183837574	2.82007e-07	-0.520243	-1.78296e-10	0.000185136	-0.867466	-1.78296e-10	0.000436922	-0.659068	-1.78296e-10
735974	rs12505220	8.33075e-05	5.97093	-0.802808	3.5581e-05	-1.44379	-1.07295	6.2188e-05	-1.53572	-1.07294
736054	rs12502944	8.03015e-05	5.93013	-0.798762	3.52149e-05	-1.45194	-1.07514	6.16293e-05	-1.54255	-1.07514
736485	rs55990625	3.94515e-05	5.2189	-0.798243	3.2752e-05	-1.52447	-1.07512	5.76695e-05	-1.60896	-1.07513
736626	rs12643640	0.000135314	4.50795	1.14523	4.56426e-05	-1.34945	-0.918265	8.29066e-05	-1.4105	-0.910606
737170	rs2306243	7.6382e-07	-1.26877e-10	0.476159	0.000356253	-1.26877e-10	-0.212913	0.000689774	-1.26877e-10	-0.202459
737596	rs2279174	4.3074e-08	-1.35436	-1.04489	2.36049e-05	-1.74481	-1.18229	4.58724e-05	-1.73091	-1.18205
738243	rs115663287	8.87455e-08	-1.6764	-1.78296e-10	8.68429e-05	-1.62445	-1.78296e-10	0.000166086	-1.62632	-1.78296e-10
738275	rs56187241	2.88316e-08	-1.65056	-1.15014	0.000107911	-0.372249	-1.035	0.00020151	-0.403922	-1.02906
741588	rs74218125	4.68585e-07	0.415445	-0.427901	4.58066e-05	-1.18314	-1.08099	9.51519e-05	-1.10881	-1.07454
741742	rs7376288	4.7479e-08	-1.67968	-0.62221	5.24664e-05	-1.62128	-0.507098	9.97166e-05	-1.63656	-0.499929
742078	rs56118250	3.00632e-08	-1.63387	-1.125	0.000123144	-0.313208	-0.961995	0.000230049	-0.345554	-0.954975
742428	rs35645043	9.05174e-08	-1.65663	-1.78296e-10	7.83677e-05	-1.72714	-1.78296e-10	0.00015538	-1.69295	-1.78296e-10
742465	rs4690190	4.30364e-08	-1.36521	-1.03492	2.36976e-05	-1.74298	-1.1802	4.60973e-05	-1.72815	-1.17992
742572	rs4690301	0.000212376	5.06409	1.03985	4.99313e-05	-1.23088	-0.947027	9.03432e-05	-1.29543	-0.939781
742591	rs10213001	3.10358e-08	-1.59341	-1.13363	0.000126885	-0.266629	-0.978641	0.00023765	-0.296142	-0.971883
742592	rs10213196	3.05384e-08	-1.60956	-1.13363	0.000120713	-0.316496	-0.978641	0.000226203	-0.345509	-0.971883
742705	rs4690191	0.000204615	5.02608	1.04063	4.94155e-05	-1.24138	-0.94691	8.94561e-05	-1.30526	-0.939818
742909	rs78564282	5.0264e-07	0.511922	-0.454221	4.76912e-05	-1.1331	-1.09071	9.93435e-05	-1.05568	-1.08456
743125	rs7376403	1.74679e-07	0.107276	-1.1065	2.77579e-05	-1.69745	-1.06758	5.37528e-05	-1.68949	-1.06494
743406	rs111386626	1.20459e-06	0.541483	0.390236	8.53345e-05	-1.11757	-0.524408	0.000179574	-1.03922	-0.509015
743519	rs7377200	5.01359e-08	-1.6628	-0.584631	5.36231e-05	-1.64177	-0.464807	0.000102062	-1.65579	-0.457445
743670	rs4690192	0.000203331	6.84195	-0.781533	4.17676e-05	-1.26777	-1.08866	7.17302e-05	-1.37726	-1.08866
743826	rs73221200	0.000230571	6.96767	-0.781533	4.30518e-05	-1.23749	-1.08866	7.36728e-05	-1.35053	-1.08866
744098	rs9332466	0.000203972	4.99162	1.07194	4.94695e-05	-1.25084	-0.936364	8.9642e-05	-1.3141	-0.928896
744190	rs62294060	4.33329e-08	-1.3598	-1.03346	2.36832e-05	-1.74391	-1.17988	4.6048e-05	-1.72955	-1.17959
744233	rs6845891	0.000239764	7.00688	-0.781646	4.34832e-05	-1.2279	-1.08828	7.43367e-05	-1.34205	-1.08817
744538	rs17721766	2.87797e-08	-1.6764	-1.1261	0.000105879	-0.462171	-0.964091	0.000197166	-0.497674	-0.957103
744972	rs1531583	3.09686e-08	-1.60878	-1.12042	0.000135039	-0.229619	-0.953372	0.00025207	-0.262894	-0.94622
745053	rs17164964	0.000190229	6.77374	-0.779929	4.14289e-05	-1.27294	-1.09164	7.13302e-05	-1.38024	-1.09127
745445	rs1531584	0.000707948	5.40681	1.90114	8.10527e-05	-1.1447	-0.548755	0.000146459	-1.21549	-0.536586
745971	rs899389	0.000347239	5.24515	1.35044	5.72392e-05	-1.17981	-0.8615	0.000103374	-1.24753	-0.852933
746562	rs17721913	2.65012e-08	-1.71908	-1.16591	5.13095e-05	-1.08177	-1.06891	8.05601e-05	-1.28026	-1.06956
746605	rs17721944	1.30611e-07	-1.28995	-1.78296e-10	7.94529e-05	-1.71339	-1.78296e-10	0.000149545	-1.73123	-1.78296e-10
747417	rs145173133	1.58575e-07	-1.26877e-10	-1.09595	0.000252616	-1.26877e-10	-0.556685	0.000482893	-1.26877e-10	-0.559028
747592	rs4690193	1.75652e-05	4.6259	-1.0144	0.00015517	0.105837	-1.14987	0.000353993	0.283189	-1.15273
747810	rs17164972	2.7747e-07	0.477527	-1.01399	9.03626e-05	-0.729516	-0.855208	0.000227303	-0.459393	-0.853148
747852	rs117799606	2.03308e-07	-1.26877e-10	-0.847453	0.000207293	-1.26877e-10	-0.754422	0.000398935	-1.26877e-10	-0.750024
748124	rs142971131	1.09674e-07	-1.46466	-1.78296e-10	0.000169611	-0.955045	-1.78296e-10	0.000334808	-0.925266	-1.78296e-10
748447	rs4690304	1.32334e-07	-0.586112	-0.690732	4.75989e-05	-1.17185	-1.0539	9.58193e-05	-1.12281	-1.05355
748451	rs4690305	9.7674e-08	-1.13701	-0.443527	7.74857e-05	-0.795862	-0.942599	0.000154994	-0.754128	-0.94131
748972	rs74968206	1.77612e-07	-1.26877e-10	-0.982573	0.000137293	-1.26877e-10	-1.16644	0.000263802	-1.26877e-10	-1.16362
749620	rs77937203	5.79621e-05	4.80537	-1.78296e-10	0.00401655	2.20962	-1.78296e-10	0.0175629	3.03472	-1.78296e-10
749863	rs2335171	0.000588203	4.23304	2.88961	0.000153461	-1.38628	0.331178	0.000284871	-1.43957	0.352788
749945	rs138271862	3.00026e-08	-1.75009	-1.0108	6.56777e-05	-1.14307	-0.760722	0.000120656	-1.19306	-0.752821
750189	rs11733812	1.34104e-06	0.473734	0.565297	0.000135898	-1.63718	0.460531	0.000258523	-1.64524	0.461399
750212	rs6599374	0.001766	5.46982	2.75223	0.000145795	-1.35414	0.247789	0.000275967	-1.38734	0.2688
750296	rs62294061	4.78147e-08	-1.23348	-1.06136	2.39756e-05	-1.75523	-1.15629	4.61096e-05	-1.75205	-1.15575
750492	rs34959417	8.88188e-08	-0.7245	-0.951075	2.88571e-05	-1.54432	-1.18188	5.28367e-05	-1.58993	-1.18168
750663	rs62294063	4.7398e-08	-1.25384	-1.04976	2.39829e-05	-1.75523	-1.15599	4.61489e-05	-1.75143	-1.15552
751173	rs36031899	3.8611e-08	-1.4103	-1.09833	3.0016e-05	-1.54754	-1.13928	5.66231e-05	-1.56418	-1.13822
751260	rs73222803	1.29344e-06	0.698308	0.304581	0.000139728	-0.519939	-0.628915	0.000306401	-0.398303	-0.615624
751282	rs56148616	3.87382e-08	-1.32909	-1.17626	2.93307e-05	-1.75506	-0.954854	5.64448e-05	-1.75503	-0.950531
751388	rs34703682	3.80427e-08	-1.40736	-1.11611	3.04204e-05	-1.54954	-1.1239	5.73817e-05	-1.56636	-1.12273
752132	rs73058469	4.07078e-08	-1.34604	-1.10972	2.35531e-05	-1.74899	-1.18031	4.57371e-05	-1.73589	-1.18002
753788	rs57297500	4.10344e-08	-1.39995	-1.04781	2.4297e-05	-1.74019	-1.15802	4.74282e-05	-1.72185	-1.15776
753807	rs6823876	0.000402181	3.55186	3.19062	0.000169332	-1.50255	0.545856	0.000326772	-1.51849	0.568927
753815	rs73222805	3.06432e-08	-1.74393	-0.995836	6.12267e-05	-1.19597	-0.777997	0.000112751	-1.2437	-0.769936
753840	rs73222806	3.02939e-08	-1.75505	-0.996176	7.08881e-05	-1.04896	-0.778495	0.000129756	-1.10273	-0.770438
753944	rs4690281	0.00345075	7.52869	1.36324	0.000183207	-0.0183671	-0.859573	0.000321654	-0.113169	-0.852176
754401	rs73222807	1.16216e-06	0.538759	0.357106	0.000128971	-0.632369	-0.596596	0.000281357	-0.516269	-0.582929
754484	rs4690282	2.97882e-05	4.48643	-0.346733	5.432e-05	-0.916743	-1.17692	9.29635e-05	-1.02977	-1.17685
754675	rs75811058	2.67385e-07	-0.573486	-1.78296e-10	7.62279e-05	-1.75483	-1.78296e-10	0.000146386	-1.75257	-1.78296e-10
755025	rs2242233	3.34773e-05	4.48643	-0.229977	5.54642e-05	-0.916743	-1.15607	9.49369e-05	-1.02977	-1.15584
755129	rs2242234	1.27589e-06	0.595375	0.393848	0.000137292	-0.592655	-0.573786	0.000300184	-0.474569	-0.559859
755210	rs2242235	4.0186e-08	-1.37376	-1.0949	2.37223e-05	-1.74502	-1.17712	4.61818e-05	-1.72927	-1.17697
755496	rs13130034	1.93456e-07	-0.897125	-1.78296e-10	7.62419e-05	-1.75464	-1.78296e-10	0.000146431	-1.75227	-1.78296e-10
755746	rs6821861	7.8454e-08	-0.615995	-1.18367	3.6366e-05	-1.75251	-0.742412	7.00192e-05	-1.75379	-0.736265
755749	rs4690307	3.11949e-05	4.41578	-0.229944	5.39199e-05	-0.94251	-1.15854	9.24603e-05	-1.05372	-1.15832
755861	rs73222810	3.13094e-08	-1.74359	-0.974667	9.10797e-05	-0.829499	-0.747321	0.000165446	-0.891213	-0.738964
756045	rs28497436	2.03012e-07	0.217873	-1.06678	3.21285e-05	-1.4808	-1.13801	5.78788e-05	-1.54326	-1.13721
756141	rs4690308	1.86038e-06	0.909073	0.457291	6.60499e-05	-1.36686	-0.531282	0.000131963	-1.33793	-0.51837
756269	rs73222811	1.42404e-06	0.687699	0.411377	0.000148153	-0.527463	-0.562846	0.000325004	-0.40619	-0.548797
756271	rs4234854	1.86777e-07	0.243118	-1.17538	3.0879e-05	-1.7506	-0.907882	5.91382e-05	-1.75487	-0.904079
756377	rs4690309	2.03727e-06	0.980665	0.476528	6.87318e-05	-1.33923	-0.519109	0.000137474	-1.30931	-0.506078
756502	rs116669798	1.01254e-07	-1.54454	-1.78296e-10	7.6569e-05	-1.75036	-1.78296e-10	0.00014642	-1.75234	-1.78296e-10
756686	rs6838241	1.72242e-07	0.154593	-1.16786	2.98775e-05	-1.75293	-0.938517	5.73203e-05	-1.75524	-0.934928
756713	rs150203285	1.55876e-07	-1.11312	-1.78296e-10	8.35181e-05	-1.66349	-1.78296e-10	0.000154838	-1.69644	-1.78296e-10
756868	rs116903643	1.47631e-07	-1.26877e-10	-1.16746	0.000161641	-1.26877e-10	-1.00318	0.000308827	-1.26877e-10	-1.00604
756986	rs13138362	8.25502e-08	-0.580672	-1.1681	3.91802e-05	-1.38005	-1.04033	7.25255e-05	-1.41653	-1.03836
757138	rs77886012	2.33405e-07	-0.7094	-1.78296e-10	7.95572e-05	-1.71208	-1.78296e-10	0.000148713	-1.73681	-1.78296e-10
757187	rs13127293	8.22877e-08	-0.580672	-1.17128	3.95445e-05	-1.38005	-1.03107	7.32042e-05	-1.41653	-1.02904
757598	rs62294074	4.05925e-08	-1.35706	-1.10153	2.36114e-05	-1.74754	-1.17928	4.58913e-05	-1.7334	-1.17915
757639	rs55700741	1.28243e-06	0.595375	0.398965	0.000137731	-0.592655	-0.570596	0.000301153	-0.474569	-0.556634
757758	rs28624826	1.88391e-07	-0.883289	-0.0403635	4.07046e-05	-1.73199	-0.650228	7.9814e-05	-1.70925	-0.649874
757921	rs75724417	2.87797e-08	-1.74077	-1.06173	7.5679e-05	-0.870336	-0.891718	0.00013719	-0.931571	-0.885882
757944	rs35333201	1.90744e-07	0.167138	-1.07838	3.29077e-05	-1.46475	-1.1301	5.92638e-05	-1.52759	-1.12923
758000	rs899391	2.80277e-05	4.30875	-0.229977	5.20096e-05	-0.981053	-1.15607	8.94325e-05	-1.0895	-1.15584
758221	rs899392	2.42879e-06	1.10733	0.525644	7.20803e-05	-1.32293	-0.487847	0.000144692	-1.2897	-0.474517
758354	rs11935678	8.06204e-08	-0.60114	-1.17128	4.01756e-05	-1.36422	-1.03107	7.40076e-05	-1.40561	-1.02904
758358	rs11931963	8.06204e-08	-0.60114	-1.17128	4.01756e-05	-1.36422	-1.03107	7.40076e-05	-1.40561	-1.02904
758366	rs899393	2.67557e-05	4.25666	-0.224331	5.28129e-05	-0.96676	-1.15504	9.02314e-05	-1.08164	-1.15481
758444	rs3755966	1.45539e-07	-1.21652	0.0347958	3.62208e-05	-1.70143	-0.797494	6.92434e-05	-1.70494	-0.796253
758524	rs4690310	2.61434e-05	4.23915	-0.229977	5.07388e-05	-1.00579	-1.15607	8.74055e-05	-1.11242	-1.15584
759335	rs6858101	2.54952e-06	1.10733	0.574158	7.51644e-05	-1.32293	-0.44595	0.000150968	-1.2897	-0.432058
759374	rs6815857	2.09104e-06	0.681587	0.801658	0.000398077	-0.6412	0.539291	0.000732196	-0.688681	0.545906
759401	rs6848678	1.53744e-07	-1.26877e-10	-1.12688	0.000168776	-1.26877e-10	-0.959981	0.000324234	-1.26877e-10	-0.957357
759406	rs12642051	1.55634e-07	-0.929289	-0.18538	3.72208e-05	-1.72375	-0.747939	7.32066e-05	-1.69792	-0.747619
759449	rs12644402	1.51313e-07	-0.957441	-0.18538	3.74369e-05	-1.71796	-0.747939	7.37743e-05	-1.69019	-0.747619
759463	rs62294076	3.89111e-08	-1.38959	-1.11131	2.36694e-05	-1.74223	-1.18214	4.61485e-05	-1.72493	-1.18203
759576	rs62294077	3.31849e-08	-1.55622	-1.10386	2.55367e-05	-1.66818	-1.18025	5.09479e-05	-1.62769	-1.18033
759640	rs6829951	7.38339e-08	-0.681104	-1.17925	3.75841e-05	-1.7548	-0.707175	7.24542e-05	-1.75513	-0.700738
759709	rs6810428	0.000161087	4.9092	0.918332	0.000150443	-0.206833	-0.868136	0.000287919	-0.215193	-0.86095
759721	rs62294078	3.85229e-08	-1.41736	-1.09356	2.38947e-05	-1.73823	-1.17667	4.66478e-05	-1.71969	-1.17651
759733	rs6816483	3.00488e-06	1.25941	0.586406	7.93591e-05	-1.26262	-0.45195	0.000159673	-1.22719	-0.438505
759872	rs73058482	3.82754e-08	-1.40162	-1.11575	2.36503e-05	-1.74155	-1.18363	4.60946e-05	-1.72456	-1.18357
759883	rs74505207	3.6547e-07	-0.260988	-1.78296e-10	9.72124e-05	-1.51166	-1.78296e-10	0.000189101	-1.49654	-1.78296e-10
760175	rs62294079	3.98822e-08	-1.39479	-1.08146	2.3928e-05	-1.74123	-1.17228	4.66805e-05	-1.72341	-1.17209
760258	rs7336	6.43546e-08	-0.823691	-1.17407	3.49999e-05	-1.51129	-1.02192	6.52661e-05	-1.54051	-1.01983
760525	rs77658869	2.35414e-06	-1.26877e-10	1.60176	0.00112297	-1.26877e-10	0.935177	0.00217563	-1.26877e-10	0.94625
760696	rs115135810	1.48451e-07	-1.16192	-1.78296e-10	8.69735e-05	-1.62295	-1.78296e-10	0.000159826	-1.66474	-1.78296e-10
760819	rs4690194	2.23667e-05	4.10121	-0.248053	4.82497e-05	-1.05405	-1.15812	8.34216e-05	-1.15705	-1.15786
760888	rs114282746	1.73904e-07	-1.00367	-1.78296e-10	0.00052598	0.17671	-1.78296e-10	0.00105196	0.219589	-1.78296e-10
761026	rs58212655	3.98327e-08	-1.40213	-1.07536	2.41411e-05	-1.73755	-1.16709	4.71819e-05	-1.71806	-1.16675
761371	rs57003523	8.38913e-08	-0.559284	-1.17337	3.60017e-05	-1.48064	-1.02434	6.75005e-05	-1.50442	-1.02227
761661	rs62294081	3.91717e-08	-1.41275	-1.08146	2.41219e-05	-1.73507	-1.17036	4.71901e-05	-1.7145	-1.17014
761850	rs1894	6.48284e-08	-0.805498	-1.18493	3.56835e-05	-1.75392	-0.759949	6.88796e-05	-1.75259	-0.753875
761932	rs62294082	8.25907e-08	-1.74828	-1.78296e-10	8.2341e-05	-1.67769	-1.78296e-10	0.000163885	-1.63966	-1.78296e-10
762285	rs17164985	1.38823e-06	0.694419	0.379189	0.000134998	-0.60039	-0.582906	0.000297024	-0.475926	-0.569083
762963	rs1026740	2.83179e-05	2.24713	1.84194	0.000148816	-1.43008	0.344237	0.000286111	-1.45171	0.369266
763077	rs1044147	1.4412e-06	0.706688	0.404368	0.00013829	-0.591961	-0.567243	0.000304467	-0.467055	-0.553205
763229	rs1811560	3.93382e-08	-1.41776	-1.07222	2.41804e-05	-1.73383	-1.16918	4.73421e-05	-1.71275	-1.16867
763407	rs1026741	4.43796e-08	-1.49128	-0.878112	2.73836e-05	-1.70967	-1.06894	5.40635e-05	-1.68055	-1.06811
763630	rs1044180	1.50038e-06	0.802232	0.349068	0.000140727	-0.526001	-0.615735	0.000310613	-0.397692	-0.602582
764753	rs112744673	1.30979e-06	0.635971	0.379481	0.000129723	-0.640411	-0.582743	0.000284825	-0.518067	-0.56888
764800	rs75203223	1.2648e-06	0.601015	0.379481	0.000126669	-0.664238	-0.582743	0.000277763	-0.543175	-0.56888
765111	rs6828898	1.37429e-07	-1.07829	-0.160782	3.98006e-05	-1.6858	-0.718869	7.91362e-05	-1.64931	-0.718342
765545	rs62294083	3.86849e-08	-1.43256	-1.07417	2.43197e-05	-1.7299	-1.16737	4.7674e-05	-1.70728	-1.16716
765656	rs56199932	1.30979e-06	0.635971	0.379481	0.000129723	-0.640411	-0.582743	0.000284825	-0.518067	-0.56888
766589	rs149429165	1.45382e-07	-1.26877e-10	-1.18281	0.000161018	-1.26877e-10	-1.00704	0.000309279	-1.26877e-10	-1.00458
766590	rs114504210	1.06622e-07	-1.49288	-1.78296e-10	7.95671e-05	-1.71195	-1.78296e-10	0.00014982	-1.72939	-1.78296e-10
766838	rs936552	2.41469e-06	1.20741	0.419742	6.96291e-05	-1.28351	-0.561863	0.000139824	-1.24883	-0.549614
766845	rs11729987	2.07536e-05	4.02927	-0.250965	4.69456e-05	-1.0788	-1.16077	8.13159e-05	-1.17989	-1.16059
767035	rs73222824	1.33357e-06	0.648087	0.385356	0.00013128	-0.632133	-0.57909	0.000288383	-0.509347	-0.565186
767202	rs62294121	4.03435e-08	-1.39186	-1.07289	2.40942e-05	-1.73976	-1.16682	4.70361e-05	-1.72129	-1.16661
767319	rs192167543	1.58759e-07	-1.26877e-10	-1.09479	0.000136483	-1.26877e-10	-1.17235	0.000261702	-1.26877e-10	-1.17162
767524	rs6818983	6.28938e-08	-0.841036	-1.17969	3.75727e-05	-1.75177	-0.710511	7.25902e-05	-1.7499	-0.704097
767616	rs6834724	6.28938e-08	-0.841036	-1.17969	3.75727e-05	-1.75177	-0.710511	7.25902e-05	-1.7499	-0.704097
768283	rs572043666	2.16498e-07	-1.26877e-10	-0.784592	0.000241252	-1.26877e-10	-0.602712	0.000462162	-1.26877e-10	-0.602907
768292	rs7696341	6.88416e-08	-0.754932	-1.17543	3.6453e-05	-1.4755	-1.01703	6.78327e-05	-1.50687	-1.01491
768414	rs7377314	0.000252019	3.18714	3.08794	0.000152898	-1.60513	0.546345	0.000296753	-1.61587	0.569953
768441	rs7683551	1.51105e-07	-0.0951736	-1.04903	2.93332e-05	-1.56084	-1.14899	5.34712e-05	-1.61155	-1.14813
768647	rs73058497	4.00375e-08	-1.40771	-1.06464	2.43073e-05	-1.73627	-1.16151	4.75355e-05	-1.71622	-1.16113
768782	rs148193329	9.92723e-08	-1.56431	-1.78296e-10	7.64634e-05	-1.75174	-1.78296e-10	0.000146212	-1.75376	-1.78296e-10
768808	rs140633095	6.52126e-08	-1.40227	-0.58225	4.29582e-05	-1.14074	-1.18758	6.94577e-05	-1.31052	-1.18758
768848	rs4690312	6.33992e-08	-1.42602	-0.586705	4.61849e-05	-1.06839	-1.18751	7.25852e-05	-1.26656	-1.18751
768977	rs113267202	9.55831e-08	-1.60218	-1.78296e-10	0.000116834	-1.3278	-1.78296e-10	0.000207737	-1.40255	-1.78296e-10
768978	rs73058499	3.97871e-08	-1.41531	-1.06332	2.44509e-05	-1.73099	-1.16089	4.79654e-05	-1.70783	-1.16051
769259	rs73222827	2.97583e-08	-1.74492	-1.02414	8.33415e-05	-0.841742	-0.823866	0.000151317	-0.903039	-0.816408
769597	rs6848474	6.33398e-08	-0.835466	-1.17819	3.76656e-05	-1.75023	-0.709573	7.28658e-05	-1.74808	-0.702126
770065	rs77209954	1.17904e-07	-1.09723	-0.295072	3.72085e-05	-1.67956	-0.792457	7.40914e-05	-1.64163	-0.791893
770353	rs71604324	1.66193e-07	-1.04902	-1.78296e-10	7.63315e-05	-1.75347	-1.78296e-10	0.000148099	-1.74094	-1.78296e-10
770508	rs11248040	1.30152e-05	3.59196	-0.280264	4.17247e-05	-1.19069	-1.16677	7.3253e-05	-1.27832	-1.16658
771053	rs11934187	6.68212e-08	-0.77847	-1.18168	3.71467e-05	-1.48512	-0.98856	6.89928e-05	-1.51855	-0.986272
771096	rs75014120	4.1937e-08	-1.3541	-1.07191	2.40131e-05	-1.74643	-1.16353	4.67053e-05	-1.73162	-1.16335
771587	rs6819857	1.48321e-07	-0.114275	-1.04852	2.90995e-05	-1.56734	-1.15049	5.30965e-05	-1.61713	-1.14958
771642	rs55715360	1.25278e-06	0.578257	0.392688	0.000125744	-0.679706	-0.574599	0.000275447	-0.559481	-0.560948
771759	rs7682244	1.78477e-05	3.89338	-0.265923	4.49194e-05	-1.11914	-1.16454	7.79368e-05	-1.21858	-1.16434
772566	rs34263120	6.18587e-08	-0.864944	-1.17238	3.95038e-05	-1.75012	-0.662033	7.63726e-05	-1.7479	-0.655302
772667	rs62294124	4.1406e-08	-1.36482	-1.07393	2.40312e-05	-1.74475	-1.16445	4.6788e-05	-1.72892	-1.16427
772696	rs73222831	3.2552e-08	-1.7413	-0.93804	9.78433e-05	-0.80989	-0.695297	0.0001777	-0.872266	-0.686462
772844	rs150842342	1.48304e-07	-1.26877e-10	-1.16291	0.000139048	-1.26877e-10	-1.15373	0.000266321	-1.26877e-10	-1.15412
773025	rs73222832	8.24609e-08	-1.74985	-1.78296e-10	0.000180153	-0.89475	-1.78296e-10	0.000325256	-0.954211	-1.78296e-10
773050	rs11936723	6.60227e-08	-0.789639	-1.18254	3.70177e-05	-1.49371	-0.983447	6.8971e-05	-1.52401	-0.98113
773092	rs75422798	1.22212e-07	-1.1037	-0.252721	3.72882e-05	-1.67735	-0.792532	7.42792e-05	-1.63892	-0.792071
773259	rs117380159	1.92721e-07	-1.26877e-10	-0.900931	0.00014622	-1.26877e-10	-1.10344	0.000280928	-1.26877e-10	-1.10073
773279	rs79470242	8.8279e-08	-1.68167	-1.78296e-10	8.53666e-05	-1.6416	-1.78296e-10	0.000167514	-1.61775	-1.78296e-10
773523	rs147200445	8.42516e-08	-1.72837	-1.78296e-10	7.62349e-05	-1.75474	-1.78296e-10	0.000146477	-1.75196	-1.78296e-10
774574	rs6840352	6.11711e-08	-0.873365	-1.17513	3.47689e-05	-1.52909	-1.01074	6.4956e-05	-1.55645	-1.00866
774617	rs6811804	6.73063e-08	-1.0592	-0.893717	7.02024e-05	-1.20339	-0.633783	0.00012983	-1.24818	-0.624416
775418	rs34649712	1.55169e-07	-1.11766	-1.78296e-10	7.68366e-05	-1.74687	-1.78296e-10	0.000146925	-1.7489	-1.78296e-10
775498	rs62294125	3.91946e-08	-1.5156	-0.978036	2.60165e-05	-1.70996	-1.11986	5.14383e-05	-1.67908	-1.11936
775517	rs182277911	1.79979e-06	1.33325	-1.78296e-10	0.000263182	-0.515708	-1.78296e-10	0.000457823	-0.612339	-1.78296e-10
775894	rs10471237	6.35966e-08	-1.10856	-0.901053	5.71758e-05	-1.25647	-0.785958	0.000106468	-1.29563	-0.775349
775919	rs56074082	3.15503e-08	-1.74337	-0.967221	9.2235e-05	-0.827572	-0.736642	0.000167551	-0.889351	-0.728185
775956	rs55667166	3.15897e-08	-1.74337	-0.965972	9.23999e-05	-0.827572	-0.734857	0.000167853	-0.889351	-0.726383
776007	rs74375390	1.20845e-07	-1.09481	-0.272852	3.67161e-05	-1.67969	-0.805646	7.32433e-05	-1.63968	-0.805355
776137	rs55974756	3.16328e-08	-1.74303	-0.964954	0.000101775	-0.732387	-0.733403	0.000185064	-0.793204	-0.724916
776153	rs62294126	2.80067e-08	-1.6817	-1.14803	5.26148e-05	-1.57478	-0.550773	0.000101972	-1.57118	-0.542945
776489	rs13147679	1.23715e-07	-0.284908	-1.05929	2.76434e-05	-1.62198	-1.14718	5.08595e-05	-1.66331	-1.14644
776610	rs28548751	6.87121e-08	-0.755123	-1.17713	3.64546e-05	-1.47947	-1.01302	6.80908e-05	-1.50731	-1.01067
776911	rs1564279	1.50379e-07	-0.562648	-0.586368	5.31157e-05	-1.41564	-0.700438	9.54669e-05	-1.48436	-0.695687
776935	rs4234855	3.22779e-08	-1.70983	-0.977958	0.00010461	-0.686259	-0.752057	0.000189191	-0.752318	-0.743745
777045	rs28638011	6.47419e-08	-1.18689	-0.804875	7.03008e-05	-1.32175	-0.51402	0.000131411	-1.3568	-0.503693
777508	rs7655749	7.89964e-08	-1.00789	-0.784883	8.45293e-05	-1.16387	-0.487582	0.000157092	-1.20493	-0.477056
777519	rs114081332	1.50731e-07	-1.14667	-1.78296e-10	8.4441e-05	-1.6525	-1.78296e-10	0.000158658	-1.67207	-1.78296e-10
777556	rs7674850	7.94202e-08	-0.996297	-0.791124	8.47054e-05	-1.15356	-0.495818	0.000157352	-1.19498	-0.485354
777597	rs7655941	7.92911e-08	-0.996297	-0.792751	8.45235e-05	-1.15356	-0.497968	0.000157012	-1.19498	-0.487519
777677	rs77846608	1.48109e-07	-1.26877e-10	-1.16423	0.000142936	-1.26877e-10	-1.12616	0.000274246	-1.26877e-10	-1.1248
777734	rs7661962	7.92909e-08	-0.996297	-0.792753	8.45233e-05	-1.15356	-0.49797	0.000157011	-1.19498	-0.487522
777860	rs7662167	8.28887e-08	-0.953404	-0.791271	8.79915e-05	-1.1153	-0.496012	0.000163241	-1.15805	-0.48555
777976	rs114956146	1.37682e-07	-1.23723	-1.78296e-10	7.65347e-05	-1.75081	-1.78296e-10	0.000146408	-1.75243	-1.78296e-10
778004	rs13111051	8.0137e-08	-0.985683	-0.792753	8.53262e-05	-1.1441	-0.49797	0.000158451	-1.18586	-0.487522
778043	rs13145884	7.9162e-08	-0.996297	-0.79438	8.43417e-05	-1.15356	-0.500121	0.000156672	-1.19498	-0.489689
778202	rs59949279	1.21496e-07	-1.28225	-0.0800485	0.000187068	-1.06299	0.205902	0.000395951	-0.987907	0.230374
778212	rs6838243	5.95268e-08	-1.1292	-0.946543	5.95813e-05	-1.29395	-0.707267	0.000110987	-1.33087	-0.698541
778275	rs3822027	6.09214e-08	-1.11955	-0.933041	6.12287e-05	-1.28565	-0.688287	0.000114037	-1.32291	-0.67939
778376	rs3733356	5.99656e-08	-1.11955	-0.948855	5.98817e-05	-1.28565	-0.710533	0.000111505	-1.32291	-0.701836
778549	rs3733357	5.99656e-08	-1.11955	-0.948855	5.98817e-05	-1.28565	-0.710533	0.000111505	-1.32291	-0.701836
778599	rs3733358	1.03565e-05	3.75757	-0.674376	4.10516e-05	-1.18888	-1.18484	7.29053e-05	-1.26471	-1.18495
779077	rs7340883	1.65075e-07	-1.05578	-1.78296e-10	7.77016e-05	-1.73568	-1.78296e-10	0.000148459	-1.73852	-1.78296e-10
779213	rs1052595	1.11748e-06	1.80681	-0.950151	4.07853e-05	-1.21468	-1.16555	7.6273e-05	-1.23907	-1.16544
779394	rs2242237	1.39872e-07	-0.160451	-1.061	2.90755e-05	-1.57536	-1.1433	5.30774e-05	-1.62486	-1.14221
779535	rs116320846	3.26298e-08	-1.73133	-0.945618	0.000104074	-0.737495	-0.705962	0.000188546	-0.802254	-0.697224
779610	rs2242236	9.54311e-08	-0.491783	-1.11199	2.72958e-05	-1.75044	-1.03138	5.24184e-05	-1.74976	-1.02981
779670	rs6816868	6.95589e-08	-1.01659	-0.903409	7.12442e-05	-1.17532	-0.647118	0.000132072	-1.21761	-0.637863
780004	rs183377679	3.22332e-08	-1.74656	-0.942613	8.98625e-05	-0.888547	-0.701727	0.000163816	-0.947127	-0.69295
780083	rs11735877	1.03896e-05	3.95735	-0.870961	3.83247e-05	-1.47223	-0.97023	7.54674e-05	-1.45152	-0.963598
780286	rs10794536	4.57911e-08	-1.69795	-0.640138	5.0985e-05	-1.71042	-0.446606	0.000101861	-1.68831	-0.426903
780549	rs13128363	1.83427e-07	-0.950356	-1.78296e-10	8.09124e-05	-1.69519	-1.78296e-10	0.000154152	-1.70088	-1.78296e-10
780552	rs80187089	1.51213e-07	-0.750925	-0.392561	3.13428e-05	-1.75482	-0.888749	6.02703e-05	-1.7516	-0.888384
780707	rs6816792	7.24842e-08	-0.69226	-1.18654	4.0062e-05	-1.44091	-0.957219	7.46894e-05	-1.47167	-0.953811
780717	rs6816802	7.24842e-08	-0.69226	-1.18654	4.0062e-05	-1.44091	-0.957219	7.46894e-05	-1.47167	-0.953811
780728	rs576705968	1.67143e-07	-1.26877e-10	-1.04333	0.000144085	-1.26877e-10	-1.11815	0.000276301	-1.26877e-10	-1.11733
780883	rs4690313	0.000148537	3.07626	2.67016	0.000106957	-1.62131	0.205185	0.000209708	-1.62175	0.228646
781001	rs3816683	1.45118e-07	-0.395285	-0.78934	2.61014e-05	-1.75403	-1.07254	5.00568e-05	-1.75516	-1.07051
781035	rs3816682	1.55145e-07	-0.323689	-0.794127	2.61508e-05	-1.74957	-1.07511	5.00546e-05	-1.75261	-1.0731
781098	rs3088106	1.73907e-07	-0.191473	-0.812178	2.59884e-05	-1.74962	-1.08128	4.98021e-05	-1.75134	-1.07943
781111	rs3816680	1.05273e-06	0.405826	0.391145	0.000105972	-0.849897	-0.575487	0.000230532	-0.73689	-0.561542
781140	rs3816679	3.2709e-08	-1.7413	-0.933227	9.85059e-05	-0.80989	-0.688547	0.000178914	-0.872266	-0.679653
781409	rs3816678	1.6798e-07	-1.26877e-10	-1.03833	0.000136594	-1.26877e-10	-1.17154	0.000261566	-1.26877e-10	-1.17214
781469	rs3816677	7.26074e-08	-0.693551	-1.18356	3.81508e-05	-1.46174	-0.985265	7.11091e-05	-1.49254	-0.98207
781556	rs3816675	7.28916e-08	-0.690043	-1.18316	3.78703e-05	-1.46642	-0.987968	7.07382e-05	-1.49504	-0.984795
781577	rs73222839	1.094e-06	0.438359	0.397065	0.000108631	-0.828797	-0.571799	0.000236628	-0.714519	-0.557812
781720	rs3816674	6.95591e-08	-0.733904	-1.18609	3.79603e-05	-1.48904	-0.962976	7.10032e-05	-1.51649	-0.959611
781777	rs3816673	6.89958e-08	-0.891987	-1.03614	2.46664e-05	-1.73889	-1.14423	4.74298e-05	-1.73642	-1.14315
781977	rs73222841	3.14641e-08	-1.74712	-0.966204	8.91076e-05	-0.863521	-0.735189	0.000162071	-0.92407	-0.726719
782019	rs55636227	1.55359e-07	-0.674844	-0.441591	6.90299e-05	-1.3891	-0.464915	0.000140849	-1.32576	-0.465376
782035	rs3775137	6.4049e-08	-0.817557	-1.18497	3.59963e-05	-1.53087	-0.974268	6.74796e-05	-1.55601	-0.970988
782061	rs3775138	6.36023e-08	-0.824555	-1.18497	3.58735e-05	-1.53429	-0.974268	6.72627e-05	-1.55923	-0.970988
782157	rs73222842	3.06615e-08	-1.75517	-0.983995	7.28171e-05	-1.03983	-0.760777	0.000133263	-1.09395	-0.752548
782190	rs6815765	6.10482e-08	-1.1055	-0.945009	6.18256e-05	-1.25913	-0.705103	0.000115029	-1.29728	-0.696357
782254	rs77684775	1.22316e-07	-1.04879	-0.30677	3.56257e-05	-1.7004	-0.815085	7.08108e-05	-1.66453	-0.814283
782261	rs3775139	6.68229e-08	-0.775485	-1.18464	3.66515e-05	-1.51005	-0.977045	6.86258e-05	-1.53637	-0.973787
782301	rs3775140	6.87337e-08	-0.747291	-1.18464	3.67258e-05	-1.50803	-0.977045	6.97021e-05	-1.52081	-0.973787
782654	rs77934126	1.78146e-07	-1.26877e-10	-0.979573	0.000134644	-1.26877e-10	-1.18592	0.000257933	-1.26877e-10	-1.18612
782940	rs6811216	1.27834e-07	-0.214928	-1.09652	2.87567e-05	-1.61205	-1.11763	5.28302e-05	-1.65547	-1.11627
783028	rs6850257	6.78818e-08	-0.779711	-1.16469	4.04845e-05	-1.75227	-0.635362	7.83248e-05	-1.751	-0.626963
783036	rs6850266	4.87179e-08	-1.11671	-1.15942	4.80459e-05	-1.48894	-0.727458	8.94908e-05	-1.52177	-0.722915
783194	rs11734005	1.2143e-05	3.73698	-0.494648	4.1031e-05	-1.18704	-1.18718	7.32856e-05	-1.2573	-1.18716
783230	rs3775141	1.50602e-07	-0.372141	-0.775394	2.64728e-05	-1.75126	-1.06117	5.0723e-05	-1.75346	-1.05898
783239	rs190366852	2.09729e-07	-0.816358	-1.78296e-10	0.000105962	-1.42547	-1.78296e-10	0.000196785	-1.45671	-1.78296e-10
783314	rs3775142	1.77612e-06	0.941102	0.378912	4.04716e-05	-1.74407	-0.643884	7.89823e-05	-1.72995	-0.639647
783333	rs3775143	5.72756e-06	3.15702	-0.666151	3.95185e-05	-1.23311	-1.17868	7.1719e-05	-1.28734	-1.17873
783383	rs13108421	6.64284e-08	-0.782941	-1.18311	3.59468e-05	-1.52291	-0.983608	6.72711e-05	-1.55011	-0.97998
783408	rs13108435	6.30025e-08	-0.837748	-1.18125	3.47189e-05	-1.54069	-1.00058	6.51498e-05	-1.56526	-0.996875
783425	rs13149773	6.62928e-08	-0.783067	-1.18503	3.66714e-05	-1.51384	-0.972718	6.86731e-05	-1.53994	-0.969521
783628	rs13130087	5.54722e-08	-0.960724	-1.18557	3.38527e-05	-1.59788	-0.968659	6.37315e-05	-1.61881	-0.965336
783693	rs13130280	5.19102e-08	-1.02683	-1.18583	3.27803e-05	-1.6265	-0.972229	6.18471e-05	-1.64536	-0.968799
783962	rs13109607	6.10059e-08	-0.863855	-1.18735	3.70991e-05	-1.55322	-0.921743	6.96609e-05	-1.57703	-0.918149
783969	rs13116062	6.35652e-08	-0.824555	-1.18555	3.67934e-05	-1.53429	-0.948948	6.89963e-05	-1.55923	-0.945542
784027	rs13151015	6.6156e-08	-0.804401	-1.16576	4.0334e-05	-1.75074	-0.640616	7.80514e-05	-1.7492	-0.632257
784096	rs13131168	1.27333e-07	-0.213061	-1.10231	2.9212e-05	-1.60379	-1.11019	5.36209e-05	-1.64829	-1.1086
784116	rs13131185	1.38352e-07	-0.138293	-1.09408	2.96999e-05	-1.57975	-1.11766	5.43111e-05	-1.62795	-1.11615
784142	rs13151247	9.67202e-08	-0.505853	-1.0845	2.7218e-05	-1.65566	-1.12902	5.02945e-05	-1.69325	-1.12768
784176	rs62294129	3.81422e-08	-1.54415	-0.976697	2.56377e-05	-1.7158	-1.12869	5.06637e-05	-1.68538	-1.12823
784313	rs13136722	1.23515e-07	-0.247329	-1.09848	2.87639e-05	-1.61312	-1.11631	5.29102e-05	-1.65528	-1.11495
784322	rs13105255	1.31046e-07	-0.190164	-1.09647	2.92318e-05	-1.5952	-1.1181	5.36194e-05	-1.64016	-1.11675
784425	rs13105473	1.36325e-07	-0.152728	-1.09441	2.96028e-05	-1.58308	-1.11761	5.42025e-05	-1.62985	-1.11625
784503	rs13105702	1.35255e-07	-0.152728	-1.10229	2.9706e-05	-1.58308	-1.11413	5.43985e-05	-1.62985	-1.11263
784546	rs13122480	1.40995e-07	-0.114921	-1.09853	2.96711e-05	-1.58254	-1.11585	5.42849e-05	-1.63011	-1.11447
784833	rs75261937	8.02336e-08	-1.06389	-0.713344	2.7676e-05	-1.6962	-1.07178	5.50139e-05	-1.65978	-1.07145
784879	rs62294130	3.54229e-08	-1.60743	-0.987389	2.64209e-05	-1.68491	-1.12949	5.24795e-05	-1.64935	-1.12905
785041	rs3822028	5.28231e-08	-1.49179	-0.703436	4.68808e-05	-1.42773	-0.813217	8.36524e-05	-1.50346	-0.808691
785105	rs3775144	5.03166e-08	-1.49056	-0.753276	3.73669e-05	-1.47723	-0.99054	7.88227e-05	-1.3824	-0.989226
785137	rs3775145	5.57766e-08	-0.957309	-1.18351	3.09686e-05	-1.7283	-0.927277	5.98252e-05	-1.72498	-0.922419
785142	rs11930710	3.08452e-08	-1.75458	-0.978614	7.38593e-05	-1.03339	-0.753002	0.000141049	-1.04502	-0.7447
785228	rs3775146	3.98139e-08	-1.40439	-1.07357	3.39299e-05	-1.75205	-0.812204	6.5298e-05	-1.75153	-0.808328
785296	rs3775147	4.46053e-06	0.40298	1.83787	0.000253646	-1.21348	0.660865	0.000510887	-1.19347	0.690793
785443	rs3775148	3.97052e-08	-1.50282	-0.977871	2.55745e-05	-1.71761	-1.12935	5.05118e-05	-1.68765	-1.12896
785818	rs59157526	2.8876e-08	-1.66384	-1.13532	6.59324e-05	-1.34248	-0.557448	0.000130148	-1.32183	-0.548318
786401	rs2306251	1.02523e-06	1.67224	-0.901742	3.86234e-05	-1.25469	-1.18001	7.21743e-05	-1.27971	-1.18003
786508	rs2306250	1.03125e-07	-0.572924	-0.953311	2.80879e-05	-1.66553	-1.08769	5.41165e-05	-1.66181	-1.08587
787140	rs77898305	1.48183e-07	-1.26877e-10	-1.16372	0.000158263	-1.26877e-10	-1.02429	0.000301998	-1.26877e-10	-1.0284
787322	rs115071561	1.58503e-07	-1.0964	-1.78296e-10	8.28469e-05	-1.67156	-1.78296e-10	0.000153876	-1.70268	-1.78296e-10
787479	rs10902759	0.000161125	3.12011	2.70765	0.000121228	-1.58966	0.298779	0.000236525	-1.59601	0.32324
787487	rs11725571	2.77999e-05	4.46858	-0.397964	8.06633e-05	-0.520219	-1.17805	0.000135659	-0.650695	-1.17798
787517	rs73060334	1.19575e-07	-0.414982	-0.963249	2.89519e-05	-1.60791	-1.11501	5.41435e-05	-1.63245	-1.11473
787845	rs73060336	4.13713e-08	-1.43183	-1.00776	2.4801e-05	-1.73732	-1.14035	4.81773e-05	-1.72384	-1.1401
787947	rs73207751	2.99954e-07	-0.815741	0.357195	5.5744e-05	-1.48508	-0.582701	0.000115375	-1.42168	-0.568958
788722	rs11723514	1.43868e-05	3.73162	-0.319725	7.83371e-05	-0.557871	-1.16966	0.00012972	-0.703937	-1.1695
789314	rs80237166	2.78177e-08	-1.64953	-1.18697	2.90975e-05	-1.75492	-0.962976	5.59885e-05	-1.75457	-0.95911
789651	rs116304563	9.69623e-08	-1.58785	-1.78296e-10	7.65674e-05	-1.75038	-1.78296e-10	0.000147011	-1.74831	-1.78296e-10
790182	rs4690314	4.15978e-05	2.85329	1.62034	0.00013829	-1.21652	0.0573133	0.000270757	-1.21219	0.0745922
790222	rs6599376	1.81139e-07	-0.304164	-0.658744	3.76424e-05	-1.57635	-0.884078	7.01675e-05	-1.60287	-0.885066
790263	rs28587502	3.3899e-08	-1.74743	-0.891362	9.86187e-05	-0.86674	-0.630553	0.000179556	-0.927178	-0.621159
790683	rs57170954	1.44018e-05	3.83643	-0.423496	4.38764e-05	-1.12646	-1.18072	7.7394e-05	-1.20927	-1.18065
790757	rs11722977	5.03436e-05	2.99446	1.66999	0.000147143	-1.17832	0.0811669	0.000288518	-1.17295	0.0988811
790962	rs77947016	1.16039e-07	-1.40825	-1.78296e-10	8.7826e-05	-1.6132	-1.78296e-10	0.000167315	-1.61894	-1.78296e-10
791403	rs62294151	3.61786e-05	2.65045	1.6836	0.000133545	-1.28436	0.0902415	0.000261837	-1.27912	0.108019
791548	rs192648532	1.07794e-07	-1.48195	-1.78296e-10	7.68492e-05	-1.74671	-1.78296e-10	0.00014669	-1.7505	-1.78296e-10
791642	rs183167940	1.53107e-07	-1.13104	-1.78296e-10	7.68879e-05	-1.74621	-1.78296e-10	0.000147485	-1.7451	-1.78296e-10
791891	rs4690315	1.59966e-05	3.89442	-0.376461	4.45934e-05	-1.11394	-1.17703	7.86759e-05	-1.19658	-1.17691
793044	rs55646005	9.31251e-08	-1.62823	-1.78296e-10	0.000111351	-1.37587	-1.78296e-10	0.000199271	-1.44416	-1.78296e-10
793295	rs116616956	8.22979e-08	-1.75183	-1.78296e-10	0.000115418	-1.33999	-1.78296e-10	0.000220532	-1.34278	-1.78296e-10
793747	rs140920376	9.5032e-08	-1.60796	-1.78296e-10	8.56497e-05	-1.63829	-1.78296e-10	0.000166597	-1.62325	-1.78296e-10
793763	rs10004297	4.3684e-08	-1.50838	-0.876812	5.43082e-05	-1.48321	-0.610668	0.000101214	-1.52047	-0.601108
793822	rs73207755	3.42287e-08	-1.74693	-0.88218	7.36188e-05	-1.17166	-0.617989	0.000135895	-1.21845	-0.60849
793929	rs10004503	4.57467e-08	-1.27501	-1.06405	2.50545e-05	-1.67994	-1.18756	5.07734e-05	-1.6239	-1.18755
794243	rs9998158	5.29542e-08	-1.74996	-0.44279	5.84177e-05	-1.7223	-0.298638	0.000116739	-1.69705	-0.281826
794258	rs62294152	8.47521e-08	-1.72244	-1.78296e-10	8.77768e-05	-1.61376	-1.78296e-10	0.000176815	-1.56372	-1.78296e-10
794293	rs62294153	1.63304e-07	-1.06969	0.00312998	0.000286523	-0.743956	0.313219	0.000612382	-0.66084	0.339374
794542	rs11730181	2.4179e-05	3.82415	0.106913	5.41894e-05	-1.04163	-1.05444	9.43278e-05	-1.13742	-1.05463
794564	rs11724278	3.8066e-05	4.24121	0.143689	5.04044e-05	-1.11265	-1.05583	9.02864e-05	-1.18024	-1.0556
794641	rs10011889	5.11024e-08	-1.75439	-0.47395	5.54664e-05	-1.73759	-0.335185	0.000110295	-1.717	-0.318661
794760	rs34951963	8.34273e-08	-1.7382	-1.78296e-10	8.08144e-05	-1.6964	-1.78296e-10	0.000163333	-1.64303	-1.78296e-10
794832	rs76984010	4.49577e-08	-1.29634	-1.06011	2.54921e-05	-1.6628	-1.18738	5.1856e-05	-1.60299	-1.18736
794869	rs113752796	3.39181e-05	4.13475	0.134779	4.83211e-05	-1.14718	-1.0635	8.67362e-05	-1.21288	-1.06308
795168	rs80312908	1.57101e-07	-1.26877e-10	-1.10528	0.000136589	-1.26877e-10	-1.17158	0.000261887	-1.26877e-10	-1.17091
795568	rs34163945	1.11187e-07	-1.45096	-1.78296e-10	7.62074e-05	-1.7551	-1.78296e-10	0.000146182	-1.75397	-1.78296e-10
795890	rs7677766	4.89259e-08	-1.75267	-0.519198	5.33278e-05	-1.72979	-0.382303	0.000106203	-1.70717	-0.366298
796221	rs10004482	4.57016e-08	-1.75084	-0.589201	4.9599e-05	-1.72525	-0.459329	9.88189e-05	-1.70143	-0.444104
796308	rs73207757	1.08767e-05	3.42592	-0.293722	3.82844e-05	-1.27864	-1.16487	6.82828e-05	-1.35039	-1.16477
797025	rs73207759	2.9029e-07	-0.978374	0.487081	6.02868e-05	-1.4896	-0.499845	0.000121946	-1.45023	-0.485016
797060	rs78196536	1.28725e-07	-1.3045	-1.78296e-10	0.000278343	-0.459701	-1.78296e-10	0.000617866	-0.312551	-1.78296e-10
797490	rs150325060	8.20524e-08	-1.75482	-1.78296e-10	8.75068e-05	-1.61684	-1.78296e-10	0.000173465	-1.58284	-1.78296e-10
797601	rs138002033	2.10472e-07	-0.81282	-1.78296e-10	7.91375e-05	-1.71737	-1.78296e-10	0.000147998	-1.74162	-1.78296e-10
797602	rs149482314	2.09446e-07	-0.817706	-1.78296e-10	7.90605e-05	-1.71834	-1.78296e-10	0.000147912	-1.7422	-1.78296e-10
797750	rs186890821	1.8637e-06	1.36815	-1.78296e-10	0.000331015	-0.286391	-1.78296e-10	0.00067073	-0.230456	-1.78296e-10
797764	rs75929899	8.3294e-08	-1.7398	-1.78296e-10	9.84929e-05	-1.49857	-1.78296e-10	0.000195223	-1.46468	-1.78296e-10
797816	rs143330209	8.68538e-08	-1.69795	-1.78296e-10	7.83391e-05	-1.72751	-1.78296e-10	0.000151777	-1.71641	-1.78296e-10
798511	rs17165026	1.39015e-07	-1.45927	0.231677	0.000118965	-1.15353	-0.156196	0.000246029	-1.10117	-0.132204
798817	rs17165032	7.36558e-08	-1.58746	-0.275312	2.51706e-05	-1.70109	-1.16179	4.79059e-05	-1.70762	-1.16196
798962	rs17165034	9.00725e-06	3.306	-0.362386	4.19283e-05	-1.1758	-1.17679	7.31415e-05	-1.26968	-1.17674
799121	rs62294154	7.14756e-08	-1.4667	-0.426121	3.93505e-05	-1.68443	-0.731616	7.76714e-05	-1.66633	-0.720005
799758	rs78931060	2.85242e-07	-0.508838	-1.78296e-10	0.000159325	-1.01761	-1.78296e-10	0.000321657	-0.965337	-1.78296e-10
799988	rs60018246	7.68546e-06	3.23324	-0.448331	3.97859e-05	-1.22128	-1.18376	7.09274e-05	-1.29348	-1.18369
800710	rs115130241	8.41092e-08	-1.73006	-1.78296e-10	0.000138913	-1.1547	-1.78296e-10	0.000261802	-1.17123	-1.78296e-10
800771	rs148879898	9.29617e-08	-1.62999	-1.78296e-10	7.86226e-05	-1.72389	-1.78296e-10	0.000151442	-1.71862	-1.78296e-10
801202	rs143574218	9.23767e-08	-1.6363	-1.78296e-10	0.000132898	-1.19898	-1.78296e-10	0.000242885	-1.24623	-1.78296e-10
801424	rs75591064	4.71745e-08	-1.74473	-0.563594	7.37255e-05	-1.58468	-0.203529	0.00014477	-1.57262	-0.191057
801518	rs150977465	2.28062e-07	-1.26877e-10	-0.732557	0.000328069	-1.26877e-10	-0.295331	0.000630646	-1.26877e-10	-0.292078
801692	rs76842069	2.565e-07	-1.26877e-10	-0.615046	0.000326944	-1.26877e-10	-0.298766	0.000625566	-1.26877e-10	-0.300166
802144	rs77943567	6.58953e-05	4.93365	-1.78296e-10	0.00517309	2.46267	-1.78296e-10	0.0228599	3.29832	-1.78296e-10
803637	rs28504502	5.1555e-08	-1.75023	-0.469298	9.92206e-05	-1.27735	-0.213856	0.000187349	-1.29981	-0.20604
804096	rs184485835	1.75045e-07	-1.26877e-10	-0.997129	0.000145267	-1.26877e-10	-1.10998	0.00027851	-1.26877e-10	-1.10937
804129	rs115788968	8.20737e-08	-1.75456	-1.78296e-10	8.16285e-05	-1.68638	-1.78296e-10	0.000152259	-1.71324	-1.78296e-10
804236	rs79822845	3.85597e-07	-1.26877e-10	-0.207381	0.000402136	-1.26877e-10	-0.0917641	0.000775318	-1.26877e-10	-0.0855491
804776	rs139523065	2.55058e-07	-1.26877e-10	-0.620685	0.00028987	-1.26877e-10	-0.419122	0.000559364	-1.26877e-10	-0.412022
807523	rs28685840	3.5118e-05	4.3256	-0.0213046	8.0031e-05	-0.683627	-1.02251	0.000133349	-0.8208	-1.02505
808184	rs147786984	5.47348e-08	-1.60655	-0.553123	4.10172e-05	-1.23683	-1.13773	7.64759e-05	-1.26218	-1.13967
809593	rs9328757	1.41211e-06	1.84293	-0.752264	8.91036e-05	-0.415855	-1.1829	0.000148294	-0.556051	-1.18357
809787	rs9328758	1.3181e-07	-0.1471	-1.13371	4.50462e-05	-1.09327	-1.1876	7.58103e-05	-1.22291	-1.18767
810093	rs7688925	1.4354e-05	2.28975	1.11986	0.000148159	-1.12182	0.0315452	0.000255064	-1.25592	0.0586071
810151	rs7660746	3.33251e-08	-1.72462	-0.931243	6.14216e-05	-1.17542	-0.795376	0.000109673	-1.25162	-0.789699
810507	rs59898624	3.04661e-08	-1.75406	-0.991496	3.04828e-05	-1.7452	-0.926195	5.89926e-05	-1.73915	-0.922259
812010	rs140513621	8.2312e-08	-1.75166	-1.78296e-10	7.7695e-05	-1.73576	-1.78296e-10	0.000149086	-1.7343	-1.78296e-10
812414	rs6599380	9.78975e-07	1.67701	-0.952674	7.63582e-05	-0.577781	-1.17534	0.000128446	-0.709202	-1.17411
812417	rs7686544	1.07597e-06	1.81976	-1.00095	8.42801e-05	-0.493566	-1.16084	0.000141179	-0.629742	-1.15905
812598	rs11248042	3.91876e-08	-1.75461	-0.739205	5.58439e-05	-1.62404	-0.441953	0.000111312	-1.60883	-0.41765
812679	rs7687101	2.1484e-07	0.356068	-1.14835	4.92389e-05	-1.00792	-1.18394	8.32306e-05	-1.13306	-1.18415
812753	rs11248043	2.96499e-08	-1.68346	-1.08925	2.49026e-05	-1.75464	-1.11894	4.79366e-05	-1.75491	-1.11403
813393	rs17165046	4.54352e-08	-1.25381	-1.09208	2.81945e-05	-1.60652	-1.14291	5.55006e-05	-1.5813	-1.14113
813428	rs17165051	2.1792e-07	0.381307	-1.15935	4.95758e-05	-0.99878	-1.18627	8.3823e-05	-1.12372	-1.18639
813438	rs12504575	5.65237e-07	1.28868	-1.11361	7.93942e-05	-0.546566	-1.16756	0.000133741	-0.674901	-1.16802
813726	rs7376690	2.22532e-07	0.404739	-1.16184	5.02301e-05	-0.984811	-1.18713	8.48313e-05	-1.11096	-1.1872
813984	rs56661751	2.98147e-08	-1.68288	-1.0843	2.51668e-05	-1.75475	-1.10828	4.84679e-05	-1.75496	-1.10296
814080	rs6832751	7.94511e-06	2.02199	0.796145	0.00010709	-1.2199	-0.194981	0.000185933	-1.34255	-0.170885
814313	rs6599381	1.12791e-06	1.76401	-0.898069	7.91074e-05	-0.533943	-1.1838	0.00013286	-0.666418	-1.18311
814404	rs6599382	1.03686e-06	1.67985	-0.898069	7.52968e-05	-0.583313	-1.1838	0.000126813	-0.713005	-1.18311
814605	rs6599383	9.83685e-07	1.67985	-0.95072	7.59833e-05	-0.583313	-1.17473	0.00012804	-0.713005	-1.17348
814715	rs149339547	1.55562e-07	-1.26877e-10	-1.11513	0.000162676	-1.26877e-10	-0.996792	0.000311109	-1.26877e-10	-0.998678
814719	rs10155282	8.56099e-06	2.07737	0.81543	0.000118235	-1.19893	-0.11695	0.000204535	-1.32411	-0.0939717
815039	rs7375209	1.0974e-06	1.79241	-0.953892	8.3554e-05	-0.48909	-1.17397	0.000140413	-0.621549	-1.17269
815055	rs34006598	2.84421e-08	-1.7055	-1.1088	3.02288e-05	-1.66663	-1.01313	6.00121e-05	-1.64	-1.00427
815070	rs142869654	8.33163e-08	-1.73953	-1.78296e-10	9.61796e-05	-1.52234	-1.78296e-10	0.000191114	-1.48595	-1.78296e-10
815107	rs7377207	7.36715e-06	1.93827	0.804342	0.000104402	-1.25113	-0.189181	0.00018198	-1.36991	-0.165014
815321	rs11248044	3.68195e-08	-1.75503	-0.801111	5.28458e-05	-1.60945	-0.511726	0.00010545	-1.59197	-0.488615
815640	rs74469192	2.9634e-08	-1.70173	-1.07152	2.77712e-05	-1.75132	-1.01324	5.32621e-05	-1.75395	-1.00965
815760	rs140734551	4.16061e-07	-0.131341	-1.78296e-10	0.000115992	-1.33503	-1.78296e-10	0.000213717	-1.37417	-1.78296e-10
815804	rs12511420	4.15177e-07	0.999219	-1.13269	5.83923e-05	-1.10814	-0.913229	0.000107118	-1.15262	-0.912275
815856	rs6817287	1.16986e-06	1.85032	-0.947846	8.63656e-05	-0.454575	-1.17539	0.000144782	-0.589422	-1.17417
815952	rs56845396	4.04648e-08	-1.3422	-1.11954	2.58403e-05	-1.6546	-1.18202	5.07079e-05	-1.63233	-1.18041
816304	rs6842106	1.08903e-06	1.71827	-0.887398	7.90738e-05	-0.533233	-1.18494	0.0001332	-0.662623	-1.18435
816451	rs6823196	1.08125e-06	1.7651	-0.941398	8.19573e-05	-0.505555	-1.1768	0.00013776	-0.63766	-1.17565
816646	rs28437588	9.59277e-07	1.65503	-0.951029	7.70629e-05	-0.571027	-1.17291	0.000129868	-0.700694	-1.17161
816756	rs76444973	3.63879e-07	-0.265352	-1.78296e-10	0.000117019	-1.32622	-1.78296e-10	0.000214221	-1.37181	-1.78296e-10
816900	rs75673685	9.20794e-08	-1.63952	-1.78296e-10	9.85959e-05	-1.49752	-1.78296e-10	0.000182746	-1.53073	-1.78296e-10
816921	rs10155482	1.16623e-06	1.79328	-0.893917	8.04599e-05	-0.516679	-1.18412	0.000135004	-0.650114	-1.1834
817172	rs6848761	2.45998e-06	1.64573	-1.78296e-10	0.00067815	0.430815	-1.78296e-10	0.00126638	0.405093	-1.78296e-10
817486	rs11942504	1.0536e-06	1.71281	-0.915015	7.38341e-05	-0.605101	-1.18163	0.000124638	-0.732637	-1.18077
818440	rs2276906	1.00386e-06	1.71281	-0.963371	7.45711e-05	-0.605101	-1.1717	0.000125944	-0.732637	-1.17035
820632	rs116813973	2.64836e-08	-1.73501	-1.15064	2.50818e-05	-1.75316	-1.11326	4.8109e-05	-1.75483	-1.11052
820995	rs62295461	2.89335e-08	-1.65134	-1.14584	2.36571e-05	-1.7513	-1.17359	4.52711e-05	-1.75479	-1.17136
821240	rs58352100	4.08219e-06	2.01087	0.141341	7.73507e-05	-1.23829	-0.501918	0.000134754	-1.35555	-0.479824
821490	rs936551	9.69066e-06	3.28027	-0.263525	6.29899e-05	-0.945249	-1.00033	0.000109883	-1.0399	-0.99951
821553	rs11248047	9.33914e-06	3.24332	-0.263525	6.20659e-05	-0.960027	-1.00033	0.000108368	-1.05378	-0.99951
821565	rs11734742	1.64539e-07	-0.258254	-0.800772	2.96059e-05	-1.74726	-0.953319	5.66734e-05	-1.75028	-0.951239
821924	rs148964088	9.42898e-08	-1.6158	-1.78296e-10	7.65547e-05	-1.75055	-1.78296e-10	0.000147211	-1.74696	-1.78296e-10
822264	rs79590461	2.69488e-08	-1.71392	-1.15431	2.51837e-05	-1.74386	-1.1185	4.81504e-05	-1.74863	-1.11586
822706	rs6599384	1.13846e-05	3.42212	-0.244276	6.76085e-05	-0.877722	-0.997099	0.000117377	-0.977094	-0.996339
822919	rs185500107	1.53558e-07	-1.26877e-10	-1.1281	0.000179171	-1.26877e-10	-0.900213	0.000344419	-1.26877e-10	-0.896965
822957	rs77853873	2.68669e-08	-1.73358	-1.13769	2.55479e-05	-1.75268	-1.09532	4.90061e-05	-1.75461	-1.09227
823093	rs59710573	2.72994e-08	-1.73138	-1.12393	2.60433e-05	-1.75189	-1.0769	4.9952e-05	-1.75419	-1.07357
823304	rs7378189	1.07547e-06	1.6809	-0.862563	7.50949e-05	-0.582847	-1.18695	0.000126348	-0.713153	-1.18663
823307	rs11737021	3.83302e-08	-1.37112	-1.14481	2.54936e-05	-1.67595	-1.17418	4.98004e-05	-1.6588	-1.17199
823629	rs7378224	1.11117e-06	1.70981	-0.858814	7.63625e-05	-0.565937	-1.18713	0.000128353	-0.697206	-1.18683
823743	rs7376916	1.10846e-06	1.6809	-0.83235	7.50368e-05	-0.582847	-1.18773	0.000126216	-0.713153	-1.18768
824332	rs11734954	1.28344e-05	3.52636	-0.228651	7.75007e-05	-0.74795	-0.990318	0.000132641	-0.861699	-0.989477
824347	rs35728138	3.64828e-07	-0.262747	-1.78296e-10	0.000152161	-1.06361	-1.78296e-10	0.000247929	-1.22568	-1.78296e-10
824438	rs11721731	1.27006e-05	3.53161	-0.244378	7.11358e-05	-0.832309	-0.991655	0.000123188	-0.934296	-0.990815
824489	rs73207767	1.06088e-06	1.65212	-0.847436	7.38034e-05	-0.599635	-1.18751	0.000124278	-0.728977	-1.18733
824575	rs9998888	1.35596e-05	3.60398	-0.251304	7.30995e-05	-0.801927	-0.994806	0.000126371	-0.905628	-0.993973
824604	rs11933159	1.37598e-05	3.60398	-0.236651	7.35896e-05	-0.801927	-0.988124	0.00012722	-0.905628	-0.987277
824755	rs7656533	1.32053e-05	3.57725	-0.251046	7.26581e-05	-0.814001	-0.988788	0.000125795	-0.916049	-0.988117
824785	rs79290357	8.59384e-08	-1.70854	-1.78296e-10	8.78546e-05	-1.61287	-1.78296e-10	0.000161998	-1.65124	-1.78296e-10
824798	rs7665945	1.27932e-05	3.53919	-0.244694	7.13103e-05	-0.82995	-0.991564	0.000123591	-0.931105	-0.990738
824845	rs7665967	1.27932e-05	3.53919	-0.244694	7.13103e-05	-0.82995	-0.991564	0.000123591	-0.931105	-0.990738
824960	rs4690316	1.65384e-05	3.81388	-0.262611	8.28314e-05	-0.683381	-0.988365	0.000143312	-0.786199	-0.987602
824976	rs4690318	1.50853e-05	3.73703	-0.277729	7.95401e-05	-0.716942	-0.99535	0.000137845	-0.818096	-0.9946
824988	rs4690319	1.69087e-05	3.81388	-0.240462	8.36934e-05	-0.683381	-0.978013	0.000144806	-0.786199	-0.97723
825156	rs7657330	1.57507e-07	-0.225709	-0.876995	2.79974e-05	-1.74472	-1.01172	5.35527e-05	-1.74824	-1.00992
825307	rs149276445	1.44683e-07	-1.26877e-10	-1.18763	0.000142109	-1.26877e-10	-1.13196	0.000271224	-1.26877e-10	-1.13588
825370	rs4690320	1.28638e-05	3.56964	-0.269638	7.1457e-05	-0.81638	-1.00308	0.00012363	-0.91927	-1.00226
825452	rs10471247	1.33133e-05	3.60398	-0.269638	7.24973e-05	-0.801927	-1.00308	0.000125328	-0.905628	-1.00226
825534	rs10471248	1.19234e-05	3.49372	-0.269638	6.9226e-05	-0.848099	-1.00308	0.000119986	-0.949185	-1.00226
825635	rs114066161	2.68245e-08	-1.72904	-1.14382	2.52651e-05	-1.75181	-1.10732	4.84345e-05	-1.75419	-1.10442
825990	rs11724697	1.46633e-05	3.70812	-0.277183	7.33937e-05	-0.786263	-1.00645	0.000126657	-0.891692	-1.00565
826014	rs11725777	1.65964e-05	3.83195	-0.277183	7.96542e-05	-0.704406	-1.00645	0.000136968	-0.813431	-1.00565
826044	rs28416002	1.42401e-05	3.68071	-0.27907	7.56205e-05	-0.769408	-0.993419	0.000130582	-0.874913	-0.99191
826045	rs142448767	5.28804e-07	0.108445	-1.78296e-10	0.000131572	-1.209	-1.78296e-10	0.000241065	-1.25376	-1.78296e-10
826257	rs56852661	1.53382e-07	-0.247072	-0.882171	2.78413e-05	-1.74643	-1.01561	5.32704e-05	-1.74962	-1.01383
826709	rs73207770	8.31352e-08	-1.74171	-1.78296e-10	8.07101e-05	-1.69769	-1.78296e-10	0.000152517	-1.71155	-1.78296e-10
826725	rs79565855	2.61046e-08	-1.75227	-1.14779	2.48775e-05	-1.7552	-1.11939	4.78428e-05	-1.75426	-1.11665
826998	rs28699255	6.07539e-07	1.08056	-0.833314	5.23777e-05	-0.942356	-1.18772	8.9205e-05	-1.06015	-1.18773
827083	rs3937759	4.51561e-08	-1.20111	-1.15094	2.74837e-05	-1.61124	-1.16372	5.3985e-05	-1.58888	-1.16124
827249	rs73207773	2.60804e-07	0.191427	-0.789831	3.29368e-05	-1.69871	-0.895254	6.28021e-05	-1.7075	-0.891336
827253	rs56968267	2.16107e-07	0.396153	-1.18255	0.000138843	0.0305874	-1.1858	0.000211548	-0.19876	-1.18561
827585	rs11727899	2.53285e-08	-1.75497	-1.17527	3.19934e-05	-1.55062	-1.0724	6.3899e-05	-1.51567	-1.06585
827705	rs6843201	3.66792e-06	1.655	0.390203	7.89934e-05	-1.372	-0.347194	0.000140471	-1.47252	-0.321302
828050	rs76643823	2.5992e-08	-1.75516	-1.14922	2.39737e-05	-1.75257	-1.15902	4.62226e-05	-1.74931	-1.15604
828102	rs73207774	1.26747e-07	-1.31998	-1.78296e-10	7.62294e-05	-1.75481	-1.78296e-10	0.000146056	-1.75483	-1.78296e-10
828148	rs1078139	3.34811e-06	1.93308	0.0208936	6.58758e-05	-1.27948	-0.621299	0.000115174	-1.39228	-0.600099
828302	rs142453325	3.66113e-07	-1.26877e-10	-0.259232	0.000561475	-1.26877e-10	0.242012	0.00107515	-1.26877e-10	0.241395
828426	rs1078140	1.25078e-06	1.67472	-0.705366	7.72738e-05	-0.567361	-1.17384	0.000129535	-0.700082	-1.17479
828498	rs2878442	3.33084e-06	1.93988	0.00892886	6.58464e-05	-1.28047	-0.620757	0.00011516	-1.39282	-0.599676
828772	rs11931773	7.10441e-08	-1.07766	-0.821208	2.77045e-05	-1.66939	-1.09757	5.34688e-05	-1.65716	-1.10257
828824	rs1078138	4.97571e-08	-1.15958	-1.09544	2.72459e-05	-1.59592	-1.18773	5.27355e-05	-1.5859	-1.18764
828944	rs75875984	8.20186e-08	-1.75523	-1.78296e-10	8.58408e-05	-1.63606	-1.78296e-10	0.000156949	-1.6829	-1.78296e-10
828994	rs35177456	2.98426e-07	0.281186	-0.744837	3.35906e-05	-1.69524	-0.879072	6.38674e-05	-1.70365	-0.878368
829950	rs147713291	8.63396e-08	-1.70389	-1.78296e-10	8.01773e-05	-1.70431	-1.78296e-10	0.00015707	-1.68213	-1.78296e-10
830002	rs56157509	6.28567e-08	-0.965874	-1.05544	3.01373e-05	-1.49793	-1.18486	5.94488e-05	-1.468	-1.18571
830009	rs55784607	6.37041e-08	-0.954841	-1.05308	3.03565e-05	-1.49162	-1.18393	5.98941e-05	-1.46133	-1.18491
830065	rs76420143	3.02429e-08	-1.60556	-1.14736	3.74681e-05	-1.37658	-1.08848	5.98188e-05	-1.56264	-1.08486
830601	rs2127168	2.21303e-06	1.49408	0.0458684	5.90278e-05	-1.41776	-0.592789	0.000105298	-1.51106	-0.570975
831066	rs79263260	8.20184e-08	-1.75523	-1.78296e-10	8.72779e-05	-1.61946	-1.78296e-10	0.000159149	-1.66898	-1.78296e-10
831082	rs11724390	1.67958e-06	1.32092	-0.0567967	5.41528e-05	-1.41426	-0.682485	9.61543e-05	-1.51063	-0.662242
831181	rs11736866	4.17646e-08	-1.60627	-0.823852	3.22258e-05	-1.75453	-0.861261	6.19366e-05	-1.75323	-0.859482
831265	rs118145098	2.074e-07	-1.26877e-10	-0.827525	0.000282294	-1.26877e-10	-0.445606	0.000543938	-1.26877e-10	-0.439988
831281	rs116036181	9.1406e-08	-1.64686	-1.78296e-10	0.000131262	-1.21136	-1.78296e-10	0.00024093	-1.25432	-1.78296e-10
831561	rs77092940	9.7835e-08	-1.57889	-1.78296e-10	0.000125702	-1.25464	-1.78296e-10	0.000230434	-1.29886	-1.78296e-10
831852	rs76638961	2.5331e-07	-0.627561	-1.78296e-10	7.65122e-05	-1.7511	-1.78296e-10	0.000148198	-1.74027	-1.78296e-10
832610	rs4690321	4.41903e-07	0.916236	-0.98732	2.37009e-05	-1.74925	-1.1738	4.54002e-05	-1.75069	-1.17261
832962	rs150714394	8.20255e-08	-1.75514	-1.78296e-10	0.000103883	-1.44529	-1.78296e-10	0.000205088	-1.41538	-1.78296e-10
833585	rs62295465	3.72834e-08	-1.63396	-0.909663	6.75733e-05	-1.47989	-0.39545	0.000122855	-1.52414	-0.403679
834308	rs4690322	1.21068e-06	1.56293	-0.626169	3.98524e-05	-1.60268	-0.80069	7.47891e-05	-1.62606	-0.798087
834509	rs74340692	3.42289e-06	-1.26877e-10	1.97607	0.00132775	-1.26877e-10	1.10268	0.00262473	-1.26877e-10	1.13391
835197	rs151036010	1.44674e-07	-1.26877e-10	-1.18769	0.000135186	-1.26877e-10	-1.18191	0.000258945	-1.26877e-10	-1.18221
836046	rs73207777	2.02289e-07	-0.113105	-0.73937	3.31397e-05	-1.73331	-0.854513	6.3344e-05	-1.73719	-0.853053
836762	rs73207778	1.70664e-07	-0.225524	-0.79695	3.08815e-05	-1.74447	-0.913929	5.90677e-05	-1.74749	-0.912645
836831	rs62295467	5.34095e-08	-1.63687	-0.547312	0.000114799	-1.48429	0.13892	0.000207962	-1.52817	0.1267
837254	rs78555276	1.4519e-07	-1.26877e-10	-1.18413	0.000136514	-1.26877e-10	-1.17213	0.000262059	-1.26877e-10	-1.17025
837273	rs2878441	3.73856e-08	-1.54421	-0.996677	3.38461e-05	-1.63602	-0.930715	6.42489e-05	-1.65243	-0.923624
837520	rs11730726	1.92546e-06	1.75617	-0.355421	5.13366e-05	-1.54794	-0.602213	9.5761e-05	-1.57666	-0.600304
837810	rs76839318	1.93384e-07	-0.139739	-0.757756	3.29284e-05	-1.73647	-0.857747	6.29722e-05	-1.73984	-0.856287
838606	rs7695136	3.50014e-08	-1.59891	-1.00788	3.59475e-05	-1.58773	-0.918766	6.80592e-05	-1.6073	-0.911142
838849	rs76927558	4.99885e-08	-1.74867	-0.50171	0.00010818	-1.56848	0.163726	0.000204734	-1.57083	0.153717
839121	rs17165085	3.10931e-08	-1.68358	-1.04161	4.16785e-05	-1.45258	-0.905987	7.81183e-05	-1.48069	-0.899905
839522	rs75337397	4.96561e-08	-1.61497	-0.642081	0.00010315	-1.40427	-0.048102	0.000185739	-1.45686	-0.0576202
839775	rs150872606	8.23021e-08	-1.75178	-1.78296e-10	8.29978e-05	-1.66974	-1.78296e-10	0.000155957	-1.68924	-1.78296e-10
840616	rs56371097	1.25513e-07	-0.528637	-0.801126	3.37216e-05	-1.38398	-1.18643	6.35237e-05	-1.40086	-1.18655
840765	rs62295468	4.73065e-08	-1.66216	-0.643365	8.8091e-05	-1.52233	-0.0878578	0.000160867	-1.56413	-0.0941189
841209	rs28583667	3.75415e-08	-1.56863	-0.968101	3.72524e-05	-1.59925	-0.871588	7.0719e-05	-1.61643	-0.863673
841438	rs79772189	4.58471e-08	-1.70893	-0.627935	8.32275e-05	-1.60101	-0.0659699	0.000153223	-1.63464	-0.072293
841533	rs62295470	6.09014e-08	-1.72628	-0.326635	0.00011672	-1.60752	0.278742	0.000215079	-1.64148	0.273666
841800	rs7661467	3.86821e-07	-0.568266	0.364055	5.17481e-05	-1.73428	-0.407891	0.000104352	-1.70837	-0.382684
842404	rs112309482	3.0662e-08	-1.72324	-1.01591	2.92126e-05	-1.75509	-0.95887	5.58667e-05	-1.75524	-0.960615
843184	rs6964	3.55096e-08	-1.56545	-1.02692	2.57117e-05	-1.65391	-1.1877	4.9307e-05	-1.65306	-1.18769
843508	rs1134921	5.61718e-08	-1.50958	-0.624177	3.61584e-05	-1.50155	-0.999094	6.98932e-05	-1.50404	-0.987818
843674	rs55728587	2.48693e-07	-0.51009	-0.135863	6.4837e-05	-1.72299	-0.193693	0.000125102	-1.72124	-0.188451
843695	rs8093	4.54542e-07	0.974829	-1.01771	3.02223e-05	-1.51342	-1.16656	5.76801e-05	-1.52094	-1.16297
843720	rs2306242	4.04834e-08	-1.74144	-0.719841	5.20153e-05	-1.70486	-0.432155	9.95726e-05	-1.70329	-0.434641
844035	rs2306241	5.47643e-07	1.22704	-1.08359	2.65395e-05	-1.63032	-1.1796	5.19403e-05	-1.60956	-1.17916
844277	rs6843838	2.57199e-08	-1.74421	-1.1707	3.15229e-05	-1.52053	-1.11731	6.04933e-05	-1.52228	-1.11401
844317	rs6828147	2.57199e-08	-1.74421	-1.1707	3.15229e-05	-1.52053	-1.11731	6.04933e-05	-1.52228	-1.11401
844781	rs75072999	1.43937e-06	1.10979	-1.78296e-10	0.000418067	-0.0529135	-1.78296e-10	0.000759432	-0.106252	-1.78296e-10
845772	rs10031922	9.73391e-07	0.718612	-1.78296e-10	0.000278554	-0.458943	-1.78296e-10	0.000524333	-0.476697	-1.78296e-10
845841	rs17165087	2.61495e-08	-1.75382	-1.14453	2.42961e-05	-1.74614	-1.1521	4.64087e-05	-1.74908	-1.15226
845849	rs17165089	8.64663e-08	-1.70242	-1.78296e-10	8.78393e-05	-1.61305	-1.78296e-10	0.000179888	-1.54649	-1.78296e-10
846662	rs116087218	4.56846e-08	-1.51422	-0.826191	4.3322e-05	-1.6787	-0.641195	8.22349e-05	-1.70014	-0.629101
846797	rs150789675	1.08068e-07	-1.47941	-1.78296e-10	9.14287e-05	-1.57299	-1.78296e-10	0.000167385	-1.61852	-1.78296e-10
846896	rs79263096	4.72993e-08	-1.47566	-0.830023	4.22857e-05	-1.6982	-0.645909	8.05186e-05	-1.71647	-0.633867
846906	rs6843215	2.57657e-08	-1.74564	-1.16749	3.15684e-05	-1.52732	-1.10908	6.06238e-05	-1.52905	-1.10509
847008	rs6843423	5.18352e-07	1.25733	-1.16884	3.52313e-05	-1.43354	-1.09307	6.70434e-05	-1.44184	-1.09165
847098	rs79006606	3.94358e-08	-1.7376	-0.749903	4.97269e-05	-1.71152	-0.470492	9.51879e-05	-1.71006	-0.472914
847317	rs11942387	5.4197e-07	1.31427	-1.18123	2.79266e-05	-1.61071	-1.14827	5.32114e-05	-1.61578	-1.14877
847414	rs77652918	3.81798e-08	-1.7376	-0.782269	4.77007e-05	-1.71152	-0.512091	9.13158e-05	-1.71006	-0.514442
847445	rs34006051	1.97715e-07	-0.460443	-0.414902	4.8362e-05	-1.7221	-0.48774	9.30027e-05	-1.72229	-0.483908
847462	rs9993159	5.77749e-07	1.37833	-1.18136	3.05448e-05	-1.67375	-0.995608	5.84397e-05	-1.67245	-0.998374
847469	rs11248049	5.02171e-07	1.22653	-1.16976	3.4556e-05	-1.45083	-1.09515	6.56599e-05	-1.4606	-1.09373
847479	rs144265306	1.6884e-07	-1.26877e-10	-1.03322	0.00013811	-1.26877e-10	-1.16051	0.00026431	-1.26877e-10	-1.1617
847871	rs183822776	8.21208e-08	-1.75398	-1.78296e-10	7.76558e-05	-1.73627	-1.78296e-10	0.000147679	-1.74378	-1.78296e-10
848163	rs62295555	6.92577e-08	-1.73938	-0.184962	7.42069e-05	-1.62645	-0.155244	0.000139481	-1.64615	-0.154747
848199	rs182526208	8.70032e-08	-1.69623	-1.78296e-10	8.3413e-05	-1.66475	-1.78296e-10	0.000154632	-1.69778	-1.78296e-10
848280	rs4690340	2.56435e-08	-1.75459	-1.1633	2.49849e-05	-1.74367	-1.12661	4.77081e-05	-1.74702	-1.1267
848335	rs7697256	1.53662e-07	-0.527615	-0.599803	3.45526e-05	-1.70393	-0.842137	6.62992e-05	-1.70802	-0.836624
848576	rs75178166	3.84041e-08	-1.7376	-0.776413	4.80624e-05	-1.71152	-0.504538	9.2007e-05	-1.71006	-0.506902
848702	rs58466439	1.82308e-07	-0.431149	-0.525327	3.67936e-05	-1.68276	-0.800469	7.05551e-05	-1.68764	-0.794793
848709	rs7666736	9.94455e-08	-1.56256	-1.78296e-10	0.000139319	-1.15179	-1.78296e-10	0.000271053	-1.13651	-1.78296e-10
848743	rs141085685	8.23339e-08	-1.75139	-1.78296e-10	8.11175e-05	-1.69266	-1.78296e-10	0.000159327	-1.66786	-1.78296e-10
848764	rs73207782	1.19098e-07	-0.656887	-0.725344	2.74497e-05	-1.74723	-1.02897	5.31287e-05	-1.73813	-1.02797
849012	rs79964683	3.8513e-08	-1.74069	-0.770485	4.86861e-05	-1.70626	-0.496904	9.32076e-05	-1.70471	-0.499281
849035	rs76980717	1.00842e-07	-1.54862	-1.78296e-10	9.2803e-05	-1.55808	-1.78296e-10	0.000164626	-1.63515	-1.78296e-10
849570	rs7667270	5.5991e-07	1.34958	-1.18398	3.0664e-05	-1.66439	-1.00107	5.88258e-05	-1.66044	-1.00381
849651	rs11735356	1.32402e-07	-1.27633	-1.78296e-10	7.96691e-05	-1.71067	-1.78296e-10	0.000158237	-1.67473	-1.78296e-10
849871	rs11735448	4.50018e-07	1.12812	-1.18101	2.68836e-05	-1.64121	-1.15583	5.12862e-05	-1.64504	-1.15636
850491	rs2878358	5.46742e-07	1.32531	-1.18351	3.03634e-05	-1.67748	-0.997833	5.8233e-05	-1.67378	-1.00059
850551	rs74358512	4.01979e-08	-1.66356	-0.804802	4.44148e-05	-1.75371	-0.541273	8.49298e-05	-1.75343	-0.543572
850701	rs12509561	2.54624e-08	-1.75425	-1.17072	2.50958e-05	-1.74492	-1.12094	4.79466e-05	-1.74807	-1.12067
850801	rs10028259	5.37475e-07	1.31145	-1.18674	2.79043e-05	-1.72879	-1.03099	5.27016e-05	-1.74067	-1.03351
851120	rs76848809	3.44259e-08	-1.58675	-1.03661	4.41673e-05	-1.36634	-0.934231	7.12491e-05	-1.54506	-0.927583
851258	rs76370559	2.9755e-08	-1.74069	-1.02848	3.43665e-05	-1.70626	-0.845214	6.59065e-05	-1.70471	-0.845873
851357	rs11731387	2.0054e-07	-0.37238	-0.488779	4.69431e-05	-1.68461	-0.555009	9.04188e-05	-1.68359	-0.550779
852013	rs2279175	2.63218e-08	-1.75072	-1.14105	2.38963e-05	-1.7509	-1.16393	4.57082e-05	-1.75284	-1.16371
852313	rs1564282	1.99772e-07	-0.376221	-0.488779	4.63128e-05	-1.69813	-0.555009	8.92014e-05	-1.69715	-0.550779
852407	rs75374083	4.95885e-08	-1.74415	-0.514261	5.92391e-05	-1.69805	-0.30892	0.000113672	-1.69686	-0.308638
852436	rs11735882	2.90856e-08	-1.73931	-1.05262	3.37674e-05	-1.49954	-1.06952	6.42986e-05	-1.50137	-1.07392
852484	rs2061846	2.86726e-08	-1.73762	-1.06861	2.32547e-05	-1.75524	-1.18681	4.45702e-05	-1.75497	-1.18679
852637	rs2279176	4.70216e-08	-1.50877	-0.802798	4.55057e-05	-1.68661	-0.584107	8.63708e-05	-1.70919	-0.570983
852659	rs2279177	8.79886e-08	-0.841106	-0.843861	3.01789e-05	-1.74204	-0.939371	5.78879e-05	-1.74352	-0.936796
852809	rs73062400	7.00651e-08	-1.63012	-0.282626	9.44495e-05	-1.74777	0.207276	0.000178941	-1.75522	0.203455
853627	rs75577800	1.03636e-07	-1.52129	-1.78296e-10	0.0001376	-1.16421	-1.78296e-10	0.000267895	-1.14823	-1.78296e-10
853871	rs56253935	2.54945e-08	-1.75072	-1.17299	2.51602e-05	-1.7509	-1.11239	4.81085e-05	-1.75284	-1.11252
854071	rs12651271	2.02341e-07	-0.387989	-0.464229	4.72953e-05	-1.7005	-0.531641	9.10989e-05	-1.69954	-0.527334
854232	rs56307842	2.54773e-08	-1.74898	-1.1754	2.52719e-05	-1.75233	-1.10653	4.83437e-05	-1.75386	-1.10662
854409	rs11248050	3.15875e-07	0.263944	-0.67077	3.02899e-05	-1.71879	-0.958951	5.97585e-05	-1.70504	-0.94347
854633	rs79842872	2.73411e-08	-1.72997	-1.12381	3.24306e-05	-1.4386	-1.17085	6.1935e-05	-1.43992	-1.17282
854712	rs4690339	2.62215e-08	-1.74464	-1.15095	2.406e-05	-1.75433	-1.15367	4.60569e-05	-1.75506	-1.15388
855282	rs2335172	2.59416e-08	-1.74464	-1.16168	2.47296e-05	-1.75433	-1.12622	4.7347e-05	-1.75506	-1.12625
855708	rs62295557	1.19716e-07	-0.667319	-0.709735	3.07674e-05	-1.72997	-0.932125	5.90867e-05	-1.73232	-0.927498
856029	rs11723087	3.72155e-07	0.9202	-1.16306	2.66941e-05	-1.68751	-1.1166	5.09687e-05	-1.69024	-1.11737
856034	rs150048742	4.58492e-08	-1.52576	-0.811052	4.61024e-05	-1.66324	-0.594455	8.72044e-05	-1.68912	-0.581443
856102	rs115550031	3.48235e-08	-1.57451	-1.03737	4.49473e-05	-1.34784	-0.93522	7.21562e-05	-1.5314	-0.928585
856275	rs145341437	3.04993e-08	-1.7467	-0.997772	3.64068e-05	-1.69299	-0.800809	6.98301e-05	-1.69125	-0.801509
856319	rs11737222	3.80048e-07	0.963099	-1.18498	3.07565e-05	-1.518	-1.14445	5.86799e-05	-1.52351	-1.14321
856580	rs7697252	2.77678e-08	-1.72286	-1.11544	3.33675e-05	-1.41455	-1.16643	6.37052e-05	-1.41591	-1.16864
856609	rs7684266	2.52499e-08	-1.75072	-1.18263	2.60551e-05	-1.7509	-1.07744	4.98202e-05	-1.75284	-1.07756
856734	rs74282745	3.03766e-08	-1.74885	-0.999647	3.65427e-05	-1.68659	-0.803486	7.00969e-05	-1.68476	-0.804184
856787	rs12651368	1.84907e-07	-0.478015	-0.464304	4.57771e-05	-1.71729	-0.547481	8.81633e-05	-1.71649	-0.543142
857875	rs150781969	2.04759e-07	-0.840341	-1.78296e-10	0.000130369	-1.21818	-1.78296e-10	0.000223145	-1.331	-1.78296e-10
858332	rs11248051	2.16211e-07	-0.329829	-0.456092	4.82446e-05	-1.68838	-0.523891	9.2939e-05	-1.68732	-0.519558
858333	rs76407199	1.58006e-07	-1.26877e-10	-1.09954	0.000147106	-1.26877e-10	-1.0974	0.000281562	-1.26877e-10	-1.09847
858473	rs7663814	1.16105e-07	-0.667319	-0.740362	3.00901e-05	-1.72997	-0.954385	5.77741e-05	-1.73232	-0.949963
858691	rs2306249	5.29522e-07	1.2937	-1.1839	2.99623e-05	-1.68265	-1.00597	5.74348e-05	-1.67949	-1.00868
858924	rs35227944	8.21423e-08	-1.75372	-1.78296e-10	8.45938e-05	-1.65069	-1.78296e-10	0.000161748	-1.65278	-1.78296e-10
858941	rs1026738	1.49245e-06	1.146	-1.78296e-10	0.000416598	-0.0564327	-1.78296e-10	0.000779988	-0.0795441	-1.78296e-10
859293	rs3775136	4.71101e-08	-1.52576	-0.783923	4.76933e-05	-1.66324	-0.560527	9.02468e-05	-1.68912	-0.547151
859298	rs3775135	5.29776e-07	1.2937	-1.18342	3.00588e-05	-1.68265	-1.00275	5.76184e-05	-1.67949	-1.00549
859548	rs11936594	1.13878e-07	-0.68085	-0.746195	2.99031e-05	-1.732	-0.958592	5.74185e-05	-1.73425	-0.95421
859557	rs3775134	3.89888e-07	0.604799	-0.801113	2.87048e-05	-1.64311	-1.08838	5.50214e-05	-1.65165	-1.07945
859634	rs11248052	5.14713e-07	1.26578	-1.18435	2.97402e-05	-1.6869	-1.00916	5.7005e-05	-1.68383	-1.01185
860146	rs2306248	5.29522e-07	1.2937	-1.1839	2.99623e-05	-1.68265	-1.00597	5.74348e-05	-1.67949	-1.00868
860192	rs1064207	5.43056e-07	1.31894	-1.1839	3.00805e-05	-1.67871	-1.00597	5.76662e-05	-1.67547	-1.00868
860349	rs2306247	3.00863e-08	-1.74722	-1.01089	3.57796e-05	-1.69155	-0.819624	6.86296e-05	-1.68979	-0.820307
860385	rs141625555	1.98788e-07	-1.26877e-10	-0.869933	0.0002362	-1.26877e-10	-0.623875	0.00045165	-1.26877e-10	-0.625916
860415	rs2306246	2.99004e-08	-1.74605	-1.01825	3.52895e-05	-1.69469	-0.830282	6.76873e-05	-1.69297	-0.830954
860796	rs112225848	1.0368e-07	-1.52086	-1.78296e-10	9.18404e-05	-1.5685	-1.78296e-10	0.000163893	-1.63961	-1.78296e-10
861283	rs3733355	1.53012e-07	-1.26877e-10	-1.13166	0.000161408	-1.26877e-10	-1.00462	0.000309222	-1.26877e-10	-1.00476
861292	rs3733354	1.55998e-07	-1.26877e-10	-1.11233	0.000134445	-1.26877e-10	-1.1874	0.000257523	-1.26877e-10	-1.18771
861306	rs62295558	1.02733e-07	-1.53004	-1.78296e-10	8.85644e-05	-1.60483	-1.78296e-10	0.000162746	-1.64663	-1.78296e-10
861439	rs3733353	2.52597e-08	-1.74584	-1.18713	2.68559e-05	-1.75394	-1.04413	5.14022e-05	-1.75487	-1.04427
861497	rs73207789	8.85822e-08	-1.67824	-1.78296e-10	7.73598e-05	-1.74009	-1.78296e-10	0.000148879	-1.73569	-1.78296e-10
861498	rs3733352	4.99253e-07	1.19654	-1.1456	2.85772e-05	-1.63783	-1.09811	5.45056e-05	-1.64143	-1.09909
861628	rs3733351	4.78487e-07	1.1958	-1.18734	2.86094e-05	-1.74428	-0.990538	5.49303e-05	-1.74296	-0.989802
861652	rs3822026	6.27961e-07	1.4582	-1.1779	3.20155e-05	-1.65544	-0.966897	6.13881e-05	-1.65174	-0.969869
861936	rs56986122	1.1313e-07	-0.68085	-0.752785	3.00084e-05	-1.732	-0.955077	5.76323e-05	-1.73425	-0.950492
861998	rs6854553	4.62415e-07	1.14446	-1.17017	2.73396e-05	-1.64803	-1.13219	5.21676e-05	-1.65147	-1.13289
862156	rs2306245	4.49283e-07	1.11724	-1.17176	2.71313e-05	-1.65321	-1.13465	5.17752e-05	-1.65657	-1.13534
862363	rs34585705	1.11782e-07	-1.44562	-1.78296e-10	8.18856e-05	-1.68323	-1.78296e-10	0.000149773	-1.7297	-1.78296e-10
862502	rs2306244	2.52733e-08	-1.7457	-1.18673	2.68211e-05	-1.75056	-1.04881	5.13502e-05	-1.7512	-1.04895
863579	rs188239285	3.84327e-07	-0.210679	-1.78296e-10	0.000193484	-0.823362	-1.78296e-10	0.00033857	-0.914092	-1.78296e-10
863670	rs45631832	4.82936e-08	-1.51336	-0.771519	4.8069e-05	-1.67082	-0.545091	9.108e-05	-1.69553	-0.531552
863917	rs7690306	2.83282e-08	-1.72383	-1.09448	3.46656e-05	-1.38837	-1.15444	6.63824e-05	-1.38616	-1.15723
864077	rs11726280	2.03788e-07	-0.337725	-0.507369	4.2799e-05	-1.70163	-0.630408	8.24564e-05	-1.70093	-0.625622
864126	rs7690704	1.55073e-07	-0.590638	-0.527642	3.02652e-05	-1.75423	-0.924326	5.88129e-05	-1.75436	-0.910106
865038	rs3775133	4.73591e-08	-1.52874	-0.775674	4.82773e-05	-1.66133	-0.550258	9.13354e-05	-1.68751	-0.536773
865105	rs60523283	1.04886e-07	-0.690434	-0.818862	2.83165e-05	-1.73956	-1.00555	5.43593e-05	-1.74185	-1.00135
865187	rs74907285	3.08009e-08	-1.74082	-0.993806	3.46791e-05	-1.74726	-0.795156	6.65562e-05	-1.74491	-0.795861
865227	rs755447	4.81912e-08	-1.50719	-0.779809	4.74058e-05	-1.67441	-0.555403	8.98652e-05	-1.69854	-0.541973
865430	rs73207790	2.58153e-08	-1.72482	-1.18639	2.82415e-05	-1.7546	-0.993168	5.41744e-05	-1.75328	-0.993337
865941	rs73207791	2.53715e-08	-1.74191	-1.18664	2.82635e-05	-1.75066	-0.996327	5.40972e-05	-1.75155	-0.996494
866169	rs751091	4.76981e-08	-1.52576	-0.771519	4.84352e-05	-1.66324	-0.545091	9.16655e-05	-1.68912	-0.531552
866315	rs191931650	1.55887e-07	-1.26877e-10	-1.11304	0.00015106	-1.26877e-10	-1.07088	0.00028914	-1.26877e-10	-1.07191
866428	rs113826088	8.74143e-08	-1.69152	-1.78296e-10	0.000111747	-1.37232	-1.78296e-10	0.000222749	-1.33278	-1.78296e-10
866659	rs17165125	4.75003e-08	-1.52576	-0.775674	4.81856e-05	-1.66324	-0.550258	9.11882e-05	-1.68912	-0.536773
866723	rs62297061	1.78699e-07	-0.55178	-0.424689	4.79754e-05	-1.7239	-0.493964	9.23371e-05	-1.72384	-0.489534
867242	rs4690336	2.54987e-08	-1.73583	-1.18771	2.74027e-05	-1.75332	-1.02459	5.24704e-05	-1.75388	-1.0247
867516	rs75295122	3.02877e-08	-1.73993	-1.0115	3.51774e-05	-1.70763	-0.820517	6.74586e-05	-1.70611	-0.821198
867624	rs192624408	1.51485e-07	-1.26877e-10	-1.14169	0.000141811	-1.26877e-10	-1.13406	0.000271688	-1.26877e-10	-1.13417
867866	rs764324	2.58938e-07	0.313416	-0.919003	3.59338e-05	-1.71033	-0.796551	6.88725e-05	-1.71734	-0.789227
868429	rs74705729	2.97016e-08	-1.74487	-1.0261	3.4787e-05	-1.69759	-0.841723	6.67214e-05	-1.69591	-0.842385
868656	rs74282747	3.03234e-08	-1.73676	-1.0135	3.48949e-05	-1.71282	-0.823397	6.69113e-05	-1.71138	-0.824076
868739	rs10023660	3.31162e-08	-1.67596	-0.986196	4.88204e-05	-1.44195	-0.758457	9.1642e-05	-1.47797	-0.742959
869169	rs11733713	2.11377e-07	-0.294823	-0.513706	4.6026e-05	-1.68063	-0.578715	8.86543e-05	-1.67951	-0.574564
869174	rs11734537	2.11377e-07	-0.294823	-0.513706	4.6026e-05	-1.68063	-0.578715	8.86543e-05	-1.67951	-0.574564
869359	rs11732965	2.14759e-07	-0.282651	-0.510008	4.63163e-05	-1.67786	-0.5752	8.92162e-05	-1.67672	-0.571037
869446	rs17165126	8.20671e-08	-1.75464	-1.78296e-10	0.000105109	-1.43356	-1.78296e-10	0.000203024	-1.4255	-1.78296e-10
869698	rs62297062	1.59054e-07	-0.466864	-0.626064	3.82255e-05	-1.72132	-0.723732	7.36228e-05	-1.72015	-0.719722
869708	rs62297063	1.61561e-07	-0.455603	-0.621687	3.99632e-05	-1.71947	-0.681123	7.69548e-05	-1.71827	-0.677337
869715	rs78590562	1.61561e-07	-0.455603	-0.621687	3.99632e-05	-1.71947	-0.681123	7.69548e-05	-1.71827	-0.677337
869883	rs78005997	5.02848e-08	-1.49748	-0.746994	4.91092e-05	-1.6798	-0.514703	9.32169e-05	-1.70304	-0.500849
869970	rs77124090	2.92711e-08	-1.7455	-1.04007	3.41296e-05	-1.69607	-0.862316	6.54632e-05	-1.69438	-0.862957
870043	rs77918304	2.92533e-08	-1.74611	-1.04007	3.41819e-05	-1.69454	-0.862316	6.5565e-05	-1.69282	-0.862957
870941	rs41286651	6.76565e-08	-1.16444	-0.783286	4.0327e-05	-1.6272	-0.764334	7.9268e-05	-1.60197	-0.764016
871025	rs3736088	2.97967e-08	-1.74826	-1.01951	3.54446e-05	-1.68847	-0.832117	6.79908e-05	-1.68666	-0.832788
871377	rs2306254	5.22372e-08	-1.50698	-0.699403	5.11305e-05	-1.68753	-0.46664	9.71307e-05	-1.7105	-0.452263
871624	rs1564281	4.02495e-07	1.01791	-1.1824	2.56192e-05	-1.66709	-1.17813	4.89727e-05	-1.66961	-1.17795
871675	rs1564280	1.87668e-07	-0.386013	-0.541487	3.03223e-05	-1.72742	-0.949252	5.89091e-05	-1.72713	-0.935693
872020	rs73207794	2.4188e-07	-0.0997941	-0.57394	4.89009e-05	-1.56286	-0.635901	9.39332e-05	-1.56429	-0.631949
872067	rs56083715	1.81824e-07	0.172973	-1.13211	2.43563e-05	-1.70894	-1.18682	4.81859e-05	-1.67688	-1.18688
872223	rs11942404	3.74146e-08	-1.54043	-0.999681	4.86472e-05	-1.29557	-0.908389	7.62593e-05	-1.50257	-0.902112
872590	rs146733762	1.67306e-07	-1.04235	-1.78296e-10	0.00021523	-0.716846	-1.78296e-10	0.000268114	-1.14741	-1.78296e-10
873023	rs77689311	3.05527e-08	-1.71014	-1.03258	3.27902e-05	-1.74978	-0.848649	6.2601e-05	-1.75251	-0.84953
873181	rs57445359	2.94631e-08	-1.64522	-1.13382	3.88836e-05	-1.25219	-1.17579	7.37443e-05	-1.26078	-1.17743
873313	rs75067454	2.92396e-08	-1.65104	-1.13561	3.83671e-05	-1.26473	-1.17663	7.27771e-05	-1.27321	-1.17821
873384	rs79381557	4.9093e-08	-1.52576	-0.742693	5.01956e-05	-1.66324	-0.509391	9.50322e-05	-1.68912	-0.495483
873417	rs58036322	1.1557e-07	-0.609733	-0.802568	2.9111e-05	-1.72044	-0.997003	5.60401e-05	-1.71998	-0.992771
873901	rs144026795	3.01898e-07	-0.452084	-1.78296e-10	0.00014503	-1.11161	-1.78296e-10	0.000303446	-1.02362	-1.78296e-10
874863	rs3775132	5.06058e-08	-1.49111	-0.746994	4.89434e-05	-1.68319	-0.514703	9.29556e-05	-1.70585	-0.500849
874986	rs3775131	2.86256e-08	-1.72545	-1.08243	3.05615e-05	-1.74232	-0.926496	5.82785e-05	-1.74678	-0.926815
875008	rs60492656	2.5562e-08	-1.75383	-1.16723	3.58745e-05	-1.65936	-0.849171	6.84552e-05	-1.66428	-0.848366
875144	rs3775130	2.89865e-07	0.0146807	-0.507439	5.11883e-05	-1.52257	-0.630471	9.83949e-05	-1.52415	-0.625686
875155	rs3775129	2.51696e-08	-1.751	-1.18553	2.93594e-05	-1.71953	-0.98941	5.58423e-05	-1.72654	-0.989752
875266	rs58429160	2.53539e-08	-1.74721	-1.18204	2.91378e-05	-1.75339	-0.963132	5.57413e-05	-1.75461	-0.963496
875339	rs17165130	2.50477e-08	-1.75524	-1.18615	3.05591e-05	-1.67316	-0.995727	5.82715e-05	-1.67765	-0.996064
875387	rs73064427	2.85757e-08	-1.74804	-1.06158	3.0623e-05	-1.54141	-1.12539	5.81384e-05	-1.547	-1.129
875529	rs2279187	3.2281e-07	-0.0536925	-0.331418	5.51225e-05	-1.6088	-0.4702	0.000105909	-1.61147	-0.464771
875671	rs45486093	2.55353e-08	-1.73626	-1.18586	3.25034e-05	-1.61463	-0.992581	6.18342e-05	-1.62145	-0.99292
875887	rs2279186	1.06355e-07	-0.821326	-0.674061	3.035e-05	-1.75296	-0.922801	5.84961e-05	-1.75235	-0.917513
875994	rs2279185	3.13704e-08	-1.63908	-1.07723	4.09827e-05	-1.23916	-1.13624	7.75906e-05	-1.24786	-1.13952
876141	rs10902760	3.15677e-08	-1.65449	-1.05555	4.02523e-05	-1.27225	-1.12113	7.61946e-05	-1.28067	-1.12486
876173	rs77317373	2.96104e-08	-1.7352	-1.03884	3.33563e-05	-1.73429	-0.847018	6.35036e-05	-1.74009	-0.847633
876318	rs3736087	2.53376e-08	-1.75523	-1.17465	3.12121e-05	-1.72299	-0.924762	5.97953e-05	-1.72274	-0.925156
876399	rs3736086	3.25879e-08	-1.6081	-1.07013	4.56096e-05	-1.13707	-1.13136	8.66782e-05	-1.14183	-1.13479
876806	rs11731840	3.16309e-08	-1.63791	-1.07013	4.12849e-05	-1.2367	-1.13136	7.81489e-05	-1.24542	-1.13479
876921	rs113162129	8.54403e-08	-1.71436	-1.78296e-10	0.000105276	-1.43197	-1.78296e-10	0.000209194	-1.39556	-1.78296e-10
877271	rs899388	2.99653e-08	-1.737	-1.02513	3.45286e-05	-1.71887	-0.827899	6.55738e-05	-1.7266	-0.829051
877412	rs11736181	1.06218e-07	-1.2199	-0.276776	6.04588e-05	-1.6549	-0.331689	0.000116705	-1.66457	-0.314601
877625	rs3736084	5.96441e-08	-1.12748	-0.9463	3.92299e-05	-1.7393	-0.679811	7.53756e-05	-1.73962	-0.676716
877709	rs3736083	6.43553e-08	-1.10156	-0.89619	4.09957e-05	-1.74863	-0.626462	7.84626e-05	-1.74891	-0.627286
877919	rs41286653	3.8703e-08	-1.5877	-0.91856	4.43075e-05	-1.44582	-0.851582	7.44563e-05	-1.58467	-0.843941
878048	rs899387	4.53832e-08	-1.72733	-0.619702	3.17961e-05	-1.73887	-0.890337	6.04218e-05	-1.74825	-0.889225
878079	rs11946340	2.82494e-08	-1.66693	-1.15417	4.11308e-05	-1.22612	-1.14568	8.01505e-05	-1.20662	-1.14829
878105	rs41286655	8.41961e-08	-1.72903	-1.78296e-10	7.64608e-05	-1.75178	-1.78296e-10	0.000153828	-1.70298	-1.78296e-10
878269	rs77885950	3.7015e-07	-1.26877e-10	-0.248266	0.000262607	-1.26877e-10	-0.517897	0.000506153	-1.26877e-10	-0.511984
878313	rs4690206	4.2131e-08	-1.5564	-0.864995	2.78615e-05	-1.68326	-1.07805	5.09383e-05	-1.73184	-1.07637
878746	rs17781348	2.37844e-07	-0.690557	-1.78296e-10	9.6979e-05	-1.51406	-1.78296e-10	0.000182534	-1.53188	-1.78296e-10
878810	rs112078130	3.00667e-08	-1.57165	-1.18711	2.45091e-05	-1.74502	-1.14449	4.72449e-05	-1.7394	-1.14408
878871	rs6837500	2.73234e-08	-1.72985	-1.12458	2.93051e-05	-1.72755	-0.983249	5.57603e-05	-1.73423	-0.983529
878917	rs6837528	1.16729e-07	-0.50321	-0.899107	2.81013e-05	-1.75324	-0.9995	5.3914e-05	-1.75345	-0.997986
879515	rs75131424	5.45985e-08	-1.43641	-0.725756	4.98105e-05	-1.70784	-0.472485	9.51116e-05	-1.72582	-0.457949
879753	rs76033377	1.33865e-07	-1.26534	-1.78296e-10	0.000161399	-1.00467	-1.78296e-10	0.000307457	-1.01049	-1.78296e-10
879776	rs28662837	2.16746e-07	-0.582044	-0.201402	5.49227e-05	-1.7095	-0.373123	0.000106	-1.70819	-0.367188
879977	rs62297079	9.41512e-08	-0.682703	-0.934569	2.67494e-05	-1.69615	-1.10589	5.08867e-05	-1.70624	-1.10298
880094	rs17781378	3.16739e-07	0.269871	-0.673965	6.41531e-05	-1.46816	-0.459126	0.000122485	-1.48832	-0.442512
880174	rs74775400	2.86536e-08	-1.6644	-1.1425	3.72313e-05	-1.29982	-1.17158	7.29276e-05	-1.27601	-1.17335
880257	rs56785826	2.61457e-08	-1.75384	-1.14465	3.30446e-05	-1.74071	-0.849989	6.32741e-05	-1.74181	-0.849538
880475	rs78009386	4.49249e-08	-1.69559	-0.661595	4.27205e-05	-1.73848	-0.595396	8.33928e-05	-1.73032	-0.584937
880558	rs7657611	9.2577e-08	-0.662632	-0.9715	2.61691e-05	-1.69771	-1.12626	5.0064e-05	-1.70179	-1.12373
880563	rs55975176	9.54362e-08	-1.60372	-1.78296e-10	9.103e-05	-1.57736	-1.78296e-10	0.000171407	-1.59478	-1.78296e-10
880912	rs112343297	2.62077e-08	-1.75109	-1.14503	2.84484e-05	-1.70601	-1.03446	5.40017e-05	-1.71516	-1.03465
880933	rs79828386	2.61985e-08	-1.75388	-1.14259	2.89536e-05	-1.693	-1.02986	5.48949e-05	-1.70335	-1.03006
880946	rs113182144	5.39466e-08	-1.4612	-0.712982	5.1129e-05	-1.69759	-0.456611	9.7443e-05	-1.71764	-0.441916
880953	rs113646280	4.53876e-08	-1.75501	-0.591927	4.24407e-05	-1.68943	-0.651017	8.11157e-05	-1.69606	-0.646888
881118	rs77564815	3.52781e-07	-0.296326	-1.78296e-10	0.000134732	-1.18526	-1.78296e-10	0.000273328	-1.12815	-1.78296e-10
881121	rs566830995	3.54213e-07	-0.292274	-1.78296e-10	0.000135074	-1.18273	-1.78296e-10	0.000274056	-1.12549	-1.78296e-10
881141	rs116234163	1.81875e-07	-0.958853	-1.78296e-10	0.000130872	-1.21433	-1.78296e-10	0.000221823	-1.33694	-1.78296e-10
881195	rs4690204	2.78475e-08	-1.75425	-1.08118	3.85104e-05	-1.73924	-0.69839	7.37784e-05	-1.74039	-0.697363
881228	rs4690203	2.77343e-08	-1.75149	-1.08801	3.76943e-05	-1.74588	-0.713164	7.22338e-05	-1.74676	-0.712154
881235	rs75214905	2.81662e-08	-1.68182	-1.14223	3.82113e-05	-1.27723	-1.16819	7.25569e-05	-1.28411	-1.17034
881327	rs77060135	3.78501e-07	-0.225955	-1.78296e-10	0.000192804	-0.826879	-1.78296e-10	0.000351488	-0.876648	-1.78296e-10
881896	rs56223707	2.77835e-08	-1.75425	-1.08348	3.83203e-05	-1.73924	-0.703339	7.34137e-05	-1.74039	-0.702318
882104	rs112260350	8.4007e-08	-1.73127	-1.78296e-10	9.99771e-05	-1.48361	-1.78296e-10	0.000198079	-1.45016	-1.78296e-10
882340	rs2279184	2.53004e-07	0.125571	-0.754341	2.66281e-05	-1.74078	-1.06581	5.10668e-05	-1.74433	-1.06136
882404	rs2279183	1.27564e-07	-1.50023	0.186675	8.52943e-05	-1.75345	0.111001	0.000167035	-1.75421	0.13359
882625	rs2279182	2.3367e-07	-0.560074	-0.148188	5.79031e-05	-1.70508	-0.324699	0.000111779	-1.70371	-0.318591
882643	rs2279181	2.27823e-07	-0.571085	-0.162521	5.70245e-05	-1.70732	-0.337754	0.000110074	-1.70598	-0.331692
882845	rs9328759	3.02706e-08	-1.74316	-1.00883	4.37356e-05	-1.75494	-0.555452	8.38791e-05	-1.75518	-0.554269
882849	rs9328760	2.96552e-08	-1.74316	-1.02937	4.20559e-05	-1.75494	-0.594615	8.06546e-05	-1.75518	-0.593469
883039	rs2279180	2.8208e-08	-1.68172	-1.14084	3.83131e-05	-1.27548	-1.16728	7.29295e-05	-1.27985	-1.16948
883191	rs139637335	3.68125e-07	-1.26877e-10	-0.253751	0.000378854	-1.26877e-10	-0.151404	0.000734738	-1.26877e-10	-0.139309
883299	rs3822025	5.92309e-08	-1.37666	-0.704068	5.01826e-05	-1.72733	-0.445559	9.62974e-05	-1.74063	-0.430754
883328	rs115260110	2.80942e-08	-1.66817	-1.15844	3.91972e-05	-1.24175	-1.1782	7.46546e-05	-1.24627	-1.17968
883329	rs115830981	2.80942e-08	-1.66817	-1.15844	3.91972e-05	-1.24175	-1.1782	7.46546e-05	-1.24627	-1.17968
883988	rs76438822	1.45358e-07	-1.26877e-10	-1.18297	0.00014128	-1.26877e-10	-1.13781	0.000270722	-1.26877e-10	-1.13773
884058	rs41286659	2.64033e-08	-1.74011	-1.14858	2.76251e-05	-1.72858	-1.04125	5.25725e-05	-1.73519	-1.04144
884475	rs2306253	3.79483e-08	-1.55229	-0.973659	2.99743e-05	-1.75143	-0.936783	5.80839e-05	-1.74862	-0.928312
885001	rs141331606	1.83912e-07	-1.26877e-10	-0.947715	0.000217989	-1.26877e-10	-0.704111	0.000417354	-1.26877e-10	-0.704889
885201	rs74282750	2.58952e-08	-1.74159	-1.16653	2.6521e-05	-1.72653	-1.08409	5.04182e-05	-1.7334	-1.08507
885230	rs79692917	2.86315e-08	-1.64973	-1.15793	4.24913e-05	-1.16134	-1.17791	8.1268e-05	-1.16165	-1.17942
885445	rs117842813	5.94974e-08	-1.37666	-0.699579	5.04623e-05	-1.72733	-0.440001	9.68394e-05	-1.74063	-0.425141
885828	rs3775128	1.26148e-07	-1.52184	0.197118	9.06462e-05	-1.75361	0.172021	0.000177494	-1.7542	0.194313
886061	rs3775127	2.81286e-08	-1.75218	-1.0732	3.88465e-05	-1.74469	-0.684243	7.45173e-05	-1.74563	-0.682162
886345	rs3775126	2.50143e-07	-0.519845	-0.120297	5.98663e-05	-1.69717	-0.29927	0.000115734	-1.69445	-0.293072
886519	rs56080039	2.81965e-08	-1.75218	-1.07079	3.90429e-05	-1.74469	-0.679199	7.48949e-05	-1.74563	-0.677107
887005	rs142093694	8.18675e-07	-1.26877e-10	0.545514	0.00135004	-1.26877e-10	1.11934	0.0026063	-1.26877e-10	1.12686
887100	rs114473843	5.76291e-08	-1.39961	-0.708535	5.02404e-05	-1.72064	-0.451095	9.62344e-05	-1.73569	-0.436345
887868	rs11726912	2.52124e-07	-0.508593	-0.123661	6.43165e-05	-1.69471	-0.230027	0.000124242	-1.69194	-0.224653
887999	rs11725376	2.84204e-08	-1.66041	-1.15465	4.00214e-05	-1.22315	-1.17599	7.62053e-05	-1.22775	-1.17764
888021	rs78256167	9.89335e-08	-1.56773	-1.78296e-10	0.000151424	-1.06847	-1.78296e-10	0.000290202	-1.06825	-1.78296e-10
888117	rs76712894	2.60529e-08	-1.7423	-1.15974	2.70954e-05	-1.72547	-1.06372	5.15446e-05	-1.73248	-1.0639
888128	rs148956927	9.89229e-08	-1.56783	-1.78296e-10	8.5898e-05	-1.63539	-1.78296e-10	0.000158614	-1.67235	-1.78296e-10
888145	rs75713448	2.81791e-08	-1.65507	-1.16852	3.8881e-05	-1.24407	-1.18398	7.41452e-05	-1.24797	-1.18482
888154	rs79881735	8.22996e-08	-1.75181	-1.78296e-10	0.000100316	-1.48022	-1.78296e-10	0.000197868	-1.45122	-1.78296e-10
888170	rs12499663	8.55735e-08	-0.812976	-0.899822	4.41173e-05	-1.74047	-0.561231	8.48357e-05	-1.74257	-0.555541
888324	rs114332099	1.03248e-07	-0.688261	-0.836784	0.00024722	0.194615	-0.772892	0.000493335	0.220499	-0.758134
888361	rs34509509	2.02436e-07	-0.851748	-1.78296e-10	0.00010606	-1.42455	-1.78296e-10	0.00020043	-1.43836	-1.78296e-10
888499	rs28410128	1.04512e-07	-0.807539	-0.705333	3.0393e-05	-1.75382	-0.920519	5.84587e-05	-1.75237	-0.918129
888512	rs4690202	2.8826e-08	-1.75218	-1.04871	4.09595e-05	-1.74469	-0.631276	7.84932e-05	-1.74563	-0.630182
888542	rs530170230	1.3821e-07	-1.2334	-1.78296e-10	0.00021026	-0.740209	-1.78296e-10	0.000411381	-0.719303	-1.78296e-10
888717	rs28628421	2.67213e-07	-0.475667	-0.0984618	6.63639e-05	-1.68729	-0.206112	0.000128227	-1.68435	-0.200672
888937	rs11726508	1.04867e-07	-0.784992	-0.724491	2.99332e-05	-1.75282	-0.936764	5.76431e-05	-1.75101	-0.933542
889312	rs78417068	1.89774e-07	-1.26877e-10	-0.916341	0.000195775	-1.26877e-10	-0.811591	0.000378506	-1.26877e-10	-0.80259
889384	rs17781499	2.80441e-07	-0.362366	-0.163444	6.34268e-05	-1.67092	-0.267749	0.000122556	-1.66777	-0.262482
889573	rs74846645	1.0464e-07	-0.688261	-0.823389	0.000250844	0.194615	-0.75834	0.000500694	0.220499	-0.743327
889945	rs3775125	1.04975e-07	-0.807539	-0.700914	3.04932e-05	-1.75382	-0.917228	5.86522e-05	-1.75237	-0.914823
890610	rs17725145	1.1055e-07	-0.622134	-0.834577	0.000268455	0.283657	-0.779527	0.000534887	0.310125	-0.766892
891150	rs9994159	2.5603e-07	-0.508593	-0.108287	6.40147e-05	-1.69471	-0.23473	0.000123647	-1.69194	-0.229459
891503	rs3775124	3.87262e-07	0.609486	-0.812557	3.13221e-05	-1.57122	-1.07301	5.9403e-05	-1.59016	-1.06432
892043	rs147866169	3.45532e-07	-1.26877e-10	-0.317088	0.000411608	-1.26877e-10	-0.0684832	0.00078869	-1.26877e-10	-0.0684488
892116	rs2306252	8.71618e-08	-0.807539	-0.886869	2.64693e-05	-1.75382	-1.05875	5.08924e-05	-1.75237	-1.05674
892428	rs142278816	8.45202e-08	-1.72518	-1.78296e-10	7.63118e-05	-1.75373	-1.78296e-10	0.000146985	-1.74849	-1.78296e-10
892565	rs148250397	1.47703e-07	-1.26877e-10	-1.16697	0.000134443	-1.26877e-10	-1.18741	0.000257623	-1.26877e-10	-1.18733
892645	rs2003919	5.97986e-08	-1.38464	-0.686548	5.15503e-05	-1.72511	-0.42089	9.889e-05	-1.73901	-0.405806
893287	rs3775122	2.74724e-07	-0.351601	-0.194807	6.0601e-05	-1.66825	-0.315989	0.000117083	-1.66506	-0.310886
893475	rs145941590	4.50019e-07	-1.26877e-10	-0.0528849	0.000701579	-1.26877e-10	0.464779	0.00135265	-1.26877e-10	0.471001
893520	rs3775121	8.94266e-08	-1.18907	-0.479685	4.56683e-05	-1.74684	-0.520315	8.8489e-05	-1.74036	-0.51559
893687	rs3775120	9.09274e-08	-1.17723	-0.474886	4.6346e-05	-1.74821	-0.50421	8.97619e-05	-1.7422	-0.499458
893712	rs3775119	3.2176e-08	-1.70499	-0.985967	4.52385e-05	-1.75073	-0.525874	8.75508e-05	-1.74305	-0.523551
893913	rs3822024	9.70768e-08	-1.17388	-0.412789	3.81236e-05	-1.75506	-0.692658	7.34669e-05	-1.75457	-0.687415
894255	rs3755963	9.13133e-08	-1.21757	-0.430306	3.74576e-05	-1.75476	-0.710589	7.22626e-05	-1.75451	-0.704003
894469	rs3775118	1.26084e-07	-0.552057	-0.773166	0.000316902	0.377301	-0.707262	0.000633319	0.404367	-0.692215
894659	rs112588707	8.42169e-08	-1.72878	-1.78296e-10	0.000100806	-1.47536	-1.78296e-10	0.000199819	-1.44141	-1.78296e-10
895045	rs3755962	6.32971e-08	-1.42935	-0.584983	6.13246e-05	-1.71051	-0.261861	0.000117433	-1.72792	-0.245042
895059	rs3755961	1.21091e-07	-0.553403	-0.812228	3.2502e-05	-1.70427	-0.902987	6.26742e-05	-1.70172	-0.899157
895060	rs3755960	1.2562e-07	-0.531467	-0.797446	3.30754e-05	-1.69967	-0.890095	6.37924e-05	-1.69701	-0.88618
895267	rs78651370	5.6643e-08	-1.43641	-0.688996	5.31821e-05	-1.70784	-0.40699	0.00010175	-1.72582	-0.390481
895887	rs147882917	1.1191e-07	-0.592477	-0.851999	0.000275069	0.323373	-0.794907	0.000548631	0.350097	-0.781493
896036	rs375743488	1.87619e-07	-1.26877e-10	-0.927762	0.000149227	-1.26877e-10	-1.08309	0.000285692	-1.26877e-10	-1.08391
896101	rs115384752	1.80339e-07	-0.967334	-1.78296e-10	0.000218042	-0.703869	-1.78296e-10	0.000290862	-1.06597	-1.78296e-10
896163	rs73209865	8.3585e-08	-1.25166	-0.484651	4.16559e-05	-1.73783	-0.621286	8.03851e-05	-1.73758	-0.614416
896326	rs35670600	8.6841e-08	-1.6981	-1.78296e-10	7.73507e-05	-1.74021	-1.78296e-10	0.000146286	-1.75326	-1.78296e-10
896486	rs3822023	2.69393e-08	-1.69386	-1.17473	3.03878e-05	-1.63142	-1.04309	5.83729e-05	-1.62612	-1.04585
896631	rs73792041	1.86241e-07	-0.935133	-1.78296e-10	0.000106433	-1.42104	-1.78296e-10	0.00022168	-1.33759	-1.78296e-10
896968	rs3775117	3.35118e-08	-1.75517	-0.895105	3.41388e-05	-1.46531	-1.09281	6.17193e-05	-1.53129	-1.08493
896998	rs3775116	3.84875e-08	-1.73947	-0.772369	4.97509e-05	-1.72572	-0.455801	9.8142e-05	-1.70742	-0.444992
897013	rs3775115	2.50268e-08	-1.75521	-1.18702	2.58323e-05	-1.66184	-1.17509	5.10642e-05	-1.62885	-1.17689
897403	rs3822022	4.02772e-08	-1.3233	-1.14308	2.5412e-05	-1.67299	-1.18034	4.73835e-05	-1.69841	-1.18214
897428	rs62297083	4.58119e-08	-1.19847	-1.13916	2.35478e-05	-1.74737	-1.18215	4.51776e-05	-1.74547	-1.18275
897664	rs6826191	2.53601e-08	-1.75522	-1.17378	4.4341e-05	-1.15217	-1.14448	9.23735e-05	-1.06603	-1.14695
897923	rs141166762	5.8256e-08	-1.47317	-0.624154	5.59177e-05	-1.69211	-0.372564	0.000106686	-1.71319	-0.355745
898846	rs139951812	8.54859e-08	-1.71382	-1.78296e-10	7.89709e-05	-1.71947	-1.78296e-10	0.000150061	-1.72778	-1.78296e-10
899143	rs17165156	3.3298e-08	-1.52492	-1.13176	2.54593e-05	-1.66377	-1.1877	4.75435e-05	-1.68958	-1.1876
899168	rs73209867	6.33933e-08	-1.01435	-0.998468	2.46247e-05	-1.74827	-1.13654	4.71608e-05	-1.74967	-1.13559
899265	rs2008478	2.02749e-07	0.194208	-1.04441	4.3286e-05	-1.74164	-0.579088	8.28793e-05	-1.74453	-0.576905
899352	rs10029038	1.87038e-07	-0.771747	-0.159116	6.06466e-05	-1.74098	-0.242509	0.000117217	-1.74006	-0.234739
899617	rs77609436	3.24437e-08	-1.53377	-1.1489	2.57165e-05	-1.65805	-1.18337	4.80073e-05	-1.68472	-1.18275
900578	rs116652272	1.23163e-07	-1.34867	-1.78296e-10	0.000120558	-1.29643	-1.78296e-10	0.000191049	-1.48629	-1.78296e-10
900786	rs3775114	7.95327e-08	-1.17363	-0.612376	4.15101e-05	-1.73429	-0.628325	7.9839e-05	-1.73451	-0.624303
901323	rs3775113	7.61272e-08	-1.20816	-0.621613	4.14301e-05	-1.72711	-0.637433	7.968e-05	-1.72736	-0.633444
901460	rs3775112	2.23141e-07	0.233926	-0.988294	4.82354e-05	-1.73826	-0.474198	9.24821e-05	-1.73998	-0.471829
901672	rs3755959	2.28291e-07	0.256743	-0.988294	4.81373e-05	-1.7403	-0.474198	9.2304e-05	-1.74191	-0.471829
901804	rs116272755	2.56633e-07	-0.614525	-1.78296e-10	0.000149348	-1.08227	-1.78296e-10	0.000268031	-1.14772	-1.78296e-10
902160	rs79695461	1.60569e-07	-1.08345	-1.78296e-10	0.000258204	-0.534805	-1.78296e-10	0.0005062	-0.511891	-1.78296e-10
902204	rs10005752	2.24013e-07	0.213504	-0.963974	5.05728e-05	-1.73632	-0.428821	9.69614e-05	-1.73813	-0.426378
902829	rs115448944	1.07664e-07	-0.695699	-0.787457	0.000305231	0.355173	-0.722657	0.000620473	0.39951	-0.707851
903249	rs150316836	9.13144e-08	-1.64787	-1.78296e-10	8.55731e-05	-1.63918	-1.78296e-10	0.00016549	-1.62991	-1.78296e-10
903285	rs6820943	1.32366e-07	-0.468135	-0.808472	0.000374324	0.581898	-0.745331	0.00075722	0.621719	-0.730888
903694	rs3796610	2.24532e-07	0.216228	-0.964386	5.10735e-05	-1.73454	-0.420753	9.79192e-05	-1.73664	-0.418039
903809	rs145742904	8.33559e-08	-1.73905	-1.78296e-10	8.4082e-05	-1.65676	-1.78296e-10	0.000165978	-1.62697	-1.78296e-10
904695	rs4690201	1.52135e-07	-0.316672	-0.820732	4.84366e-05	-1.7544	-0.453902	9.24136e-05	-1.75315	-0.459398
905677	rs141993448	8.2159e-08	-1.75352	-1.78296e-10	8.38681e-05	-1.65931	-1.78296e-10	0.000158486	-1.67315	-1.78296e-10
906005	rs188785601	1.96054e-07	-1.26877e-10	-0.883786	0.000204098	-1.26877e-10	-0.769954	0.000390301	-1.26877e-10	-0.771905
906131	rs11248057	4.89415e-08	-1.17665	-1.0949	2.35167e-05	-1.75493	-1.17591	4.50422e-05	-1.75512	-1.1761
906225	rs553429667	1.01506e-07	-1.54206	-1.78296e-10	7.62224e-05	-1.7549	-1.78296e-10	0.000146008	-1.75516	-1.78296e-10
906647	rs2279178	5.27225e-08	-1.04752	-1.14961	2.89269e-05	-1.7223	-1.00149	5.51455e-05	-1.71984	-1.00901
906903	rs6842808	2.03038e-07	-0.612403	-0.236378	5.5076e-05	-1.70686	-0.372978	0.000106197	-1.70555	-0.367979
906938	rs73209872	9.39868e-08	-1.61902	-1.78296e-10	7.62839e-05	-1.75409	-1.78296e-10	0.000146	-1.75521	-1.78296e-10
908632	rs28970510	2.39485e-07	0.355812	-1.0395	4.2706e-05	-1.75229	-0.58192	8.20364e-05	-1.75249	-0.579167
909040	rs62297086	1.27417e-07	-0.99603	-0.318682	5.08726e-05	-1.75437	-0.404864	9.79598e-05	-1.75461	-0.399654
909118	rs114757879	8.48866e-08	-1.72086	-1.78296e-10	7.77173e-05	-1.73548	-1.78296e-10	0.000150279	-1.72633	-1.78296e-10
909856	rs77057847	3.2983e-08	-1.51862	-1.14756	2.54038e-05	-1.66767	-1.18599	4.74884e-05	-1.69287	-1.18546
909892	rs76160568	8.99731e-08	-1.66266	-1.78296e-10	7.93635e-05	-1.71452	-1.78296e-10	0.000153189	-1.70715	-1.78296e-10
910520	rs4690332	2.97666e-07	0.582643	-1.04885	4.05054e-05	-1.56894	-0.81818	7.59551e-05	-1.57961	-0.829069
910521	rs11724439	1.66284e-07	-1.04847	-1.78296e-10	8.08079e-05	-1.69648	-1.78296e-10	0.000153651	-1.70414	-1.78296e-10
910875	rs12646291	3.23268e-08	-1.53986	-1.14642	2.57489e-05	-1.65395	-1.18622	4.80327e-05	-1.68121	-1.18573
911139	rs139488741	1.64953e-07	-0.349906	-0.706609	0.000470838	0.740311	-0.674351	0.000956534	0.781453	-0.656959
911522	rs115258338	1.60017e-07	-0.370787	-0.716109	0.000453433	0.71246	-0.684167	0.000920811	0.753373	-0.66694
911660	rs150807728	1.45017e-07	-1.26877e-10	-1.18532	0.000135343	-1.26877e-10	-1.18074	0.000259367	-1.26877e-10	-1.18058
912473	rs7665653	1.77012e-07	0.0747469	-1.06071	4.15657e-05	-1.7291	-0.632183	7.97506e-05	-1.72979	-0.630133
912948	rs141088032	8.2091e-08	-1.75435	-1.78296e-10	8.32792e-05	-1.66636	-1.78296e-10	0.000157458	-1.67966	-1.78296e-10
913289	rs62297087	3.38947e-07	-0.562101	0.22577	8.70467e-05	-1.71625	0.0941365	0.000168243	-1.71466	0.101252
913437	rs77528402	1.25541e-07	-0.352773	-0.976771	0.000366622	0.777242	-0.961466	0.000739426	0.816723	-0.949672
913558	rs28496796	1.72818e-07	0.0512247	-1.06116	4.08904e-05	-1.72864	-0.64902	7.84942e-05	-1.72907	-0.646726
914638	rs6842493	1.21676e-07	-1.1338	-0.227017	5.89957e-05	-1.75367	-0.257419	0.000113613	-1.75351	-0.252511
914688	rs6826965	1.69571e-07	0.096617	-1.12552	3.60843e-05	-1.73164	-0.771059	6.92308e-05	-1.73229	-0.769085
914851	rs6856659	1.77509e-07	0.0747469	-1.0579	4.18207e-05	-1.7291	-0.626067	8.02455e-05	-1.72979	-0.623946
915227	rs76899536	3.17707e-08	-1.52492	-1.17871	2.61291e-05	-1.66377	-1.16173	4.88817e-05	-1.68958	-1.15984
915747	rs115896125	1.08254e-07	-0.543728	-0.933966	0.000323315	0.607279	-0.917206	0.000656478	0.65239	-0.904324
916001	rs79041409	1.91661e-07	-1.26877e-10	-0.906445	0.000208462	-1.26877e-10	-0.748796	0.00039601	-1.26877e-10	-0.757383
917017	rs142442487	5.82274e-07	0.204766	-1.78296e-10	0.000211895	-0.732462	-1.78296e-10	0.000557217	-0.415869	-1.78296e-10
917698	rs6847650	1.77387e-07	0.0361239	-1.01996	4.47582e-05	-1.72703	-0.560256	8.58907e-05	-1.72777	-0.557979
918224	rs11723135	1.85245e-07	0.0795247	-1.02002	4.42108e-05	-1.73218	-0.567405	8.48604e-05	-1.73285	-0.564963
918358	rs899385	9.10257e-08	-1.65103	-1.78296e-10	9.41526e-05	-1.54364	-1.78296e-10	0.000175227	-1.57274	-1.78296e-10
918435	rs35239183	1.04522e-07	-1.51278	-1.78296e-10	9.68416e-05	-1.51548	-1.78296e-10	0.000177195	-1.56157	-1.78296e-10
918497	rs77437521	9.88646e-08	-0.638929	-0.929494	0.000288776	0.473564	-0.896469	0.00058557	0.517387	-0.883623
918709	rs182396251	8.20188e-08	-1.75523	-1.78296e-10	0.000111182	-1.37739	-1.78296e-10	0.000200432	-1.43835	-1.78296e-10
918855	rs55686002	1.4483e-07	-1.26877e-10	-1.18661	0.000139456	-1.26877e-10	-1.1508	0.000267235	-1.26877e-10	-1.15069
919120	rs80298333	3.32384e-08	-1.52193	-1.13654	2.54229e-05	-1.66564	-1.18727	4.74978e-05	-1.69116	-1.18698
919253	rs75885647	3.31961e-08	-1.52193	-1.13781	2.54262e-05	-1.66564	-1.18714	4.75055e-05	-1.69116	-1.18682
919750	rs6842215	1.48884e-07	-0.229585	-0.929419	5.33471e-05	-1.68657	-0.425163	0.000102344	-1.68819	-0.4223
919765	rs6822424	1.66344e-07	-0.107253	-0.940866	5.07965e-05	-1.71925	-0.44148	9.75368e-05	-1.72014	-0.438451
920526	rs56353809	6.29241e-08	-1.51231	-0.507935	4.43591e-05	-1.68179	-0.614443	8.5864e-05	-1.6734	-0.612656
921733	rs11734449	7.31285e-08	-0.943408	-0.926548	2.50721e-05	-1.73314	-1.13366	4.79354e-05	-1.73684	-1.13213
922349	rs4690330	1.37595e-07	-0.092312	-1.14555	3.39441e-05	-1.70467	-0.85917	6.50052e-05	-1.70554	-0.858819
922994	rs79026232	4.27967e-08	-1.49909	-0.906622	2.75178e-05	-1.67893	-1.09479	5.13791e-05	-1.70231	-1.09728
923296	rs77538134	1.46125e-07	-1.26877e-10	-1.17771	0.000135299	-1.26877e-10	-1.18107	0.000259119	-1.26877e-10	-1.18153
923324	rs60340502	4.17093e-08	-1.52789	-0.903563	2.80402e-05	-1.66188	-1.09303	5.22117e-05	-1.68798	-1.09554
923930	rs77566372	9.54252e-08	-0.683691	-0.920141	0.000269011	0.409135	-0.902936	0.000545299	0.452236	-0.889724
923947	rs7663192	2.36883e-07	0.323015	-1.01762	3.95453e-05	-1.64326	-0.767844	7.43582e-05	-1.65076	-0.779166
924280	rs754758	1.11078e-07	-0.61007	-0.841873	4.65413e-05	-1.73071	-0.5175	8.91914e-05	-1.7253	-0.522742
924374	rs76414818	1.44763e-07	-1.26877e-10	-1.18708	0.000135554	-1.26877e-10	-1.17918	0.000259518	-1.26877e-10	-1.18
925149	rs873785	6.21091e-08	-1.41641	-0.61687	3.88837e-05	-1.72974	-0.698237	7.40026e-05	-1.73882	-0.695904
925283	rs28403582	3.90132e-08	-1.7457	-0.75257	5.21657e-05	-1.63347	-0.500656	9.82352e-05	-1.64918	-0.502279
925376	rs873786	5.84469e-07	0.20853	-1.78296e-10	0.000310016	-0.351931	-1.78296e-10	0.000579871	-0.376017	-1.78296e-10
926123	rs112514562	1.10709e-07	-1.45527	-1.78296e-10	8.65179e-05	-1.6282	-1.78296e-10	0.000163686	-1.64087	-1.78296e-10
927158	rs112172867	1.17231e-07	-1.39803	-1.78296e-10	8.80488e-05	-1.61066	-1.78296e-10	0.000167319	-1.61892	-1.78296e-10
927973	rs4690198	1.87312e-07	0.257899	-1.1873	2.62158e-05	-1.75523	-1.06696	5.02353e-05	-1.75519	-1.06691
928684	rs935965	3.8958e-07	0.895342	-1.09245	4.38111e-05	-1.39139	-0.917282	8.27792e-05	-1.39622	-0.926422
930404	rs149261175	8.23509e-08	-1.75118	-1.78296e-10	0.000100936	-1.47407	-1.78296e-10	0.000194177	-1.47005	-1.78296e-10
931196	rs111646157	1.07939e-07	-1.48061	-1.78296e-10	9.0472e-05	-1.58351	-1.78296e-10	0.000170285	-1.60135	-1.78296e-10
931385	rs4690329	5.42584e-07	1.25489	-1.12073	4.96436e-05	-1.21706	-0.966623	9.36303e-05	-1.22459	-0.97488
931440	rs78501969	1.89775e-07	-0.260774	-0.655562	0.000630984	0.996527	-0.637801	0.0012964	1.0452	-0.616671
931649	rs4690328	5.54345e-07	1.28104	-1.12542	4.97671e-05	-1.20598	-0.975223	9.38714e-05	-1.21358	-0.983317
932165	rs60684016	5.99882e-08	-1.48292	-0.585111	3.33182e-05	-1.68737	-0.895076	6.22923e-05	-1.70931	-0.897678
932974	rs6829987	5.89742e-07	1.3575	-1.13999	5.00204e-05	-1.17318	-1.00294	9.438e-05	-1.18101	-1.01048
933597	rs73209888	1.0127e-07	-1.54438	-1.78296e-10	7.65159e-05	-1.75106	-1.78296e-10	0.000146305	-1.75313	-1.78296e-10
933659	rs6851787	5.83774e-07	1.3575	-1.15016	4.90006e-05	-1.17318	-1.02354	9.24962e-05	-1.18101	-1.03064
933660	rs6851795	7.91535e-08	-1.02596	-0.764828	3.27602e-05	-1.74351	-0.855835	6.30836e-05	-1.74037	-0.853991
933837	rs77186370	8.43983e-08	-1.72663	-1.78296e-10	0.000106873	-1.41692	-1.78296e-10	0.000215739	-1.36475	-1.78296e-10
934469	rs28817103	1.60212e-07	-0.942973	-0.142701	6.20126e-05	-1.72037	-0.240842	0.000119528	-1.72285	-0.232418
935571	rs62294484	3.26726e-07	-0.33296	-0.0400906	6.83694e-05	-1.62398	-0.239648	0.000132157	-1.6259	-0.228932
935933	rs11724898	4.20913e-08	-1.384	-1.03834	2.66591e-05	-1.73185	-1.07357	5.08837e-05	-1.73635	-1.07293
936567	rs10016294	4.2147e-08	-1.36822	-1.05279	2.64899e-05	-1.72624	-1.08556	5.04249e-05	-1.73323	-1.08511
936713	rs112093537	1.84055e-07	-0.607275	-0.339664	0.00057775	0.598941	-0.328354	0.00117404	0.631404	-0.302024
936719	rs142380702	1.80818e-07	-1.26877e-10	-0.964684	0.000198347	-1.26877e-10	-0.798535	0.000376435	-1.26877e-10	-0.808078
937767	rs75598254	6.70357e-08	-1.5311	-0.425844	3.69806e-05	-1.65566	-0.8225	6.89575e-05	-1.68106	-0.824274
939087	rs6599388	1.8547e-07	-0.565903	-0.373377	3.67666e-05	-1.52058	-0.963387	7.07883e-05	-1.52238	-0.956751
939113	rs6599389	3.58204e-08	-1.50339	-1.08027	4.3088e-05	-1.65734	-0.667971	8.06054e-05	-1.68378	-0.665479
939172	rs140885588	9.03998e-07	0.644653	-1.78296e-10	0.00141961	1.16958	-1.78296e-10	0.00338731	1.38897	-1.78296e-10
939206	rs11729289	3.9033e-08	-1.3876	-1.11016	2.51741e-05	-1.7281	-1.13463	4.80269e-05	-1.73269	-1.13437
939307	rs79333548	1.83904e-07	-0.547941	-0.399818	0.000618682	0.727951	-0.388914	0.0012382	0.746113	-0.363522
939650	rs189700761	1.82551e-07	-1.26877e-10	-0.955145	0.000171009	-1.26877e-10	-0.946837	0.000326962	-1.26877e-10	-0.948978
939883	rs7687129	2.08394e-07	0.340972	-1.16372	2.72862e-05	-1.60204	-1.18014	5.20538e-05	-1.6049	-1.18164
940007	rs56664216	1.79727e-07	-0.663071	-0.307662	0.000600128	0.60473	-0.296141	0.00122039	0.637426	-0.269326
940384	rs113432984	1.83755e-07	-0.663071	-0.285499	0.000609319	0.60473	-0.280943	0.00123735	0.637426	-0.255518
940601	rs77480647	6.33625e-08	-1.5178	-0.495504	3.47696e-05	-1.66817	-0.871641	6.485e-05	-1.69329	-0.87345
940660	rs188911015	2.91779e-07	-0.486178	-1.78296e-10	0.000264724	-0.509868	-1.78296e-10	0.000496428	-0.531385	-1.78296e-10
940838	rs6848199	3.77386e-08	-1.39581	-1.13568	2.46714e-05	-1.72463	-1.15828	4.70437e-05	-1.72978	-1.15797
940904	rs35208825	1.23508e-07	-1.34587	-1.78296e-10	7.90928e-05	-1.71793	-1.78296e-10	0.000147663	-1.74389	-1.78296e-10
940931	rs140892583	8.48284e-08	-1.72154	-1.78296e-10	8.54191e-05	-1.64098	-1.78296e-10	0.000168987	-1.609	-1.78296e-10
941017	rs10008187	3.76345e-08	-1.39581	-1.13844	2.46205e-05	-1.72463	-1.16035	4.69461e-05	-1.72978	-1.16004
941135	rs17165168	6.43035e-08	-1.5178	-0.480762	3.51704e-05	-1.66817	-0.86018	6.56038e-05	-1.69329	-0.861895
941258	rs17165170	6.31558e-08	-1.53581	-0.480762	3.55764e-05	-1.65669	-0.86018	6.62455e-05	-1.68356	-0.861895
941290	rs6815138	5.42489e-08	-1.60751	-0.561078	3.14886e-05	-1.75097	-0.887963	6.03406e-05	-1.75054	-0.888274
941439	rs55933917	8.82294e-08	-1.68223	-1.78296e-10	7.69446e-05	-1.74547	-1.78296e-10	0.000147248	-1.74671	-1.78296e-10
941518	rs2290402	2.54509e-08	-1.74954	-1.17589	3.18208e-05	-1.70029	-0.928146	6.11372e-05	-1.69926	-0.926441
942006	rs2290403	3.56966e-08	-1.44158	-1.14554	2.48717e-05	-1.70926	-1.16557	4.7366e-05	-1.71563	-1.16529
942439	rs10516158	3.45748e-07	-0.147792	-0.168672	5.91338e-05	-1.63069	-0.37806	0.000114094	-1.63325	-0.368545
942660	rs6813110	3.84036e-08	-1.33674	-1.17728	2.37085e-05	-1.73897	-1.18375	4.52642e-05	-1.74266	-1.18365
942752	rs76035416	1.62521e-07	-1.26877e-10	-1.07137	0.000138716	-1.26877e-10	-1.15613	0.000265727	-1.26877e-10	-1.15635
942833	rs11730111	3.24474e-07	-0.217786	-0.162183	5.97381e-05	-1.64828	-0.350306	0.000115324	-1.65084	-0.340233
943418	rs76054593	1.6119e-07	-0.656632	-0.42296	0.000539438	0.614191	-0.412217	0.00109508	0.646952	-0.387195
943534	rs10017289	5.84927e-08	-1.61058	-0.482691	3.31881e-05	-1.7534	-0.832961	6.3449e-05	-1.75365	-0.834939
943540	rs935977	3.64665e-08	-1.4249	-1.14088	2.46088e-05	-1.72429	-1.16116	4.68113e-05	-1.73142	-1.16127
943823	rs80269477	3.06269e-08	-1.74245	-0.997848	4.68275e-05	-1.41157	-0.830514	8.33323e-05	-1.48264	-0.833349
944210	rs34884217	1.43675e-06	1.10797	-1.78296e-10	0.000537001	0.197446	-1.78296e-10	0.000952577	0.120348	-1.78296e-10
945225	rs2290404	4.12362e-08	-1.34964	-1.09322	2.69259e-05	-1.6113	-1.18416	5.16172e-05	-1.61021	-1.18476
945953	rs78188793	6.22216e-08	-1.52408	-0.507394	3.46753e-05	-1.6643	-0.878227	6.46446e-05	-1.69002	-0.879893
946226	rs11552301	3.61747e-08	-1.44116	-1.13265	2.87876e-05	-1.71843	-1.01018	5.48477e-05	-1.71868	-1.01559
946913	rs140188963	8.33123e-08	-1.73958	-1.78296e-10	7.78015e-05	-1.73439	-1.78296e-10	0.000150043	-1.7279	-1.78296e-10
946974	rs2290405	4.10846e-08	-1.51962	-0.926922	2.53798e-05	-1.74134	-1.11326	4.86942e-05	-1.74175	-1.11151
947558	rs139329148	1.0494e-06	0.793798	-1.78296e-10	0.0016733	1.334	-1.78296e-10	0.00401656	1.55936	-1.78296e-10
947767	rs10902761	5.10947e-08	-1.048	-1.18049	3.21296e-05	-1.4442	-1.17458	6.17007e-05	-1.44296	-1.17356
948067	rs73209899	9.03322e-08	-1.65868	-1.78296e-10	7.71172e-05	-1.74323	-1.78296e-10	0.000148502	-1.73822	-1.78296e-10
948312	rs117142413	2.56026e-07	-1.26877e-10	-0.616895	0.000292433	-1.26877e-10	-0.410318	0.00055809	-1.26877e-10	-0.414302
948640	rs28504033	3.31342e-08	-1.47407	-1.18754	2.43778e-05	-1.70999	-1.18489	4.64102e-05	-1.71626	-1.18504
949854	rs144527015	1.61791e-07	-1.07587	-1.78296e-10	8.1437e-05	-1.68872	-1.78296e-10	0.000154375	-1.69944	-1.78296e-10
949883	rs74391911	5.65277e-08	-1.50221	-0.625237	3.28275e-05	-1.67721	-0.920076	6.13432e-05	-1.70088	-0.921454
949893	rs28440052	9.36356e-08	-0.436902	-1.18586	2.47881e-05	-1.71552	-1.16267	4.64976e-05	-1.73622	-1.1632
950071	rs117631192	2.86903e-06	-1.26877e-10	1.79956	0.00183383	-1.26877e-10	1.42561	0.00358095	-1.26877e-10	1.44456
950156	rs189457645	1.96601e-07	-1.26877e-10	-0.881	0.000184396	-1.26877e-10	-0.87147	0.000352446	-1.26877e-10	-0.873924
950737	rs3733343	5.02669e-08	-1.09445	-1.15038	3.22391e-05	-1.43134	-1.18403	6.19834e-05	-1.4286	-1.18335
951040	rs3733344	6.30178e-08	-0.84408	-1.17468	5.23712e-05	-1.13218	-0.998019	0.000102741	-1.11297	-0.993643
951161	rs3822019	2.55889e-08	-1.74322	-1.17679	3.52542e-05	-1.60633	-0.91964	6.69006e-05	-1.61789	-0.917722
951179	rs1051613	1.52571e-07	-1.64745	0.512904	0.000135098	-1.74559	0.56303	0.000264325	-1.74286	0.581215
951376	rs7695319	1.22114e-07	-0.704346	-0.652871	0.000343903	0.543871	-0.792066	0.00069166	0.576144	-0.775872
951791	rs80114247	5.95591e-07	-1.7241	1.95148	0.000335483	-1.74942	1.47644	0.000646643	-1.75383	1.4868
951947	rs34311866	1.04296e-07	-1.47152	-0.0434193	7.11823e-05	-1.7269	-0.0964113	0.000136102	-1.738	-0.0874246
952409	rs748483	1.07328e-07	-0.367993	-1.11829	2.68866e-05	-1.685	-1.11192	5.2367e-05	-1.67274	-1.1078
952954	rs115657987	1.12203e-07	-1.44187	-1.78296e-10	0.000131346	-1.21072	-1.78296e-10	0.000193901	-1.47147	-1.78296e-10
953250	rs74472532	2.27115e-07	-0.792873	0.0561575	0.000682616	0.411996	0.0253814	0.00139001	0.443333	0.0549086
953459	rs75067698	1.06878e-07	-1.49155	0.00106287	5.37419e-05	-1.69146	-0.412903	0.000101011	-1.7124	-0.411195
953489	rs114339535	1.15336e-07	-1.41432	-1.78296e-10	7.70203e-05	-1.74448	-1.78296e-10	0.00014853	-1.73804	-1.78296e-10
953698	rs4690326	3.6791e-08	-1.61276	-0.944161	2.78044e-05	-1.59287	-1.17049	5.55001e-05	-1.55305	-1.16939
953869	rs117522201	1.46955e-07	-1.26877e-10	-1.17205	0.000134418	-1.26877e-10	-1.1876	0.00025758	-1.26877e-10	-1.18749
953974	rs4690197	8.57031e-08	-0.747144	-0.964142	3.53083e-05	-1.72473	-0.799712	6.94031e-05	-1.70071	-0.798183
954247	rs3733345	3.72141e-08	-1.59393	-0.951557	2.83842e-05	-1.57281	-1.16991	5.67838e-05	-1.53073	-1.16884
954275	rs3733346	4.76157e-08	-1.14624	-1.15277	3.54532e-05	-1.50287	-1.01747	7.26944e-05	-1.43287	-1.01969
954277	rs3733347	8.03377e-08	-0.81541	-0.960525	3.56645e-05	-1.73139	-0.783009	6.99595e-05	-1.7094	-0.781509
954298	rs3733348	1.60693e-07	-1.26877e-10	-1.08268	0.00013792	-1.26877e-10	-1.16188	0.000264208	-1.26877e-10	-1.16209
954311	rs3733349	2.80909e-08	-1.65467	-1.17205	2.39397e-05	-1.7354	-1.17762	4.51803e-05	-1.74898	-1.17918
954741	rs56039006	2.69211e-08	-1.68183	-1.18743	3.84906e-05	-1.54276	-0.895378	7.48983e-05	-1.52883	-0.893857
954885	rs77382558	1.10536e-07	-1.52556	0.0687274	5.74881e-05	-1.67298	-0.363998	0.000107895	-1.69704	-0.360619
955035	rs78509705	8.66511e-08	-1.70028	-1.78296e-10	0.000109319	-1.39428	-1.78296e-10	0.000217665	-1.35587	-1.78296e-10
955084	rs28671147	1.44226e-07	-0.0974823	-1.09331	3.53561e-05	-1.33868	-1.1844	7.31087e-05	-1.26247	-1.1844
955923	rs116777977	1.12536e-07	-1.52556	0.0866593	5.84891e-05	-1.67298	-0.346736	0.000109765	-1.69704	-0.343434
956047	rs6599390	1.446e-07	-0.0974823	-1.09072	3.53413e-05	-1.33868	-1.18482	7.30782e-05	-1.26247	-1.18482
957284	rs41286661	2.6977e-08	-1.6796	-1.18759	3.98257e-05	-1.518	-0.886039	7.7597e-05	-1.50408	-0.883218
957356	rs75854631	1.34529e-07	-1.32585	0.0654563	5.36051e-05	-1.74297	-0.363944	0.000102223	-1.75099	-0.360676
957778	rs2335500	3.18454e-07	-0.666127	0.26743	0.00102887	0.557131	0.290527	0.00208005	0.574658	0.326664
958090	rs34406303	7.05264e-08	-1.41957	-0.486613	4.20337e-05	-1.72504	-0.625048	7.87783e-05	-1.74466	-0.627521
958274	rs145640981	2.52442e-07	-1.26877e-10	-0.630991	0.000292774	-1.26877e-10	-0.409153	0.000559094	-1.26877e-10	-0.412505
958306	rs114739803	8.27709e-08	-1.48449	-0.261612	9.83443e-05	-1.59612	0.0960382	0.000187918	-1.59778	0.0949648
958500	rs149329010	8.63377e-08	-1.70391	-1.78296e-10	8.46615e-05	-1.64989	-1.78296e-10	0.000167472	-1.618	-1.78296e-10
958799	rs77995383	1.16539e-07	-1.49711	0.0931697	5.77251e-05	-1.68868	-0.344185	0.000108629	-1.71012	-0.340766
959491	rs4690325	7.24318e-08	-0.828503	-1.05103	3.09494e-05	-1.73747	-0.918734	6.05137e-05	-1.71832	-0.917636
960081	rs4690324	5.65197e-08	-1.02018	-1.10741	2.8266e-05	-1.7482	-0.998699	5.37852e-05	-1.75524	-0.998589
960331	rs11248059	1.05369e-07	-0.403781	-1.10092	2.77711e-05	-1.69287	-1.07169	5.40873e-05	-1.68129	-1.06693
960542	rs35117553	1.02963e-07	-1.5278	-1.78296e-10	9.42865e-05	-1.54222	-1.78296e-10	0.000177095	-1.56213	-1.78296e-10
960713	rs4690196	2.81776e-08	-1.63657	-1.18708	2.50215e-05	-1.74236	-1.12646	4.72741e-05	-1.75256	-1.1303
960797	rs189883121	1.64676e-07	-1.26877e-10	-1.0582	0.000179067	-1.26877e-10	-0.900793	0.000344605	-1.26877e-10	-0.896425
961191	rs1377587	3.62918e-08	-1.44437	-1.12621	3.32855e-05	-1.40926	-1.17417	6.77451e-05	-1.34807	-1.175
961373	rs1377586	2.94254e-08	-1.6103	-1.17001	2.66914e-05	-1.74927	-1.05494	5.05718e-05	-1.755	-1.06043
961397	rs2305487	2.92904e-08	-1.69737	-1.08754	4.58202e-05	-1.25121	-1.01262	8.0472e-05	-1.33799	-1.01293
961601	rs143809228	9.46196e-08	-1.61231	-1.78296e-10	7.66712e-05	-1.74903	-1.78296e-10	0.000147515	-1.74489	-1.78296e-10
961919	rs62294486	2.56239e-08	-1.74138	-1.17727	2.61409e-05	-1.73724	-1.08782	4.90817e-05	-1.7527	-1.09264
962870	rs151059805	1.56652e-07	-1.26877e-10	-1.10815	0.000158656	-1.26877e-10	-1.02182	0.000302626	-1.26877e-10	-1.02632
963042	rs3755958	1.0349e-07	-0.38152	-1.14118	2.59813e-05	-1.68886	-1.14231	5.05662e-05	-1.67625	-1.13929
963755	rs11728344	1.03379e-07	-0.38152	-1.14225	2.59537e-05	-1.68886	-1.14338	5.05107e-05	-1.67625	-1.14039
963838	rs61276640	2.23206e-07	-0.918427	0.16435	0.000660599	0.262128	0.142465	0.00133098	0.278662	0.176189
964276	rs77386309	1.10709e-07	-1.51279	0.057525	5.79867e-05	-1.68035	-0.347993	0.000108878	-1.70321	-0.345378
964359	rs11248060	1.01167e-07	-0.406306	-1.1391	2.58955e-05	-1.69422	-1.14026	5.03775e-05	-1.6821	-1.13717
965289	rs113463957	9.4945e-08	-1.60888	-1.78296e-10	0.000133517	-1.19432	-1.78296e-10	0.000268312	-1.14667	-1.78296e-10
965720	rs13101828	3.33604e-08	-1.47244	-1.18236	2.45193e-05	-1.72642	-1.16268	4.81999e-05	-1.69827	-1.16519
965779	rs11724804	3.03739e-08	-1.56086	-1.18773	2.4558e-05	-1.75096	-1.13655	4.75447e-05	-1.73697	-1.14018
967558	rs561385071	2.93976e-08	-1.75522	-1.02604	4.68254e-05	-1.44684	-0.79529	9.07152e-05	-1.43958	-0.791515
968097	rs183251959	2.51528e-07	-1.26877e-10	-0.634619	0.00017622	-1.26877e-10	-0.91682	0.00033978	-1.26877e-10	-0.910526
968826	rs3806761	1.31454e-07	-1.49398	0.210467	6.49658e-05	-1.69025	-0.224441	0.000122228	-1.71141	-0.221523
969111	rs62294491	1.06352e-07	-0.338372	-1.15704	2.54545e-05	-1.69067	-1.16099	4.94373e-05	-1.67953	-1.15859
970004	rs554193675	2.60674e-07	-1.26877e-10	-0.598903	0.000213694	-1.26877e-10	-0.724009	0.000412013	-1.26877e-10	-0.717767
970347	rs146081798	1.56299e-07	-1.26877e-10	-1.1104	0.000154943	-1.26877e-10	-1.0455	0.000296468	-1.26877e-10	-1.04688
970724	rs4690229	2.63476e-08	-1.70336	-1.18744	2.572e-05	-1.70973	-1.13155	4.80344e-05	-1.73174	-1.13517
970839	rs4690230	5.63685e-08	-1.05236	-1.0779	2.98221e-05	-1.75396	-0.939339	5.76334e-05	-1.74649	-0.938231
971021	rs6829197	6.98032e-08	-0.854288	-1.06221	5.09609e-05	-1.15648	-1.00102	9.878e-05	-1.15538	-0.990548
971025	rs185921287	1.54757e-07	-1.26877e-10	-1.12032	0.000144938	-1.26877e-10	-1.11225	0.000277467	-1.26877e-10	-1.11312
971266	rs11731377	7.36116e-08	-1.25633	-0.607038	3.69302e-05	-1.67235	-0.807176	7.02286e-05	-1.67478	-0.812282
971378	rs79531584	7.51561e-07	-1.26877e-10	0.459979	0.000483037	-1.26877e-10	0.0915392	0.000930992	-1.26877e-10	0.0974279
971496	rs116747058	1.54133e-07	-1.12436	-1.78296e-10	9.59798e-05	-1.52442	-1.78296e-10	0.000179022	-1.55131	-1.78296e-10
972095	rs142943203	3.92499e-07	-0.189641	-1.78296e-10	0.000114324	-1.34951	-1.78296e-10	0.000211333	-1.38539	-1.78296e-10
972231	rs11726637	1.00658e-07	-0.393653	-1.15679	2.57882e-05	-1.6802	-1.15844	5.02301e-05	-1.6662	-1.15601
973036	rs4583705	1.02726e-07	-0.369109	-1.161	2.58336e-05	-1.67435	-1.16253	5.03357e-05	-1.65984	-1.16026
975137	rs4690163	8.87972e-08	-0.636476	-1.03934	2.88558e-05	-1.5406	-1.18564	5.86376e-05	-1.48175	-1.1857
975238	rs73211813	2.65639e-08	-1.7087	-1.17392	3.16995e-05	-1.62405	-1.0082	6.15773e-05	-1.61189	-1.00664
975290	rs116648731	1.34108e-07	-1.51579	0.252254	6.58155e-05	-1.70258	-0.199125	0.000123869	-1.72321	-0.196388
975627	rs6814300	3.64536e-07	-0.853163	0.589615	0.00117662	0.366717	0.615131	0.0024159	0.395989	0.655017
976412	rs76051233	1.35417e-07	-1.49406	0.240247	6.43535e-05	-1.71207	-0.212092	0.000121366	-1.73051	-0.209498
976598	rs17783233	1.71461e-07	0.154531	-1.17235	2.88901e-05	-1.54615	-1.1789	5.71341e-05	-1.516	-1.17742
976903	rs75128521	1.44841e-07	-1.26877e-10	-1.18653	0.000144122	-1.26877e-10	-1.1179	0.000276506	-1.26877e-10	-1.11659
976918	rs6856425	3.36049e-07	-1.11045	0.765536	0.000956166	-0.00432949	0.778706	0.00199463	0.0347297	0.824661
977022	rs11736451	1.03337e-07	-0.947761	-0.57642	4.26123e-05	-1.55798	-0.778427	8.14075e-05	-1.55564	-0.783712
977261	rs72613114	3.04601e-08	-1.58818	-1.15758	3.6657e-05	-1.31456	-1.17239	6.47559e-05	-1.39603	-1.17217
977270	rs4690219	7.6186e-08	-0.685304	-1.14369	2.8604e-05	-1.56318	-1.17183	5.80587e-05	-1.50577	-1.1716
978341	rs78243670	1.23609e-07	-1.51579	0.170739	6.05588e-05	-1.70258	-0.282364	0.000113941	-1.72321	-0.279934
978344	rs117496823	2.2777e-07	-1.26877e-10	-0.733836	0.000295193	-1.26877e-10	-0.400927	0.000570271	-1.26877e-10	-0.392712
978388	rs6814642	7.56558e-08	-0.68634	-1.14964	2.86586e-05	-1.56519	-1.16791	5.8234e-05	-1.5067	-1.16765
978741	rs75230089	1.4683e-06	-1.26877e-10	1.12969	0.00117104	-1.26877e-10	0.977093	0.00228428	-1.26877e-10	0.994986
978820	rs75921727	1.44973e-07	-1.26877e-10	-1.18563	0.000138714	-1.26877e-10	-1.15614	0.000265045	-1.26877e-10	-1.15892
979030	rs3806755	2.87066e-07	-1.14928	0.646816	0.00079587	-0.0686986	0.65958	0.00165671	-0.0303602	0.704129
980464	rs4690220	2.51466e-08	-1.75326	-1.18419	3.13888e-05	-1.52914	-1.11296	5.6942e-05	-1.57897	-1.11782
980896	rs11248061	2.93009e-08	-1.59682	-1.18773	2.42232e-05	-1.73657	-1.16467	4.56391e-05	-1.75116	-1.1669
980932	rs10902762	3.1086e-08	-1.53914	-1.18627	2.35311e-05	-1.75411	-1.17612	4.50611e-05	-1.75309	-1.17771
980971	rs10794537	7.76822e-08	-0.903005	-0.906543	3.79743e-05	-1.7348	-0.716848	7.45707e-05	-1.71142	-0.715658
982345	rs147250021	9.00709e-08	-1.66158	-1.78296e-10	8.76324e-05	-1.6154	-1.78296e-10	0.000173758	-1.58116	-1.78296e-10
982347	rs2045064	1.22688e-06	0.950056	-1.78296e-10	0.000369366	-0.176766	-1.78296e-10	0.000689794	-0.20243	-1.78296e-10
982852	rs3796621	2.61117e-08	-1.75522	-1.14457	2.85036e-05	-1.552	-1.18653	5.15278e-05	-1.6096	-1.1871
983014	rs36069160	1.3333e-07	-1.26935	-1.78296e-10	0.000202492	-0.777852	-1.78296e-10	0.00041234	-0.716975	-1.78296e-10
983060	rs3796622	6.98197e-08	-0.893646	-1.02261	2.62635e-05	-1.63697	-1.1834	5.27811e-05	-1.58923	-1.18344
983625	rs3796623	7.05969e-07	-0.596188	0.993586	0.00187614	0.573605	0.874812	0.00385354	0.602013	0.915912
983809	rs4690221	3.14743e-08	-1.5273	-1.1857	4.15473e-05	-1.20807	-1.15365	7.88916e-05	-1.2138	-1.15695
984334	rs74907962	9.52975e-07	-0.573933	1.27135	0.00258949	0.651046	1.11962	0.00542381	0.694968	1.16476
984373	rs184671154	8.5752e-08	-1.71071	-1.78296e-10	8.72569e-05	-1.6197	-1.78296e-10	0.000160811	-1.65859	-1.78296e-10
984413	rs76493568	5.39753e-07	0.128937	-1.78296e-10	0.000107041	-1.41534	-1.78296e-10	0.000198418	-1.44845	-1.78296e-10
984467	rs62294518	8.68008e-08	-1.69856	-1.78296e-10	7.95135e-05	-1.71263	-1.78296e-10	0.000149427	-1.73202	-1.78296e-10
984704	rs115435541	8.24521e-08	-1.74996	-1.78296e-10	7.65211e-05	-1.75099	-1.78296e-10	0.000146118	-1.75441	-1.78296e-10
984870	rs2290401	9.62985e-08	-1.18123	-0.413495	4.57136e-05	-1.62799	-0.638173	8.61795e-05	-1.63778	-0.644614
985275	rs74824334	1.47464e-06	-1.26877e-10	1.13399	0.00117593	-1.26877e-10	0.981257	0.00229386	-1.26877e-10	0.999167
985369	rs143974931	1.47954e-07	-1.16527	-1.78296e-10	9.72121e-05	-1.51166	-1.78296e-10	0.000196058	-1.46041	-1.78296e-10
985727	rs3822020	6.64703e-08	-0.967999	-0.99742	2.56186e-05	-1.66657	-1.17867	5.11269e-05	-1.62579	-1.17872
987205	rs80086308	9.19406e-08	-1.64103	-1.78296e-10	7.62912e-05	-1.754	-1.78296e-10	0.000146243	-1.75355	-1.78296e-10
987210	rs2276905	1.80813e-07	-1.26877e-10	-0.964709	0.000198668	-1.26877e-10	-0.796918	0.000381455	-1.26877e-10	-0.79483
987276	rs11936407	7.36269e-08	-0.926816	-0.936347	2.60335e-05	-1.66661	-1.16256	5.18456e-05	-1.62798	-1.16258
987391	rs3806756	7.81079e-08	-0.872315	-0.931768	2.74721e-05	-1.61608	-1.15931	5.53162e-05	-1.56639	-1.15937
987439	rs144086020	3.48285e-07	-0.309153	-1.78296e-10	0.000269075	-0.493565	-1.78296e-10	0.000512	-0.500499	-1.78296e-10
987554	rs3806757	1.27106e-07	-1.5528	0.23565	6.52213e-05	-1.68293	-0.227836	0.000121869	-1.70755	-0.22833
987673	rs3806759	4.82803e-08	-1.10588	-1.17927	5.62399e-05	-0.90352	-1.15541	0.000100436	-0.974224	-1.15508
987704	rs3806760	9.73084e-08	-0.401632	-1.18266	2.79535e-05	-1.60591	-1.15211	5.34479e-05	-1.60799	-1.15212
988619	rs62294519	4.62806e-08	-1.18558	-1.14188	2.4254e-05	-1.7535	-1.14647	4.6585e-05	-1.75453	-1.14302
989022	rs11248062	4.66017e-08	-1.18558	-1.13496	2.44139e-05	-1.7535	-1.1399	4.69042e-05	-1.75453	-1.13619
989163	rs11248063	4.98251e-08	-1.17782	-1.07584	2.59391e-05	-1.7539	-1.0789	4.99495e-05	-1.75478	-1.07303
989548	rs11729777	5.57905e-08	-1.07585	-1.06472	2.61916e-05	-1.75519	-1.06793	5.05141e-05	-1.75479	-1.06178
989699	rs10471249	6.19692e-08	-0.960892	-1.07464	3.0467e-05	-1.51592	-1.15599	5.66887e-05	-1.54483	-1.15641
989713	rs10471250	2.65571e-08	-1.70207	-1.18081	3.05606e-05	-1.4849	-1.18394	5.66081e-05	-1.51961	-1.18306
990203	rs28504164	4.47611e-08	-1.26465	-1.09619	2.64111e-05	-1.66055	-1.15422	4.97311e-05	-1.67718	-1.15501
990786	rs146281633	2.8678e-07	-1.47336	0.969899	0.000383662	-0.9976	0.858808	0.000780897	-0.9697	0.89132
992020	rs566048292	1.09986e-07	-1.46182	-1.78296e-10	0.000121908	-1.28529	-1.78296e-10	0.00024978	-1.21824	-1.78296e-10
992087	rs73219723	8.78626e-08	-1.6864	-1.78296e-10	9.98738e-05	-1.48465	-1.78296e-10	0.000199464	-1.44319	-1.78296e-10
992236	rs4690222	5.39563e-08	-1.66579	-0.508211	7.8247e-05	-1.52162	-0.207063	0.000159171	-1.47342	-0.195427
992274	rs62294520	9.29168e-08	-0.746928	-0.883542	4.08881e-05	-1.30831	-1.0694	7.76953e-05	-1.31664	-1.06938
992480	rs1799846	1.086e-07	-0.919217	-0.555287	4.95737e-05	-1.51671	-0.668384	9.66671e-05	-1.50207	-0.665477
992681	rs935966	2.67427e-08	-1.72988	-1.14603	2.32531e-05	-1.75487	-1.18725	4.45534e-05	-1.75504	-1.18709
992763	rs1814546	5.26802e-08	-1.01483	-1.18311	3.19746e-05	-1.44232	-1.18129	6.40129e-05	-1.39943	-1.18031
992857	rs184343813	1.97472e-07	-1.26877e-10	-0.876579	0.000170772	-1.26877e-10	-0.948225	0.000329199	-1.26877e-10	-0.942159
993059	rs73792065	9.20272e-07	-1.26877e-10	0.662496	0.000860888	-1.26877e-10	0.66941	0.0017315	-1.26877e-10	0.717919
993388	rs148959726	1.33079e-06	1.79071	-0.759355	0.00075289	1.3251	-0.789736	0.0017743	1.53099	-0.788655
993488	rs138298498	8.89879e-08	-1.67367	-1.78296e-10	8.04443e-05	-1.70099	-1.78296e-10	0.000153519	-1.705	-1.78296e-10
993538	rs371734083	1.33375e-06	-1.26877e-10	1.03357	0.00108675	-1.26877e-10	0.902395	0.00219156	-1.26877e-10	0.953544
993833	rs13108467	7.38183e-08	-0.892892	-0.967676	3.94428e-05	-1.5354	-0.878306	8.108e-05	-1.466	-0.87739
994011	rs56079856	3.56818e-07	0.0484023	-0.333351	0.000118113	-0.514839	-0.802073	0.000246856	-0.436428	-0.793589
994124	rs62294522	1.06167e-07	-1.49716	-1.78296e-10	9.02073e-05	-1.58644	-1.78296e-10	0.000184109	-1.5233	-1.78296e-10
994141	rs116970472	1.54956e-07	-1.26877e-10	-1.11903	0.000158569	-1.26877e-10	-1.02236	0.000305164	-1.26877e-10	-1.01797
994154	rs3755957	6.35726e-08	-1.16022	-0.849775	4.36879e-05	-1.64397	-0.667515	8.82515e-05	-1.58939	-0.669247
994356	rs3755956	6.00353e-08	-0.903331	-1.16391	3.86611e-05	-1.27631	-1.15741	7.03552e-05	-1.32345	-1.16182
994414	rs3755955	3.68263e-07	0.0484023	-0.301778	0.000120657	-0.514839	-0.780767	0.00025223	-0.436428	-0.772052
994452	rs3755954	6.23816e-08	-1.16022	-0.868687	4.2672e-05	-1.64397	-0.691044	8.62027e-05	-1.58939	-0.692736
994900	rs116454030	9.67043e-08	-1.59052	-1.78296e-10	8.21508e-05	-1.68	-1.78296e-10	0.000161363	-1.65516	-1.78296e-10
994982	rs3733342	4.52222e-07	0.224358	-0.272358	0.000139698	-0.388321	-0.76075	0.000292725	-0.307765	-0.751825
995107	rs3733341	4.03329e-07	0.257104	-0.419526	0.000130566	-0.361087	-0.855588	0.000273934	-0.279745	-0.846192
995305	rs6815946	4.10728e-07	0.269601	-0.413843	0.000133411	-0.343269	-0.851848	0.000279602	-0.263057	-0.842399
995422	rs6829789	4.07948e-07	0.257104	-0.408138	0.000131549	-0.361087	-0.848086	0.000276026	-0.279745	-0.838584
995868	rs114806891	1.97765e-06	1.84763	-0.420135	0.00133472	1.56345	-0.455528	0.00326728	1.8058	-0.452907
995919	rs6830825	5.08366e-07	0.437801	-0.368773	0.000157053	-0.210033	-0.821938	0.000331055	-0.124458	-0.81208
995997	rs6811373	5.01894e-07	0.429034	-0.372818	0.000156963	-0.207904	-0.82464	0.000330937	-0.122076	-0.814818
996012	rs6831021	4.83902e-07	0.403648	-0.38394	0.000151082	-0.23868	-0.832051	0.000318175	-0.153891	-0.822329
996165	rs6831280	5.01481e-07	0.411085	-0.355692	0.000165353	-0.167295	-0.813179	0.000351671	-0.0729225	-0.803204
996248	rs6836258	5.1506e-07	0.437801	-0.355692	0.000158435	-0.210033	-0.813179	0.000334006	-0.124458	-0.803204
996560	rs115790973	5.12319e-07	0.437801	-0.361027	0.000157869	-0.210033	-0.816755	0.000332798	-0.124458	-0.806828
996690	rs73066479	4.95218e-07	0.421505	-0.378681	0.000153899	-0.223707	-0.82855	0.000324257	-0.138507	-0.818781
996768	rs115134980	4.00089e-07	0.196447	-0.366933	0.000129464	-0.404446	-0.820708	0.000270059	-0.329349	-0.810834
996888	rs115929690	4.95218e-07	0.421505	-0.378681	0.000153899	-0.223707	-0.82855	0.000324257	-0.138507	-0.818781
997095	rs1131853	3.908e-08	-1.71796	-0.778605	2.63301e-05	-1.75522	-1.06262	5.07157e-05	-1.75523	-1.05735
997485	rs2305488	2.53334e-07	-0.241201	-0.386263	8.77021e-05	-0.781012	-0.833596	0.000178192	-0.732068	-0.823895
997488	rs2305489	9.67611e-07	1.09341	-0.380751	0.000638556	0.791412	-0.420757	0.0014565	0.962494	-0.417528
998777	rs76865393	2.18563e-06	1.87264	-0.345156	0.00165845	1.71113	-0.386045	0.0041248	1.96869	-0.382745
999445	rs6827815	3.46923e-07	0.153894	-0.466966	0.00012969	-0.336881	-0.886523	0.000262368	-0.291503	-0.877572
999470	rs76048788	1.46932e-07	-0.344002	-0.8282	6.80362e-05	-0.771213	-1.0973	0.000136117	-0.72818	-1.09713
999595	rs62294523	1.01627e-07	-1.54086	-1.78296e-10	8.71087e-05	-1.6214	-1.78296e-10	0.000176656	-1.56462	-1.78296e-10
1000138	rs6829296	1.2652e-06	1.37044	-0.389633	0.000150504	-0.418955	-0.655611	0.000346632	-0.233499	-0.65706
1000450	rs10461366	2.49134e-07	-0.177871	-0.466313	5.67524e-05	-1.34333	-0.70653	0.000117653	-1.28231	-0.688775
1000799	rs77592320	1.39134e-06	1.90052	-0.824665	0.00103175	1.72077	-0.870311	0.00257745	1.98514	-0.869408
1001742	rs10018140	1.5664e-07	-1.47675	0.368529	9.02507e-05	-1.4551	-0.130863	0.000159751	-1.56303	-0.102175
1001797	rs10010999	6.00106e-08	-1.50929	-0.558367	4.94368e-05	-1.66853	-0.519334	0.00010636	-1.57444	-0.497553
1001852	rs147393407	1.03709e-06	-1.26877e-10	0.782004	0.000851626	-1.26877e-10	0.658593	0.00171215	-1.26877e-10	0.706685
1001997	rs6855019	6.54325e-08	-0.84247	-1.13869	4.03643e-05	-1.25691	-1.1337	7.33121e-05	-1.30459	-1.13951
1002125	rs6855233	1.55131e-07	-1.47675	0.358848	8.83397e-05	-1.4551	-0.152265	0.000156294	-1.56303	-0.12405
1002268	rs112453299	8.34805e-08	-1.73756	-1.78296e-10	7.88845e-05	-1.72057	-1.78296e-10	0.000147413	-1.74559	-1.78296e-10
1002448	rs6812278	1.55494e-07	-1.48438	0.368813	8.8361e-05	-1.46302	-0.144109	0.000156598	-1.56936	-0.115783
1002848	rs34721481	1.70521e-07	-1.38281	0.359493	9.85055e-05	-1.34671	-0.151737	0.000170566	-1.47619	-0.123514
1003022	rs4505759	3.15077e-08	-1.6749	-1.03704	4.5427e-05	-1.34858	-0.923871	8.69579e-05	-1.34783	-0.925566
1003762	rs370225325	1.5554e-07	-1.26877e-10	-1.11527	0.000142967	-1.26877e-10	-1.12594	0.000274382	-1.26877e-10	-1.1243
1003788	rs4569707	1.53066e-07	-1.48191	0.3506	8.69769e-05	-1.4639	-0.159011	0.000154247	-1.56938	-0.130887
1004090	rs181345844	1.20182e-06	-1.26877e-10	0.929415	0.000982353	-1.26877e-10	0.801397	0.00197856	-1.26877e-10	0.851302
1004229	rs145072823	1.23484e-07	-1.34606	-1.78296e-10	8.77137e-05	-1.61448	-1.78296e-10	0.000175822	-1.56935	-1.78296e-10
1004863	rs79664023	1.99714e-07	-0.116759	-0.748528	7.67464e-05	-0.68679	-1.06126	0.000159489	-0.605686	-1.06116
1004864	rs78520297	2.00903e-07	-0.102683	-0.756669	7.72872e-05	-0.675418	-1.06561	0.00016068	-0.593891	-1.06552
1004917	rs138648196	1.008e-07	-1.54904	-1.78296e-10	8.55066e-05	-1.63996	-1.78296e-10	0.000167279	-1.61916	-1.78296e-10
1006200	rs34627176	9.95702e-08	-0.745168	-0.816142	3.08634e-05	-1.70511	-0.95387	6.45138e-05	-1.62014	-0.951808
1006333	rs4647942	1.92523e-07	-0.692937	-0.209021	5.39403e-05	-1.53834	-0.562333	0.000104298	-1.54463	-0.54694
1006772	rs13143527	2.32638e-07	0.0261052	-0.738797	0.000106265	-0.768807	-0.65381	0.000228261	-0.659088	-0.649246
1006924	rs11734750	1.01851e-07	-0.788682	-0.749984	3.19042e-05	-1.71	-0.915815	6.65055e-05	-1.62793	-0.913608
1006987	rs76051363	1.30935e-07	-0.163771	-1.1237	6.95539e-05	-0.663627	-1.18283	0.0001449	-0.57993	-1.18285
1007010	rs117864192	1.45592e-07	-1.26877e-10	-1.18137	0.00014075	-1.26877e-10	-1.14157	0.000268725	-1.26877e-10	-1.14513
1007012	rs148219913	1.97191e-07	-1.26877e-10	-0.878	0.000200785	-1.26877e-10	-0.786318	0.00038866	-1.26877e-10	-0.776117
1007235	rs79574529	1.34659e-07	-0.261957	-0.997469	6.45674e-05	-0.744676	-1.17617	0.000134091	-0.664088	-1.17622
1007437	rs191452512	1.53911e-07	-1.26877e-10	-1.1258	0.000142939	-1.26877e-10	-1.12614	0.000273396	-1.26877e-10	-1.1279
1007833	rs143793031	1.529e-07	-1.13239	-1.78296e-10	0.000141847	-1.1338	-1.78296e-10	0.000293109	-1.05828	-1.78296e-10
1008212	rs77822621	1.3204e-06	1.02351	-1.78296e-10	0.000395808	-0.107624	-1.78296e-10	0.00127303	0.410331	-1.78296e-10
1008302	rs140402760	1.0791e-07	-1.48088	-1.78296e-10	8.83373e-05	-1.60739	-1.78296e-10	0.000163427	-1.64246	-1.78296e-10
1008386	rs56396408	1.38012e-07	-0.233635	-1.00119	6.61417e-05	-0.721353	-1.1754	0.000137474	-0.639859	-1.17553
1008404	rs6814476	5.09547e-08	-1.07142	-1.15982	3.42094e-05	-1.40003	-1.15602	6.26729e-05	-1.44046	-1.16043
1008972	rs74569579	2.021e-07	0.178962	-1.03238	8.18818e-05	-0.502258	-1.18102	0.00016675	-0.441222	-1.18111
1009249	rs62294525	5.06806e-08	-1.08331	-1.15332	3.41529e-05	-1.40858	-1.14913	6.25713e-05	-1.44851	-1.15401
1009420	rs34869253	3.92118e-08	-1.71736	-0.775837	3.0652e-05	-1.5578	-1.10806	5.56821e-05	-1.61275	-1.10641
1009703	rs116709547	1.36062e-06	1.9176	-0.864075	0.00142688	2.08178	-0.907087	0.00359677	2.35521	-0.906237
1009900	rs34587452	1.10562e-07	-0.781535	-0.67506	3.35063e-05	-1.72133	-0.85549	6.93353e-05	-1.64705	-0.852821
1009917	rs55639339	1.32332e-07	-0.301965	-0.974897	6.31504e-05	-0.77754	-1.1655	0.000130963	-0.698248	-1.16566
1010030	rs78852263	1.27965e-06	1.88305	-0.890885	0.0011677	1.90625	-0.932013	0.00294015	2.17859	-0.931202
1010077	rs35654957	1.02975e-07	-1.67411	0.146429	7.82991e-05	-1.1801	-0.54792	0.000133033	-1.31108	-0.537145
1010251	rs35220088	4.36612e-08	-1.53692	-0.848797	5.0327e-05	-1.04892	-1.1211	8.30845e-05	-1.20305	-1.11591
1010778	rs55916145	4.83803e-08	-1.52504	-0.758043	5.27195e-05	-1.04216	-1.08141	8.68557e-05	-1.19916	-1.07541
1010782	rs56034896	5.08614e-08	-1.69259	-0.540481	2.98719e-05	-1.74601	-0.945632	5.75655e-05	-1.75421	-0.931686
1011107	rs115019686	7.30323e-07	-1.26877e-10	0.431314	0.000601346	-1.26877e-10	0.310616	0.00120029	-1.26877e-10	0.351494
1011115	rs748651	4.06141e-08	-1.64561	-0.812446	2.6222e-05	-1.74888	-1.07308	5.05515e-05	-1.7524	-1.06343
1011811	rs114958149	1.20792e-07	-1.36811	-1.78296e-10	7.87048e-05	-1.72285	-1.78296e-10	0.000151003	-1.72152	-1.78296e-10
1011966	rs60302202	5.13044e-08	-1.04892	-1.17548	3.42867e-05	-1.38376	-1.17003	6.28254e-05	-1.42513	-1.17333
1012156	rs11930231	1.26157e-06	-1.26877e-10	0.977939	0.00102967	-1.26877e-10	0.848439	0.00207507	-1.26877e-10	0.898927
1012300	rs111632154	8.91682e-08	-1.67165	-1.78296e-10	0.000115409	-1.34007	-1.78296e-10	0.000212938	-1.37782	-1.78296e-10
1013028	rs77145216	4.59836e-08	-1.16096	-1.17293	3.16499e-05	-1.46369	-1.17013	5.82793e-05	-1.5002	-1.17337
1013104	rs115983866	1.13878e-06	-1.26877e-10	0.875535	0.000932376	-1.26877e-10	0.749182	0.00187667	-1.26877e-10	0.798432
1013382	rs74921869	2.82357e-07	0.63764	-1.15664	0.000113812	-0.177071	-1.17694	0.000228855	-0.126966	-1.17877
1013404	rs116835475	1.01091e-06	-1.26877e-10	0.756437	0.000830807	-1.26877e-10	0.633843	0.00166976	-1.26877e-10	0.681614
1013634	rs73219733	1.04772e-07	-0.799949	-0.710442	4.89029e-05	-1.35086	-0.847855	0.000106503	-1.22537	-0.845272
1013854	rs144793356	1.00441e-07	-1.55261	-1.78296e-10	9.73043e-05	-1.51071	-1.78296e-10	0.000194059	-1.47066	-1.78296e-10
1013918	rs66515989	1.00677e-07	-0.892017	-0.658236	3.32486e-05	-1.73924	-0.845296	6.77524e-05	-1.68166	-0.841304
1014066	rs62296060	1.05533e-07	-0.86781	-0.635341	3.39597e-05	-1.74001	-0.823371	6.90005e-05	-1.68413	-0.820577
1014139	rs115185523	4.5286e-08	-1.17622	-1.17296	3.13215e-05	-1.47434	-1.16991	5.77154e-05	-1.51016	-1.17314
1014150	rs114065860	4.51184e-08	-1.17622	-1.17666	3.11863e-05	-1.47434	-1.17423	5.74899e-05	-1.51016	-1.17705
1014172	rs62296061	1.16081e-07	-0.744076	-0.663813	3.40584e-05	-1.71405	-0.846424	7.08651e-05	-1.63433	-0.843719
1014325	rs72501960	1.18908e-06	1.9044	-0.985637	0.00131471	2.08912	-0.996306	0.003287	2.35603	-0.997121
1014491	rs535135673	1.14628e-06	-1.26877e-10	0.882106	0.000938331	-1.26877e-10	0.755549	0.00188881	-1.26877e-10	0.804879
1015204	rs78590462	5.86017e-07	1.20876	-0.997583	0.000574525	1.28315	-1.01816	0.00142618	1.53113	-1.0072
1015789	rs3822032	5.49132e-07	1.10016	-0.953998	0.000536392	1.17319	-0.976881	0.00132727	1.41673	-0.964669
1015844	rs3796624	1.07402e-07	-0.850257	-0.635341	3.42112e-05	-1.73263	-0.823371	7.00651e-05	-1.66882	-0.820577
1016279	rs4647934	1.24967e-07	-0.312753	-1.02137	6.16935e-05	-0.786385	-1.17999	0.000127901	-0.707446	-1.18012
1016480	rs11723654	4.4922e-08	-1.64854	-0.708702	2.65904e-05	-1.75518	-1.05282	5.22359e-05	-1.74134	-1.04171
1016645	rs73070422	1.29243e-07	-0.245232	-1.05525	6.48358e-05	-0.730909	-1.18579	0.000134718	-0.649785	-1.18585
1017235	rs76451154	1.0254e-07	-1.57486	0.0429422	8.34005e-05	-1.43665	-0.228254	0.000148035	-1.53364	-0.207733
1017519	rs4647933	4.59115e-08	-1.16544	-1.17002	3.17429e-05	-1.46682	-1.16407	5.84365e-05	-1.50313	-1.16776
1018271	rs4647946	4.17997e-08	-1.24297	-1.18631	2.9419e-05	-1.52022	-1.18669	5.46149e-05	-1.55288	-1.18564
1018492	rs190575367	9.26427e-08	-1.63342	-1.78296e-10	0.000114834	-1.34507	-1.78296e-10	0.000217397	-1.3571	-1.78296e-10
1018499	rs4647944	1.29548e-06	2.0735	-1.06904	0.00143694	2.25674	-1.07503	0.00354874	2.51028	-1.07476
1018705	rs4647930	1.09091e-06	1.81823	-0.985637	0.00010957	-0.300921	-1.09107	0.000320899	0.122278	-1.08997
1018891	rs4647931	8.79841e-08	-1.68502	-1.78296e-10	8.9748e-05	-1.59155	-1.78296e-10	0.000178494	-1.55427	-1.78296e-10
1019011	rs4647932	1.37867e-06	2.04239	-0.975688	0.0014867	2.22489	-1.00913	0.00367357	2.47744	-1.00734
1019312	rs4647939	5.6965e-08	-1.57047	-0.549267	2.93153e-05	-1.74636	-0.964083	5.91508e-05	-1.70744	-0.951296
1019672	rs1064838	4.76563e-08	-1.64724	-0.650922	2.72294e-05	-1.75516	-1.0291	5.37847e-05	-1.73682	-1.01702
1019834	rs115679552	9.0896e-08	-1.65246	-1.78296e-10	0.000110818	-1.38067	-1.78296e-10	0.000209906	-1.39216	-1.78296e-10
1019986	rs370714398	2.30777e-07	-1.26877e-10	-0.72072	0.000239045	-1.26877e-10	-0.611903	0.000456371	-1.26877e-10	-0.615516
1020012	rs4647936	7.72056e-07	-1.26877e-10	0.486883	0.000640214	-1.26877e-10	0.373248	0.00128218	-1.26877e-10	0.417493
1020129	rs3733350	4.0475e-08	-1.27701	-1.18448	2.88714e-05	-1.54308	-1.18262	5.35535e-05	-1.57405	-1.18409
1020213	rs370896791	1.45892e-07	-1.26877e-10	-1.17931	0.00013508	-1.26877e-10	-1.18268	0.000259018	-1.26877e-10	-1.18192
1020391	rs4647940	9.4776e-08	-0.529121	-1.08154	5.16489e-05	-0.956398	-1.18769	0.000106212	-0.885687	-1.1877
1020882	rs7664212	2.71282e-08	-1.68968	-1.17192	2.64602e-05	-1.64626	-1.16666	4.85237e-05	-1.6875	-1.16927
1020891	rs7680381	2.66334e-08	-1.70753	-1.17248	2.61493e-05	-1.65192	-1.17281	4.80446e-05	-1.69175	-1.17494
1021059	rs62296062	1.41445e-07	-0.836727	-0.373536	0.000104567	-1.03714	-0.401585	0.000225622	-0.920241	-0.399722
1021325	rs150351472	2.73706e-08	-1.73647	-1.11623	2.65395e-05	-1.7498	-1.06012	5.26199e-05	-1.71472	-1.06101
1021598	rs10006164	1.23874e-06	1.98791	-1.02823	7.74262e-05	-0.756549	-0.98268	0.000227481	-0.32311	-0.988646
1021860	rs34477934	8.71518e-08	-1.69452	-1.78296e-10	8.17291e-05	-1.68514	-1.78296e-10	0.000152767	-1.70991	-1.78296e-10
1022111	rs34551298	4.61998e-08	-1.23466	-1.09454	2.54739e-05	-1.75406	-1.09684	4.92719e-05	-1.74317	-1.0983
1022168	rs12641224	4.65214e-08	-1.21293	-1.10933	2.50547e-05	-1.75248	-1.11502	4.86144e-05	-1.73866	-1.11625
1022508	rs139932728	1.80065e-07	-1.26877e-10	-0.968858	0.000173382	-1.26877e-10	-0.933056	0.000331561	-1.26877e-10	-0.935012
1023159	rs34801085	4.46703e-08	-1.31743	-1.04543	2.68804e-05	-1.73238	-1.06478	5.3411e-05	-1.69474	-1.06607
1023236	rs115259783	3.10073e-08	-1.59107	-1.13688	2.53337e-05	-1.67494	-1.18147	4.94197e-05	-1.65547	-1.183
1023262	rs60717590	5.15407e-08	-1.11788	-1.10192	2.76233e-05	-1.71209	-1.05781	5.63557e-05	-1.6529	-1.05424
1023306	rs188388416	8.32864e-08	-1.73989	-1.78296e-10	8.59928e-05	-1.63429	-1.78296e-10	0.000165765	-1.62825	-1.78296e-10
1023352	rs77143521	1.07228e-07	-1.48721	-1.78296e-10	9.0849e-05	-1.57936	-1.78296e-10	0.000176095	-1.5678	-1.78296e-10
1023557	rs114164738	9.55123e-08	-1.60292	-1.78296e-10	9.51597e-05	-1.533	-1.78296e-10	0.000196257	-1.4594	-1.78296e-10
1023695	rs186659035	2.78682e-07	-1.26877e-10	-0.532103	0.000361306	-1.26877e-10	-0.19883	0.000698017	-1.26877e-10	-0.190579
1023800	rs11721506	3.99405e-08	-1.47091	-1.00387	2.7448e-05	-1.75521	-1.02105	5.30365e-05	-1.74515	-1.0227
1023933	rs60633311	5.23056e-08	-1.01827	-1.1868	2.84365e-05	-1.55493	-1.18595	5.41968e-05	-1.56034	-1.18586
1024287	rs935973	4.99624e-08	-1.06523	-1.18567	2.77392e-05	-1.57904	-1.18667	5.2885e-05	-1.58411	-1.18659
1024352	rs935974	2.79402e-08	-1.75406	-1.07805	2.69283e-05	-1.72063	-1.07475	5.03314e-05	-1.74945	-1.07075
1024726	rs4450872	8.69383e-08	-0.516195	-1.18078	3.49276e-05	-1.3524	-1.18288	6.7291e-05	-1.34604	-1.18376
1024752	rs11722658	3.80009e-08	-1.49258	-1.03198	2.68707e-05	-1.75517	-1.04234	5.19672e-05	-1.74427	-1.04394
1024917	rs141793018	8.32829e-08	-1.73993	-1.78296e-10	7.72853e-05	-1.74105	-1.78296e-10	0.000148869	-1.73576	-1.78296e-10
1025302	rs115274126	3.0641e-07	-0.437248	-1.78296e-10	0.000419778	-0.0488288	-1.78296e-10	0.00106996	0.23655	-1.78296e-10
1025373	rs77476504	3.75014e-07	-1.26877e-10	-0.235212	0.000368669	-1.26877e-10	-0.178656	0.000712618	-1.26877e-10	-0.169877
1025457	rs62296067	4.99004e-08	-1.06675	-1.1854	2.77619e-05	-1.57798	-1.18691	5.29679e-05	-1.58228	-1.18686
1025868	rs11728938	3.65811e-08	-1.50954	-1.0531	2.63209e-05	-1.75498	-1.06321	5.09678e-05	-1.74292	-1.06471
1026794	rs189708974	9.73071e-08	-1.5843	-1.78296e-10	7.92649e-05	-1.71576	-1.78296e-10	0.000151182	-1.72034	-1.78296e-10
1026866	rs10012074	6.66661e-08	-0.77481	-1.18767	2.9729e-05	-1.50923	-1.1872	5.74201e-05	-1.50161	-1.18682
1027277	rs11726058	3.33365e-08	-1.55948	-1.09604	2.54581e-05	-1.75146	-1.10006	4.85954e-05	-1.75401	-1.10128
1027302	rs10003058	3.51637e-08	-1.51757	-1.08459	2.56478e-05	-1.75524	-1.08886	4.95317e-05	-1.74606	-1.09015
1027670	rs78890240	1.14042e-07	-1.4256	-1.78296e-10	9.01852e-05	-1.58669	-1.78296e-10	0.000174291	-1.5781	-1.78296e-10
1028389	rs13138114	3.31466e-08	-1.48089	-1.18034	2.35068e-05	-1.74908	-1.18218	4.60066e-05	-1.72745	-1.18259
1028549	rs143303795	1.37751e-07	-1.23673	-1.78296e-10	0.00017962	-0.89771	-1.78296e-10	0.000374	-0.814566	-1.78296e-10
1028997	rs138762638	1.45543e-07	-1.26877e-10	-1.1817	0.000137903	-1.26877e-10	-1.162	0.000264084	-1.26877e-10	-1.16255
1029515	rs150775904	1.08367e-06	0.825939	-1.78296e-10	0.00173619	1.37089	-1.78296e-10	0.00310233	1.30109	-1.78296e-10
1030022	rs189192829	3.92154e-07	-1.26877e-10	-0.190518	0.000290558	-1.26877e-10	-0.41675	0.000560426	-1.26877e-10	-0.410126
1030374	rs28696013	2.9e-08	-1.7461	-1.04878	2.77615e-05	-1.74012	-1.02478	5.27944e-05	-1.75522	-1.01719
1030583	rs113042475	2.53017e-08	-1.74378	-1.18752	2.39135e-05	-1.73843	-1.17568	4.5768e-05	-1.74219	-1.17304
1030690	rs68178116	6.51435e-08	-1.32307	-0.662514	3.98379e-05	-1.69997	-0.703767	8.02015e-05	-1.6483	-0.70598
1030779	rs35321695	2.85076e-08	-1.75261	-1.05939	2.75019e-05	-1.70191	-1.07239	5.04294e-05	-1.74608	-1.07216
1031050	rs62296069	2.53159e-08	-1.74304	-1.18771	2.39541e-05	-1.74819	-1.16422	4.59395e-05	-1.75031	-1.16119
1031381	rs538239264	8.47039e-08	-1.72301	-1.78296e-10	7.91388e-05	-1.71735	-1.78296e-10	0.000152704	-1.71032	-1.78296e-10
1031419	rs191647461	1.50853e-07	-1.26877e-10	-1.14587	0.000145413	-1.26877e-10	-1.10898	0.000278735	-1.26877e-10	-1.10856
1032214	rs62296070	2.5049e-08	-1.75521	-1.18613	2.59579e-05	-1.68378	-1.1483	4.95478e-05	-1.69148	-1.1444
1033253	rs112551498	2.92281e-08	-1.61029	-1.17676	2.93164e-05	-1.52275	-1.18766	5.73232e-05	-1.50241	-1.18771
1033334	rs80257442	1.53087e-07	0.0223867	-1.15356	4.72088e-05	-1.06362	-1.17035	9.3482e-05	-1.03115	-1.16991
1033685	rs11941528	9.9022e-08	-0.445673	-1.12116	4.31787e-05	-1.20565	-1.11756	8.05378e-05	-1.23098	-1.11912
1033749	rs111255002	1.32241e-06	1.02504	-1.78296e-10	0.000846281	0.652297	-1.78296e-10	0.0018231	0.769469	-1.78296e-10
1034394	rs62296071	2.60723e-08	-1.72769	-1.17361	3.03158e-05	-1.59308	-1.08381	5.77257e-05	-1.60527	-1.07785
1034603	rs78613245	9.75226e-08	-1.58209	-1.78296e-10	7.93496e-05	-1.71469	-1.78296e-10	0.000151334	-1.71934	-1.78296e-10
1034681	rs62296072	2.74106e-08	-1.6726	-1.17864	3.05869e-05	-1.48047	-1.18751	5.7696e-05	-1.49641	-1.18722
1034889	rs73219741	8.60362e-08	-1.70741	-1.78296e-10	8.63806e-05	-1.62979	-1.78296e-10	0.000164145	-1.63807	-1.78296e-10
1034997	rs112069922	9.1779e-08	-1.64279	-1.78296e-10	0.000108816	-1.39889	-1.78296e-10	0.000203327	-1.42401	-1.78296e-10
1035958	rs77298415	2.67228e-08	-1.69023	-1.18643	2.4274e-05	-1.71361	-1.18553	4.60434e-05	-1.72374	-1.1855
1035963	rs114279554	2.72984e-08	-1.73363	-1.12172	3.30873e-05	-1.58753	-1.00187	6.42247e-05	-1.58324	-0.993189
1037125	rs11730596	5.92718e-08	-0.97049	-1.10955	3.62421e-05	-1.37903	-1.1193	9.07767e-05	-1.11567	-1.11476
1037737	rs62296073	2.77988e-08	-1.72897	-1.10821	3.38491e-05	-1.57496	-0.991684	6.57771e-05	-1.57051	-0.982036
1038364	rs58579974	2.66045e-08	-1.69356	-1.18753	2.3799e-05	-1.7313	-1.18761	4.52818e-05	-1.73829	-1.18763
1039048	rs531500178	1.52389e-07	-1.26877e-10	-1.13574	0.000146392	-1.26877e-10	-1.10226	0.000280052	-1.26877e-10	-1.10385
1039215	rs62296075	2.8157e-08	-1.72773	-1.09665	3.45726e-05	-1.57174	-0.973751	6.72143e-05	-1.56726	-0.963677
1039660	rs62296076	2.94068e-08	-1.72126	-1.05969	3.74521e-05	-1.55557	-0.909918	7.29055e-05	-1.5509	-0.898761
1039718	rs62296077	2.87827e-08	-1.73251	-1.0699	3.48905e-05	-1.58443	-0.951908	6.78109e-05	-1.58011	-0.941994
1041555	rs56308648	1.45521e-07	-1.18185	-1.78296e-10	0.000134846	-1.18442	-1.78296e-10	0.000244683	-1.23886	-1.78296e-10
1041700	rs62296078	2.91627e-08	-1.7124	-1.07688	3.65482e-05	-1.53483	-0.955092	7.11134e-05	-1.52992	-0.944626
1041988	rs17131816	1.49066e-07	-1.26877e-10	-1.15778	0.00014508	-1.26877e-10	-1.11127	0.000278122	-1.26877e-10	-1.11076
1042115	rs13137819	6.26262e-08	-0.963023	-1.06197	3.91946e-05	-1.36161	-1.05841	9.93892e-05	-1.08001	-1.05977
1042608	rs56958378	2.97454e-08	-1.71332	-1.05618	3.75673e-05	-1.53692	-0.925497	7.31412e-05	-1.53204	-0.914393
1043316	rs80075344	1.39547e-07	-1.22377	-1.78296e-10	0.000129323	-1.22624	-1.78296e-10	0.00023515	-1.2786	-1.78296e-10
1043718	rs62294688	3.00878e-08	-1.71251	-1.04555	3.63549e-05	-1.57162	-0.923604	7.08428e-05	-1.56591	-0.912445
1043971	rs4690218	1.36431e-07	-0.375362	-0.870991	5.20465e-05	-1.19398	-0.94244	0.000113905	-1.05922	-0.944236
1044076	rs7669461	3.50556e-08	-1.72652	-0.878722	3.54284e-05	-1.67931	-0.841729	7.34385e-05	-1.61345	-0.828924
1044226	rs11733478	1.78616e-07	-0.976933	-1.78296e-10	0.000149388	-1.08201	-1.78296e-10	0.000265574	-1.15693	-1.78296e-10
1044825	rs2242083	1.22956e-07	-0.469583	-0.880768	4.84908e-05	-1.24795	-0.959234	0.000105273	-1.1213	-0.960966
1045171	rs935972	6.71237e-08	-0.951109	-1.00453	4.30433e-05	-1.30995	-1.01639	0.000110877	-1.01185	-1.01855
1045184	rs7682141	1.34246e-07	-1.2625	-1.78296e-10	0.00012242	-1.28109	-1.78296e-10	0.000222019	-1.33606	-1.78296e-10
1045235	rs116146382	1.17766e-07	-1.39347	-1.78296e-10	8.36033e-05	-1.66247	-1.78296e-10	0.000153909	-1.70246	-1.78296e-10
1045265	rs935971	6.71237e-08	-0.951109	-1.00453	4.30433e-05	-1.30995	-1.01639	0.000110877	-1.01185	-1.01855
1045323	rs935970	6.75259e-08	-0.951109	-0.998553	4.32928e-05	-1.30995	-1.01061	0.000111516	-1.01185	-1.0128
1045824	rs7683379	1.54731e-07	-0.488746	-0.631738	6.17713e-05	-1.26267	-0.702441	0.000133875	-1.13663	-0.705282
1045971	rs11726436	2.91895e-07	-0.241425	-0.244356	0.000104051	-1.24941	-0.19426	0.000222207	-1.15373	-0.181488
1046260	rs17131820	4.18963e-08	-1.74182	-0.685155	4.56528e-05	-1.65533	-0.612155	9.7342e-05	-1.56585	-0.594742
1046406	rs28377444	4.17903e-08	-1.74049	-0.689023	4.53044e-05	-1.65886	-0.616294	9.64637e-05	-1.57071	-0.598944
1046458	rs62294689	2.94982e-08	-1.74102	-1.03682	3.4089e-05	-1.63894	-0.920644	6.63632e-05	-1.63438	-0.909295
1046992	rs35621577	1.55874e-07	-0.458919	-0.654205	6.30985e-05	-1.22885	-0.715012	0.000134697	-1.1184	-0.717389
1047270	rs34956924	6.66663e-08	-0.964055	-0.998419	4.28353e-05	-1.31957	-1.01162	0.000110056	-1.0243	-1.01354
1047424	rs114358991	1.06871e-07	-1.49055	-1.78296e-10	7.62892e-05	-1.75402	-1.78296e-10	0.000146415	-1.75238	-1.78296e-10
1049287	rs184976846	1.66015e-07	-1.26877e-10	-1.05009	0.000181906	-1.26877e-10	-0.885064	0.000348991	-1.26877e-10	-0.883778
1049387	rs73072227	1.41717e-07	-1.20834	-1.78296e-10	0.000129103	-1.22794	-1.78296e-10	0.000233417	-1.286	-1.78296e-10
1050027	rs28481697	7.0366e-08	-1.29775	-0.61071	4.60898e-05	-1.71184	-0.546125	8.80559e-05	-1.73394	-0.526906
1050034	rs28721561	7.0366e-08	-1.29775	-0.61071	4.60898e-05	-1.71184	-0.546125	8.80559e-05	-1.73394	-0.526906
1050163	rs60276048	6.42438e-07	-1.26877e-10	0.303097	0.000644914	-1.26877e-10	0.380563	0.0012401	-1.26877e-10	0.384126
1050437	rs7680608	6.26696e-07	0.278287	-1.78296e-10	0.00037419	-0.16379	-1.78296e-10	0.00119225	0.344777	-1.78296e-10
1050521	rs7679432	6.21724e-08	-0.879504	-1.15276	3.60959e-05	-1.32378	-1.1786	9.27621e-05	-1.02854	-1.18024
1050636	rs60085185	1.45771e-07	-1.18014	-1.78296e-10	0.000132729	-1.20025	-1.78296e-10	0.000239601	-1.25985	-1.78296e-10
1050653	rs3816474	1.40297e-07	-0.187144	-1.03127	7.03975e-05	-0.859219	-0.975178	0.000203367	-0.464318	-0.959491
1050849	rs10003009	6.95682e-08	-0.775039	-1.14483	3.83414e-05	-1.26603	-1.17599	0.000102608	-0.930019	-1.17789
1050850	rs9995279	6.95682e-08	-0.775039	-1.14483	3.83414e-05	-1.26603	-1.17599	0.000102608	-0.930019	-1.17789
1050909	rs9992925	6.85413e-08	-0.789851	-1.14489	3.8628e-05	-1.2602	-1.17438	0.000101064	-0.946677	-1.17639
1051077	rs2290411	6.74549e-08	-0.802739	-1.14798	3.82087e-05	-1.26941	-1.17608	9.97239e-05	-0.958468	-1.17795
1051128	rs10026482	6.88701e-08	-0.789851	-1.1401	3.88119e-05	-1.2602	-1.16963	0.000101513	-0.946677	-1.17195
1051486	rs60315584	2.59135e-07	-0.604825	-1.78296e-10	0.000235589	-0.626465	-1.78296e-10	0.000421284	-0.695516	-1.78296e-10
1051512	rs17131824	6.67607e-08	-1.35613	-0.604932	4.55362e-05	-1.72844	-0.541608	8.74501e-05	-1.74498	-0.522777
1051574	rs13119276	7.02649e-08	-0.789627	-1.12027	3.86973e-05	-1.27603	-1.15675	0.000103107	-0.943246	-1.15981
1051643	rs145316354	1.02641e-07	-1.53094	-1.78296e-10	7.78516e-05	-1.73375	-1.78296e-10	0.000149297	-1.73288	-1.78296e-10
1051803	rs11727135	7.27977e-08	-0.752247	-1.12224	3.88664e-05	-1.26778	-1.16065	0.000104072	-0.930227	-1.16351
1051804	rs11727136	7.27977e-08	-0.752247	-1.12224	3.88664e-05	-1.26778	-1.16065	0.000104072	-0.930227	-1.16351
1052009	rs13114658	1.94841e-07	-0.213967	-0.676021	7.57872e-05	-0.999984	-0.760642	0.000179431	-0.787047	-0.761982
1052078	rs2290410	7.12807e-08	-0.7113	-1.18425	3.84817e-05	-1.25475	-1.18363	0.000103379	-0.917461	-1.18296
1052100	rs57186616	8.28522e-08	-1.69625	-0.0488638	9.21833e-05	-1.75516	0.190387	0.000180393	-1.7532	0.209514
1052125	rs11724371	6.17493e-08	-0.852813	-1.18628	3.55461e-05	-1.33073	-1.18699	9.31409e-05	-1.01813	-1.18658
1052166	rs2248083	6.58305e-08	-0.792262	-1.18283	3.83488e-05	-1.25453	-1.1873	0.000103325	-0.913394	-1.18755
1052206	rs2045069	6.05824e-08	-0.918364	-1.13981	3.56698e-05	-1.34422	-1.17003	9.32723e-05	-1.03101	-1.17229
1052212	rs2045068	5.97598e-08	-0.930375	-1.14147	3.53358e-05	-1.35263	-1.17103	9.21499e-05	-1.04218	-1.17323
1052230	rs77924371	2.68036e-08	-1.70906	-1.16458	2.44e-05	-1.72836	-1.16562	4.64057e-05	-1.73636	-1.16504
1052355	rs2045067	6.00439e-08	-0.919407	-1.14769	3.55758e-05	-1.34136	-1.17553	9.29944e-05	-1.02888	-1.1774
1052401	rs2045066	6.30555e-08	-0.870538	-1.14762	3.68792e-05	-1.30676	-1.17414	9.74558e-05	-0.983279	-1.17614
1052488	rs2045065	6.44048e-08	-0.85686	-1.14013	3.74664e-05	-1.29701	-1.1681	9.93013e-05	-0.970498	-1.17017
1052556	rs6852246	1.59276e-07	-1.09153	-1.78296e-10	0.00013523	-1.18158	-1.78296e-10	0.000252908	-1.2058	-1.78296e-10
1052662	rs113061374	9.07232e-08	-1.65436	-1.78296e-10	0.000111178	-1.37742	-1.78296e-10	0.000207582	-1.4033	-1.78296e-10
1052762	rs111572776	9.16529e-08	-1.64417	-1.78296e-10	0.000109084	-1.39643	-1.78296e-10	0.00020381	-1.42164	-1.78296e-10
1052857	rs6852850	6.29332e-08	-0.881018	-1.13908	3.59414e-05	-1.33766	-1.169	9.40747e-05	-1.02337	-1.17136
1052995	rs76319257	9.02071e-08	-1.66007	-1.78296e-10	8.40636e-05	-1.65698	-1.78296e-10	0.000154829	-1.6965	-1.78296e-10
1053172	rs6839931	6.21293e-08	-0.893291	-1.13966	3.56816e-05	-1.34613	-1.16779	9.31312e-05	-1.03459	-1.17022
1053353	rs6858612	6.31398e-08	-0.881018	-1.1358	3.60153e-05	-1.33766	-1.16695	9.42558e-05	-1.02337	-1.16944
1053397	rs11947960	8.48333e-08	-1.72149	-1.78296e-10	9.21818e-05	-1.56479	-1.78296e-10	0.00017684	-1.56358	-1.78296e-10
1053580	rs11247971	6.22573e-08	-0.893291	-1.13761	3.57328e-05	-1.34613	-1.16635	9.32556e-05	-1.03459	-1.16888
1053586	rs10084849	6.22573e-08	-0.893291	-1.13761	3.57328e-05	-1.34613	-1.16635	9.32556e-05	-1.03459	-1.16888
1053654	rs10084887	6.22573e-08	-0.893291	-1.13761	3.57328e-05	-1.34613	-1.16635	9.32556e-05	-1.03459	-1.16888
1053814	rs10084888	6.22288e-08	-0.893291	-1.13807	3.55752e-05	-1.34613	-1.17078	9.28768e-05	-1.03459	-1.17295
1053815	rs10084889	6.22288e-08	-0.893291	-1.13807	3.55752e-05	-1.34613	-1.17078	9.28768e-05	-1.03459	-1.17295
1053934	rs10084890	6.36871e-08	-0.875955	-1.13224	3.61585e-05	-1.33597	-1.16467	9.45483e-05	-1.02241	-1.1673
1054075	rs62294712	9.6507e-08	-1.59256	-1.78296e-10	8.37922e-05	-1.66021	-1.78296e-10	0.000169386	-1.60664	-1.78296e-10
1054159	rs12645644	5.61989e-08	-1.00104	-1.13224	3.32695e-05	-1.41924	-1.16467	8.4666e-05	-1.13281	-1.1673
1054177	rs13134921	5.79845e-08	-0.96758	-1.13442	3.34468e-05	-1.41033	-1.16826	8.51382e-05	-1.12393	-1.17061
1054182	rs13106586	5.73126e-08	-0.979235	-1.13442	3.31903e-05	-1.41803	-1.16826	8.42548e-05	-1.13436	-1.17061
1054218	rs13108207	5.81738e-08	-0.966501	-1.13224	3.34826e-05	-1.41286	-1.16467	8.52538e-05	-1.12589	-1.1673
1054235	rs13140341	5.74012e-08	-0.968302	-1.14381	3.33621e-05	-1.41074	-1.17039	8.49262e-05	-1.12432	-1.17272
1054256	rs13108222	5.72946e-08	-0.970161	-1.14381	3.26318e-05	-1.43287	-1.17039	8.25394e-05	-1.15282	-1.17272
1054356	rs184201033	1.49866e-07	-1.15243	-1.78296e-10	0.000104036	-1.44382	-1.78296e-10	0.000182719	-1.53088	-1.78296e-10
1054364	rs13135215	5.78221e-08	-0.954552	-1.15025	3.39792e-05	-1.38798	-1.17482	8.74878e-05	-1.09051	-1.17681
1054379	rs13107058	5.75239e-08	-0.966302	-1.14367	3.38567e-05	-1.39593	-1.17049	8.6899e-05	-1.10122	-1.17286
1054561	rs28498761	6.56566e-08	-1.38207	-0.595666	4.62535e-05	-1.72256	-0.531853	8.82866e-05	-1.74535	-0.512882
1054619	rs4690215	6.10255e-08	-0.905478	-1.1454	3.52565e-05	-1.35451	-1.17139	9.17838e-05	-1.04573	-1.17365
1054636	rs4690214	6.10255e-08	-0.905478	-1.1454	3.52565e-05	-1.35451	-1.17139	9.17838e-05	-1.04573	-1.17365
1054679	rs182031869	1.12169e-07	-1.44217	-1.78296e-10	9.47357e-05	-1.53746	-1.78296e-10	0.000179063	-1.55109	-1.78296e-10
1054807	rs6817989	1.61846e-07	-1.07553	-1.78296e-10	0.000137258	-1.16669	-1.78296e-10	0.00025662	-1.19122	-1.78296e-10
1054868	rs4690213	6.1123e-08	-0.905478	-1.14381	3.52917e-05	-1.35451	-1.17039	9.1869e-05	-1.04573	-1.17272
1054898	rs4690212	6.0197e-08	-0.91758	-1.14697	3.49314e-05	-1.36281	-1.17236	9.06933e-05	-1.05679	-1.17455
1055115	rs28562028	6.03467e-08	-0.915097	-1.14697	3.48712e-05	-1.36453	-1.17236	9.05273e-05	-1.05862	-1.17455
1055606	rs6822863	6.02914e-08	-0.91758	-1.1454	3.49652e-05	-1.36281	-1.17139	9.07748e-05	-1.05679	-1.17365
1055768	rs6854793	6.03878e-08	-0.91758	-1.14381	3.50001e-05	-1.36281	-1.17039	9.0859e-05	-1.05679	-1.17272
1056199	rs10902752	6.03878e-08	-0.91758	-1.14381	3.50001e-05	-1.36281	-1.17039	9.0859e-05	-1.05679	-1.17272
1056205	rs76337818	1.97515e-07	-1.26877e-10	-0.876358	0.000202156	-1.26877e-10	-0.779514	0.000383443	-1.26877e-10	-0.789632
1056223	rs10902753	6.03878e-08	-0.91758	-1.14381	3.50001e-05	-1.36281	-1.17039	9.0859e-05	-1.05679	-1.17272
1056569	rs7673898	6.06824e-08	-0.91758	-1.13894	3.5051e-05	-1.36281	-1.16894	9.09855e-05	-1.05679	-1.17133
1056827	rs6599276	5.96665e-08	-0.929596	-1.14381	3.47139e-05	-1.37102	-1.17039	8.98679e-05	-1.06776	-1.17272
1057265	rs62294713	2.55141e-08	-1.75389	-1.16905	2.48859e-05	-1.70883	-1.16543	4.79412e-05	-1.70383	-1.16502
1057328	rs4690347	5.96605e-08	-0.929596	-1.14391	3.46486e-05	-1.37102	-1.17228	8.97119e-05	-1.06776	-1.17446
1057357	rs4690346	6.03817e-08	-0.91758	-1.14391	3.49342e-05	-1.36281	-1.17228	9.07014e-05	-1.05679	-1.17446
1057379	rs4690345	6.03817e-08	-0.91758	-1.14391	3.49342e-05	-1.36281	-1.17228	9.07014e-05	-1.05679	-1.17446
1057453	rs6814276	1.56778e-07	-1.10735	-1.78296e-10	0.000133257	-1.19627	-1.78296e-10	0.000249297	-1.22018	-1.78296e-10
1057459	rs4690344	5.96605e-08	-0.929596	-1.14391	3.46486e-05	-1.37102	-1.17228	8.97119e-05	-1.06776	-1.17446
1057576	rs4690343	5.98635e-08	-0.929596	-1.14051	3.47923e-05	-1.37102	-1.16814	9.00582e-05	-1.06776	-1.17061
1057679	rs6814833	5.96727e-08	-0.929596	-1.1437	3.46618e-05	-1.37102	-1.17189	8.97421e-05	-1.06776	-1.17412
1057773	rs11731289	5.97636e-08	-0.929596	-1.14218	3.47496e-05	-1.37102	-1.16937	8.99539e-05	-1.06776	-1.17177
1057916	rs11731320	6.04881e-08	-0.91758	-1.14215	3.50917e-05	-1.36281	-1.16778	9.10788e-05	-1.05679	-1.17031
1058107	rs140588441	1.99878e-07	-1.26877e-10	-0.864466	0.000176302	-1.26877e-10	-0.916357	0.000335688	-1.26877e-10	-0.922641
1058276	rs12233733	1.26582e-07	-0.675803	-0.645483	6.60651e-05	-1.31357	-0.584344	0.000117428	-1.40686	-0.566143
1058358	rs13137782	1.26334e-07	-0.898397	-0.42485	5.95131e-05	-1.50374	-0.498617	0.000117456	-1.47409	-0.498674
1058478	rs7669399	6.12225e-08	-0.905478	-1.14218	3.5328e-05	-1.35451	-1.16937	9.19569e-05	-1.04573	-1.17177
1058501	rs7685541	6.04861e-08	-0.91758	-1.14218	3.50361e-05	-1.36281	-1.16937	9.0946e-05	-1.05679	-1.17177
1058544	rs138292229	6.23436e-07	0.273073	-1.78296e-10	0.000598012	0.305056	-1.78296e-10	0.000796942	-0.0580413	-1.78296e-10
1058659	rs7669622	6.12225e-08	-0.905478	-1.14218	3.5328e-05	-1.35451	-1.16937	9.19569e-05	-1.04573	-1.17177
1058798	rs6599278	6.04861e-08	-0.91758	-1.14218	3.50361e-05	-1.36281	-1.16937	9.0946e-05	-1.05679	-1.17177
1058833	rs6599279	6.04861e-08	-0.91758	-1.14218	3.50361e-05	-1.36281	-1.16937	9.0946e-05	-1.05679	-1.17177
1059202	rs6827357	5.86798e-08	-0.956337	-1.13374	3.51363e-05	-1.36722	-1.1621	9.09733e-05	-1.06328	-1.16498
1059444	rs189143145	6.80622e-07	0.360833	-1.78296e-10	0.000595145	0.30025	-1.78296e-10	0.00121844	0.366505	-1.78296e-10
1059664	rs10031302	6.70846e-08	-0.81404	-1.14218	3.84318e-05	-1.2703	-1.16937	0.000102728	-0.934969	-1.17177
1059809	rs6850784	6.28426e-08	-0.881018	-1.14052	3.59664e-05	-1.33766	-1.16831	9.41296e-05	-1.02337	-1.17078
1059842	rs56019586	4.43438e-08	-1.22639	-1.14381	2.86495e-05	-1.56303	-1.17039	6.87442e-05	-1.33571	-1.17272
1059944	rs6852558	6.00564e-08	-0.929596	-1.13729	3.48592e-05	-1.37102	-1.16622	9.02191e-05	-1.06776	-1.16882
1060159	rs6852968	5.99638e-08	-0.929596	-1.13884	3.48242e-05	-1.37102	-1.16722	9.01343e-05	-1.06776	-1.16976
1060360	rs6821725	5.91822e-08	-0.942715	-1.13884	3.45145e-05	-1.37995	-1.16722	8.90621e-05	-1.07972	-1.16976
1060550	rs11247972	5.91822e-08	-0.942715	-1.13884	3.45145e-05	-1.37995	-1.16722	8.90621e-05	-1.07972	-1.16976
1060626	rs78497787	1.82373e-07	-1.26877e-10	-0.956118	0.000180376	-1.26877e-10	-0.893513	0.000350565	-1.26877e-10	-0.879278
1060747	rs10017931	5.72205e-08	-0.977967	-1.13729	3.37355e-05	-1.40379	-1.16622	8.63291e-05	-1.11183	-1.16882
1060835	rs34688717	1.3473e-07	-1.2589	-1.78296e-10	0.000209919	-0.741833	-1.78296e-10	0.000466342	-0.593903	-1.78296e-10
1060984	rs10007978	5.83873e-08	-0.954552	-1.14052	3.42013e-05	-1.38798	-1.16831	8.80169e-05	-1.09051	-1.17078
1062028	rs28374671	1.42339e-07	-1.20396	-1.78296e-10	0.000121853	-1.28574	-1.78296e-10	0.000228423	-1.30762	-1.78296e-10
1062073	rs62294717	8.35568e-08	-1.73665	-1.78296e-10	9.05222e-05	-1.58296	-1.78296e-10	0.000173881	-1.58045	-1.78296e-10
1062281	rs28579427	1.32055e-07	-1.27896	-1.78296e-10	0.000110915	-1.37979	-1.78296e-10	0.000207944	-1.40155	-1.78296e-10
1062345	rs77511517	2.68294e-07	-1.26877e-10	-0.57009	0.000237001	-1.26877e-10	-0.620492	0.000461037	-1.26877e-10	-0.605343
1062588	rs935969	6.25206e-08	-0.881306	-1.14537	3.75204e-05	-1.29377	-1.16989	9.95515e-05	-0.965867	-1.17228
1063187	rs935968	5.47676e-08	-1.0153	-1.14377	3.35062e-05	-1.40797	-1.16885	8.55786e-05	-1.11808	-1.17131
1063302	rs112406116	1.57713e-06	1.20119	-1.78296e-10	0.00133734	1.10989	-1.78296e-10	0.00281444	1.2037	-1.78296e-10
1063818	rs6599280	5.9806e-08	-0.924915	-1.14615	3.57751e-05	-1.3416	-1.1697	9.34594e-05	-1.02932	-1.17198
1063833	rs11731238	1.30614e-07	-1.28993	-1.78296e-10	0.000109841	-1.38952	-1.78296e-10	0.000205989	-1.411	-1.78296e-10
1063836	rs11731239	1.3787e-07	-1.23586	-1.78296e-10	0.000106512	-1.4203	-1.78296e-10	0.000202029	-1.43041	-1.78296e-10
1064557	rs11732259	1.42397e-07	-1.20356	-1.78296e-10	0.000118631	-1.31253	-1.78296e-10	0.000221989	-1.3362	-1.78296e-10
1065071	rs6827206	6.14005e-08	-0.893291	-1.15147	3.5469e-05	-1.34613	-1.17377	9.26067e-05	-1.03459	-1.17587
1066390	rs57770549	8.55171e-08	-1.71346	-1.78296e-10	8.23419e-05	-1.67767	-1.78296e-10	0.00016521	-1.6316	-1.78296e-10
1066769	rs17728127	3.9509e-08	-1.35988	-1.12577	3.6671e-05	-1.34764	-1.13892	6.87732e-05	-1.36938	-1.13863
1067032	rs9992322	1.47502e-07	-1.16833	-1.78296e-10	0.000119128	-1.30835	-1.78296e-10	0.000222573	-1.33357	-1.78296e-10
1067239	rs75398934	4.57703e-07	-1.26877e-10	-0.0359528	0.000542504	-1.26877e-10	0.207641	0.00106351	-1.26877e-10	0.230505
1067249	rs2290409	1.36967e-07	-0.130079	-1.11236	6.28485e-05	-0.80051	-1.14732	0.00017577	-0.418595	-1.15105
1067267	rs2290408	5.69946e-08	-0.966302	-1.15291	3.37158e-05	-1.39593	-1.17466	8.65669e-05	-1.10122	-1.17669
1067638	rs6852155	9.23456e-08	-0.677899	-0.958737	4.79591e-05	-1.20247	-1.01573	0.000130107	-0.847387	-1.02308
1067831	rs17795477	1.07735e-07	-1.4825	-1.78296e-10	9.16234e-05	-1.57087	-1.78296e-10	0.000173372	-1.58338	-1.78296e-10
1068448	rs76277570	1.58572e-07	-1.26877e-10	-1.09596	0.000144609	-1.26877e-10	-1.11452	0.000277276	-1.26877e-10	-1.11381
1068778	rs2014318	6.48973e-08	-0.842428	-1.14694	3.68474e-05	-1.31086	-1.17091	9.72783e-05	-0.988025	-1.17322
1068819	rs1010342	6.57254e-08	-0.828211	-1.14848	3.79663e-05	-1.27997	-1.17189	0.000101242	-0.947179	-1.17413
1069851	rs6812586	5.71114e-08	-0.968692	-1.14848	3.32153e-05	-1.41366	-1.17189	8.46286e-05	-1.12642	-1.17413
1069866	rs6812596	5.77854e-08	-0.95696	-1.14848	3.34736e-05	-1.40591	-1.17189	8.55215e-05	-1.11592	-1.17413
1069973	rs6836350	5.95695e-08	-0.928091	-1.14694	3.54093e-05	-1.35067	-1.17091	9.23292e-05	-1.04024	-1.17322
1070140	rs6835141	6.09312e-08	-0.903951	-1.14848	3.59787e-05	-1.33374	-1.17189	9.434e-05	-1.01779	-1.17413
1070852	rs11938124	5.893e-08	-0.941222	-1.1446	3.48634e-05	-1.35984	-1.17728	9.06714e-05	-1.05245	-1.17913
1070965	rs111533894	1.54535e-07	-1.12175	-1.78296e-10	0.000127689	-1.23896	-1.78296e-10	0.00023848	-1.26454	-1.78296e-10
1071067	rs6837145	5.61765e-08	-0.977967	-1.15571	3.3427e-05	-1.40379	-1.17541	8.55758e-05	-1.11183	-1.17759
1071736	rs145249080	9.09159e-08	-1.65224	-1.78296e-10	9.48148e-05	-1.53663	-1.78296e-10	0.000191204	-1.48548	-1.78296e-10
1071907	rs1466216	3.45775e-07	0.3425	-0.658886	0.000107959	-0.676601	-0.730206	0.000276295	-0.385526	-0.731827
1072220	rs1466215	1.31339e-07	-0.169622	-1.11477	6.07316e-05	-0.830761	-1.15133	0.000168951	-0.454434	-1.15478
1072485	rs11940546	1.31339e-07	-0.169622	-1.11477	6.07316e-05	-0.830761	-1.15133	0.000168951	-0.454434	-1.15478
1072921	rs373544321	1.44687e-07	-1.26877e-10	-1.1876	0.000138204	-1.26877e-10	-1.15982	0.000264981	-1.26877e-10	-1.15917
1073760	rs1466214	1.39508e-07	-0.0727583	-1.15129	6.38852e-05	-0.75646	-1.17501	0.000180423	-0.366564	-1.17696
1074009	rs11732520	1.39508e-07	-0.0727583	-1.15129	6.38852e-05	-0.75646	-1.17501	0.000180423	-0.366564	-1.17696
1074412	rs2100411	5.61834e-08	-0.989546	-1.14401	3.33291e-05	-1.41156	-1.17057	8.50822e-05	-1.12236	-1.17284
1074436	rs11724989	1.65885e-07	-1.05088	-1.78296e-10	0.000140445	-1.14374	-1.78296e-10	0.000262453	-1.16875	-1.78296e-10
1075100	rs77129670	1.47736e-07	-1.26877e-10	-1.16675	0.000140216	-1.26877e-10	-1.14537	0.000268708	-1.26877e-10	-1.1452
1075271	rs2290407	3.91183e-08	-1.56817	-0.927412	3.08438e-05	-1.75518	-0.904437	5.98678e-05	-1.75075	-0.895936
1075771	rs1453605	1.18653e-07	-0.275445	-1.11052	5.52849e-05	-0.927743	-1.14831	0.000151415	-0.566891	-1.15191
1075785	rs115072543	2.24169e-06	1.55281	-1.78296e-10	0.00384626	2.1663	-1.78296e-10	0.00681507	2.08807	-1.78296e-10
1075940	rs7660779	5.56568e-08	-1.00104	-1.14193	3.31088e-05	-1.41924	-1.16951	8.42803e-05	-1.13281	-1.17187
1076497	rs62294746	8.41102e-08	-1.73005	-1.78296e-10	9.22653e-05	-1.56389	-1.78296e-10	0.000177253	-1.56124	-1.78296e-10
1076885	rs671790	1.39466e-07	-1.22436	-1.78296e-10	0.000116444	-1.33114	-1.78296e-10	0.000218007	-1.3543	-1.78296e-10
1077542	rs641987	5.5164e-08	-1.01358	-1.13828	3.29666e-05	-1.4276	-1.16546	8.36659e-05	-1.1442	-1.16779
1077575	rs4690209	1.13384e-07	-0.314835	-1.11656	5.57857e-05	-0.916319	-1.15072	0.000152783	-0.555958	-1.15384
1077656	rs140154714	8.43882e-08	-1.72675	-1.78296e-10	8.43437e-05	-1.65365	-1.78296e-10	0.000156261	-1.6873	-1.78296e-10
1077880	rs617633	1.38682e-07	-1.22999	-1.78296e-10	0.000118937	-1.30996	-1.78296e-10	0.000222894	-1.33212	-1.78296e-10
1078124	rs13147452	2.97392e-07	0.212841	-0.679963	9.49317e-05	-0.785601	-0.749796	0.000240047	-0.506606	-0.751382
1078172	rs28717061	3.81666e-08	-1.58201	-0.938199	3.07347e-05	-1.75516	-0.907999	5.9806e-05	-1.7483	-0.899421
1078187	rs1670533	5.453e-08	-1.0249	-1.13853	3.26675e-05	-1.4351	-1.16707	8.26639e-05	-1.15446	-1.16958
1078596	rs17164229	3.827e-08	-1.55169	-0.965813	2.99316e-05	-1.75236	-0.937284	5.76775e-05	-1.75479	-0.929163
1080083	rs610218	5.44243e-08	-1.02096	-1.1444	3.25877e-05	-1.4318	-1.17282	8.23123e-05	-1.15342	-1.17488
1080391	rs585735	5.42106e-08	-1.0249	-1.1444	3.24802e-05	-1.4351	-1.17282	8.22262e-05	-1.15446	-1.17488
1081419	rs79329953	6.50068e-07	-1.26877e-10	0.314903	0.000727544	-1.26877e-10	0.50112	0.00139955	-1.26877e-10	0.505083
1081483	rs62294747	8.48567e-08	-1.72121	-1.78296e-10	9.44297e-05	-1.5407	-1.78296e-10	0.000181439	-1.5379	-1.78296e-10
1081755	rs112883152	1.55278e-07	-1.11696	-1.78296e-10	0.000125464	-1.25654	-1.78296e-10	0.000234352	-1.282	-1.78296e-10
1082186	rs583100	1.54802e-07	-1.12003	-1.78296e-10	0.00013567	-1.17833	-1.78296e-10	0.000254167	-1.20083	-1.78296e-10
1082613	rs689216	1.53598e-07	-1.12784	-1.78296e-10	0.000134665	-1.18577	-1.78296e-10	0.00025232	-1.20812	-1.78296e-10
1082707	rs688785	5.27375e-08	-1.05832	-1.13853	3.19568e-05	-1.4571	-1.16707	8.01985e-05	-1.18474	-1.16958
1082829	rs688008	5.21622e-08	-1.06929	-1.13853	3.17288e-05	-1.46426	-1.16707	7.94068e-05	-1.19466	-1.16958
1082875	rs687939	1.52411e-07	-1.1356	-1.78296e-10	0.000133673	-1.19316	-1.78296e-10	0.000250499	-1.21537	-1.78296e-10
1082887	rs13146371	1.17272e-07	-0.240724	-1.15696	5.7441e-05	-0.859541	-1.17826	0.000159277	-0.488253	-1.17993
1082999	rs62294748	1.10251e-07	-0.332633	-1.12678	5.45441e-05	-0.929889	-1.15966	0.000149001	-0.572193	-1.16268
1083112	rs676561	5.27375e-08	-1.05832	-1.13853	3.19568e-05	-1.4571	-1.16707	8.01985e-05	-1.18474	-1.16958
1083307	rs79053889	3.7673e-08	-1.57746	-0.955772	3.01656e-05	-1.75523	-0.926624	5.86341e-05	-1.74917	-0.918334
1083346	rs77029034	1.62573e-07	-1.26877e-10	-1.07105	0.000158069	-1.26877e-10	-1.02552	0.0003061	-1.26877e-10	-1.01491
1083585	rs674347	1.56023e-07	-1.11217	-1.78296e-10	0.00013669	-1.17084	-1.78296e-10	0.00025604	-1.19349	-1.78296e-10
1084061	rs17164235	3.86122e-08	-1.56344	-0.945166	3.05115e-05	-1.75507	-0.915378	5.91728e-05	-1.75145	-0.906913
1084137	rs652063	5.25999e-08	-1.05832	-1.14114	3.18352e-05	-1.4571	-1.17088	7.99178e-05	-1.18474	-1.17308
1084146	rs62294749	9.10928e-08	-1.6503	-1.78296e-10	7.8249e-05	-1.72866	-1.78296e-10	0.000154658	-1.69761	-1.78296e-10
1084303	rs651509	1.71816e-07	-1.01575	-1.78296e-10	0.000149874	-1.07876	-1.78296e-10	0.000280248	-1.10315	-1.78296e-10
1084331	rs651135	1.53598e-07	-1.12784	-1.78296e-10	0.000134665	-1.18577	-1.78296e-10	0.00025232	-1.20812	-1.78296e-10
1084335	rs62294750	8.47411e-08	-1.72257	-1.78296e-10	9.4105e-05	-1.54414	-1.78296e-10	0.000180811	-1.54137	-1.78296e-10
1084765	rs649243	1.53598e-07	-1.12784	-1.78296e-10	0.000134665	-1.18577	-1.78296e-10	0.00025232	-1.20812	-1.78296e-10
1084847	rs658320	1.53598e-07	-1.12784	-1.78296e-10	0.000134665	-1.18577	-1.78296e-10	0.00025232	-1.20812	-1.78296e-10
1084884	rs28514301	1.53598e-07	-1.12784	-1.78296e-10	0.000134665	-1.18577	-1.78296e-10	0.00025232	-1.20812	-1.78296e-10
1084920	rs28588234	1.53598e-07	-1.12784	-1.78296e-10	0.000134665	-1.18577	-1.78296e-10	0.00025232	-1.20812	-1.78296e-10
1084971	rs28510738	1.54802e-07	-1.12003	-1.78296e-10	0.00013567	-1.17833	-1.78296e-10	0.000254167	-1.20083	-1.78296e-10
1085016	rs151010222	1.02757e-07	-1.52981	-1.78296e-10	0.000102998	-1.45385	-1.78296e-10	0.000202886	-1.42618	-1.78296e-10
1085165	rs73074169	1.53598e-07	-1.12784	-1.78296e-10	0.000134665	-1.18577	-1.78296e-10	0.00025232	-1.20812	-1.78296e-10
1085826	rs643484	5.32574e-08	-1.04727	-1.13977	3.20901e-05	-1.44985	-1.17015	8.07803e-05	-1.17474	-1.17235
1085934	rs643043	1.53598e-07	-1.12784	-1.78296e-10	0.000134665	-1.18577	-1.78296e-10	0.00025232	-1.20812	-1.78296e-10
1086247	rs28620427	1.12018e-07	-0.314835	-1.12868	5.52185e-05	-0.916319	-1.16094	0.000151257	-0.555958	-1.16389
1086287	rs604526	1.46829e-07	-1.17291	-1.78296e-10	0.00012901	-1.22866	-1.78296e-10	0.000241935	-1.25015	-1.78296e-10
1086503	rs630549	1.52411e-07	-1.1356	-1.78296e-10	0.000133673	-1.19316	-1.78296e-10	0.000250499	-1.21537	-1.78296e-10
1086589	rs1680026	1.53598e-07	-1.12784	-1.78296e-10	0.000134665	-1.18577	-1.78296e-10	0.00025232	-1.20812	-1.78296e-10
1086590	rs1680027	1.53598e-07	-1.12784	-1.78296e-10	0.000134665	-1.18577	-1.78296e-10	0.00025232	-1.20812	-1.78296e-10
1086668	rs606293	1.53598e-07	-1.12784	-1.78296e-10	0.000134665	-1.18577	-1.78296e-10	0.00025232	-1.20812	-1.78296e-10
1086702	rs606327	1.52411e-07	-1.1356	-1.78296e-10	0.000133673	-1.19316	-1.78296e-10	0.000250499	-1.21537	-1.78296e-10
1086714	rs629638	1.54802e-07	-1.12003	-1.78296e-10	0.00013567	-1.17833	-1.78296e-10	0.000254167	-1.20083	-1.78296e-10
1086763	rs629261	4.42842e-08	-1.18997	-1.18158	2.87892e-05	-1.54082	-1.18773	6.99621e-05	-1.3032	-1.18767
1086764	rs629260	4.14374e-08	-1.25766	-1.18033	2.76386e-05	-1.58169	-1.18766	6.58638e-05	-1.3635	-1.18773
1086871	rs11939380	1.10714e-07	-0.296927	-1.1583	5.49773e-05	-0.90264	-1.17899	0.000151202	-0.539613	-1.18059
1087066	rs608066	1.52411e-07	-1.1356	-1.78296e-10	0.000133673	-1.19316	-1.78296e-10	0.000250499	-1.21537	-1.78296e-10
1087239	rs117041041	1.64382e-07	-1.26877e-10	-1.05998	0.000159391	-1.26877e-10	-1.01719	0.000303157	-1.26877e-10	-1.02457
1087265	rs1670534	5.42958e-08	-1.03612	-1.1316	3.25745e-05	-1.44252	-1.1625	8.2179e-05	-1.16464	-1.16528
1087313	rs57677641	5.22136e-07	-1.26877e-10	0.0957534	0.000518606	-1.26877e-10	0.16259	0.000995027	-1.26877e-10	0.163947
1087362	rs59057706	1.52411e-07	-1.1356	-1.78296e-10	0.000133673	-1.19316	-1.78296e-10	0.000250499	-1.21537	-1.78296e-10
1087393	rs616196	1.52411e-07	-1.1356	-1.78296e-10	0.000133673	-1.19316	-1.78296e-10	0.000250499	-1.21537	-1.78296e-10
1087401	rs56889100	1.79897e-06	1.3328	-1.78296e-10	0.00150391	1.22727	-1.78296e-10	0.00320912	1.33493	-1.78296e-10
1087487	rs60035268	1.2163e-07	-0.279869	-1.08132	5.00218e-05	-1.14749	-1.02861	0.000121082	-0.912759	-1.02959
1087531	rs615381	1.52411e-07	-1.1356	-1.78296e-10	0.000133673	-1.19316	-1.78296e-10	0.000250499	-1.21537	-1.78296e-10
1087617	rs614945	1.52411e-07	-1.1356	-1.78296e-10	0.000133673	-1.19316	-1.78296e-10	0.000250499	-1.21537	-1.78296e-10
1087901	rs13106356	2.95911e-07	0.212841	-0.684957	9.44004e-05	-0.785601	-0.755409	0.000238659	-0.506606	-0.757183
1088272	rs633954	1.5124e-07	-1.14331	-1.78296e-10	0.000132695	-1.2005	-1.78296e-10	0.000248703	-1.22256	-1.78296e-10
1088474	rs584472	1.5124e-07	-1.14331	-1.78296e-10	0.000132695	-1.2005	-1.78296e-10	0.000248703	-1.22256	-1.78296e-10
1088843	rs62294752	3.17848e-08	-1.52536	-1.17783	2.6199e-05	-1.65377	-1.16906	5.29377e-05	-1.59876	-1.17094
1088871	rs78045754	2.59037e-08	-1.74959	-1.1582	2.39797e-05	-1.75465	-1.15669	4.59487e-05	-1.75523	-1.15606
1088915	rs636976	1.5124e-07	-1.14331	-1.78296e-10	0.000132695	-1.2005	-1.78296e-10	0.000248703	-1.22256	-1.78296e-10
1090406	rs551525476	1.65529e-07	-1.26877e-10	-1.05303	0.000161693	-1.26877e-10	-1.00286	0.000308697	-1.26877e-10	-1.00646
1090502	rs648640	1.57136e-07	-1.10506	-1.78296e-10	0.00013762	-1.16406	-1.78296e-10	0.000257748	-1.18684	-1.78296e-10
1090625	rs4045481	1.15807e-07	-0.284395	-1.12585	5.56892e-05	-0.909952	-1.15882	0.00015227	-0.551329	-1.16184
1090786	rs649950	1.681e-07	-1.03761	-1.78296e-10	0.000158923	-1.02014	-1.78296e-10	0.000285728	-1.08378	-1.78296e-10
1090837	rs147477708	8.93761e-08	-1.66932	-1.78296e-10	7.75758e-05	-1.7373	-1.78296e-10	0.000147832	-1.74274	-1.78296e-10
1091062	rs651017	5.24915e-08	-1.09205	-1.10948	3.18877e-05	-1.47901	-1.14732	7.92572e-05	-1.21522	-1.15091
1091107	rs649616	1.37622e-07	-1.23766	-1.78296e-10	0.000121317	-1.29015	-1.78296e-10	0.000227805	-1.31033	-1.78296e-10
1091163	rs649258	1.53598e-07	-1.12784	-1.78296e-10	0.000134665	-1.18577	-1.78296e-10	0.00025232	-1.20812	-1.78296e-10
1091261	rs62294753	8.4628e-08	-1.72391	-1.78296e-10	9.37842e-05	-1.54756	-1.78296e-10	0.000180191	-1.54481	-1.78296e-10
1091490	rs647828	1.52411e-07	-1.1356	-1.78296e-10	0.000133673	-1.19316	-1.78296e-10	0.000250499	-1.21537	-1.78296e-10
1091501	rs2924495	1.52411e-07	-1.1356	-1.78296e-10	0.000133673	-1.19316	-1.78296e-10	0.000250499	-1.21537	-1.78296e-10
1091560	rs114174358	8.42067e-08	-1.7289	-1.78296e-10	8.04143e-05	-1.70136	-1.78296e-10	0.000152375	-1.71248	-1.78296e-10
1091797	rs149082351	1.85496e-07	-1.26877e-10	-0.939142	0.000183853	-1.26877e-10	-0.874419	0.000357483	-1.26877e-10	-0.859734
1091829	rs646117	1.52411e-07	-1.1356	-1.78296e-10	0.000133673	-1.19316	-1.78296e-10	0.000250499	-1.21537	-1.78296e-10
1091925	rs681857	1.5124e-07	-1.14331	-1.78296e-10	0.000132695	-1.2005	-1.78296e-10	0.000248703	-1.22256	-1.78296e-10
1091986	rs682243	1.52411e-07	-1.1356	-1.78296e-10	0.000133673	-1.19316	-1.78296e-10	0.000250499	-1.21537	-1.78296e-10
1092019	rs12647929	1.19652e-07	-0.240724	-1.13686	5.81392e-05	-0.859541	-1.16617	0.000161063	-0.488253	-1.16877
1092158	rs682787	1.5124e-07	-1.14331	-1.78296e-10	0.000132695	-1.2005	-1.78296e-10	0.000248703	-1.22256	-1.78296e-10
1092364	rs633599	1.52411e-07	-1.1356	-1.78296e-10	0.000133673	-1.19316	-1.78296e-10	0.000250499	-1.21537	-1.78296e-10
1092405	rs633556	5.38764e-08	-1.06929	-1.10619	3.24385e-05	-1.46426	-1.14495	8.10865e-05	-1.19466	-1.14864
1092478	rs633141	1.52411e-07	-1.1356	-1.78296e-10	0.000133673	-1.19316	-1.78296e-10	0.000250499	-1.21537	-1.78296e-10
1092508	rs633087	1.52653e-07	-1.134	-1.78296e-10	0.000137886	-1.16213	-1.78296e-10	0.000258806	-1.18274	-1.78296e-10
1092627	rs632319	1.58391e-07	-1.09711	-1.78296e-10	0.000138668	-1.15647	-1.78296e-10	0.000259672	-1.1794	-1.78296e-10
1092905	rs117192583	2.52865e-07	-1.26877e-10	-0.629317	0.000218846	-1.26877e-10	-0.700188	0.00041822	-1.26877e-10	-0.702815
1092959	rs588824	1.60637e-07	-1.08303	-1.78296e-10	0.00014482	-1.11306	-1.78296e-10	0.0002709	-1.13707	-1.78296e-10
1092977	rs78597275	2.38755e-07	-0.686735	-1.78296e-10	0.000207614	-0.752876	-1.78296e-10	0.00040813	-0.727236	-1.78296e-10
1093020	rs620398	1.59673e-07	-1.08905	-1.78296e-10	0.000139739	-1.14878	-1.78296e-10	0.000261638	-1.17186	-1.78296e-10
1093100	rs589660	1.59673e-07	-1.08905	-1.78296e-10	0.000139739	-1.14878	-1.78296e-10	0.000261638	-1.17186	-1.78296e-10
1093258	rs619407	1.58441e-07	-1.09679	-1.78296e-10	0.00013871	-1.15617	-1.78296e-10	0.000259749	-1.17911	-1.78296e-10
1093831	rs79971155	1.4467e-07	-1.26877e-10	-1.18772	0.000134816	-1.26877e-10	-1.18465	0.000258137	-1.26877e-10	-1.18533
1093914	rs616569	1.60922e-07	-1.08125	-1.78296e-10	0.000140782	-1.14135	-1.78296e-10	0.000263553	-1.16457	-1.78296e-10
1094151	rs604597	5.82728e-08	-0.978442	-1.1186	3.41733e-05	-1.4041	-1.153	8.73797e-05	-1.11226	-1.1563
1094314	rs11247973	1.29678e-07	-0.145987	-1.15113	6.20309e-05	-0.786353	-1.17457	0.0001743	-0.40148	-1.17656
1094448	rs147493640	5.7196e-07	-1.26877e-10	0.186896	0.00061189	-1.26877e-10	0.327997	0.0011916	-1.26877e-10	0.34423
1094670	rs55741287	1.41049e-07	-0.0697065	-1.14336	6.61436e-05	-0.726967	-1.16976	0.000187781	-0.331444	-1.1721
1094745	rs73188348	4.60383e-08	-1.69946	-0.633241	4.09253e-05	-1.54129	-0.835515	7.697e-05	-1.56394	-0.831467
1095079	rs3796620	5.75806e-08	-0.990391	-1.1186	3.39004e-05	-1.41212	-1.153	8.64353e-05	-1.12313	-1.1563
1095281	rs3796619	1.41535e-07	-0.0889393	-1.12069	6.61313e-05	-0.741977	-1.15494	0.00018707	-0.349116	-1.15823
1095375	rs62294755	8.52187e-08	-1.71695	-1.78296e-10	9.54264e-05	-1.5302	-1.78296e-10	0.000183367	-1.52733	-1.78296e-10
1095409	rs117097045	2.29658e-07	-1.26877e-10	-0.725584	0.000178977	-1.26877e-10	-0.901297	0.000345091	-1.26877e-10	-0.895014
1095410	rs4974601	1.3752e-07	-0.108064	-1.13034	6.47222e-05	-0.756878	-1.16157	0.000182663	-0.366679	-1.1645
1095422	rs10033163	1.49639e-07	-1.15395	-1.78296e-10	0.000121436	-1.28917	-1.78296e-10	0.000227022	-1.31377	-1.78296e-10
1095920	rs6857085	5.77867e-08	-0.966398	-1.13902	3.39743e-05	-1.39599	-1.16696	8.71853e-05	-1.1013	-1.16948
1096265	rs6814094	1.62188e-07	-1.07342	-1.78296e-10	0.000141839	-1.13386	-1.78296e-10	0.000265495	-1.15723	-1.78296e-10
1096367	rs6839147	1.65817e-07	-1.05129	-1.78296e-10	0.000147534	-1.0945	-1.78296e-10	0.000276282	-1.1174	-1.78296e-10
1096371	rs6839291	1.70333e-07	-1.02442	-1.78296e-10	0.000146726	-1.09999	-1.78296e-10	0.000274796	-1.12279	-1.78296e-10
1096687	rs6845252	1.63601e-07	-1.06475	-1.78296e-10	0.000143018	-1.12559	-1.78296e-10	0.00026766	-1.14911	-1.78296e-10
1096854	rs6840162	1.63601e-07	-1.06475	-1.78296e-10	0.000143018	-1.12559	-1.78296e-10	0.00026766	-1.14911	-1.78296e-10
1097220	rs4974628	1.64903e-07	-1.05681	-1.78296e-10	0.000144105	-1.11801	-1.78296e-10	0.000269657	-1.14167	-1.78296e-10
1097333	rs4974561	1.52302e-07	-1.13631	-1.78296e-10	0.000133583	-1.19383	-1.78296e-10	0.000250333	-1.21603	-1.78296e-10
1097412	rs112014944	1.39634e-07	-1.22315	-1.78296e-10	0.000123941	-1.26875	-1.78296e-10	0.000270963	-1.13684	-1.78296e-10
1097522	rs180705656	2.57483e-07	-1.26877e-10	-0.611221	0.000332298	-1.26877e-10	-0.282522	0.000641318	-1.26877e-10	-0.275298
1097676	rs62294756	5.89109e-08	-0.954261	-1.13189	3.4417e-05	-1.38779	-1.16222	8.85483e-05	-1.09025	-1.16503
1098169	rs10032470	1.52302e-07	-1.13631	-1.78296e-10	0.000133583	-1.19383	-1.78296e-10	0.000250333	-1.21603	-1.78296e-10
1098222	rs10032349	1.52302e-07	-1.13631	-1.78296e-10	0.000133583	-1.19383	-1.78296e-10	0.000250333	-1.21603	-1.78296e-10
1098667	rs143895688	2.30251e-07	-1.26877e-10	-0.723002	0.000190472	-1.26877e-10	-0.839049	0.000366883	-1.26877e-10	-0.833779
1098775	rs138737687	8.48648e-08	-1.72111	-1.78296e-10	8.50389e-05	-1.64545	-1.78296e-10	0.000169086	-1.60841	-1.78296e-10
1098797	rs13119696	1.44625e-07	-1.18803	-1.78296e-10	0.000127168	-1.24304	-1.78296e-10	0.000238552	-1.26423	-1.78296e-10
1099114	rs71604358	3.71552e-07	0.425516	-0.669999	0.000110263	-0.653889	-0.731799	0.000284127	-0.355801	-0.733601
1099195	rs4974637	1.62124e-07	-1.07381	-1.78296e-10	0.000141785	-1.13424	-1.78296e-10	0.000265397	-1.1576	-1.78296e-10
1099201	rs4974638	1.3343e-07	-0.111498	-1.1571	6.31954e-05	-0.764396	-1.17793	0.000179196	-0.37071	-1.17964
1099363	rs141767469	1.46369e-07	-1.26877e-10	-1.17604	0.000134702	-1.26877e-10	-1.18549	0.000258146	-1.26877e-10	-1.1853
1099367	rs4974639	1.55889e-07	-1.11303	-1.78296e-10	0.000136579	-1.17165	-1.78296e-10	0.000255836	-1.19429	-1.78296e-10
1099797	rs76056108	1.07646e-06	0.819261	-1.78296e-10	0.000454745	0.0311822	-1.78296e-10	0.00137629	0.488323	-1.78296e-10
1100449	rs78248026	6.05787e-07	-1.26877e-10	0.244355	0.000588828	-1.26877e-10	0.28958	0.00112611	-1.26877e-10	0.287699
1100879	rs189658513	3.73062e-07	-1.26877e-10	-0.240428	0.000294889	-1.26877e-10	-0.401954	0.0005754	-1.26877e-10	-0.383757
1100909	rs1825092	1.57972e-07	-1.09975	-1.78296e-10	0.000142732	-1.12759	-1.78296e-10	0.000268044	-1.14767	-1.78296e-10
1100968	rs35366709	5.55826e-08	-1.02107	-1.12323	3.29924e-05	-1.43601	-1.15627	8.34185e-05	-1.15556	-1.15939
1101148	rs17729286	1.77551e-07	-0.982918	-1.78296e-10	0.000149877	-1.07874	-1.78296e-10	0.000268232	-1.14697	-1.78296e-10
1101216	rs1383660	1.55586e-07	-1.11497	-1.78296e-10	0.000140622	-1.14248	-1.78296e-10	0.000264146	-1.16232	-1.78296e-10
1101612	rs4974642	1.60423e-07	-1.08436	-1.78296e-10	0.000144899	-1.11252	-1.78296e-10	0.000272048	-1.13284	-1.78296e-10
1101757	rs4974643	1.56771e-07	-1.10739	-1.78296e-10	0.00014167	-1.13506	-1.78296e-10	0.000266082	-1.15502	-1.78296e-10
1102005	rs56287616	8.52927e-08	-1.71608	-1.78296e-10	9.56267e-05	-1.5281	-1.78296e-10	0.000183754	-1.52522	-1.78296e-10
1102050	rs4974644	1.57972e-07	-1.09975	-1.78296e-10	0.000142732	-1.12759	-1.78296e-10	0.000268044	-1.14767	-1.78296e-10
1102195	rs78238785	2.75544e-07	-1.26877e-10	-0.543427	0.000243214	-1.26877e-10	-0.594614	0.000473297	-1.26877e-10	-0.579099
1102518	rs7691553	1.57972e-07	-1.09975	-1.78296e-10	0.000142732	-1.12759	-1.78296e-10	0.000268044	-1.14767	-1.78296e-10
1102575	rs7686839	1.57972e-07	-1.09975	-1.78296e-10	0.000142732	-1.12759	-1.78296e-10	0.000268044	-1.14767	-1.78296e-10
1103361	rs4974569	1.5919e-07	-1.09208	-1.78296e-10	0.000143808	-1.12008	-1.78296e-10	0.000270033	-1.14028	-1.78296e-10
1103474	rs4974571	1.618e-07	-1.07582	-1.78296e-10	0.000146115	-1.10416	-1.78296e-10	0.000274296	-1.12462	-1.78296e-10
1103640	rs143956184	1.00803e-07	-1.549	-1.78296e-10	7.63314e-05	-1.75347	-1.78296e-10	0.000146097	-1.75455	-1.78296e-10
1103947	rs74880304	1.47146e-07	-1.26877e-10	-1.17075	0.000139333	-1.26877e-10	-1.15169	0.000267057	-1.26877e-10	-1.15136
1104003	rs4246683	1.618e-07	-1.07582	-1.78296e-10	0.000146115	-1.10416	-1.78296e-10	0.000274296	-1.12462	-1.78296e-10
1104204	rs4246684	1.6124e-07	-1.07928	-1.78296e-10	0.000144893	-1.11256	-1.78296e-10	0.000273372	-1.12799	-1.78296e-10
1104597	rs4974573	1.63069e-07	-1.068	-1.78296e-10	0.000147237	-1.09651	-1.78296e-10	0.000276368	-1.11709	-1.78296e-10
1105464	rs6839768	1.65658e-07	-1.05225	-1.78296e-10	0.000149526	-1.08108	-1.78296e-10	0.000280597	-1.1019	-1.78296e-10
1105680	rs6840347	1.9412e-07	-0.893697	-1.78296e-10	0.000177732	-0.908277	-1.78296e-10	0.000317642	-0.977898	-1.78296e-10
1105756	rs145692089	8.5301e-08	-1.71599	-1.78296e-10	7.68742e-05	-1.74638	-1.78296e-10	0.00014704	-1.74812	-1.78296e-10
1107278	rs11728360	1.19306e-07	-1.38048	-1.78296e-10	0.000117011	-1.32629	-1.78296e-10	0.000221841	-1.33686	-1.78296e-10
1107316	rs148945469	8.45594e-08	-1.72472	-1.78296e-10	7.81745e-05	-1.72961	-1.78296e-10	0.00015043	-1.72532	-1.78296e-10
1107376	rs11736950	1.19791e-07	-1.37643	-1.78296e-10	0.000116056	-1.33448	-1.78296e-10	0.000216451	-1.36146	-1.78296e-10
1107478	rs62296477	4.89614e-08	-1.53017	-0.740969	3.7122e-05	-1.70148	-0.772866	6.97285e-05	-1.73143	-0.762781
1107540	rs116355641	1.60761e-07	-1.08226	-1.78296e-10	0.000138608	-1.15691	-1.78296e-10	0.000259845	-1.17874	-1.78296e-10
1107960	rs6831018	3.73999e-08	-1.43359	-1.10692	3.58466e-05	-1.48017	-1.02913	7.08857e-05	-1.45884	-1.01891
1108153	rs186994589	3.16689e-07	-1.26877e-10	-0.404255	0.000318637	-1.26877e-10	-0.324503	0.000599218	-1.26877e-10	-0.343198
1108407	rs6599282	1.2958e-07	-1.29788	-1.78296e-10	0.000129159	-1.22751	-1.78296e-10	0.000240735	-1.25513	-1.78296e-10
1108936	rs6599283	1.33736e-07	-1.2663	-1.78296e-10	0.000130289	-1.2188	-1.78296e-10	0.000242137	-1.24932	-1.78296e-10
1109311	rs28478922	3.60697e-08	-1.53579	-1.04093	2.46149e-05	-1.7546	-1.1306	4.78892e-05	-1.73887	-1.13106
1109440	rs138087667	8.84754e-08	-1.67945	-1.78296e-10	8.15547e-05	-1.68728	-1.78296e-10	0.000157342	-1.6804	-1.78296e-10
1109855	rs10016588	3.67951e-08	-1.46016	-1.09665	3.54555e-05	-1.5047	-1.01557	7.00672e-05	-1.48433	-1.00504
1110735	rs1481167	1.32937e-07	-1.2723	-1.78296e-10	0.000129474	-1.22508	-1.78296e-10	0.000240666	-1.25541	-1.78296e-10
1110955	rs77166417	8.65444e-08	-1.70152	-1.78296e-10	7.98763e-05	-1.70808	-1.78296e-10	0.000153931	-1.70232	-1.78296e-10
1110967	rs17164346	8.77989e-08	-1.68712	-1.78296e-10	8.0965e-05	-1.69454	-1.78296e-10	0.000156146	-1.68803	-1.78296e-10
1111430	rs117585778	5.44273e-07	-1.26877e-10	0.137277	0.000513975	-1.26877e-10	0.15362	0.000986974	-1.26877e-10	0.155821
1111594	rs6836158	9.15371e-08	-1.64543	-1.78296e-10	9.81551e-05	-1.50201	-1.78296e-10	0.000184826	-1.51941	-1.78296e-10
1111677	rs78628528	3.64101e-07	0.839124	-1.10387	0.000395528	0.926297	-1.03463	0.000745699	0.900312	-1.02481
1112029	rs141226728	8.92783e-08	-1.67042	-1.78296e-10	8.22565e-05	-1.67871	-1.78296e-10	0.000158761	-1.67142	-1.78296e-10
1112157	rs144936321	3.52339e-07	0.809181	-1.10676	0.000382168	0.895854	-1.03855	0.000720528	0.870017	-1.02885
1112250	rs7684536	9.05921e-08	-1.65581	-1.78296e-10	9.66075e-05	-1.5179	-1.78296e-10	0.000182015	-1.53473	-1.78296e-10
1112519	rs7661069	4.8605e-08	-1.1747	-1.10375	4.01952e-05	-1.36984	-1.02497	7.94336e-05	-1.34906	-1.01485
1112642	rs7690300	9.12158e-08	-1.64895	-1.78296e-10	9.76309e-05	-1.50736	-1.78296e-10	0.000183874	-1.52457	-1.78296e-10
1112685	rs73188365	8.20176e-08	-1.75524	-1.78296e-10	7.65723e-05	-1.75032	-1.78296e-10	0.000146396	-1.75251	-1.78296e-10
1112717	rs17164349	8.88769e-08	-1.67492	-1.78296e-10	8.19055e-05	-1.68299	-1.78296e-10	0.000158051	-1.6759	-1.78296e-10
1113161	rs4974591	3.37452e-08	-1.65252	-0.990812	3.47837e-05	-1.52904	-1.01037	7.26688e-05	-1.44899	-1.00392
1113257	rs1904931	9.27767e-08	-1.63198	-1.78296e-10	0.000110421	-1.38426	-1.78296e-10	0.000217777	-1.35535	-1.78296e-10
1113282	rs75818011	8.99898e-08	-1.66248	-1.78296e-10	8.28798e-05	-1.67116	-1.78296e-10	0.000160019	-1.66353	-1.78296e-10
1113914	rs78024632	8.99898e-08	-1.66248	-1.78296e-10	8.28798e-05	-1.67116	-1.78296e-10	0.000160019	-1.66353	-1.78296e-10
1113962	rs115018659	8.99898e-08	-1.66248	-1.78296e-10	8.28798e-05	-1.67116	-1.78296e-10	0.000160019	-1.66353	-1.78296e-10
1114344	rs137972588	8.99898e-08	-1.66248	-1.78296e-10	8.28798e-05	-1.67116	-1.78296e-10	0.000160019	-1.66353	-1.78296e-10
1114351	rs76124050	8.99898e-08	-1.66248	-1.78296e-10	8.28798e-05	-1.67116	-1.78296e-10	0.000160019	-1.66353	-1.78296e-10
1114909	rs28855974	8.97033e-08	-1.66567	-1.78296e-10	9.51337e-05	-1.53327	-1.78296e-10	0.00017934	-1.54954	-1.78296e-10
1115417	rs116444052	8.98474e-08	-1.66406	-1.78296e-10	8.27549e-05	-1.67267	-1.78296e-10	0.000159767	-1.66511	-1.78296e-10
1115447	rs28660089	3.42749e-08	-1.55945	-1.06831	2.46429e-05	-1.75451	-1.12955	4.79124e-05	-1.73913	-1.13032
1115730	rs17164350	8.96261e-08	-1.66653	-1.78296e-10	8.2561e-05	-1.67502	-1.78296e-10	0.000159375	-1.66756	-1.78296e-10
1116626	rs17164353	9.21025e-08	-1.63927	-1.78296e-10	8.44078e-05	-1.6529	-1.78296e-10	0.000162831	-1.64611	-1.78296e-10
1116701	rs10029139	8.97033e-08	-1.66567	-1.78296e-10	9.51337e-05	-1.53327	-1.78296e-10	0.00017934	-1.54954	-1.78296e-10
1117519	rs36090553	9.60817e-08	-1.59697	-1.78296e-10	8.62242e-05	-1.6316	-1.78296e-10	0.000167725	-1.6165	-1.78296e-10
1117682	rs113045082	1.24621e-07	-1.3369	-1.78296e-10	0.000136563	-1.17177	-1.78296e-10	0.000269754	-1.14131	-1.78296e-10
1117998	rs138038896	9.14444e-08	-1.64644	-1.78296e-10	8.38416e-05	-1.65962	-1.78296e-10	0.000161702	-1.65307	-1.78296e-10
1118025	rs143489051	9.25027e-08	-1.63494	-1.78296e-10	8.5089e-05	-1.64486	-1.78296e-10	0.000164463	-1.63614	-1.78296e-10
1118160	rs141144613	9.26003e-08	-1.63388	-1.78296e-10	8.48366e-05	-1.64783	-1.78296e-10	0.000163685	-1.64088	-1.78296e-10
1118344	rs78149767	8.20769e-08	-1.75452	-1.78296e-10	7.65993e-05	-1.74997	-1.78296e-10	0.000146344	-1.75286	-1.78296e-10
1118590	rs139385495	9.24328e-08	-1.63569	-1.78296e-10	8.46923e-05	-1.64953	-1.78296e-10	0.000163397	-1.64264	-1.78296e-10
1118743	rs10002248	8.59405e-08	-1.70852	-1.78296e-10	8.79818e-05	-1.61142	-1.78296e-10	0.000166575	-1.62337	-1.78296e-10
1118883	rs76874714	3.65666e-07	0.85371	-1.11416	0.000395844	0.941126	-1.04866	0.000745903	0.915069	-1.0393
1118988	rs146111657	8.35765e-08	-1.73641	-1.78296e-10	7.89973e-05	-1.71914	-1.78296e-10	0.000157757	-1.67777	-1.78296e-10
1119560	rs80319125	3.40071e-08	-1.56697	-1.06864	2.4641e-05	-1.75397	-1.13017	4.79938e-05	-1.73688	-1.13088
1119749	rs7685051	8.69601e-08	-1.69672	-1.78296e-10	9.00928e-05	-1.58771	-1.78296e-10	0.000170254	-1.60153	-1.78296e-10
1119943	rs142755733	9.16692e-08	-1.64399	-1.78296e-10	8.43551e-05	-1.65352	-1.78296e-10	0.000162988	-1.64514	-1.78296e-10
1120179	rs151223318	9.86032e-08	-1.57107	-1.78296e-10	0.000111386	-1.37555	-1.78296e-10	0.000189432	-1.49479	-1.78296e-10
1120201	rs7676956	8.71911e-08	-1.69407	-1.78296e-10	9.04963e-05	-1.58325	-1.78296e-10	0.000170984	-1.59725	-1.78296e-10
1120891	rs112362501	1.20718e-07	-1.36872	-1.78296e-10	0.000131511	-1.20946	-1.78296e-10	0.000259519	-1.17999	-1.78296e-10
1120930	rs7679718	8.58902e-08	-1.7091	-1.78296e-10	8.81804e-05	-1.60917	-1.78296e-10	0.000166796	-1.62205	-1.78296e-10
1121471	rs114112881	9.20076e-08	-1.6403	-1.78296e-10	8.46529e-05	-1.64999	-1.78296e-10	0.000163587	-1.64148	-1.78296e-10
1121508	rs11735226	3.69021e-07	0.851877	-1.1032	0.000347155	0.794942	-1.03373	0.000660116	0.777472	-1.02388
1122058	rs79154685	9.31347e-08	-1.62813	-1.78296e-10	8.56461e-05	-1.63833	-1.78296e-10	0.000165581	-1.62936	-1.78296e-10
1122062	rs112293379	3.69021e-07	0.851877	-1.1032	0.000347155	0.794942	-1.03373	0.000660116	0.777472	-1.02388
1122386	rs56079563	9.0866e-08	-1.65279	-1.78296e-10	8.57695e-05	-1.63689	-1.78296e-10	0.000165884	-1.62753	-1.78296e-10
1122450	rs76965348	3.72273e-07	0.862184	-1.10473	0.000349985	0.805135	-1.0358	0.000665432	0.787631	-1.02602
1122634	rs6826705	3.53183e-08	-1.64592	-0.951856	3.68454e-05	-1.52517	-0.956651	7.7198e-05	-1.44323	-0.949223
1122645	rs115158128	9.38807e-08	-1.62015	-1.78296e-10	8.88167e-05	-1.60198	-1.78296e-10	0.000171996	-1.59135	-1.78296e-10
1123288	rs114472337	9.35004e-08	-1.62421	-1.78296e-10	8.94693e-05	-1.59466	-1.78296e-10	0.000173158	-1.58462	-1.78296e-10
1123587	rs73792281	3.31254e-08	-1.58498	-1.0769	2.45492e-05	-1.75201	-1.13587	4.80205e-05	-1.73066	-1.13654
1123862	rs115981925	9.26708e-08	-1.63312	-1.78296e-10	8.52371e-05	-1.64312	-1.78296e-10	0.00016476	-1.63433	-1.78296e-10
1124038	rs6599284	8.91688e-08	-1.67164	-1.78296e-10	9.42373e-05	-1.54274	-1.78296e-10	0.000177713	-1.55865	-1.78296e-10
1124423	rs144217149	9.32018e-08	-1.62741	-1.78296e-10	8.57053e-05	-1.63764	-1.78296e-10	0.0001657	-1.62865	-1.78296e-10
1124678	rs7659054	5.37181e-08	-1.09445	-1.08398	4.26764e-05	-1.33394	-1.00097	8.45586e-05	-1.31049	-0.99089
1125124	rs11726675	3.65252e-07	0.871571	-1.13316	0.000337636	0.814419	-1.081	0.000640889	0.796883	-1.07285
1125543	rs62293560	8.86932e-08	-1.67699	-1.78296e-10	7.73861e-05	-1.73975	-1.78296e-10	0.000152065	-1.71452	-1.78296e-10
1125683	rs76042814	3.7519e-07	0.904035	-1.13878	0.000400178	0.992283	-1.08893	0.000752746	0.965979	-1.08107
1125841	rs6599285	8.83685e-08	-1.68066	-1.78296e-10	9.28783e-05	-1.55726	-1.78296e-10	0.000175249	-1.57261	-1.78296e-10
1126045	rs114288292	9.24354e-08	-1.63566	-1.78296e-10	8.50297e-05	-1.64555	-1.78296e-10	0.000164344	-1.63686	-1.78296e-10
1126327	rs6853712	5.04402e-08	-1.09506	-1.14632	4.01075e-05	-1.30448	-1.09251	7.9202e-05	-1.28203	-1.08479
1126682	rs77025934	3.57328e-07	0.851877	-1.1354	0.000330085	0.794942	-1.08415	0.000626522	0.777472	-1.07611
1126899	rs79314138	3.74394e-07	0.904035	-1.1409	0.00039897	0.992283	-1.09195	0.000750383	0.965979	-1.08422
1126977	rs77125345	3.56895e-07	0.851877	-1.13661	0.000329521	0.794942	-1.08586	0.000625412	0.777472	-1.07788
1127010	rs7671502	3.53729e-07	0.684133	-0.977776	0.000140463	-0.116661	-1.02695	0.000398031	0.274311	-1.0266
1127367	rs183665702	1.65692e-07	-1.26877e-10	-1.05204	0.000142743	-1.26877e-10	-1.12751	0.000273865	-1.26877e-10	-1.12619
1127408	rs140159804	9.1924e-08	-1.64121	-1.78296e-10	8.45793e-05	-1.65086	-1.78296e-10	0.000163439	-1.64238	-1.78296e-10
1127511	rs150319239	9.1924e-08	-1.64121	-1.78296e-10	8.45793e-05	-1.65086	-1.78296e-10	0.000163439	-1.64238	-1.78296e-10
1127588	rs115219180	9.12859e-08	-1.64818	-1.78296e-10	8.40179e-05	-1.65752	-1.78296e-10	0.00016231	-1.64931	-1.78296e-10
1127972	rs11247974	8.86294e-08	-1.67771	-1.78296e-10	9.33238e-05	-1.55248	-1.78296e-10	0.000176057	-1.56802	-1.78296e-10
1128054	rs4368552	3.31721e-08	-1.62696	-1.0335	3.45243e-05	-1.49179	-1.0551	7.24837e-05	-1.40588	-1.04958
1128925	rs2127908	3.24103e-08	-1.64735	-1.03635	3.28047e-05	-1.54024	-1.05774	6.84213e-05	-1.46087	-1.05227
1129386	rs77703123	3.38102e-08	-1.53376	-1.10765	2.38111e-05	-1.75524	-1.16316	4.6048e-05	-1.74548	-1.16366
1129388	rs140753402	1.46144e-07	-1.26877e-10	-1.17758	0.000137554	-1.26877e-10	-1.16454	0.000263586	-1.26877e-10	-1.16444
1129574	rs140580270	1.63806e-07	-1.26877e-10	-1.06349	0.000157576	-1.26877e-10	-1.02865	0.000300079	-1.26877e-10	-1.03478
1129620	rs13118508	2.80337e-06	2.81885	-1.04245	0.0012864	2.0898	-1.01875	0.00582223	2.9353	-1.00468
1129795	rs17164362	3.18844e-07	0.744362	-1.14183	0.000292496	0.688619	-1.09872	0.00055504	0.671519	-1.0913
1129975	rs4974627	3.30009e-08	-1.62118	-1.04446	3.37649e-05	-1.50389	-1.06525	7.08325e-05	-1.41857	-1.05994
1130178	rs149723109	9.1924e-08	-1.64121	-1.78296e-10	8.45793e-05	-1.65086	-1.78296e-10	0.000163439	-1.64238	-1.78296e-10
1130203	rs75307101	1.96321e-07	-1.26877e-10	-0.882424	0.000182735	-1.26877e-10	-0.880519	0.000355083	-1.26877e-10	-0.866472
1130436	rs28621675	8.99934e-08	-1.66244	-1.78296e-10	9.5617e-05	-1.5282	-1.78296e-10	0.000180217	-1.54466	-1.78296e-10
1130633	rs113909062	8.78208e-08	-1.68688	-1.78296e-10	7.94955e-05	-1.71285	-1.78296e-10	0.00015209	-1.71435	-1.78296e-10
1130800	rs144565768	1.3325e-06	-1.26877e-10	1.03264	0.00114916	-1.26877e-10	0.958233	0.0022636	-1.26877e-10	0.985889
1130970	rs139028827	8.41998e-08	-1.72898	-1.78296e-10	7.70649e-05	-1.74391	-1.78296e-10	0.000147547	-1.74467	-1.78296e-10
1131193	rs11732057	8.91688e-08	-1.67164	-1.78296e-10	9.42373e-05	-1.54274	-1.78296e-10	0.000177713	-1.55865	-1.78296e-10
1131527	rs78224373	3.58936e-08	-1.55287	-1.02875	2.54078e-05	-1.75486	-1.09864	4.93211e-05	-1.74095	-1.09952
1131771	rs80099866	9.21038e-08	-1.63926	-1.78296e-10	8.47376e-05	-1.649	-1.78296e-10	0.000163757	-1.64044	-1.78296e-10
1131957	rs114992778	9.12859e-08	-1.64818	-1.78296e-10	8.40179e-05	-1.65752	-1.78296e-10	0.00016231	-1.64931	-1.78296e-10
1131996	rs139089914	9.22688e-08	-1.63747	-1.78296e-10	8.48829e-05	-1.64728	-1.78296e-10	0.000164049	-1.63866	-1.78296e-10
1132197	rs147447884	9.21038e-08	-1.63926	-1.78296e-10	8.47376e-05	-1.649	-1.78296e-10	0.000163757	-1.64044	-1.78296e-10
1133222	rs73065688	8.94474e-08	-1.66852	-1.78296e-10	9.47056e-05	-1.53778	-1.78296e-10	0.000178563	-1.55388	-1.78296e-10
1133382	rs13132174	3.42555e-08	-1.6391	-0.989221	3.607e-05	-1.50897	-0.994124	7.57327e-05	-1.42431	-0.987306
1133483	rs148818905	9.11301e-08	-1.64989	-1.78296e-10	8.3881e-05	-1.65916	-1.78296e-10	0.000162035	-1.65101	-1.78296e-10
1134251	rs114688690	8.74303e-08	-1.69133	-1.78296e-10	7.92183e-05	-1.71635	-1.78296e-10	0.000151569	-1.71778	-1.78296e-10
1134398	rs74678641	9.02897e-08	-1.65915	-1.78296e-10	9.61082e-05	-1.52308	-1.78296e-10	0.000181108	-1.53973	-1.78296e-10
1134624	rs150237609	8.63164e-08	-1.70415	-1.78296e-10	8.36273e-05	-1.66218	-1.78296e-10	0.000155748	-1.69059	-1.78296e-10
1134766	rs143146863	8.23175e-08	-1.75159	-1.78296e-10	7.65499e-05	-1.75061	-1.78296e-10	0.000147122	-1.74756	-1.78296e-10
1134993	rs79519929	2.69791e-07	0.586378	-1.1509	0.000285359	0.671709	-1.10651	0.000541808	0.65547	-1.09938
1135135	rs138342109	9.11301e-08	-1.64989	-1.78296e-10	8.3881e-05	-1.65916	-1.78296e-10	0.000162035	-1.65101	-1.78296e-10
1135350	rs4974629	3.36916e-08	-1.63391	-1.01101	3.55693e-05	-1.50143	-1.01564	7.47416e-05	-1.41558	-1.00921
1135364	rs17164364	9.22688e-08	-1.63747	-1.78296e-10	8.48829e-05	-1.64728	-1.78296e-10	0.000164049	-1.63866	-1.78296e-10
1135428	rs141746587	9.22688e-08	-1.63747	-1.78296e-10	8.48829e-05	-1.64728	-1.78296e-10	0.000164049	-1.63866	-1.78296e-10
1135460	rs116807430	9.22688e-08	-1.63747	-1.78296e-10	8.48829e-05	-1.64728	-1.78296e-10	0.000164049	-1.63866	-1.78296e-10
1135672	rs79741357	2.84907e-07	0.642732	-1.15274	0.00030138	0.729076	-1.10926	0.000572049	0.712646	-1.10224
1136219	rs34525665	9.11301e-08	-1.64989	-1.78296e-10	8.3881e-05	-1.65916	-1.78296e-10	0.000162035	-1.65101	-1.78296e-10
1136249	rs77273904	2.64329e-07	0.557997	-1.14297	0.000280463	0.642815	-1.09493	0.000532819	0.626673	-1.08731
1136421	rs143301573	8.28124e-08	-1.7456	-1.78296e-10	7.64523e-05	-1.75189	-1.78296e-10	0.000147423	-1.74552	-1.78296e-10
1136773	rs11734374	8.99934e-08	-1.66244	-1.78296e-10	9.5617e-05	-1.5282	-1.78296e-10	0.000180217	-1.54466	-1.78296e-10
1136910	rs10014526	3.47506e-08	-1.55762	-1.05635	2.4937e-05	-1.75462	-1.11758	4.8465e-05	-1.73965	-1.11833
1137828	rs114772947	9.14431e-08	-1.64646	-1.78296e-10	8.41562e-05	-1.65588	-1.78296e-10	0.000162589	-1.6476	-1.78296e-10
1137840	rs115244473	9.12859e-08	-1.64818	-1.78296e-10	8.40179e-05	-1.65752	-1.78296e-10	0.00016231	-1.64931	-1.78296e-10
1138063	rs145418077	8.7363e-08	-1.6921	-1.78296e-10	8.05859e-05	-1.69923	-1.78296e-10	0.000155376	-1.69297	-1.78296e-10
1138153	rs4974563	3.35318e-08	-1.64614	-1.00354	3.4474e-05	-1.5295	-1.01885	7.19356e-05	-1.44965	-1.0134
1138217	rs117560503	2.57787e-08	-1.74271	-1.16991	2.48655e-05	-1.74283	-1.13224	4.74619e-05	-1.74812	-1.13077
1138245	rs62293562	4.05565e-06	2.99456	-0.848865	0.00152942	2.01308	-0.76899	0.00662046	2.80599	-0.746893
1138246	rs10020143	3.34579e-08	-1.59124	-1.06065	2.49128e-05	-1.75108	-1.12209	4.88258e-05	-1.7282	-1.12237
1138334	rs4974564	3.33985e-08	-1.64915	-1.00452	3.50276e-05	-1.5237	-1.00872	7.33443e-05	-1.44141	-1.00224
1140511	rs79618317	3.3348e-08	-1.59555	-1.05963	2.496e-05	-1.75036	-1.12092	4.89468e-05	-1.72641	-1.12168
1140530	rs189413033	3.74462e-08	-1.35521	-1.18406	2.52766e-05	-1.67471	-1.18396	4.98134e-05	-1.64645	-1.18409
1140531	rs146213255	3.58588e-08	-1.40962	-1.17296	2.50265e-05	-1.69803	-1.17059	4.91144e-05	-1.67388	-1.17079
1141878	rs148306884	9.16443e-08	-1.64426	-1.78296e-10	8.43331e-05	-1.65378	-1.78296e-10	0.000162944	-1.64541	-1.78296e-10
1142318	rs28569895	6.44205e-08	-1.3591	-0.637642	0.000112194	-0.737192	-0.631131	0.000258489	-0.565341	-0.618629
1143230	rs201166628	1.26505e-07	-1.32189	-1.78296e-10	7.79639e-05	-1.73231	-1.78296e-10	0.000154001	-1.70187	-1.78296e-10
1143408	rs116922509	1.52927e-07	-1.26877e-10	-1.13221	0.000141152	-1.26877e-10	-1.13872	0.000271928	-1.26877e-10	-1.13329
1143563	rs74282761	1.59989e-07	-1.26877e-10	-1.08707	0.000170556	-1.26877e-10	-0.949492	0.000329583	-1.26877e-10	-0.940995
1143908	rs750305	4.2377e-08	-1.64915	-0.766422	4.49171e-05	-1.5237	-0.76004	9.44651e-05	-1.44141	-0.749178
1144547	rs28750743	3.2549e-08	-1.6198	-1.05963	2.50954e-05	-1.74495	-1.12092	4.95241e-05	-1.71468	-1.12168
1144581	rs28883944	3.36462e-08	-1.59555	-1.05073	2.5122e-05	-1.75036	-1.11445	4.92628e-05	-1.72641	-1.11524
1144612	rs28886387	3.35723e-08	-1.59555	-1.05293	2.50817e-05	-1.75036	-1.11606	4.91842e-05	-1.72641	-1.11684
1144702	rs4974633	1.25935e-06	2.14358	-1.1674	0.000649835	1.546	-1.15783	0.00283473	2.36605	-1.15517
1145184	rs28785628	9.18649e-08	-1.64186	-1.78296e-10	9.86879e-05	-1.49659	-1.78296e-10	0.000185795	-1.51418	-1.78296e-10
1145931	rs10003030	4.51248e-08	-1.20182	-1.15092	3.72058e-05	-1.37253	-1.09955	7.34288e-05	-1.35038	-1.09212
1146108	rs11723211	2.90967e-07	0.662561	-1.15153	0.000308084	0.749258	-1.10744	0.00058478	0.732761	-1.10035
1146670	rs6821904	4.14385e-07	0.786327	-0.921706	0.000152539	-0.082972	-0.978162	0.000434396	0.313013	-0.977879
1147333	rs963598	3.37702e-08	-1.64418	-0.998414	3.54783e-05	-1.51639	-1.00324	7.4386e-05	-1.43292	-0.996637
1147407	rs11937228	3.30153e-08	-1.60772	-1.05749	2.50591e-05	-1.74795	-1.11937	4.92935e-05	-1.72089	-1.12014
1148752	rs73065696	9.12158e-08	-1.64895	-1.78296e-10	9.76309e-05	-1.50736	-1.78296e-10	0.000183874	-1.52457	-1.78296e-10
1148877	rs73065698	9.09008e-08	-1.65241	-1.78296e-10	9.71151e-05	-1.51266	-1.78296e-10	0.000182937	-1.52968	-1.78296e-10
1149090	rs114416303	9.27732e-08	-1.63202	-1.78296e-10	8.53274e-05	-1.64206	-1.78296e-10	0.000164941	-1.63323	-1.78296e-10
1149810	rs79373812	2.79163e-07	0.623877	-1.15425	0.00029498	0.709883	-1.11153	0.000559881	0.693517	-1.10462
1150063	rs10015944	9.21991e-08	-1.63822	-1.78296e-10	9.92293e-05	-1.49112	-1.78296e-10	0.000186779	-1.5089	-1.78296e-10
1150687	rs60044123	3.30758e-08	-1.59555	-1.06783	2.48244e-05	-1.75036	-1.12637	4.86814e-05	-1.72641	-1.12712
1151445	rs10027895	9.09008e-08	-1.65241	-1.78296e-10	9.71151e-05	-1.51266	-1.78296e-10	0.000182937	-1.52968	-1.78296e-10
1151764	rs2127910	9.27732e-08	-1.63202	-1.78296e-10	8.53274e-05	-1.64206	-1.78296e-10	0.000164941	-1.63323	-1.78296e-10
1152006	rs11726836	2.67768e-07	0.582201	-1.15425	0.000276833	0.64639	-1.11153	0.000523973	0.627234	-1.10462
1152327	rs4532184	9.24354e-08	-1.63566	-1.78296e-10	8.50297e-05	-1.64555	-1.78296e-10	0.000164344	-1.63686	-1.78296e-10
1152336	rs80343107	1.28187e-07	-1.30868	-1.78296e-10	0.000127857	-1.23764	-1.78296e-10	0.000228325	-1.30805	-1.78296e-10
1153161	rs75690857	9.09008e-08	-1.65241	-1.78296e-10	9.71151e-05	-1.51266	-1.78296e-10	0.000182937	-1.52968	-1.78296e-10
1153655	rs35374142	9.17622e-08	-1.64297	-1.78296e-10	8.44369e-05	-1.65255	-1.78296e-10	0.000163153	-1.64413	-1.78296e-10
1154202	rs10014245	9.21991e-08	-1.63822	-1.78296e-10	9.92293e-05	-1.49112	-1.78296e-10	0.000186779	-1.5089	-1.78296e-10
1154243	rs75448245	3.63619e-08	-1.51326	-1.05539	2.4939e-05	-1.75474	-1.11739	4.80096e-05	-1.74923	-1.11819
1155922	rs17164366	9.29445e-08	-1.63017	-1.78296e-10	8.54784e-05	-1.64029	-1.78296e-10	0.000165244	-1.6314	-1.78296e-10
1156011	rs2001862	2.92294e-07	0.6716	-1.15601	0.000308837	0.758457	-1.1142	0.000586018	0.74193	-1.1074
1156143	rs35936358	4.15307e-07	0.712953	-0.846108	0.000154849	-0.142388	-0.903716	0.00043809	0.246876	-0.903275
1157421	rs59465697	9.25399e-08	-1.63453	-1.78296e-10	9.97794e-05	-1.48559	-1.78296e-10	0.000187779	-1.50356	-1.78296e-10
1157776	rs10002437	9.18649e-08	-1.64186	-1.78296e-10	9.86879e-05	-1.49659	-1.78296e-10	0.000185795	-1.51418	-1.78296e-10
1158333	rs17164369	9.36632e-08	-1.62247	-1.78296e-10	8.61124e-05	-1.6329	-1.78296e-10	0.000166516	-1.62373	-1.78296e-10
1158526	rs17164373	3.12943e-07	0.738986	-1.15514	0.000331197	0.82703	-1.11287	0.000628343	0.810278	-1.10601
1158991	rs17802266	3.86739e-07	0.0498593	-0.254282	0.000226103	-0.238848	-0.428717	0.000579254	0.0532891	-0.43037
1159250	rs7690832	9.28873e-08	-1.63079	-1.78296e-10	0.000100338	-1.48001	-1.78296e-10	0.000188795	-1.49816	-1.78296e-10
1159680	rs7669287	4.46196e-08	-1.21601	-1.14799	3.62569e-05	-1.40288	-1.09504	7.15284e-05	-1.3813	-1.08743
1159866	rs111388896	8.58653e-08	-1.70939	-1.78296e-10	0.00011999	-1.30115	-1.78296e-10	0.000222564	-1.33361	-1.78296e-10
1159889	rs17164380	1.47553e-06	2.28859	-1.15399	0.000803077	1.76937	-1.16948	0.00333519	2.54469	-1.17122
1160344	rs74440259	2.95406e-07	0.68219	-1.15601	0.000317822	0.787134	-1.1142	0.000598274	0.762629	-1.1074
1160465	rs28540372	4.45319e-08	-1.21601	-1.14995	3.61476e-05	-1.40288	-1.09806	7.13041e-05	-1.3813	-1.09057
1160559	rs73067706	8.22265e-08	-1.7527	-1.78296e-10	8.25091e-05	-1.67565	-1.78296e-10	0.000155865	-1.68983	-1.78296e-10
1161190	rs17164382	3.1637e-07	0.703898	-1.10916	0.000377153	0.892403	-1.04831	0.000720963	0.880772	-1.03901
1161480	rs17164384	9.24069e-08	-1.63597	-1.78296e-10	9.99914e-05	-1.48347	-1.78296e-10	0.000188075	-1.50198	-1.78296e-10
1162022	rs3775110	2.45934e-07	0.502603	-1.15971	0.000258546	0.586409	-1.11989	0.000490744	0.570458	-1.11336
1162196	rs78821115	8.20578e-08	-1.75475	-1.78296e-10	7.8394e-05	-1.72681	-1.78296e-10	0.000150963	-1.72179	-1.78296e-10
1162404	rs147848866	2.90304e-07	-1.26877e-10	-0.491244	0.000283374	-1.26877e-10	-0.441785	0.000543509	-1.26877e-10	-0.440777
1162694	rs3755953	3.11023e-08	-1.64704	-1.07785	2.5726e-05	-1.71433	-1.12672	5.06895e-05	-1.68548	-1.12763
1163058	rs3775111	4.43063e-08	-1.21601	-1.15503	3.58624e-05	-1.40288	-1.10599	7.07179e-05	-1.3813	-1.09882
1163441	rs147595182	1.77637e-07	-0.982433	-1.78296e-10	0.000154384	-1.04911	-1.78296e-10	0.000285627	-1.08414	-1.78296e-10
1163447	rs28486095	8.73864e-07	-1.26877e-10	0.610751	0.000953564	-1.26877e-10	0.771652	0.0018611	-1.26877e-10	0.790102
1163650	rs11731643	3.43361e-08	-1.46416	-1.16182	2.91969e-05	-1.59718	-1.11731	5.69252e-05	-1.58647	-1.11062
1163669	rs11726554	9.28873e-08	-1.63079	-1.78296e-10	0.000100338	-1.48001	-1.78296e-10	0.000188795	-1.49816	-1.78296e-10
1163732	rs11731685	9.25399e-08	-1.63453	-1.78296e-10	9.97794e-05	-1.48559	-1.78296e-10	0.000187779	-1.50356	-1.78296e-10
1164059	rs73067775	9.25399e-08	-1.63453	-1.78296e-10	9.97794e-05	-1.48559	-1.78296e-10	0.000187779	-1.50356	-1.78296e-10
1164132	rs76966734	3.09107e-07	0.734386	-1.16287	0.000325723	0.82235	-1.12486	0.000617619	0.805614	-1.11856
1164277	rs2279279	3.33975e-08	-1.62082	-1.03288	3.82409e-05	-1.41661	-1.02804	7.89195e-05	-1.34827	-1.02212
1164461	rs73067776	9.21991e-08	-1.63822	-1.78296e-10	9.92293e-05	-1.49112	-1.78296e-10	0.000186779	-1.5089	-1.78296e-10
1164508	rs13140868	9.23775e-06	2.96888	-1.78296e-10	0.0033788	2.03672	-1.78296e-10	0.0120712	2.65976	-1.78296e-10
1165130	rs11247975	3.27955e-08	-1.61327	-1.05861	3.70319e-05	-1.42791	-1.04887	7.63e-05	-1.36082	-1.04333
1165131	rs193114328	8.41249e-08	-1.72987	-1.78296e-10	9.0581e-05	-1.58231	-1.78296e-10	0.000162295	-1.64941	-1.78296e-10
1165516	rs2242278	4.30167e-06	3.36687	-1.16228	0.00230641	2.79488	-1.13999	0.0100716	3.61098	-1.13233
1165587	rs2242279	4.54259e-06	3.44019	-1.18111	0.00224355	2.79571	-1.16845	0.00974007	3.6087	-1.16351
1165748	rs6836335	9.15371e-08	-1.64543	-1.78296e-10	9.81551e-05	-1.50201	-1.78296e-10	0.000184826	-1.51941	-1.78296e-10
1165764	rs11538062	3.13218e-08	-1.65294	-1.06491	2.57809e-05	-1.72149	-1.11742	5.06791e-05	-1.69491	-1.1184
1166090	rs185219329	1.02805e-06	-1.26877e-10	0.773247	0.00112965	-1.26877e-10	0.941107	0.00220649	-1.26877e-10	0.960336
1166170	rs146113450	8.21662e-08	-1.75343	-1.78296e-10	7.75011e-05	-1.73826	-1.78296e-10	0.000147197	-1.74705	-1.78296e-10
1166171	rs6812059	9.25399e-08	-1.63453	-1.78296e-10	9.97794e-05	-1.48559	-1.78296e-10	0.000187779	-1.50356	-1.78296e-10
1167230	rs28578449	9.18649e-08	-1.64186	-1.78296e-10	9.86879e-05	-1.49659	-1.78296e-10	0.000185795	-1.51418	-1.78296e-10
1167650	rs75654334	3.15687e-08	-1.60988	-1.10013	2.44773e-05	-1.74746	-1.14335	4.81759e-05	-1.71984	-1.14412
1167865	rs77180393	3.39195e-07	0.822713	-1.15831	0.000397715	1.0149	-1.11772	0.00075294	0.99625	-1.11109
1169270	rs112867513	9.15371e-08	-1.64543	-1.78296e-10	9.81551e-05	-1.50201	-1.78296e-10	0.000184826	-1.51941	-1.78296e-10
1169273	rs62293577	2.9273e-08	-1.68777	-1.09774	2.58189e-05	-1.69581	-1.14164	5.11423e-05	-1.66178	-1.14243
1169444	rs79844196	9.18649e-08	-1.64186	-1.78296e-10	9.86879e-05	-1.49659	-1.78296e-10	0.000185795	-1.51418	-1.78296e-10
1169612	rs76717949	1.70644e-07	-1.26877e-10	-1.0226	0.000165367	-1.26877e-10	-0.980386	0.00031489	-1.26877e-10	-0.986598
1169631	rs78500739	3.28761e-07	-1.26877e-10	-0.366844	0.000251199	-1.26877e-10	-0.562311	0.000480287	-1.26877e-10	-0.56444
1169813	rs878323	3.40948e-08	-1.56783	-1.0652	3.98013e-05	-1.34376	-1.0609	8.26019e-05	-1.26918	-1.05561
1169851	rs878324	8.30083e-08	-1.74323	-1.78296e-10	8.21659e-05	-1.67981	-1.78296e-10	0.000155624	-1.69138	-1.78296e-10
1169938	rs878325	9.28405e-08	-1.63129	-1.78296e-10	8.53867e-05	-1.64136	-1.78296e-10	0.00016506	-1.63251	-1.78296e-10
1170153	rs186989812	3.4393e-07	-1.26877e-10	-0.321737	0.000457921	-1.26877e-10	0.0381416	0.000885339	-1.26877e-10	0.0471474
1170385	rs76603519	1.30192e-07	-1.29317	-1.78296e-10	0.00014753	-1.09452	-1.78296e-10	0.000280836	-1.10105	-1.78296e-10
1170587	rs113727613	8.39005e-08	-1.73254	-1.78296e-10	0.000139712	-1.14897	-1.78296e-10	0.000259056	-1.18178	-1.78296e-10
1171703	rs13435166	9.32414e-08	-1.62698	-1.78296e-10	0.000100906	-1.47436	-1.78296e-10	0.000189828	-1.4927	-1.78296e-10
1172048	rs73793103	3.12749e-08	-1.64035	-1.07901	2.50488e-05	-1.73738	-1.13035	4.97468e-05	-1.70102	-1.13085
1172649	rs116218155	9.2847e-08	-1.63122	-1.78296e-10	8.5848e-05	-1.63598	-1.78296e-10	0.00016541	-1.63039	-1.78296e-10
1173382	rs76721205	3.50039e-07	-1.26877e-10	-0.304128	0.000496669	-1.26877e-10	0.11937	0.000972956	-1.26877e-10	0.141516
1173917	rs79930241	1.26653e-07	-1.32072	-1.78296e-10	8.85084e-05	-1.60546	-1.78296e-10	0.000171837	-1.59228	-1.78296e-10
1174323	rs114051606	8.28217e-08	-1.74548	-1.78296e-10	7.95657e-05	-1.71197	-1.78296e-10	0.000151017	-1.72143	-1.78296e-10
1174743	rs140790151	9.29245e-08	-1.63039	-1.78296e-10	8.54607e-05	-1.6405	-1.78296e-10	0.000165209	-1.63161	-1.78296e-10
1175533	rs151313442	2.6492e-07	-0.582745	-1.78296e-10	0.000332062	-0.283234	-1.78296e-10	0.000604333	-0.334697	-1.78296e-10
1175836	rs76791479	1.45035e-07	-1.26877e-10	-1.1852	0.000134516	-1.26877e-10	-1.18687	0.000257834	-1.26877e-10	-1.18651
1176890	rs143932993	9.30958e-08	-1.62854	-1.78296e-10	8.56118e-05	-1.63873	-1.78296e-10	0.000165512	-1.62978	-1.78296e-10
1177473	rs80297768	1.28428e-07	-1.30681	-1.78296e-10	0.000129075	-1.22816	-1.78296e-10	0.000229344	-1.3036	-1.78296e-10
1178596	rs28856334	9.64784e-08	-1.59285	-1.78296e-10	0.000106517	-1.42025	-1.78296e-10	0.000199641	-1.4423	-1.78296e-10
1179047	rs7678661	9.52557e-08	-1.60561	-1.78296e-10	0.000104108	-1.44313	-1.78296e-10	0.000195653	-1.46248	-1.78296e-10
1179213	rs7659624	3.25496e-08	-1.65917	-1.02024	3.46481e-05	-1.52501	-1.0183	7.26865e-05	-1.44099	-1.01168
1180757	rs11930225	2.50813e-08	-1.75273	-1.18733	2.68027e-05	-1.61329	-1.18676	5.75067e-05	-1.50027	-1.18665
1182210	rs141562085	1.44856e-07	-1.26877e-10	-1.18643	0.00013711	-1.26877e-10	-1.16777	0.000262956	-1.26877e-10	-1.16684
1182769	rs114502788	8.93016e-08	-1.67015	-1.78296e-10	8.16113e-05	-1.68659	-1.78296e-10	0.000150919	-1.72208	-1.78296e-10
1183352	rs552282727	3.21765e-07	-0.388353	-1.78296e-10	0.000247449	-0.57735	-1.78296e-10	0.000501672	-0.520877	-1.78296e-10
1183969	rs6839063	6.42731e-07	1.30332	-0.999767	0.000171856	0.0396797	-0.981576	0.000465629	0.392722	-0.988154
1184616	rs147733701	8.20351e-08	-1.75503	-1.78296e-10	7.80714e-05	-1.73093	-1.78296e-10	0.000149815	-1.72942	-1.78296e-10
1185026	rs60298204	4.14222e-08	-1.71187	-0.726487	3.7917e-05	-1.75504	-0.698114	7.33681e-05	-1.74718	-0.696153
1185522	rs6820344	6.92855e-07	1.41113	-1.03249	0.000179822	0.127912	-1.0245	0.000473975	0.45252	-1.03019
1185716	rs76650972	7.55751e-08	-1.66506	-0.171991	6.6973e-05	-1.7052	-0.179069	0.000136081	-1.64454	-0.181037
1186494	rs11247978	1.79745e-07	-0.210786	-0.759851	9.21381e-05	-0.907888	-0.657378	0.000231203	-0.640627	-0.654899
1186876	rs11724575	2.83099e-06	1.78621	-1.78296e-10	0.00293049	1.89437	-1.78296e-10	0.00510454	1.79906	-1.78296e-10
1186903	rs28545482	7.68953e-08	-1.66506	-0.154672	6.81388e-05	-1.7052	-0.161811	0.000138447	-1.64454	-0.163796
1187961	rs62293586	8.22609e-08	-1.75228	-1.78296e-10	7.96214e-05	-1.71127	-1.78296e-10	0.000148577	-1.73772	-1.78296e-10
1187981	rs76146323	4.41446e-08	-1.30262	-1.07209	3.84611e-05	-1.35654	-1.08237	8.77662e-05	-1.18282	-1.08132
1187990	rs144744885	8.21392e-08	-1.75376	-1.78296e-10	7.86999e-05	-1.72291	-1.78296e-10	0.000151056	-1.72117	-1.78296e-10
1188187	rs6840196	4.69411e-07	0.96478	-0.975476	0.000136589	-0.210731	-0.960849	0.000361676	0.119306	-0.96738
1188555	rs4991229	4.10009e-07	-1.26877e-10	-0.145995	0.000375329	-1.26877e-10	-0.16075	0.000736112	-1.26877e-10	-0.137441
1189208	rs872894	3.57985e-07	-1.26877e-10	-0.281684	0.000328033	-1.26877e-10	-0.295442	0.00064234	-1.26877e-10	-0.273705
1189543	rs872895	4.07365e-08	-1.67576	-0.779288	3.59229e-05	-1.74754	-0.759635	7.02243e-05	-1.72853	-0.758601
1191042	rs1250126	9.20601e-07	1.66949	-1.00663	0.000511282	1.16933	-1.02096	0.00200543	1.87324	-1.00845
1191699	rs111340627	8.24006e-08	-1.73035	-0.0202266	8.50213e-05	-1.62109	-0.0245582	0.000178233	-1.52935	-0.0263755
1191934	rs80212361	4.23045e-08	-1.66301	-0.754273	3.69859e-05	-1.74325	-0.734769	7.25781e-05	-1.72093	-0.733228
1192142	rs6599290	4.90476e-08	-1.08457	-1.18481	3.68514e-05	-1.30874	-1.17292	6.91943e-05	-1.33178	-1.17012
1192243	rs1250125	7.48402e-07	1.46906	-1.01329	0.000374869	0.833766	-0.995744	0.00147637	1.559	-1.00048
1192409	rs875475	2.24982e-07	0.240441	-0.986594	8.84659e-05	-0.634253	-0.971684	0.000218702	-0.373056	-0.978058
1192775	rs113963956	8.20503e-08	-1.75484	-1.78296e-10	0.000187619	-0.854141	-1.78296e-10	0.000345361	-0.894233	-1.78296e-10
1192984	rs79025626	4.49884e-08	-1.59105	-0.764719	3.95849e-05	-1.67825	-0.731858	8.01955e-05	-1.62393	-0.730423
1193832	rs900030	8.74232e-08	-1.10931	-0.582101	4.90751e-05	-1.53645	-0.658751	9.55846e-05	-1.52465	-0.65416
1193897	rs372684426	1.45526e-07	-1.26877e-10	-1.18182	0.000142888	-1.26877e-10	-1.12649	0.000274943	-1.26877e-10	-1.12226
1194200	rs74403650	9.11533e-08	-1.64963	-1.78296e-10	0.000101416	-1.46932	-1.78296e-10	0.00019322	-1.47499	-1.78296e-10
1194586	rs77049343	7.23347e-08	-0.731153	-1.14972	3.57228e-05	-1.357	-1.15577	7.09148e-05	-1.31877	-1.15857
1194594	rs13115903	3.95459e-07	0.119102	-0.301228	0.000241926	-0.141607	-0.458314	0.000657923	0.203817	-0.453552
1194630	rs56401136	8.63464e-07	1.78568	-1.1869	0.000572624	1.44765	-1.18597	0.00219675	2.14129	-1.18538
1195268	rs117728513	2.42269e-07	-1.26877e-10	-0.672125	0.00021884	-1.26877e-10	-0.700214	0.000416353	-1.26877e-10	-0.70729
1195966	rs143536365	1.57705e-07	-1.10145	-1.78296e-10	0.000137813	-1.16266	-1.78296e-10	0.000255729	-1.1947	-1.78296e-10
1196006	rs74714351	8.79354e-08	-1.68557	-1.78296e-10	9.28582e-05	-1.55748	-1.78296e-10	0.000179338	-1.54955	-1.78296e-10
1196082	rs79207115	5.48294e-08	-1.40556	-0.752383	3.99576e-05	-1.59263	-0.80811	8.14473e-05	-1.53315	-0.805719
1196480	rs145862245	8.56932e-08	-1.7114	-1.78296e-10	9.30373e-05	-1.55555	-1.78296e-10	0.000166148	-1.62594	-1.78296e-10
1196580	rs36096962	1.84551e-07	-0.75364	-0.190606	0.000103287	-1.30327	-0.147767	0.000218747	-1.20542	-0.14548
1196593	rs4974570	3.8523e-07	-1.26877e-10	-0.208333	0.000363685	-1.26877e-10	-0.192267	0.000712157	-1.26877e-10	-0.170525
1197492	rs57276390	5.41662e-08	-1.51746	-0.652661	3.95849e-05	-1.67339	-0.736714	7.92204e-05	-1.63078	-0.735805
1197552	rs1250103	4.31299e-06	3.22539	-1.01818	0.00188671	2.50105	-1.04702	0.00885637	3.40073	-1.05066
1197722	rs57890261	4.98316e-08	-1.55968	-0.693844	3.76057e-05	-1.69731	-0.764086	7.49174e-05	-1.66076	-0.761675
1198308	rs75040018	4.82836e-07	-1.26877e-10	0.0175039	0.00046542	-1.26877e-10	0.0543856	0.000894728	-1.26877e-10	0.0576975
1198598	rs73793112	6.65918e-08	-1.43825	-0.525342	5.04022e-05	-1.54904	-0.619485	0.000103522	-1.48272	-0.616319
1198868	rs61745846	8.32929e-08	-1.73981	-1.78296e-10	8.75068e-05	-1.61684	-1.78296e-10	0.000167432	-1.61824	-1.78296e-10
1198957	rs12508446	9.48437e-07	1.34779	-0.655145	0.000381934	0.582522	-0.725829	0.00113972	1.03157	-0.731856
1199167	rs73188275	1.11856e-07	-1.44496	-1.78296e-10	8.15278e-05	-1.68761	-1.78296e-10	0.000161511	-1.65425	-1.78296e-10
1199434	rs1250102	1.40746e-07	-1.033	-0.182219	0.000229344	-0.40773	-0.245601	0.00057909	-0.128614	-0.248751
1199518	rs111227886	8.2112e-08	-1.75409	-1.78296e-10	0.000147716	-1.09327	-1.78296e-10	0.000286635	-1.08061	-1.78296e-10
1199833	rs143430716	1.37762e-07	-1.23665	-1.78296e-10	0.000138452	-1.15803	-1.78296e-10	0.000275286	-1.12101	-1.78296e-10
1200138	rs56331137	1.05715e-07	-1.50143	-1.78296e-10	7.62336e-05	-1.75475	-1.78296e-10	0.000146218	-1.75372	-1.78296e-10
1201826	rs118177451	2.0496e-07	-1.26877e-10	-0.839357	0.000183068	-1.26877e-10	-0.878697	0.000348288	-1.26877e-10	-0.885794
1202024	rs1250106	2.33862e-06	2.65456	-1.05942	0.00170229	2.43786	-1.08669	0.00864021	3.41427	-1.08891
1203159	rs1680068	3.29068e-07	-1.74346	1.37755	0.000362176	-1.54496	1.34854	0.00078843	-1.44828	1.3795
1203160	rs1732127	2.34562e-07	-1.74925	1.0448	0.000251491	-1.56934	1.00819	0.000543026	-1.47683	1.03516
1203265	rs1250105	4.60416e-06	3.2158	-0.943257	0.00298048	2.80997	-0.898689	0.0152142	3.77503	-0.883866
1203523	rs150318646	1.25951e-07	-1.32628	-1.78296e-10	0.00010979	-1.38998	-1.78296e-10	0.000205726	-1.41228	-1.78296e-10
1203548	rs900024	3.65921e-07	-1.59674	1.33698	0.000524734	-1.15706	1.3314	0.00115506	-1.04945	1.36253
1203875	rs7666565	3.08887e-08	-1.57168	-1.16011	3.49137e-05	-1.40028	-1.1354	6.66366e-05	-1.40919	-1.13038
1204527	rs73069911	6.36453e-08	-1.66734	-0.341506	5.13561e-05	-1.73455	-0.415223	0.000100984	-1.71238	-0.411479
1204663	rs4993865	4.59796e-06	3.24875	-0.977558	0.00307499	2.87782	-0.935312	0.0157361	3.84649	-0.921598
1204829	rs877987	7.4207e-08	-1.55542	-0.299893	5.76322e-05	-1.66059	-0.37388	0.000115351	-1.62117	-0.369679
1204876	rs139694262	1.25358e-07	-1.331	-1.78296e-10	0.000107824	-1.40805	-1.78296e-10	0.000223691	-1.32856	-1.78296e-10
1205667	rs1045480	3.14548e-06	2.04642	-0.154873	0.000807207	0.891458	-0.286433	0.00266102	1.44206	-0.294421
```
