## Supplementary material for "Characterization of shared and ancestry-specific signals driving complex traits using multi-ancestry fine-mapping": susiex_nc3.cs80.summary

```
# chr4:206700-1206700
CS_ID	CS_LENGTH	CS_PURITY	MAX_PIP_SNP	BP	REF_ALLELE	ALT_ALLELE	REF_FRQ	BETA	SE	-LOG10P	MAX_PIP	POST-HOC_PROB_POP1	POST-HOC_PROB_POP2
1	1	1	rs35734242	706700	C,C	T,T	0.558648,0.554563	0.0226845,0.0226941	0.00398179,0.00860072	7.91407,2.07967	0.97019	0.99739	0.867736
2	668	0	rs13111179	612303	G,NA	C,NA	0.972167,NA	0.0526258,NA	0.0120196,NA	4.92231,NA	0.0557744	0.450934	0.429779
3	1534	0	rs77943567	802144	T,NA	C,NA	0.969185,NA	0.0466657,NA	0.0114407,NA	4.34439,NA	0.0228599	0.331984	0.404154
```
