## Supplementary material for "Characterization of shared and ancestry-specific signals driving complex traits using multi-ancestry fine-mapping": susiex_nc1.cs80.cs

```
CS_ID	SNP	BP	REF_ALLELE	ALT_ALLELE	REF_FRQ	BETA	SE	-LOG10P	CS_PIP	OVRL_PIP
1	chr4:6889708:G:A	6889708	A,A	G,G	1,1	-inf,-inf	inf,inf	6.90777,3.50692	0.594113	0.594113
1	chr4:6891454:C:T	6891454	T,T	C,C	1,1	-inf,-inf	inf,inf	7.44278,2.72299	0.39269	0.39269
```
