## Supplementary material for "Characterization of shared and ancestry-specific signals driving complex traits using multi-ancestry fine-mapping": susiex_nc1.cs80.snp

```
BP	SNP	PIP(CS1)	LogBF(CS1,Pop1)	LogBF(CS1,Pop2)
5628491	chr4:5628491:G:A	1.07515e-08	-1.53805e-10	-1.29795
5628530	chr4:5628530:C:T	7.47468e-09	-1.2783	-0.383178
5628600	chr4:5628600:G:A	1.14288e-08	-1.53805e-10	-1.23686
5628715	chr4:5628715:A:G	1.09841e-08	-1.53805e-10	-1.27655
5628964	chr4:5628964:G:C	1.02288e-08	-1.53805e-10	-1.34779
5629093	chr4:5629093:G:A	1.12719e-08	-1.53805e-10	-1.25069
5629103	chr4:5629103:G:A	3.82471e-08	-1.53805e-10	-0.0289315
5629531	chr4:5629531:G:A	1.73521e-08	-0.819285	-3.69205e-10
5629597	chr4:5629597:A:C	2.56934e-09	-1.70934	-1.02001
5629901	chr4:5629901:G:A	2.5339e-08	-1.53805e-10	-0.440652
5629934	chr4:5629934:G:A	1.10516e-08	-1.53805e-10	-1.27042
5629946	chr4:5629946:T:C	3.31396e-09	-1.52435	-0.950508
5630015	chr4:5630015:C:T	1.9701e-08	-1.53805e-10	-0.692328
5630073	chr4:5630073:C:T	1.10632e-08	-1.53805e-10	-1.26938
5630181	chr4:5630181:T:C	2.17021e-07	-1.53805e-10	1.707
5630361	chr4:5630361:C:T	9.95583e-09	-1.53805e-10	-1.37484
5630403	chr4:5630403:T:C	1.12535e-08	-1.53805e-10	-1.25232
5630442	chr4:5630442:G:A	4.21866e-09	-1.32818	-0.905303
5630844	chr4:5630844:G:A	1.10194e-08	-1.53805e-10	-1.27334
5631010	chr4:5631010:G:A	1.49464e-08	-1.53805e-10	-0.968527
5631233	chr4:5631233:G:A	3.20816e-08	-1.59644	1.39173
5631316	chr4:5631316:C:T	1.10243e-08	-1.53805e-10	-1.2729
5631351	chr4:5631351:C:T	3.3448e-09	-1.13352	-1.33207
5631407	chr4:5631407:A:G	1.41117e-08	-1.53805e-10	-1.026
5631417	chr4:5631417:T:C	3.16436e-09	-1.50872	-1.01233
5631425	chr4:5631425:C:T	3.52421e-08	-1.53805e-10	-0.110757
5631478	chr4:5631478:G:A	3.09754e-09	-1.49262	-1.04977
5631509	chr4:5631509:A:G	3.25398e-09	-1.50053	-0.992593
5632039	chr4:5632039:A:G	1.62063e-08	-1.53805e-10	-0.887601
5632076	chr4:5632076:C:T	3.52502e-08	-1.53805e-10	-0.110528
5632451	chr4:5632451:A:G	1.29418e-08	-1.53805e-10	-1.11254
5632474	chr4:5632474:A:G	1.06324e-08	-1.53805e-10	-1.30909
5632554	chr4:5632554:A:G	3.53727e-08	-1.53805e-10	-0.107059
5632804	chr4:5632804:T:A	3.59457e-08	-1.53805e-10	-0.0909882
5633162	chr4:5633162:C:T	8.75664e-09	-0.601497	-0.901689
5633293	chr4:5633293:C:T	7.20604e-09	-1.69808	-3.69205e-10
5633555	chr4:5633555:A:T	2.87198e-09	-1.29691	-1.32109
5633603	chr4:5633603:C:T	1.32172e-08	-1.53805e-10	-1.09148
5633648	chr4:5633648:C:T	1.3348e-08	-1.53805e-10	-1.08164
5633743	chr4:5633743:A:G	4.96562e-09	-1.57407	-0.496387
5634485	chr4:5634485:A:G	1.30015e-08	0.2501	-1.35803
5634561	chr4:5634561:T:C	3.79655e-08	-1.53805e-10	-0.0363208
5634640	chr4:5634640:A:G	1.18558e-08	-1.53805e-10	-1.20018
5635165	chr4:5635165:C:T	1.02759e-08	-1.53805e-10	-1.3432
5635213	chr4:5635213:T:C	7.09293e-09	-1.7139	-3.69205e-10
5635612	chr4:5635612:G:A	2.40385e-08	-0.493342	-3.69205e-10
5635699	chr4:5635699:AG:A	2.56342e-08	-1.53805e-10	-0.429069
5635786	chr4:5635786:T:C	1.10468e-08	-1.53805e-10	-1.27086
5635811	chr4:5635811:C:T	2.89974e-08	-1.53805e-10	-0.305792
5635871	chr4:5635871:C:G	2.55088e-08	-1.53805e-10	-0.433973
5636015	chr4:5636015:C:A	5.72633e-08	-1.53805e-10	0.374661
5636120	chr4:5636120:A:T	2.22791e-08	-1.53805e-10	-0.56935
5636456	chr4:5636456:C:T	1.1548e-08	-1.53805e-10	-1.22648
5636598	chr4:5636598:C:T	3.07763e-08	-1.53805e-10	-0.246252
5636789	chr4:5636789:A:T	2.01389e-08	-1.53805e-10	-0.670347
5636875	chr4:5636875:G:C	1.18999e-08	-1.53805e-10	-1.19647
5636925	chr4:5636925:G:T	2.13582e-09	-1.7152	-1.19894
5637010	chr4:5637010:G:A	9.9216e-09	-1.53805e-10	-1.37828
5637072	chr4:5637072:C:T	2.12482e-09	-1.71988	-1.19943
5637223	chr4:5637223:C:G	2.25721e-09	-1.72171	-1.13716
5637225	chr4:5637225:A:G	4.13474e-08	-1.53805e-10	0.0490113
5637891	chr4:5637891:G:A	2.58945e-09	-1.5497	-1.17186
5638115	chr4:5638115:G:A	3.5925e-08	-1.53805e-10	-0.0915647
5638218	chr4:5638218:G:A	7.04042e-09	-1.72133	-3.69205e-10
5638414	chr4:5638414:A:G	1.04915e-08	-1.53805e-10	-1.32243
5638538	chr4:5638538:G:A	1.42714e-08	-1.53805e-10	-1.01474
5638621	chr4:5638621:A:G	2.35366e-09	-1.6789	-1.13812
5638801	chr4:5638801:A:G	9.92171e-09	-1.53805e-10	-1.37827
5638868	chr4:5638868:A:G	2.42934e-09	-1.68328	-1.10209
5638901	chr4:5638901:C:T	2.34027e-09	-1.69455	-1.12818
5638908	chr4:5638908:C:T	1.07039e-08	-1.53805e-10	-1.30239
5638928	chr4:5638928:CA:C	1.19211e-08	-1.53805e-10	-1.19469
5639041	chr4:5639041:C:T	1.03108e-08	-1.53805e-10	-1.33981
5639110	chr4:5639110:CCT:C	3.08835e-08	-1.53805e-10	-0.242775
5639222	chr4:5639222:T:C	3.36158e-06	4.62148	-0.174318
5639388	chr4:5639388:A:G	1.24961e-08	-1.53805e-10	-1.14758
5639695	chr4:5639695:G:A	7.36922e-09	-0.301824	-1.37386
5639743	chr4:5639743:T:C	2.42316e-08	-1.53805e-10	-0.485342
5639780	chr4:5639780:A:G	7.8744e-09	-0.567554	-1.04183
5640048	chr4:5640048:C:T	1.19044e-08	-1.53805e-10	-1.19609
5640434	chr4:5640434:A:G	4.23125e-09	-1.13473	-1.09577
5640547	chr4:5640547:T:C	3.81466e-09	-1.00758	-1.32656
5640600	chr4:5640600:T:C	1.77285e-08	-1.53805e-10	-0.797827
5640673	chr4:5640673:T:C	1.28618e-08	-1.53805e-10	-1.11874
5640760	chr4:5640760:G:A	1.02073e-08	-1.53805e-10	-1.3499
5640786	chr4:5640786:T:C	1.08007e-08	-1.53805e-10	-1.29338
5640885	chr4:5640885:C:G	2.73854e-08	-1.29144	0.928451
5641151	chr4:5641151:G:A	5.82242e-09	-0.581303	-1.32998
5641181	chr4:5641181:T:C	1.09816e-08	-1.53805e-10	-1.27678
5641376	chr4:5641376:C:T	1.19505e-08	-1.53805e-10	-1.19223
5641560	chr4:5641560:A:G	1.9126e-09	-1.71675	-1.30779
5641588	chr4:5641588:C:T	2.12346e-09	-1.55108	-1.36887
5641637	chr4:5641637:G:A	3.50611e-09	-1.06009	-1.3584
5641672	chr4:5641672:T:C	4.27409e-09	-0.861149	-1.35928
5641707	chr4:5641707:A:G	1.97173e-09	-1.69968	-1.29441
5641735	chr4:5641735:C:T	1.97216e-09	-1.69087	-1.30299
5641995	chr4:5641995:T:C	1.01029e-08	-1.53805e-10	-1.36018
5642213	chr4:5642213:T:C	9.95665e-09	-1.53805e-10	-1.37476
5642232	chr4:5642232:T:C	1.03482e-08	-1.53805e-10	-1.33619
5642471	chr4:5642471:T:C	1.72451e-08	-1.53805e-10	-0.825472
5642531	chr4:5642531:T:C	1.97668e-09	-1.70003	-1.29155
5642540	chr4:5642540:T:C	7.09701e-09	-1.71332	-3.69205e-10
5642557	chr4:5642557:G:A	1.04613e-08	-0.106673	-1.21864
5642575	chr4:5642575:C:A	2.39188e-09	-1.4242	-1.37672
5642611	chr4:5642611:C:T	4.43875e-08	-1.53805e-10	0.11996
5642615	chr4:5642615:TGAGAG:CGAGAG	1.09691e-08	-1.53805e-10	-1.27792
5642651	chr4:5642651:T:A	2.134e-09	-1.55385	-1.36115
5642779	chr4:5642779:T:C	1.08209e-08	-1.53805e-10	-1.29152
5642997	chr4:5642997:G:A	3.87448e-08	-1.53805e-10	-0.0160014
5643154	chr4:5643154:A:G	1.94798e-08	-1.53805e-10	-0.703618
5643251	chr4:5643251:G:A	1.00666e-08	-1.53805e-10	-1.36378
5643363	chr4:5643363:C:G	1.89619e-08	-1.53805e-10	-0.730569
5643828	chr4:5643828:G:A	1.29456e-08	-1.53805e-10	-1.11224
5644093	chr4:5644093:T:A	2.07552e-09	-1.67251	-1.27028
5644162	chr4:5644162:G:A	2.16036e-08	-1.53805e-10	-0.60014
5644397	chr4:5644397:C:T	1.11321e-08	-1.53805e-10	-1.26316
5644608	chr4:5644608:C:A	1.21026e-08	-1.53805e-10	-1.17958
5644710	chr4:5644710:C:A	1.29224e-08	-1.53805e-10	-1.11404
5644777	chr4:5644777:C:G	2.26403e-09	-1.48901	-1.36684
5644779	chr4:5644779:T:C	1.28418e-08	-1.53805e-10	-1.1203
5645137	chr4:5645137:G:A	1.26143e-08	-1.53805e-10	-1.13817
5645146	chr4:5645146:A:G	2.45429e-09	-1.70255	-1.07261
5645162	chr4:5645162:G:A	1.68713e-08	-1.53805e-10	-0.847382
5645171	chr4:5645171:T:C	6.18581e-09	-1.72243	-0.128311
5645203	chr4:5645203:T:A	2.20989e-09	-1.71907	-1.16098
5645225	chr4:5645225:A:G	1.77499e-08	-1.53805e-10	-0.796619
5645448	chr4:5645448:TC:T	1.5695e-08	-1.53805e-10	-0.919654
5645650	chr4:5645650:T:C	9.92969e-09	-1.53805e-10	-1.37747
5645725	chr4:5645725:A:G	1.19157e-08	-1.53805e-10	-1.19515
5645866	chr4:5645866:T:C	1.39193e-08	-1.03973	-3.69205e-10
5646080	chr4:5646080:T:C	1.90355e-08	-1.53805e-10	-0.726694
5646460	chr4:5646460:T:C	1.6733e-08	-1.53805e-10	-0.855615
5646510	chr4:5646510:C:A	4.62187e-08	-1.53805e-10	0.160387
5646584	chr4:5646584:C:T	9.94224e-09	-1.53805e-10	-1.37621
5646667	chr4:5646667:T:C	1.28407e-08	-1.53805e-10	-1.12038
5646989	chr4:5646989:T:C	1.081e-08	-1.53805e-10	-1.29252
5647543	chr4:5647543:G:A	1.1011e-08	-1.53805e-10	-1.2741
5647687	chr4:5647687:C:T	1.56182e-08	-1.53805e-10	-0.924564
5647709	chr4:5647709:G:A	1.24117e-08	-1.53805e-10	-1.15436
5647721	chr4:5647721:G:A	1.05949e-08	-1.31262	-3.69205e-10
5647814	chr4:5647814:T:C	1.08796e-08	-1.28611	-3.69205e-10
5647874	chr4:5647874:G:C	1.23965e-08	-1.53805e-10	-1.15558
5648019	chr4:5648019:G:A	1.12084e-08	-1.53805e-10	-1.25634
5648119	chr4:5648119:T:C	4.62679e-08	-1.53805e-10	0.16145
5648170	chr4:5648170:C:T	7.26672e-09	-0.351157	-1.33854
5648216	chr4:5648216:G:A	1.83544e-09	-1.71761	-1.3481
5648305	chr4:5648305:T:G	1.22463e-08	-1.53805e-10	-1.16778
5648502	chr4:5648502:C:T	1.12066e-08	-1.53805e-10	-1.25649
5648810	chr4:5648810:T:C	3.66027e-09	-1.20234	-1.17312
5648927	chr4:5648927:G:T	1.11348e-08	-1.26292	-3.69205e-10
5649227	chr4:5649227:A:G	1.1292e-08	-1.53805e-10	-1.2489
5649344	chr4:5649344:C:T	2.18833e-09	-1.52835	-1.3615
5649557	chr4:5649557:C:CA	1.87629e-08	-1.53805e-10	-0.741116
5649753	chr4:5649753:T:A	2.3025e-09	-1.50615	-1.33286
5649877	chr4:5649877:AC:A	2.37561e-09	-1.68626	-1.12148
5650140	chr4:5650140:G:A	1.15007e-08	-1.23059	-3.69205e-10
5650234	chr4:5650234:A:C	2.47639e-09	-1.61199	-1.1542
5650256	chr4:5650256:G:A	2.38242e-09	-1.67135	-1.13353
5650410	chr4:5650410:C:G	1.16251e-08	-1.21983	-3.69205e-10
5650452	chr4:5650452:C:A	9.93136e-09	-1.53805e-10	-1.3773
5650475	chr4:5650475:A:G	2.324e-09	-1.48734	-1.34237
5650492	chr4:5650492:C:G	4.07151e-09	-1.27975	-0.989234
5650545	chr4:5650545:G:A	1.4158e-08	-1.53805e-10	-1.02272
5650912	chr4:5650912:G:T	2.58191e-09	-1.64788	-1.07659
5650913	chr4:5650913:C:T	2.48542e-09	-1.63416	-1.12839
5650985	chr4:5650985:A:G	2.53845e-09	-1.46668	-1.27476
5651113	chr4:5651113:C:T	1.09129e-08	-1.53805e-10	-1.28306
5651134	chr4:5651134:A:G	2.39035e-09	-1.52396	-1.2776
5651703	chr4:5651703:A:G	1.83698e-08	-1.53805e-10	-0.762291
5651791	chr4:5651791:C:A	1.5677e-08	-1.53805e-10	-0.920802
5651806	chr4:5651806:C:G	2.21825e-09	-1.68874	-1.18754
5652158	chr4:5652158:T:C	2.18627e-08	-1.53805e-10	-0.588218
5652303	chr4:5652303:C:T	6.61734e-09	-0.686785	-1.09652
5652314	chr4:5652314:C:T	4.2999e-09	-0.844831	-1.36957
5652315	chr4:5652315:G:A	3.64095e-09	-1.13357	-1.24718
5652830	chr4:5652830:C:A	1.12916e-08	-1.53805e-10	-1.24894
5652975	chr4:5652975:G:T	9.99248e-09	-1.53805e-10	-1.37117
5653000	chr4:5653000:G:A	1.74624e-08	-1.53805e-10	-0.812948
5653053	chr4:5653053:G:A	2.14644e-08	-1.53805e-10	-0.606601
5653380	chr4:5653380:G:A	7.97353e-09	-1.59687	-3.69205e-10
5653556	chr4:5653556:T:C	2.38678e-09	-1.44774	-1.35532
5653640	chr4:5653640:T:A	1.07471e-08	-1.53805e-10	-1.29836
5653794	chr4:5653794:T:C	1.22073e-08	-1.53805e-10	-1.17096
5653837	chr4:5653837:C:T	1.26145e-08	-1.13816	-3.69205e-10
5653901	chr4:5653901:A:G	1.60986e-08	-1.53805e-10	-0.894263
5654051	chr4:5654051:T:C	2.03644e-08	-1.53805e-10	-0.659209
5654081	chr4:5654081:G:T	1.24488e-08	-1.53805e-10	-1.15137
5654175	chr4:5654175:C:T	4.0733e-09	-1.07453	-1.19401
5654284	chr4:5654284:A:C	1.16559e-08	-1.21719	-3.69205e-10
5654772	chr4:5654772:T:A	1.16902e-08	-1.21425	-3.69205e-10
5654781	chr4:5654781:A:G	2.61806e-09	-1.39692	-1.31364
5654835	chr4:5654835:C:G	2.4171e-09	-1.68162	-1.10881
5654986	chr4:5654986:G:A	1.012e-08	-1.35849	-3.69205e-10
5655003	chr4:5655003:G:A	1.13906e-08	-1.53805e-10	-1.24021
5655197	chr4:5655197:A:G	2.38201e-09	-1.44987	-1.35518
5655491	chr4:5655491:A:G	4.35624e-09	-0.888351	-1.31304
5655504	chr4:5655504:G:T	1.86392e-09	-1.67233	-1.37799
5655590	chr4:5655590:C:T	4.20305e-09	-0.867657	-1.36953
5655872	chr4:5655872:A:G	1.23021e-08	-1.16323	-3.69205e-10
5655876	chr4:5655876:A:T	3.62727e-08	-1.53805e-10	-0.0819324
5656087	chr4:5656087:G:A	1.1338e-08	-1.24484	-3.69205e-10
5656277	chr4:5656277:C:T	2.1414e-09	-1.63292	-1.27862
5656655	chr4:5656655:G:A	1.05587e-08	-1.53805e-10	-1.31605
5656673	chr4:5656673:G:C	3.82796e-09	-1.5101	-0.820562
5656827	chr4:5656827:C:T	6.44165e-09	-0.516536	-1.29368
5656944	chr4:5656944:A:T	9.98056e-09	-1.53805e-10	-1.37236
5657027	chr4:5657027:C:T	1.11493e-08	-1.53805e-10	-1.26162
5657128	chr4:5657128:C:A	1.60974e-08	-1.53805e-10	-0.894343
5657161	chr4:5657161:A:G	1.90753e-09	-1.65534	-1.37185
5657164	chr4:5657164:T:C	1.06373e-08	-0.0383489	-1.27029
5657538	chr4:5657538:A:T	1.2696e-08	-1.53805e-10	-1.13171
5657883	chr4:5657883:C:T	1.01468e-08	-1.53805e-10	-1.35584
5657934	chr4:5657934:C:T	2.38594e-08	-1.53805e-10	-0.500821
5658391	chr4:5658391:A:G	3.67143e-09	-1.28195	-1.09047
5658990	chr4:5658990:T:C	2.94826e-09	-1.34584	-1.24594
5658994	chr4:5658994:G:C	9.97874e-09	-1.53805e-10	-1.37254
5659133	chr4:5659133:G:C	3.80722e-09	-0.962184	-1.37392
5659149	chr4:5659149:C:T	1.55584e-07	-1.53805e-10	1.37419
5659159	chr4:5659159:T:C	1.08094e-08	-1.53805e-10	-1.29258
5659508	chr4:5659508:G:C	4.56472e-08	-1.53805e-10	0.147943
5659689	chr4:5659689:T:C	4.42348e-09	-1.72267	-0.463402
5659691	chr4:5659691:T:C	2.04399e-08	-1.53805e-10	-0.655511
5659897	chr4:5659897:G:A	2.00319e-08	-1.67056	0.994881
5660050	chr4:5660050:C:T	1.12309e-08	-1.66312	0.408794
5660446	chr4:5660446:C:G	8.50853e-09	-0.986727	-0.545203
5660823	chr4:5660823:T:C	4.84879e-09	-1.72158	-0.372688
5660880	chr4:5660880:T:C	1.82035e-09	-1.70791	-1.36606
5660978	chr4:5660978:G:A	1.78743e-09	-1.72157	-1.37066
5661514	chr4:5661514:C:T	1.0719e-08	-1.53805e-10	-1.30098
5662471	chr4:5662471:TATA:T	1.21501e-08	-1.53805e-10	-1.17566
5662912	chr4:5662912:A:T	1.41929e-08	-1.53805e-10	-1.02026
5663340	chr4:5663340:C:G	1.02788e-08	-1.53805e-10	-1.34292
5663354	chr4:5663354:AG:A	2.27005e-09	-1.69026	-1.16294
5663474	chr4:5663474:G:A	2.62779e-09	-1.50275	-1.2041
5663514	chr4:5663514:G:A	7.79132e-08	-1.53805e-10	0.682597
5663534	chr4:5663534:A:C	3.27778e-09	-1.23034	-1.25549
5663583	chr4:5663583:T:G	1.00151e-08	-1.53805e-10	-1.3689
5663807	chr4:5663807:G:C	3.15241e-09	-1.14763	-1.3772
5664146	chr4:5664146:G:A	2.58339e-09	-1.5533	-1.17059
5664197	chr4:5664197:T:C	2.90697e-09	-1.22842	-1.37747
5664510	chr4:5664510:A:G	1.26605e-08	-1.53805e-10	-1.13451
5664707	chr4:5664707:G:C	2.5363e-09	-1.49476	-1.24754
5665185	chr4:5665185:C:G	1.88652e-08	-1.53805e-10	-0.735678
5665233	chr4:5665233:C:T	2.89657e-09	-1.23269	-1.37678
5665406	chr4:5665406:G:A	1.82208e-09	-1.70328	-1.36974
5665407	chr4:5665407:C:A	1.82465e-09	-1.70204	-1.36957
5665834	chr4:5665834:C:T	2.04546e-09	-1.7101	-1.24728
5665944	chr4:5665944:T:C	2.85652e-09	-1.29348	-1.32992
5666049	chr4:5666049:C:T	1.15164e-08	-1.53805e-10	-1.22923
5666057	chr4:5666057:C:G	1.06578e-08	-1.53805e-10	-1.30671
5666247	chr4:5666247:C:A	5.98329e-09	-1.29638	-0.58765
5666260	chr4:5666260:T:G	1.06329e-08	-1.53805e-10	-1.30904
5666961	chr4:5666961:T:C	1.81192e-09	-1.71949	-1.35913
5666962	chr4:5666962:G:A	3.13035e-08	-1.53805e-10	-0.229269
5667064	chr4:5667064:T:C	1.78931e-09	-1.71459	-1.37658
5667081	chr4:5667081:G:A	2.7054e-09	-1.3002	-1.37755
5667577	chr4:5667577:T:C	1.07925e-08	-1.53805e-10	-1.29415
5667830	chr4:5667830:A:C	4.24205e-08	-1.53805e-10	0.0746322
5668005	chr4:5668005:G:A	1.33423e-08	-1.53805e-10	-1.08206
5668144	chr4:5668144:T:C	9.92405e-09	-1.53805e-10	-1.37804
5668197	chr4:5668197:G:A	2.39667e-09	-1.42064	-1.37828
5668730	chr4:5668730:T:C	9.36359e-09	-1.43617	-3.69205e-10
5668916	chr4:5668916:A:T	5.72685e-09	-1.59447	-0.333362
5668980	chr4:5668980:A:G	1.0891e-08	-1.53805e-10	-1.28506
5669750	chr4:5669750:G:A	2.1266e-09	-1.71463	-1.20385
5669886	chr4:5669886:C:T	1.64411e-08	-1.53805e-10	-0.873216
5669916	chr4:5669916:G:T	5.9176e-09	-0.61214	-1.28293
5670962	chr4:5670962:G:A	1.0058e-08	-1.53805e-10	-1.36463
5671140	chr4:5671140:C:T	1.80983e-08	-1.61116	0.833975
5671211	chr4:5671211:T:C	8.77768e-09	-1.50079	-3.69205e-10
5671301	chr4:5671301:T:C	1.07927e-08	-1.53805e-10	-1.29413
5671634	chr4:5671634:T:C	2.22055e-09	-1.58368	-1.29156
5672451	chr4:5672451:G:A	1.05506e-08	-1.53805e-10	-1.31682
5672481	chr4:5672481:T:C	3.12463e-09	-1.15933	-1.37436
5672785	chr4:5672785:T:C	1.07303e-08	-1.53805e-10	-1.29993
5672905	chr4:5672905:G:A	6.31465e-08	1.56985	-1.09739
5673612	chr4:5673612:C:T	1.24333e-08	-1.53805e-10	-1.15262
5673920	chr4:5673920:G:A	1.64767e-07	-1.53805e-10	1.43154
5673934	chr4:5673934:G:A	7.22994e-09	-1.69477	-3.69205e-10
5674062	chr4:5674062:A:G	3.83926e-09	-1.09525	-1.23246
5674523	chr4:5674523:A:G	1.0858e-08	-1.53805e-10	-1.2881
5674541	chr4:5674541:T:C	9.19081e-09	-1.45479	-3.69205e-10
5674608	chr4:5674608:T:C	9.49082e-09	-1.42267	-3.69205e-10
5674738	chr4:5674738:A:G	1.19901e-08	0.189083	-1.378
5674936	chr4:5674936:G:A	2.19316e-08	-1.53805e-10	-0.585072
5675086	chr4:5675086:C:T	2.85367e-09	-1.32004	-1.30435
5675374	chr4:5675374:G:A	7.70444e-09	-0.337641	-1.29356
5675427	chr4:5675427:T:C	1.15063e-08	-1.53805e-10	-1.2301
5675480	chr4:5675480:C:T	3.77052e-09	-1.07644	-1.26934
5675525	chr4:5675525:A:G	9.30184e-09	-1.44279	-3.69205e-10
5675673	chr4:5675673:G:A	1.84273e-09	-1.68797	-1.37378
5676084	chr4:5676084:G:A	9.92164e-09	-1.53805e-10	-1.37828
5676214	chr4:5676214:C:A	3.52705e-09	-1.24936	-1.16318
5676468	chr4:5676468:G:A	1.05899e-08	-1.53805e-10	-1.3131
5676513	chr4:5676513:C:T	1.43377e-08	-1.01011	-3.69205e-10
5676739	chr4:5676739:C:T	4.28907e-09	-0.842048	-1.37488
5676983	chr4:5676983:T:C	7.91322e-09	-1.56451	-0.0399515
5677865	chr4:5677865:T:C	1.26796e-08	-0.160035	-0.972966
5678141	chr4:5678141:A:G	2.93254e-09	-1.71431	-0.882818
5678396	chr4:5678396:C:G	2.71103e-09	-1.53903	-1.13664
5678515	chr4:5678515:T:C	1.00094e-08	-1.53805e-10	-1.36948
5678584	chr4:5678584:C:T	9.91899e-09	-0.325425	-1.05312
5678797	chr4:5678797:G:A	3.42647e-09	-1.52141	-0.920058
5678959	chr4:5678959:A:C	2.93708e-09	-1.55921	-1.03637
5678989	chr4:5678989:C:T	1.05505e-08	-1.53805e-10	-1.31683
5679489	chr4:5679489:C:G	2.09979e-09	-1.55288	-1.37828
5679777	chr4:5679777:A:C	4.10773e-09	-1.4127	-0.847423
5680162	chr4:5680162:C:A	9.92935e-09	-1.53805e-10	-1.3775
5680462	chr4:5680462:C:T	2.00632e-08	-0.657057	-0.0170543
5680591	chr4:5680591:A:G	2.14352e-08	-0.699133	0.0911677
5680610	chr4:5680610:C:T	3.16834e-08	-0.424581	0.207377
5680722	chr4:5680722:A:T	1.14435e-08	-1.53805e-10	-1.23558
5681013	chr4:5681013:T:A	2.90867e-09	-1.56211	-1.0432
5681084	chr4:5681084:G:A	2.29914e-09	-1.69523	-1.14523
5681654	chr4:5681654:T:C	4.82327e-08	-1.53805e-10	0.203039
5681668	chr4:5681668:T:C	8.2642e-09	-0.532192	-1.02887
5681864	chr4:5681864:C:T	2.25973e-09	-1.56298	-1.29477
5681930	chr4:5681930:G:C	1.09114e-08	-1.53805e-10	-1.28319
5681987	chr4:5681987:T:C	1.00635e-08	-1.53805e-10	-1.36409
5682065	chr4:5682065:G:T	2.02126e-07	-1.53805e-10	1.63589
5682219	chr4:5682219:G:A	1.10729e-08	-1.53805e-10	-1.2685
5682346	chr4:5682346:T:C	1.95721e-09	-1.6533	-1.34818
5682584	chr4:5682584:C:T	2.45602e-08	-1.53805e-10	-0.471872
5682769	chr4:5682769:G:A	2.77574e-09	-1.72249	-0.929589
5683199	chr4:5683199:C:T	6.73341e-08	0.536668	-3.69205e-10
5683572	chr4:5683572:C:T	9.37898e-09	-0.675351	-0.759177
5683805	chr4:5683805:C:T	1.18168e-08	-1.53805e-10	-1.20347
5683874	chr4:5683874:G:GC	1.03342e-08	-1.53805e-10	-1.33754
5683919	chr4:5683919:G:A	2.11004e-09	-1.71802	-1.20827
5684248	chr4:5684248:A:T	5.92666e-09	-0.79756	-1.09598
5684286	chr4:5684286:T:C	1.25878e-08	-1.53805e-10	-1.14027
5684352	chr4:5684352:C:T	2.51815e-08	-1.49205	1.04516
5684530	chr4:5684530:A:C	9.92237e-09	-1.53805e-10	-1.37821
5684628	chr4:5684628:G:A	1.50829e-08	-1.53805e-10	-0.95944
5684799	chr4:5684799:G:A	1.51452e-08	-1.53805e-10	-0.955315
5685197	chr4:5685197:G:A	1.87757e-09	-1.71289	-1.33013
5685240	chr4:5685240:C:T	1.8748e-09	-1.71441	-1.33009
5685372	chr4:5685372:G:A	1.04906e-08	-1.53805e-10	-1.32251
5685524	chr4:5685524:G:A	1.04672e-08	-1.53805e-10	-1.32475
5685530	chr4:5685530:G:A	2.29879e-09	-1.64324	-1.19737
5685536	chr4:5685536:A:G	1.86432e-09	-1.718	-1.3321
5685554	chr4:5685554:C:T	2.58114e-09	-1.53487	-1.1899
5685890	chr4:5685890:C:T	2.26442e-09	-1.62482	-1.23086
5685901	chr4:5685901:T:C	1.85949e-09	-1.71631	-1.33639
5685937	chr4:5685937:C:T	2.22217e-09	-1.64448	-1.23004
5685995	chr4:5685995:C:T	9.95469e-09	-1.53805e-10	-1.37496
5686558	chr4:5686558:T:A	2.17271e-09	-1.58601	-1.31101
5686788	chr4:5686788:A:G	1.13333e-08	-1.53805e-10	-1.24525
5686806	chr4:5686806:C:G	9.97683e-09	-1.53805e-10	-1.37273
5686916	chr4:5686916:C:A	2.17512e-09	-1.55095	-1.34497
5686949	chr4:5686949:G:A	5.84807e-09	-0.845388	-1.0615
5686957	chr4:5686957:A:G	2.50195e-09	-1.47442	-1.28151
5686973	chr4:5686973:G:C	1.05421e-08	-1.53805e-10	-1.31762
5687226	chr4:5687226:T:C	1.92336e-09	-1.64931	-1.36962
5687235	chr4:5687235:C:T	2.74481e-08	-1.38706	1.02636
5687289	chr4:5687289:C:A	1.52773e-08	-1.53805e-10	-0.946633
5687295	chr4:5687295:A:G	2.95972e-08	-1.27997	0.994654
5687411	chr4:5687411:C:T	1.02594e-08	-1.53805e-10	-1.3448
5687456	chr4:5687456:A:G	1.15054e-08	-1.53805e-10	-1.23018
5687598	chr4:5687598:T:A	6.13525e-09	-1.46999	-0.38896
5687843	chr4:5687843:AG:A	2.72581e-08	-1.46302	1.09537
5688207	chr4:5688207:T:C	2.18708e-09	-1.51215	-1.37828
5688424	chr4:5688424:C:G	1.42055e-08	-1.53805e-10	-1.01937
5688503	chr4:5688503:C:G	9.94218e-09	-1.53805e-10	-1.37621
5688556	chr4:5688556:C:T	1.56387e-08	0.32896	-1.25221
5688571	chr4:5688571:T:C	1.01283e-08	-1.53805e-10	-1.35767
5688579	chr4:5688579:T:C	1.4537e-08	-1.53805e-10	-0.996302
5688642	chr4:5688642:G:A	1.65309e-08	-1.53805e-10	-0.867765
5688724	chr4:5688724:G:A	3.53431e-09	-1.03445	-1.37603
5688857	chr4:5688857:C:T	5.54796e-09	-0.597126	-1.36244
5688934	chr4:5688934:ATCTC:A	2.61222e-07	-1.53805e-10	1.89237
5688984	chr4:5688984:T:C	1.1497e-08	-1.53805e-10	-1.23091
5689171	chr4:5689171:T:C	2.24749e-08	-1.53805e-10	-0.560599
5689175	chr4:5689175:T:C	2.65459e-09	-1.72274	-0.973969
5689188	chr4:5689188:T:C	1.03045e-08	-1.53805e-10	-1.34041
5689593	chr4:5689593:A:C	1.09056e-08	-1.13838	-0.145342
5689952	chr4:5689952:A:G	9.94154e-09	-1.53805e-10	-1.37628
5690167	chr4:5690167:G:C	9.96367e-09	-1.37405	-3.69205e-10
5690719	chr4:5690719:G:T	9.63658e-09	-0.0379934	-1.36944
5690881	chr4:5690881:G:C	2.44948e-09	-1.4362	-1.34093
5691250	chr4:5691250:C:T	2.56633e-08	-1.41459	0.986652
5691347	chr4:5691347:TAA:T	1.40726e-08	-1.53805e-10	-1.02877
5691385	chr4:5691385:C:T	8.7833e-08	-1.51838	2.32082
5691632	chr4:5691632:C:T	2.2984e-09	-1.47838	-1.36241
5692215	chr4:5692215:A:G	1.49831e-08	-1.43603	0.469951
5692536	chr4:5692536:A:G	9.95699e-09	-1.53805e-10	-1.37472
5692703	chr4:5692703:T:C	9.54209e-09	-1.41729	-3.69205e-10
5692736	chr4:5692736:G:A	2.7814e-09	-1.3256	-1.32444
5692740	chr4:5692740:G:A	5.46272e-08	-1.53571	1.86325
5692792	chr4:5692792:G:A	7.39777e-09	-1.67182	-3.69205e-10
5692881	chr4:5692881:AAAAAAAAAAG:A	1.02444e-08	-1.53805e-10	-1.34627
5692924	chr4:5692924:A:G	3.23202e-08	-0.00294392	-0.194363
5692935	chr4:5692935:G:A	2.01803e-08	-1.40248	0.734184
5692997	chr4:5692997:A:G	7.20287e-09	-0.361663	-1.33686
5693109	chr4:5693109:T:C	7.87379e-09	-0.270626	-1.33883
5693571	chr4:5693571:C:T	2.06623e-08	-0.859282	0.214597
5693623	chr4:5693623:T:C	6.57982e-09	-1.72269	-0.0663028
5693721	chr4:5693721:C:T	7.2315e-09	-1.72274	0.0281862
5693752	chr4:5693752:G:A	7.36379e-09	-1.45867	-0.217753
5693879	chr4:5693879:T:C	4.2769e-08	1.46088	-1.37807
5693960	chr4:5693960:G:A	9.9244e-09	-1.53805e-10	-1.378
5693973	chr4:5693973:T:C	1.23092e-08	-1.16265	-3.69205e-10
5694254	chr4:5694254:C:G	3.75593e-08	-0.0470763	-3.69205e-10
5694304	chr4:5694304:T:C	1.00111e-08	-1.36931	-3.69205e-10
5694478	chr4:5694478:A:G	1.30865e-08	-1.53805e-10	-1.10142
5694536	chr4:5694536:C:T	2.77725e-08	-1.53805e-10	-0.348952
5694537	chr4:5694537:G:A	3.7419e-07	-0.496979	2.74875
5694554	chr4:5694554:T:C	4.15373e-08	-1.53805e-10	0.053593
5694599	chr4:5694599:C:A	1.05911e-08	-1.53805e-10	-1.31298
5694656	chr4:5694656:T:C	1.30562e-08	-1.49651	0.392776
5694768	chr4:5694768:G:A	7.13775e-09	-1.7076	-3.69205e-10
5694870	chr4:5694870:T:C	1.00581e-08	-1.53805e-10	-1.36462
5694892	chr4:5694892:T:C	1.18092e-08	-1.53805e-10	-1.20412
5694907	chr4:5694907:C:G	1.49141e-08	-1.53805e-10	-0.970689
5695034	chr4:5695034:G:A	5.01107e-09	-0.748325	-1.31302
5695087	chr4:5695087:C:T	1.4606e-08	-0.736629	-0.254937
5695210	chr4:5695210:A:T	3.41521e-09	-1.07035	-1.37441
5695253	chr4:5695253:C:G	4.65298e-08	-1.53805e-10	0.167094
5695284	chr4:5695284:G:A	1.2953e-08	-1.53805e-10	-1.11167
5695310	chr4:5695310:T:C	2.01026e-08	-1.53805e-10	-0.67215
5695604	chr4:5695604:G:C	1.99771e-08	-1.53805e-10	-0.678412
5695999	chr4:5695999:C:T	1.16754e-08	-1.53805e-10	-1.21551
5696851	chr4:5696851:A:G	1.30964e-08	-1.53805e-10	-1.10066
5697087	chr4:5697087:C:T	4.83514e-09	-1.6242	-0.472893
5697370	chr4:5697370:G:A	1.85336e-09	-1.70724	-1.34876
5697464	chr4:5697464:T:C	1.20632e-08	-1.53805e-10	-1.18284
5697809	chr4:5697809:G:A	1.42136e-08	-1.53805e-10	-1.0188
5697938	chr4:5697938:A:C	2.49376e-08	-1.53805e-10	-0.456622
5698128	chr4:5698128:A:G	1.49334e-08	-1.53805e-10	-0.969401
5698502	chr4:5698502:A:G	8.2666e-09	-1.63017	0.0693989
5698561	chr4:5698561:T:C	9.0825e-09	-1.6116	0.144953
5698859	chr4:5698859:T:C	2.31316e-08	-1.53805e-10	-0.531799
5699003	chr4:5699003:T:C	9.92267e-09	-1.53805e-10	-1.37818
5699083	chr4:5699083:G:A	1.32425e-08	-1.53805e-10	-1.08957
5699122	chr4:5699122:C:T	1.0285e-08	-1.53805e-10	-1.34232
5699126	chr4:5699126:G:C	1.27042e-08	-1.53805e-10	-1.13107
5699201	chr4:5699201:G:A	1.20425e-08	-1.53805e-10	-1.18455
5699235	chr4:5699235:C:G	1.46785e-08	-1.53805e-10	-0.986613
5699307	chr4:5699307:G:A	2.61622e-08	-1.53805e-10	-0.408682
5699406	chr4:5699406:G:A	1.61038e-08	-1.53805e-10	-0.893941
5699411	chr4:5699411:G:T	1.09121e-08	-1.53805e-10	-1.28312
5699661	chr4:5699661:A:G	2.11699e-08	0.294264	-0.914681
5699752	chr4:5699752:G:A	2.17454e-09	-1.55569	-1.34049
5700018	chr4:5700018:G:T	6.12945e-09	-1.71673	-0.143165
5700352	chr4:5700352:T:C	3.36003e-09	-1.13632	-1.32473
5700469	chr4:5700469:T:C	2.11528e-09	-1.72034	-1.20347
5700584	chr4:5700584:A:G	1.65197e-08	-1.53805e-10	-0.868445
5700889	chr4:5700889:A:G	4.594e-09	-1.68241	-0.465836
5701390	chr4:5701390:G:A	1.00134e-08	-1.53805e-10	-1.36907
5701629	chr4:5701629:T:A	6.15027e-09	-1.53755	-0.318953
5701720	chr4:5701720:C:T	1.98872e-08	-1.53805e-10	-0.682922
5701824	chr4:5701824:T:C	1.85061e-08	-1.3159	0.561003
5701903	chr4:5701903:C:A	2.13587e-09	-1.6767	-1.23742
5702012	chr4:5702012:C:T	1.5453e-08	-1.53805e-10	-0.935194
5702038	chr4:5702038:C:T	1.001e-08	-1.53805e-10	-1.36941
5702256	chr4:5702256:C:G	1.58704e-08	-1.53805e-10	-0.908543
5702342	chr4:5702342:C:T	1.29967e-08	-1.53805e-10	-1.10831
5702453	chr4:5702453:C:T	2.53233e-09	-1.50175	-1.24211
5702681	chr4:5702681:T:C	1.03761e-08	-1.53805e-10	-1.33349
5702783	chr4:5702783:C:T	2.50229e-09	-1.61694	-1.13885
5702986	chr4:5702986:T:C	1.95887e-08	-1.53805e-10	-0.698048
5703222	chr4:5703222:G:A	6.08247e-09	-0.494535	-1.37305
5703256	chr4:5703256:T:C	2.57569e-09	-1.51276	-1.21412
5703333	chr4:5703333:G:A	9.9238e-09	-1.53805e-10	-1.37806
5703343	chr4:5703343:A:G	8.49658e-09	-1.53333	-3.69205e-10
5703362	chr4:5703362:G:C	7.2792e-09	-1.51496	-0.173022
5703422	chr4:5703422:T:C	1.63958e-08	-1.53805e-10	-0.875972
5703757	chr4:5703757:T:C	1.27895e-08	-1.53805e-10	-1.12438
5703823	chr4:5703823:G:A	1.24742e-08	-1.53805e-10	-1.14934
5703987	chr4:5703987:A:C	2.00047e-09	-1.64043	-1.33918
5704081	chr4:5704081:G:A	1.81169e-08	-1.53805e-10	-0.776155
5704363	chr4:5704363:C:G	1.57396e-08	-1.53805e-10	-0.916819
5704364	chr4:5704364:T:C	2.85662e-09	-1.48165	-1.14171
5704427	chr4:5704427:G:A	1.27869e-08	-1.62059	0.496011
5704502	chr4:5704502:C:T	2.53064e-08	-1.24313	0.801184
5704513	chr4:5704513:A:C	1.50834e-08	-1.53805e-10	-0.959402
5704545	chr4:5704545:G:A	1.94125e-09	-1.64872	-1.36095
5704757	chr4:5704757:G:A	2.5671e-08	-1.53805e-10	-0.427637
5704765	chr4:5704765:G:C	1.3587e-08	-1.53805e-10	-1.06389
5704774	chr4:5704774:T:C	9.02763e-09	-1.47271	-3.69205e-10
5704807	chr4:5704807:G:T	1.33121e-08	-1.53805e-10	-1.08432
5705024	chr4:5705024:G:A	1.61278e-08	-1.53805e-10	-0.892451
5705284	chr4:5705284:T:G	2.36878e-09	-1.5104	-1.30022
5705332	chr4:5705332:G:C	1.50822e-08	-1.53805e-10	-0.959482
5705559	chr4:5705559:ATAAAC:A	2.78891e-08	-1.53805e-10	-0.344762
5705832	chr4:5705832:C:T	1.77888e-08	-1.23517	0.440743
5705842	chr4:5705842:T:C	1.65272e-08	-1.53805e-10	-0.867992
5706113	chr4:5706113:T:A	2.48711e-08	-1.63647	1.17718
5706144	chr4:5706144:T:C	2.05457e-08	-1.53805e-10	-0.650348
5706151	chr4:5706151:A:C	4.1043e-08	1.16245	-1.12083
5706193	chr4:5706193:G:A	1.07601e-08	-1.53805e-10	-1.29715
5706295	chr4:5706295:T:C	1.77313e-08	-1.53805e-10	-0.797665
5706507	chr4:5706507:G:T	3.57346e-08	0.918352	-1.01523
5706810	chr4:5706810:G:A	1.4571e-08	-1.53805e-10	-0.993967
5706904	chr4:5706904:C:T	1.14585e-08	-1.53805e-10	-1.23427
5707124	chr4:5707124:C:T	1.94791e-09	-1.63931	-1.36693
5707439	chr4:5707439:C:A	2.46327e-08	-1.60828	1.13935
5707517	chr4:5707517:G:A	2.00017e-09	-1.60956	-1.37021
5707757	chr4:5707757:G:C	1.90779e-08	-1.62804	0.903568
5708462	chr4:5708462:G:A	9.30067e-09	-1.71124	0.268329
5708532	chr4:5708532:A:G	9.96149e-09	-1.53805e-10	-1.37427
5708742	chr4:5708742:T:C	7.35752e-08	-0.981649	1.60696
5708920	chr4:5708920:A:G	1.12887e-08	-1.42988	0.18068
5708942	chr4:5708942:G:A	7.03173e-09	-1.72257	-3.69205e-10
5708944	chr4:5708944:G:A	1.31047e-08	-1.53805e-10	-1.10002
5709083	chr4:5709083:G:T	3.69682e-08	1.29896	-1.3619
5709129	chr4:5709129:G:A	2.32686e-09	-1.45051	-1.37797
5709195	chr4:5709195:C:T	4.37241e-08	-1.53805e-10	0.104901
5709607	chr4:5709607:G:A	6.09897e-09	-1.22791	-0.636971
5709641	chr4:5709641:G:A	4.67715e-09	-0.925721	-1.20459
5709658	chr4:5709658:C:A	1.23512e-08	-1.53805e-10	-1.15925
5709677	chr4:5709677:T:C	3.06915e-09	-1.37541	-1.17619
5709740	chr4:5709740:AT:A	3.99318e-09	-0.991265	-1.29715
5709820	chr4:5709820:C:T	7.04175e-09	-1.72114	-3.69205e-10
5709946	chr4:5709946:G:A	1.31721e-08	-1.53805e-10	-1.0949
5710152	chr4:5710152:T:A	1.21995e-08	-1.53805e-10	-1.1716
5710291	chr4:5710291:T:G	5.24512e-09	-1.58452	-0.431176
5710335	chr4:5710335:T:C	7.39904e-09	-1.67165	-3.69205e-10
5710393	chr4:5710393:CATAA:C	2.9442e-09	-1.21793	-1.37524
5710613	chr4:5710613:A:G	9.92541e-09	-1.53805e-10	-1.3779
5711705	chr4:5711705:C:T	1.22019e-08	-1.53805e-10	-1.17141
5711792	chr4:5711792:T:A	3.39171e-08	-0.675842	0.526762
5711857	chr4:5711857:C:T	3.47961e-08	-1.25194	1.12845
5711887	chr4:5711887:G:A	1.02722e-08	-0.227868	-1.11569
5712077	chr4:5712077:G:A	3.51686e-09	-1.25172	-1.16371
5712314	chr4:5712314:G:A	2.32135e-09	-1.59069	-1.24016
5712320	chr4:5712320:C:T	3.79249e-09	-1.04528	-1.29469
5712329	chr4:5712329:A:G	1.08592e-08	-1.53805e-10	-1.28799
5712465	chr4:5712465:G:T	1.08371e-08	-1.53805e-10	-1.29002
5712471	chr4:5712471:A:G	3.97063e-09	-1.1407	-1.15337
5712610	chr4:5712610:G:A	1.07334e-08	-1.53805e-10	-1.29964
5712633	chr4:5712633:G:A	9.92541e-09	-1.53805e-10	-1.3779
5712785	chr4:5712785:A:G	1.04953e-08	-1.53805e-10	-1.32207
5712868	chr4:5712868:A:G	3.65008e-09	-1.057	-1.32125
5712949	chr4:5712949:G:T	3.68711e-09	-0.991402	-1.37675
5713125	chr4:5713125:C:A	1.74941e-08	-1.53805e-10	-0.811134
5713280	chr4:5713280:C:A	3.58714e-09	-1.02072	-1.37492
5713424	chr4:5713424:C:T	3.65659e-09	-1.06304	-1.31343
5713661	chr4:5713661:A:G	3.81954e-09	-1.21232	-1.12055
5713975	chr4:5713975:G:T	2.01686e-09	-1.64519	-1.32626
5714182	chr4:5714182:G:A	3.66487e-09	-1.06118	-1.31303
5714216	chr4:5714216:G:C	3.64837e-09	-1.06565	-1.31307
5714332	chr4:5714332:A:G	1.0841e-08	-1.53805e-10	-1.28967
5714424	chr4:5714424:CTCTT:C	1.01737e-08	-1.53805e-10	-1.35319
5714440	chr4:5714440:T:G	1.08496e-08	-1.53805e-10	-1.28887
5714520	chr4:5714520:G:A	6.23545e-08	-1.01153	1.47136
5714587	chr4:5714587:A:G	1.08305e-08	-1.53805e-10	-1.29063
5714711	chr4:5714711:T:G	1.87397e-08	-1.53805e-10	-0.742356
5714814	chr4:5714814:G:A	3.60758e-09	-1.07508	-1.31488
5715002	chr4:5715002:T:C	4.35755e-09	-1.55834	-0.642751
5715115	chr4:5715115:T:C	4.06825e-09	-1.55793	-0.711854
5715179	chr4:5715179:C:T	1.04323e-08	-1.53805e-10	-1.32809
5715195	chr4:5715195:A:G	1.81804e-09	-1.71777	-1.35746
5715395	chr4:5715395:G:T	1.02028e-08	-1.35033	-3.69205e-10
5715502	chr4:5715502:C:T	4.22952e-09	-1.03521	-1.1957
5715642	chr4:5715642:T:C	4.07556e-09	-1.3453	-0.922691
5715654	chr4:5715654:T:C	3.70796e-09	-1.05316	-1.30936
5715670	chr4:5715670:C:T	9.94017e-09	-1.53805e-10	-1.37641
5716028	chr4:5716028:T:C	3.75553e-09	-1.18087	-1.16889
5716092	chr4:5716092:C:T	3.27419e-08	-1.21285	1.02851
5716140	chr4:5716140:G:A	3.78236e-09	-1.17321	-1.16944
5716571	chr4:5716571:T:C	3.7422e-09	-1.18443	-1.16889
5716850	chr4:5716850:A:C	3.73882e-09	-1.19796	-1.15626
5716911	chr4:5716911:T:C	9.96558e-09	-1.53805e-10	-1.37386
5716969	chr4:5716969:G:C	3.89957e-09	-1.18858	-1.12355
5716999	chr4:5716999:C:T	3.70315e-09	-1.19081	-1.173
5717010	chr4:5717010:GA:G	3.16847e-08	-1.26545	1.04829
5717014	chr4:5717014:G:A	3.70303e-09	-1.19538	-1.16847
5717071	chr4:5717071:C:T	3.72902e-09	-1.20495	-1.1519
5717077	chr4:5717077:C:T	1.9183e-08	-1.53805e-10	-0.718975
5717114	chr4:5717114:T:C	1.19103e-08	-1.53805e-10	-1.1956
5717120	chr4:5717120:T:C	3.66837e-09	-1.21468	-1.15857
5717137	chr4:5717137:C:G	4.55159e-09	-1.46027	-0.697253
5717273	chr4:5717273:C:T	3.78094e-09	-1.18383	-1.15919
5717289	chr4:5717289:G:T	3.62459e-09	-1.4343	-0.950958
5717293	chr4:5717293:A:G	1.09356e-08	-1.53805e-10	-1.28098
5717364	chr4:5717364:T:C	1.87067e-08	-1.53805e-10	-0.744116
5717503	chr4:5717503:A:G	3.73255e-09	-1.20556	-1.15034
5717547	chr4:5717547:G:A	1.84737e-08	0.621487	-1.37814
5717599	chr4:5717599:T:C	7.19734e-09	-0.857197	-0.84209
5717608	chr4:5717608:C:T	6.92525e-09	-0.895734	-0.84209
5717652	chr4:5717652:C:G	3.47672e-09	-1.19582	-1.23109
5717776	chr4:5717776:C:T	1.09361e-08	-1.53805e-10	-1.28093
5718046	chr4:5718046:G:T	7.16935e-09	-0.880497	-0.822687
5718147	chr4:5718147:G:C	7.66047e-09	-0.820291	-0.816634
5718197	chr4:5718197:G:A	8.50002e-09	-0.768612	-0.764319
5718469	chr4:5718469:T:C	1.04033e-08	-1.53805e-10	-1.33088
5718547	chr4:5718547:G:A	6.98912e-09	-0.909923	-0.818722
5718569	chr4:5718569:G:A	1.20213e-08	-1.53805e-10	-1.18632
5718618	chr4:5718618:G:A	3.28695e-08	-1.24766	1.0672
5718622	chr4:5718622:A:G	1.20249e-08	-1.53805e-10	-1.18602
5718811	chr4:5718811:A:G	7.06416e-09	-0.910797	-0.807168
5719012	chr4:5719012:G:T	2.37097e-08	-1.53805e-10	-0.507115
5719294	chr4:5719294:A:C	4.45778e-06	6.10763	-1.37822
5719322	chr4:5719322:A:G	9.59619e-09	-0.348747	-1.06289
5719582	chr4:5719582:A:G	1.26099e-08	-1.53805e-10	-1.13852
5720203	chr4:5720203:A:G	2.76333e-09	-1.6644	-0.99216
5720391	chr4:5720391:G:A	2.32426e-09	-1.53801	-1.29158
5720455	chr4:5720455:C:T	1.29699e-08	-1.53805e-10	-1.11037
5720459	chr4:5720459:G:A	9.06732e-09	-0.892121	-0.576201
5720506	chr4:5720506:TCCTGTTCCGC:T	1.0642e-08	-1.53805e-10	-1.30819
5720554	chr4:5720554:A:T	2.45979e-08	0.902759	-1.3731
5720710	chr4:5720710:G:A	3.25321e-08	-1.53805e-10	-0.190771
5720886	chr4:5720886:AC:A	2.87119e-08	1.05777	-1.37346
5720921	chr4:5720921:CCAAA:C	1.04423e-08	-1.53805e-10	-1.32713
5720939	chr4:5720939:C:T	1.95764e-08	-1.53805e-10	-0.698674
5721067	chr4:5721067:G:C	1.04459e-08	-1.53805e-10	-1.32679
5721541	chr4:5721541:AG:A	7.61302e-08	0.130877	0.528569
5721946	chr4:5721946:G:C	1.18198e-08	-1.53805e-10	-1.20322
5722121	chr4:5722121:T:C	3.63e-08	0.0874278	-0.168609
5722188	chr4:5722188:C:T	4.54055e-07	2.44522	-3.69205e-10
5722267	chr4:5722267:T:C	1.81856e-09	-1.71957	-1.35538
5722501	chr4:5722501:C:T	1.04256e-08	-1.53805e-10	-1.32873
5722790	chr4:5722790:G:T	3.39506e-08	1.19986	-1.34795
5722794	chr4:5722794:T:G	7.59403e-09	-1.64564	-3.69205e-10
5722830	chr4:5722830:C:G	1.266e-08	-1.53805e-10	-1.13455
5723123	chr4:5723123:C:T	5.5413e-08	1.60757	-1.26575
5723253	chr4:5723253:G:A	2.02509e-08	-0.481821	-0.182978
5723442	chr4:5723442:G:A	7.21058e-09	-1.69745	-3.69205e-10
5723454	chr4:5723454:G:A	7.36565e-09	-1.67617	-3.69205e-10
5723468	chr4:5723468:T:C	7.32211e-09	-1.6821	-3.69205e-10
5723673	chr4:5723673:G:A	9.1036e-08	0.396968	0.441289
5723835	chr4:5723835:A:G	1.15211e-08	-1.53805e-10	-1.22882
5724090	chr4:5724090:G:A	1.00185e-08	-1.53805e-10	-1.36856
5724133	chr4:5724133:A:G	1.18393e-08	-1.53805e-10	-1.20158
5724340	chr4:5724340:T:C	3.89985e-08	-1.53805e-10	-0.00947421
5724470	chr4:5724470:T:C	2.57903e-09	-1.44582	-1.27976
5724494	chr4:5724494:C:T	1.02367e-08	-1.53805e-10	-1.34702
5724544	chr4:5724544:G:T	4.32851e-09	-1.33268	-0.87509
5724570	chr4:5724570:G:T	7.45052e-08	2.01598	-1.37811
5724669	chr4:5724669:G:T	6.75141e-08	0.692832	-0.153493
5724749	chr4:5724749:A:G	9.92211e-09	-1.53805e-10	-1.37823
5724804	chr4:5724804:C:A	9.92363e-09	-1.53805e-10	-1.37808
5724805	chr4:5724805:A:C	2.97485e-09	-1.46839	-1.11442
5724916	chr4:5724916:A:G	2.07947e-08	-1.53805e-10	-0.638299
5725049	chr4:5725049:C:G	2.38915e-09	-1.43411	-1.36795
5725061	chr4:5725061:C:T	1.00992e-08	-1.53805e-10	-1.36054
5725294	chr4:5725294:G:A	7.63994e-09	-1.63961	-3.69205e-10
5725774	chr4:5725774:C:T	9.93019e-09	-1.53805e-10	-1.37742
5725791	chr4:5725791:T:C	1.26091e-08	-1.53805e-10	-1.13858
5725819	chr4:5725819:A:G	1.70511e-08	-1.53805e-10	-0.836783
5726021	chr4:5726021:G:A	3.43607e-09	-1.07047	-1.3682
5726202	chr4:5726202:G:A	9.96079e-09	-1.53805e-10	-1.37434
5726306	chr4:5726306:G:C	3.52964e-09	-1.0711	-1.3407
5726548	chr4:5726548:T:C	1.06665e-08	-1.53805e-10	-1.30589
5727301	chr4:5727301:T:C	1.12381e-08	-1.53805e-10	-1.25369
5727398	chr4:5727398:C:T	3.23293e-09	-1.12435	-1.37526
5727512	chr4:5727512:T:C	9.92902e-09	-1.53805e-10	-1.37754
5728048	chr4:5728048:C:T	5.10651e-08	0.443325	-0.183221
5728099	chr4:5728099:G:A	2.01632e-09	-1.59511	-1.37662
5728520	chr4:5728520:C:G	3.64776e-09	-1.04124	-1.33764
5728686	chr4:5728686:T:C	1.77446e-09	-1.72125	-1.37826
5728946	chr4:5728946:A:G	1.00014e-08	-1.53805e-10	-1.37027
5729039	chr4:5729039:T:C	7.24423e-09	-1.69279	-3.69205e-10
5729227	chr4:5729227:G:A	3.05295e-09	-1.72175	-0.83514
5729347	chr4:5729347:C:T	1.70067e-08	-1.53805e-10	-0.839393
5729431	chr4:5729431:C:T	4.50407e-09	-1.23064	-0.937379
5729672	chr4:5729672:C:T	1.13421e-08	-1.53805e-10	-1.24448
5729788	chr4:5729788:T:C	2.20685e-09	-1.55726	-1.32417
5729798	chr4:5729798:G:A	2.12547e-09	-1.56297	-1.35604
5730134	chr4:5730134:G:A	4.60681e-09	-1.25435	-0.891115
5730658	chr4:5730658:C:G	2.05547e-09	-1.5878	-1.36469
5730698	chr4:5730698:C:T	1.36136e-08	-1.53805e-10	-1.06193
5731093	chr4:5731093:T:C	1.24057e-08	-1.53805e-10	-1.15485
5731251	chr4:5731251:G:A	2.16035e-09	-1.54352	-1.35921
5731255	chr4:5731255:T:A	1.82636e-09	-1.70557	-1.3651
5731409	chr4:5731409:C:T	2.26859e-08	-1.53805e-10	-0.551254
5731792	chr4:5731792:G:A	3.47683e-08	-1.53805e-10	-0.124294
5731801	chr4:5731801:G:A	9.95332e-09	-1.53805e-10	-1.37509
5731811	chr4:5731811:A:G	2.2837e-09	-1.52329	-1.32392
5732016	chr4:5732016:C:T	7.03668e-09	-0.606142	-1.11572
5732188	chr4:5732188:C:T	4.85665e-08	1.03313	-0.823197
5732234	chr4:5732234:G:A	4.66075e-08	1.01254	-0.843781
5732242	chr4:5732242:A:G	7.47335e-09	-0.493001	-1.16865
5732245	chr4:5732245:A:G	1.84233e-09	-1.69508	-1.36689
5732246	chr4:5732246:G:A	1.57283e-07	2.75521	-1.37017
5732247	chr4:5732247:C:T	4.91563e-08	1.06607	-0.844065
5732256	chr4:5732256:G:A	1.18109e-08	-1.53805e-10	-1.20398
5732484	chr4:5732484:G:C	1.82275e-09	-1.70231	-1.37034
5732528	chr4:5732528:C:T	2.66666e-08	-0.389585	-3.69205e-10
5732839	chr4:5732839:A:G	6.0473e-09	-0.592576	-1.28081
5732884	chr4:5732884:C:T	4.69157e-08	1.04909	-0.873737
5732903	chr4:5732903:G:A	1.88058e-09	-1.67072	-1.3707
5733155	chr4:5733155:C:G	6.37909e-09	-0.540022	-1.27995
5733230	chr4:5733230:G:A	3.98095e-09	-1.01118	-1.2803
5733462	chr4:5733462:C:G	1.1851e-08	-1.53805e-10	-1.20058
5733576	chr4:5733576:C:T	1.24019e-07	1.69169	-0.544254
5733589	chr4:5733589:G:C	1.44952e-07	2.67788	-1.37448
5733793	chr4:5733793:T:G	1.8652e-09	-1.68049	-1.36914
5733856	chr4:5733856:G:C	1.95415e-09	-1.71551	-1.28754
5733988	chr4:5733988:A:G	1.39124e-07	2.28333	-1.02096
5734102	chr4:5734102:A:G	1.88147e-09	-1.68129	-1.35965
5734171	chr4:5734171:G:C	1.74012e-07	2.85297	-1.36685
5734445	chr4:5734445:G:T	2.18686e-09	-1.52928	-1.36125
5734736	chr4:5734736:C:G	1.0087e-08	-1.53805e-10	-1.36175
5734739	chr4:5734739:A:G	2.16068e-07	3.08062	-1.37803
5734765	chr4:5734765:G:A	4.26748e-08	0.337967	-0.257358
5735105	chr4:5735105:T:G	2.22353e-07	3.08198	-1.35071
5735553	chr4:5735553:G:A	1.24099e-08	-1.53805e-10	-1.1545
5735579	chr4:5735579:T:G	4.75477e-08	0.319918	-0.131183
5735690	chr4:5735690:T:G	4.06174e-09	-1.02604	-1.24535
5736082	chr4:5736082:G:A	1.93463e-08	-1.53805e-10	-0.710499
5736726	chr4:5736726:A:G	4.16779e-09	-1.23938	-1.00623
5736732	chr4:5736732:T:C	1.12105e-08	-0.174902	-1.08124
5737149	chr4:5737149:C:T	1.79007e-09	-1.71537	-1.37537
5738140	chr4:5738140:T:C	1.60968e-08	-1.53805e-10	-0.894377
5738306	chr4:5738306:T:A	2.85791e-09	-1.71887	-0.904042
5738626	chr4:5738626:C:T	8.18079e-09	-1.57121	-3.69205e-10
5738711	chr4:5738711:C:T	1.10442e-08	-1.27109	-3.69205e-10
5738807	chr4:5738807:C:A	1.86704e-08	-1.53805e-10	-0.746058
5738818	chr4:5738818:C:T	2.3411e-09	-1.71632	-1.10605
5739252	chr4:5739252:C:T	2.56202e-08	-1.53805e-10	-0.429619
5739468	chr4:5739468:G:A	1.78288e-09	-1.71997	-1.3748
5740102	chr4:5740102:A:T	2.653e-08	0.956551	-1.35127
5740140	chr4:5740140:A:T	3.41139e-09	-1.72122	-0.724655
5740449	chr4:5740449:C:T	2.13944e-09	-1.70573	-1.20673
5741010	chr4:5741010:C:T	3.56987e-09	-1.71678	-0.683694
5741131	chr4:5741131:A:G	7.43275e-09	-1.6671	-3.69205e-10
5741326	chr4:5741326:A:G	2.24808e-09	-1.68401	-1.17891
5741446	chr4:5741446:G:C	1.27543e-08	-1.53805e-10	-1.12713
5741782	chr4:5741782:C:T	1.71715e-08	-0.829747	-3.69205e-10
5741785	chr4:5741785:T:C	2.35591e-08	0.777511	-1.291
5742030	chr4:5742030:T:C	1.03193e-08	-1.53805e-10	-1.33898
5742037	chr4:5742037:T:C	2.76697e-08	-1.53805e-10	-0.352662
5742044	chr4:5742044:TA:T	4.74667e-09	-0.834818	-1.28074
5742054	chr4:5742054:C:T	3.03483e-09	-1.19559	-1.36726
5742115	chr4:5742115:T:C	2.80218e-08	-1.53805e-10	-0.340014
5742160	chr4:5742160:T:C	5.06003e-09	-1.01783	-1.0338
5742202	chr4:5742202:A:AG	2.02963e-09	-1.64389	-1.32126
5742252	chr4:5742252:C:G	2.75019e-09	-1.52769	-1.13364
5742367	chr4:5742367:G:A	3.8139e-09	-0.984525	-1.34982
5742410	chr4:5742410:C:T	9.99418e-09	-1.53805e-10	-1.371
5742626	chr4:5742626:C:T	1.06707e-08	-1.53805e-10	-1.3055
5742779	chr4:5742779:T:C	4.47667e-09	-1.61827	-0.555853
5742832	chr4:5742832:C:T	7.05108e-09	-1.71982	-3.69205e-10
5743274	chr4:5743274:G:T	5.20832e-09	-1.27004	-0.752699
5743552	chr4:5743552:C:A	3.45924e-09	-1.08501	-1.34694
5743577	chr4:5743577:C:T	3.26894e-09	-1.11028	-1.37825
5743965	chr4:5743965:AG:A	4.43332e-09	-0.919904	-1.26395
5744054	chr4:5744054:A:G	1.17248e-08	-1.53805e-10	-1.2113
5744154	chr4:5744154:G:A	2.20656e-09	-1.64888	-1.23268
5744227	chr4:5744227:T:A	7.61478e-09	-1.05986	-0.58305
5744556	chr4:5744556:G:A	2.34529e-09	-1.64245	-1.17814
5744578	chr4:5744578:T:A	3.08838e-09	-1.3823	-1.16306
5744891	chr4:5744891:A:G	4.60516e-09	-1.29885	-0.846969
5744893	chr4:5744893:T:C	2.38669e-09	-1.59667	-1.20642
5744962	chr4:5744962:G:A	7.45667e-09	-1.66389	-3.69205e-10
5745189	chr4:5745189:C:T	1.0056e-08	-1.36483	-3.69205e-10
5745351	chr4:5745351:A:G	2.0107e-09	-1.60077	-1.37375
5745352	chr4:5745352:G:T	3.03331e-08	-1.53805e-10	-0.260758
5745379	chr4:5745379:GT:G	1.8559e-09	-1.6772	-1.37743
5745455	chr4:5745455:G:A	1.79988e-09	-1.71653	-1.36875
5745565	chr4:5745565:C:T	3.12074e-09	-1.33685	-1.19807
5745809	chr4:5745809:C:T	2.37406e-09	-1.63371	-1.17469
5745974	chr4:5745974:G:A	2.50039e-09	-1.62974	-1.12681
5746108	chr4:5746108:G:A	1.66189e-08	-1.53805e-10	-0.862456
5746386	chr4:5746386:G:A	3.24979e-08	-1.53805e-10	-0.191823
5746388	chr4:5746388:C:T	1.67757e-08	-0.85307	-3.69205e-10
5746665	chr4:5746665:C:A	2.92248e-09	-1.39222	-1.20834
5746834	chr4:5746834:A:G	2.7841e-08	-1.53805e-10	-0.346489
5746951	chr4:5746951:T:C	3.63949e-09	-1.02379	-1.35736
5747137	chr4:5747137:G:A	3.95868e-09	-1.10975	-1.18734
5747196	chr4:5747196:C:T	2.92828e-08	-1.53805e-10	-0.295999
5747251	chr4:5747251:T:TCAG	1.98642e-09	-1.72245	-1.26421
5747364	chr4:5747364:A:G	1.00049e-08	-1.53805e-10	-1.36992
5747389	chr4:5747389:G:T	2.34958e-09	-1.72271	-1.09605
5747475	chr4:5747475:A:T	2.91804e-09	-1.71637	-0.88572
5747535	chr4:5747535:C:T	3.5138e-09	-1.07169	-1.34461
5747633	chr4:5747633:C:T	5.09065e-09	-1.51365	-0.53194
5747882	chr4:5747882:C:T	2.2065e-09	-1.63843	-1.24316
5747889	chr4:5747889:T:G	4.7937e-09	-1.56429	-0.54141
5748057	chr4:5748057:G:A	3.22952e-09	-1.14664	-1.35402
5748080	chr4:5748080:C:T	7.33051e-09	-1.68095	-3.69205e-10
5748177	chr4:5748177:T:C	3.36073e-09	-1.10546	-1.35538
5748234	chr4:5748234:G:C	5.30677e-09	-0.927023	-1.07699
5748276	chr4:5748276:A:G	1.21786e-08	-0.634924	-0.538393
5748429	chr4:5748429:A:G	1.07474e-08	-1.53805e-10	-1.29833
5749294	chr4:5749294:T:C	3.40331e-09	-1.21667	-1.23158
5749438	chr4:5749438:G:A	1.77401e-09	-1.72179	-1.37797
5749454	chr4:5749454:C:T	1.0105e-08	-1.53805e-10	-1.35997
5749661	chr4:5749661:C:T	1.01299e-08	-1.53805e-10	-1.35751
5749721	chr4:5749721:C:T	5.82696e-08	-1.53805e-10	0.392081
5749739	chr4:5749739:G:A	2.07243e-08	-1.53805e-10	-0.641691
5749740	chr4:5749740:T:C	2.18334e-08	-1.53805e-10	-0.589558
5749762	chr4:5749762:C:T	6.15478e-09	-1.61354	-0.242225
5749773	chr4:5749773:A:G	2.00738e-08	-1.53805e-10	-0.673582
5749949	chr4:5749949:C:T	1.0031e-08	-1.53805e-10	-1.36731
5750099	chr4:5750099:T:A	3.23503e-09	-1.59643	-0.902527
5750572	chr4:5750572:A:T	1.22018e-08	-1.53805e-10	-1.17141
5750842	chr4:5750842:G:A	2.94938e-08	-1.53805e-10	-0.288817
5750910	chr4:5750910:A:G	1.02309e-08	-1.53805e-10	-1.34758
5750927	chr4:5750927:G:A	2.43825e-09	-1.69625	-1.08547
5750929	chr4:5750929:C:T	1.00565e-08	-1.53805e-10	-1.36478
5750969	chr4:5750969:T:C	1.22007e-08	-1.53805e-10	-1.1715
5751026	chr4:5751026:C:T	3.72558e-09	-1.45807	-0.899711
5751030	chr4:5751030:T:C	1.02044e-08	-1.53805e-10	-1.35018
5751039	chr4:5751039:T:C	1.04643e-08	-1.53805e-10	-1.32502
5751075	chr4:5751075:G:C	4.20951e-09	-1.41585	-0.819803
5751182	chr4:5751182:C:T	1.00572e-08	-1.53805e-10	-1.36471
5751326	chr4:5751326:C:A	2.47808e-09	-1.58202	-1.1835
5751384	chr4:5751384:C:T	1.82166e-09	-1.7152	-1.35805
5751387	chr4:5751387:A:C	4.23177e-09	-1.02628	-1.2041
5751522	chr4:5751522:C:T	3.60629e-09	-1.4093	-0.981021
5751627	chr4:5751627:G:A	2.44948e-09	-1.57209	-1.20503
5751754	chr4:5751754:G:A	7.09514e-09	-1.71359	-3.69205e-10
5751963	chr4:5751963:G:T	3.41427e-09	-1.48506	-0.959978
5752128	chr4:5752128:G:A	3.95912e-09	-1.6465	-0.650474
5752250	chr4:5752250:G:T	2.29233e-09	-1.55652	-1.28691
5752457	chr4:5752457:A:G	4.80265e-09	-1.11401	-0.989817
5752692	chr4:5752692:G:T	1.64119e-08	-1.53805e-10	-0.87499
5752817	chr4:5752817:T:C	7.04304e-09	-1.58232	-0.138637
5752852	chr4:5752852:C:T	3.65123e-09	-1.54243	-0.835506
5753254	chr4:5753254:G:A	9.92598e-09	-1.53805e-10	-1.37784
5753305	chr4:5753305:C:T	3.52473e-08	-0.11061	-3.69205e-10
5753323	chr4:5753323:C:T	4.39926e-09	-1.52925	-0.662314
5753565	chr4:5753565:G:A	8.72332e-09	-1.48732	-0.0196793
5753646	chr4:5753646:G:C	2.04188e-09	-1.70238	-1.25675
5753728	chr4:5753728:C:G	1.04357e-08	-1.53805e-10	-1.32776
5753789	chr4:5753789:T:A	7.49561e-09	-1.65868	-3.69205e-10
5753797	chr4:5753797:G:A	1.75053e-08	-1.53805e-10	-0.810496
5753941	chr4:5753941:A:G	3.73848e-08	-1.53805e-10	-0.0517337
5753991	chr4:5753991:G:A	3.26043e-08	-1.53805e-10	-0.188555
5754110	chr4:5754110:T:A	1.87658e-09	-1.67835	-1.36519
5754205	chr4:5754205:C:T	3.16042e-08	-1.53805e-10	-0.219707
5754275	chr4:5754275:A:G	9.05777e-09	-1.56757	0.0981948
5754287	chr4:5754287:G:A	1.18411e-08	-1.53805e-10	-1.20142
5754479	chr4:5754479:C:T	2.12512e-09	-1.54158	-1.37759
5754629	chr4:5754629:G:A	1.80723e-08	-1.53805e-10	-0.778616
5754635	chr4:5754635:G:A	1.92859e-09	-1.69495	-1.32125
5754831	chr4:5754831:GC:G	7.58795e-09	-1.64644	-3.69205e-10
5755240	chr4:5755240:G:A	4.81075e-09	-1.57993	-0.522213
5755319	chr4:5755319:C:T	2.10973e-09	-1.69572	-1.23072
5755327	chr4:5755327:C:T	5.0618e-09	-1.57619	-0.475091
5755430	chr4:5755430:A:AGGAG	2.07439e-08	-1.53805e-10	-0.640748
5755540	chr4:5755540:G:A	2.11528e-08	-1.53805e-10	-0.621228
5755792	chr4:5755792:T:G	5.96253e-09	-1.31878	-0.568723
5755833	chr4:5755833:G:C	7.03057e-09	-1.72273	-3.69205e-10
5755909	chr4:5755909:C:T	1.51362e-08	-1.53805e-10	-0.955908
5756217	chr4:5756217:A:C	6.2226e-09	-1.49056	-0.354249
5756579	chr4:5756579:A:G	1.00655e-08	-1.53805e-10	-1.36388
5756733	chr4:5756733:C:T	7.38043e-09	-1.67417	-3.69205e-10
5756796	chr4:5756796:G:A	2.05951e-08	-1.53805e-10	-0.647943
5756852	chr4:5756852:G:A	6.89643e-09	-1.47667	-0.265327
5757142	chr4:5757142:T:C	2.2409e-09	-1.53946	-1.32666
5757332	chr4:5757332:C:T	1.0669e-08	-1.53805e-10	-1.30565
5757376	chr4:5757376:C:T	1.78181e-09	-1.71733	-1.37804
5757389	chr4:5757389:G:A	1.56448e-08	-1.53805e-10	-0.92286
5757533	chr4:5757533:C:T	2.01088e-08	-1.53805e-10	-0.67184
5757570	chr4:5757570:G:A	1.07423e-08	-1.53805e-10	-1.29881
5757880	chr4:5757880:G:A	4.49534e-09	-1.55431	-0.615653
5758116	chr4:5758116:G:A	1.72898e-08	-1.53805e-10	-0.822884
5758259	chr4:5758259:C:T	1.98888e-09	-1.69088	-1.29455
5758817	chr4:5758817:C:T	2.22805e-08	-1.72233	1.15304
5758995	chr4:5758995:T:TC	9.96492e-08	-1.53805e-10	0.928658
5759139	chr4:5759139:CT:C	1.0865e-08	-1.53805e-10	-1.28745
5759192	chr4:5759192:G:A	1.50194e-08	-1.53805e-10	-0.963655
5759285	chr4:5759285:A:G	2.10445e-08	-1.56459	0.938228
5759484	chr4:5759484:C:G	1.79733e-08	-1.53805e-10	-0.784111
5759490	chr4:5759490:G:C	3.04043e-08	-1.53805e-10	-0.258413
5759639	chr4:5759639:G:A	2.99825e-09	-1.71716	-0.857814
5759708	chr4:5759708:T:C	7.21828e-09	-1.0038	-0.692577
5759800	chr4:5759800:G:C	2.32771e-08	-1.53805e-10	-0.525527
5759810	chr4:5759810:C:T	1.01858e-08	-1.53805e-10	-1.352
5759825	chr4:5759825:C:T	1.83874e-09	-1.70298	-1.36094
5759915	chr4:5759915:A:G	1.39059e-08	-1.53805e-10	-1.04068
5759997	chr4:5759997:A:G	2.16392e-09	-1.71924	-1.18184
5760137	chr4:5760137:G:A	2.06467e-09	-1.70307	-1.24496
5760199	chr4:5760199:A:G	2.14941e-09	-1.722	-1.18581
5760227	chr4:5760227:T:G	2.08463e-09	-1.71684	-1.22156
5760284	chr4:5760284:A:G	1.0785e-08	-0.894446	-0.400398
5760406	chr4:5760406:G:C	9.17728e-09	-1.55867	0.1024
5760434	chr4:5760434:A:G	2.22286e-09	-1.53674	-1.33746
5760436	chr4:5760436:A:T	2.66303e-08	-1.53805e-10	-0.390949
5760536	chr4:5760536:G:A	2.17243e-09	-1.71722	-1.17993
5760616	chr4:5760616:G:A	1.26863e-08	-1.53805e-10	-1.13248
5760623	chr4:5760623:G:A	1.49469e-08	-1.53805e-10	-0.968494
5760676	chr4:5760676:C:A	1.20165e-08	-1.53805e-10	-1.18672
5760754	chr4:5760754:G:A	1.20467e-08	-0.914524	-0.26968
5760847	chr4:5760847:C:T	2.09631e-09	-1.58204	-1.35079
5760896	chr4:5760896:G:C	2.27859e-09	-1.72005	-1.1294
5761291	chr4:5761291:G:A	9.92813e-09	-1.53805e-10	-1.37763
5761354	chr4:5761354:C:T	1.25958e-08	-1.53805e-10	-1.13964
5761592	chr4:5761592:G:A	5.42921e-09	-0.92869	-1.05251
5761603	chr4:5761603:C:T	3.22123e-09	-1.71575	-0.787482
5761809	chr4:5761809:C:T	8.77403e-09	-0.889248	-0.611954
5761915	chr4:5761915:A:G	1.19099e-08	-1.53805e-10	-1.19563
5762185	chr4:5762185:AATG:A	2.19017e-09	-1.646	-1.24302
5763278	chr4:5763278:T:G	3.41843e-09	-1.60417	-0.839643
5763457	chr4:5763457:TG:T	2.12297e-09	-1.68544	-1.23474
5763971	chr4:5763971:T:C	4.65142e-08	-1.53805e-10	0.16676
5764537	chr4:5764537:T:C	2.10489e-08	-1.53805e-10	-0.62615
5764605	chr4:5764605:T:A	1.99218e-09	-1.65557	-1.3282
5765840	chr4:5765840:G:C	3.39646e-09	-1.46308	-0.987185
5765999	chr4:5765999:C:T	5.24876e-08	-1.53805e-10	0.287578
5766347	chr4:5766347:C:T	4.43143e-09	-1.36991	-0.814362
5766453	chr4:5766453:C:T	5.47815e-09	-1.0013	-0.970936
5766539	chr4:5766539:AC:A	1.14433e-08	-1.53805e-10	-1.23559
5766574	chr4:5766574:C:T	6.25879e-08	-1.53805e-10	0.463573
5766614	chr4:5766614:T:G	7.10968e-09	-1.71154	-3.69205e-10
5766947	chr4:5766947:A:G	3.42666e-09	-1.71869	-0.722723
5766974	chr4:5766974:G:A	3.8338e-09	-1.51002	-0.819119
5767159	chr4:5767159:T:C	1.99423e-08	-0.901997	0.221844
5767228	chr4:5767228:G:A	5.95959e-09	-0.976991	-0.911006
5767255	chr4:5767255:G:A	2.43821e-09	-1.50399	-1.27774
5767355	chr4:5767355:TTGTC:T	2.00202e-09	-1.61535	-1.3635
5767378	chr4:5767378:A:G	3.38858e-09	-1.37628	-1.07631
5767383	chr4:5767383:A:G	3.62174e-09	-1.33042	-1.05563
5767481	chr4:5767481:G:A	2.05439e-09	-1.6982	-1.25482
5767701	chr4:5767701:G:A	2.51205e-09	-1.49335	-1.25855
5767755	chr4:5767755:C:T	1.87184e-09	-1.67368	-1.3724
5767835	chr4:5767835:T:G	3.03555e-09	-1.35613	-1.20648
5767848	chr4:5767848:A:G	2.49862e-09	-1.48102	-1.27624
5767915	chr4:5767915:T:C	2.97062e-09	-1.3527	-1.23153
5767932	chr4:5767932:C:T	7.06615e-09	-0.968649	-0.749035
5767938	chr4:5767938:C:G	3.38131e-09	-1.72158	-0.733159
5768073	chr4:5768073:ATTG:A	1.21204e-08	-1.53805e-10	-1.17811
5768078	chr4:5768078:A:T	1.21259e-08	-1.53805e-10	-1.17766
5768190	chr4:5768190:C:T	7.01581e-09	-1.66094	-0.0638933
5768223	chr4:5768223:T:A	2.32641e-09	-1.53715	-1.29152
5768358	chr4:5768358:G:A	3.39259e-09	-1.71825	-0.733159
5768377	chr4:5768377:T:A	3.31067e-09	-1.72119	-0.754652
5768383	chr4:5768383:A:G	3.30664e-09	-1.7221	-0.754964
5768771	chr4:5768771:C:T	1.26307e-08	-1.711	0.574127
5768860	chr4:5768860:A:T	2.75075e-08	-1.53805e-10	-0.358541
5768916	chr4:5768916:A:G	2.73873e-09	-1.66519	-1.00032
5768986	chr4:5768986:T:A	1.17869e-08	-1.53805e-10	-1.20601
5769007	chr4:5769007:G:A	1.78867e-09	-1.71834	-1.37319
5769350	chr4:5769350:C:T	2.57954e-09	-1.7206	-1.00479
5769535	chr4:5769535:C:T	2.40416e-09	-1.50732	-1.28847
5769561	chr4:5769561:A:G	4.1139e-08	-1.70986	1.75382
5769658	chr4:5769658:G:A	2.64257e-09	-1.717	-0.984249
5769712	chr4:5769712:T:G	8.60726e-09	-1.52039	-3.69205e-10
5769856	chr4:5769856:C:G	1.51816e-07	1.34967	-3.69205e-10
5769923	chr4:5769923:T:C	1.25423e-08	-1.53805e-10	-1.14389
5770067	chr4:5770067:G:A	2.34893e-09	-1.70897	-1.11007
5770074	chr4:5770074:T:C	2.36236e-09	-1.70851	-1.10483
5770114	chr4:5770114:A:G	2.34776e-09	-1.70411	-1.11543
5771040	chr4:5771040:A:G	1.11591e-08	-1.26074	-3.69205e-10
5771328	chr4:5771328:G:A	7.86486e-09	-1.3517	-0.258891
5771739	chr4:5771739:G:A	1.2596e-08	-1.53805e-10	-1.13962
5771939	chr4:5771939:C:G	1.0187e-08	-1.53805e-10	-1.35189
5772062	chr4:5772062:A:G	2.63555e-08	-1.53805e-10	-0.401321
5772133	chr4:5772133:C:T	2.05398e-09	-1.69795	-1.25526
5772170	chr4:5772170:A:T	3.22639e-08	-1.70757	1.50852
5772330	chr4:5772330:T:C	1.22966e-08	-1.53805e-10	-1.16367
5772369	chr4:5772369:CAA:C	1.78156e-09	-1.71723	-1.37828
5772410	chr4:5772410:C:T	1.01059e-08	-1.53805e-10	-1.35988
5772599	chr4:5772599:A:G	3.06691e-08	-1.53805e-10	-0.249742
5772729	chr4:5772729:A:C	3.67914e-09	-1.27871	-1.09161
5772779	chr4:5772779:A:G	1.81585e-09	-1.70156	-1.37489
5773036	chr4:5773036:T:C	9.97816e-09	-1.53805e-10	-1.3726
5773322	chr4:5773322:T:G	1.12931e-08	-1.53805e-10	-1.24881
5773379	chr4:5773379:A:G	7.37662e-09	-1.67468	-3.69205e-10
5773589	chr4:5773589:G:A	9.92778e-09	-1.53805e-10	-1.37766
5773624	chr4:5773624:G:A	9.92202e-09	-1.53805e-10	-1.37824
5773860	chr4:5773860:C:T	3.48625e-08	-0.121586	-3.69205e-10
5773897	chr4:5773897:C:T	3.07517e-09	-1.3946	-1.15504
5774316	chr4:5774316:C:A	2.635e-09	-1.61414	-1.08997
5774411	chr4:5774411:G:A	1.0089e-08	-1.53805e-10	-1.36156
5774443	chr4:5774443:A:G	1.73805e-08	-1.53805e-10	-0.817649
5774557	chr4:5774557:T:C	4.7604e-08	0.189918	-3.69205e-10
5774979	chr4:5774979:AG:A	1.00537e-08	-1.53805e-10	-1.36506
5775162	chr4:5775162:A:C	5.71004e-08	-1.53805e-10	0.371812
5775372	chr4:5775372:A:G	2.34178e-08	-1.53805e-10	-0.519504
5775659	chr4:5775659:C:T	1.96696e-09	-1.71496	-1.28155
5775790	chr4:5775790:T:C	9.94413e-09	-1.53805e-10	-1.37602
5775798	chr4:5775798:T:C	1.12283e-07	-1.53805e-10	1.04802
5776118	chr4:5776118:T:C	2.50647e-09	-1.52211	-1.23202
5776453	chr4:5776453:C:G	1.97111e-08	-1.70743	1.01561
5777056	chr4:5777056:A:G	2.56689e-09	-1.68162	-1.04868
5777258	chr4:5777258:C:A	1.0003e-08	-1.53805e-10	-1.37012
5777556	chr4:5777556:G:C	1.38745e-08	-1.53805e-10	-1.04295
5777590	chr4:5777590:T:G	2.40821e-09	-1.57487	-1.21925
5777780	chr4:5777780:G:A	2.91616e-09	-1.71454	-0.888194
5777784	chr4:5777784:T:G	1.00052e-08	-1.53805e-10	-1.3699
5777792	chr4:5777792:G:A	1.05558e-08	-1.31633	-3.69205e-10
5778206	chr4:5778206:T:C	3.01058e-09	-1.69127	-0.879597
5778502	chr4:5778502:T:C	1.19346e-07	-1.53805e-10	1.10903
5778631	chr4:5778631:A:G	1.14601e-08	-1.53805e-10	-1.23412
5778922	chr4:5778922:A:G	1.28743e-08	-1.53805e-10	-1.11777
5779155	chr4:5779155:A:G	1.02088e-08	-1.53805e-10	-1.34975
5779162	chr4:5779162:A:G	7.57827e-09	-1.64771	-3.69205e-10
5779558	chr4:5779558:TC:T	2.59552e-09	-1.60254	-1.11668
5780477	chr4:5780477:TATA:T	1.04463e-08	-1.53805e-10	-1.32675
5780564	chr4:5780564:A:T	2.145e-09	-1.67805	-1.23181
5780568	chr4:5780568:T:C	1.05139e-08	-1.53805e-10	-1.3203
5780571	chr4:5780571:T:C	1.04289e-08	-1.53805e-10	-1.32842
5780613	chr4:5780613:C:T	1.04202e-08	-1.53805e-10	-1.32925
5780778	chr4:5780778:A:T	1.00848e-08	-1.53805e-10	-1.36197
5781026	chr4:5781026:G:T	1.38427e-08	-1.53805e-10	-1.04524
5781242	chr4:5781242:G:C	3.16586e-08	-0.217987	-3.69205e-10
5781332	chr4:5781332:G:A	5.83384e-08	-1.53805e-10	0.393262
5781484	chr4:5781484:G:C	6.65665e-09	-1.42475	-0.352636
5781659	chr4:5781659:A:T	3.03183e-09	-1.58987	-0.973961
5781760	chr4:5781760:A:G	2.51086e-08	-1.53805e-10	-0.449788
5782219	chr4:5782219:G:A	1.04914e-08	-1.53805e-10	-1.32245
5782222	chr4:5782222:C:T	1.04318e-08	-1.53805e-10	-1.32814
5782345	chr4:5782345:G:C	1.02058e-07	-1.53805e-10	0.952547
5782366	chr4:5782366:T:C	2.23371e-09	-1.70938	-1.15995
5783207	chr4:5783207:A:G	2.25007e-09	-1.49002	-1.37201
5783312	chr4:5783312:G:T	7.04956e-09	-1.72003	-3.69205e-10
5783915	chr4:5783915:CAG:C	8.17684e-09	-1.57169	-3.69205e-10
5783970	chr4:5783970:C:G	2.44064e-09	-1.70184	-1.0789
5784461	chr4:5784461:C:T	2.32882e-09	-1.72258	-1.10506
5784563	chr4:5784563:A:G	1.0043e-08	-1.53805e-10	-1.36612
5784575	chr4:5784575:C:T	1.99279e-08	-1.53805e-10	-0.680877
5784771	chr4:5784771:C:T	2.10726e-09	-1.65739	-1.27022
5785126	chr4:5785126:C:T	2.97728e-09	-1.7221	-0.859886
5785194	chr4:5785194:G:A	1.00828e-08	-1.53805e-10	-1.36217
5785195	chr4:5785195:C:T	3.07049e-09	-1.17873	-1.37243
5785392	chr4:5785392:T:C	1.03534e-08	-1.53805e-10	-1.33568
5785713	chr4:5785713:G:A	7.6579e-09	-1.56738	-0.0698773
5785794	chr4:5785794:C:G	2.33972e-08	-1.53805e-10	-0.520384
5786227	chr4:5786227:T:C	9.9468e-09	-1.53805e-10	-1.37575
5786300	chr4:5786300:C:T	7.05816e-09	-1.71881	-3.69205e-10
5786643	chr4:5786643:A:G	2.80979e-09	-1.51405	-1.12584
5786779	chr4:5786779:G:C	1.04944e-08	-1.53805e-10	-1.32215
5786780	chr4:5786780:G:A	2.2961e-09	-1.71751	-1.12428
5787007	chr4:5787007:G:A	2.65532e-09	-1.31883	-1.37761
5787196	chr4:5787196:T:C	1.71797e-08	-1.53805e-10	-0.829268
5787502	chr4:5787502:C:T	2.41613e-09	-1.41646	-1.37437
5787867	chr4:5787867:C:G	1.02454e-08	-1.53805e-10	-1.34617
5788432	chr4:5788432:C:T	2.3478e-09	-1.70586	-1.11366
5789149	chr4:5789149:A:G	9.93559e-09	-1.53805e-10	-1.37688
5789479	chr4:5789479:C:T	2.89243e-09	-1.69946	-0.911442
5789622	chr4:5789622:T:C	1.18957e-08	-1.19682	-3.69205e-10
5789743	chr4:5789743:T:G	4.31346e-08	0.0913279	-3.69205e-10
5789870	chr4:5789870:G:A	2.14637e-09	-1.54648	-1.36274
5790001	chr4:5790001:C:T	1.17273e-08	-1.53805e-10	-1.21108
5790048	chr4:5790048:A:G	2.0448e-08	-1.48473	0.82962
5790065	chr4:5790065:C:A	4.15613e-08	-1.53805e-10	0.0541709
5790435	chr4:5790435:G:T	1.00596e-08	-1.53805e-10	-1.36447
5791006	chr4:5791006:A:G	1.13097e-08	-1.67091	0.423577
5791170	chr4:5791170:T:C	2.21612e-09	-1.51675	-1.36049
5791429	chr4:5791429:G:A	4.10849e-09	-1.33398	-0.925963
5791448	chr4:5791448:G:T	1.96766e-08	-1.58208	0.888515
5791602	chr4:5791602:A:T	1.9057e-08	-1.60157	0.876008
5791924	chr4:5791924:A:G	1.40179e-08	-1.53805e-10	-1.03266
5791931	chr4:5791931:C:G	3.82886e-09	-0.952649	-1.37778
5792627	chr4:5792627:A:G	1.01926e-08	-1.53805e-10	-1.35134
5792884	chr4:5792884:T:C	1.1179e-08	-1.53805e-10	-1.25896
5792887	chr4:5792887:C:G	4.68542e-09	-1.63272	-0.495825
5792906	chr4:5792906:A:T	2.50086e-09	-1.56395	-1.19241
5793039	chr4:5793039:G:A	3.19624e-09	-1.55749	-0.953533
5793136	chr4:5793136:T:G	1.07925e-08	-1.53805e-10	-1.29415
5793177	chr4:5793177:A:G	3.75872e-09	-1.71597	-0.632953
5793501	chr4:5793501:T:TA	1.2722e-08	-1.53805e-10	-1.12967
5793512	chr4:5793512:C:T	1.22799e-08	-1.53805e-10	-1.16504
5793686	chr4:5793686:G:A	1.03007e-08	-1.53805e-10	-1.34079
5793859	chr4:5793859:C:T	7.50685e-09	-1.65718	-3.69205e-10
5793983	chr4:5793983:G:A	5.78213e-09	-1.61196	-0.30627
5794068	chr4:5794068:A:G	5.82338e-09	-1.40525	-0.50587
5794191	chr4:5794191:G:A	1.13933e-08	-1.53805e-10	-1.23997
5794228	chr4:5794228:T:A	5.80426e-09	-1.05657	-0.857834
5794403	chr4:5794403:TA:T	5.52701e-08	-1.53805e-10	0.339234
5794405	chr4:5794405:TA:T	2.90249e-09	-1.23147	-1.37596
5794488	chr4:5794488:C:G	6.17372e-09	-1.35106	-0.501633
5794503	chr4:5794503:C:T	8.61164e-09	-1.51988	-3.69205e-10
5794527	chr4:5794527:C:T	3.54114e-09	-1.43648	-0.972068
5794653	chr4:5794653:T:C	5.8373e-09	-1.60139	-0.307337
5795401	chr4:5795401:C:T	2.26863e-09	-1.57354	-1.28029
5795607	chr4:5795607:G:A	1.62769e-08	-0.883254	-3.69205e-10
5795647	chr4:5795647:A:G	6.81403e-09	-1.65072	-0.10329
5795916	chr4:5795916:C:T	5.14389e-09	-1.4592	-0.575993
5796002	chr4:5796002:ATTCTT:A	3.09175e-09	-1.56815	-0.976107
5796088	chr4:5796088:G:A	5.18075e-09	-1.45856	-0.569489
5796251	chr4:5796251:C:T	2.49647e-08	-1.53805e-10	-0.455535
5796418	chr4:5796418:A:T	1.04836e-08	-1.53805e-10	-1.32319
5796428	chr4:5796428:T:C	1.04849e-08	-1.53805e-10	-1.32306
5796862	chr4:5796862:A:C	7.18716e-09	-1.7007	-3.69205e-10
5796900	chr4:5796900:G:A	6.0497e-08	-1.70334	2.13293
5796932	chr4:5796932:C:T	9.92587e-09	-1.53805e-10	-1.37785
5797272	chr4:5797272:G:A	1.04502e-08	-1.53805e-10	-1.32637
5797343	chr4:5797343:A:C	1.23019e-08	-1.4087	0.245456
5797350	chr4:5797350:G:A	5.21635e-09	-1.48721	-0.533988
5797566	chr4:5797566:A:G	1.03427e-08	-1.53805e-10	-1.33671
5797736	chr4:5797736:G:A	9.82976e-09	-1.65664	0.269054
5797747	chr4:5797747:G:A	1.2329e-08	-1.53805e-10	-1.16105
5797750	chr4:5797750:G:C	1.03413e-08	-1.53805e-10	-1.33686
5797841	chr4:5797841:G:T	2.12443e-09	-1.72254	-1.19695
5797996	chr4:5797996:G:A	5.17094e-09	-1.48803	-0.541917
5798292	chr4:5798292:C:T	1.03777e-08	-1.53805e-10	-1.33334
5798357	chr4:5798357:C:T	1.03777e-08	-1.53805e-10	-1.33334
5798394	chr4:5798394:CACAGACACCTA:C	4.61987e-09	-1.72253	-0.420104
5798545	chr4:5798545:G:A	9.9331e-09	-1.53805e-10	-1.37713
5798767	chr4:5798767:G:A	7.066e-09	-1.7177	-3.69205e-10
5799196	chr4:5799196:T:G	9.92442e-09	-1.53805e-10	-1.378
5799854	chr4:5799854:G:A	1.67872e-08	-1.53805e-10	-0.852382
5800007	chr4:5800007:T:C	2.2483e-09	-1.49264	-1.37018
5800099	chr4:5800099:C:T	8.57678e-09	-1.52394	-3.69205e-10
5800174	chr4:5800174:G:A	5.0509e-09	-1.42452	-0.628916
5800444	chr4:5800444:AG:A	1.23649e-08	-1.53805e-10	-1.15813
5800463	chr4:5800463:G:A	4.60019e-09	-1.44581	-0.701094
5800676	chr4:5800676:T:C	4.48333e-09	-1.52186	-0.650778
5800884	chr4:5800884:C:A	1.03575e-08	-1.53805e-10	-1.33529
5801253	chr4:5801253:A:G	1.97951e-09	-1.72132	-1.26883
5801387	chr4:5801387:G:A	1.28867e-08	-1.1168	-3.69205e-10
5801453	chr4:5801453:C:T	1.6386e-08	-1.53805e-10	-0.876572
5801892	chr4:5801892:G:A	1.91394e-08	-1.53805e-10	-0.721249
5801905	chr4:5801905:A:C	1.04397e-08	-1.53805e-10	-1.32739
5801942	chr4:5801942:T:C	1.41228e-08	-1.68006	0.654851
5802008	chr4:5802008:G:A	1.2328e-08	-1.53805e-10	-1.16113
5802018	chr4:5802018:G:A	1.21292e-08	-1.53805e-10	-1.17738
5802177	chr4:5802177:C:T	4.9122e-09	-1.7054	-0.375876
5802411	chr4:5802411:A:T	1.32989e-08	-1.39628	0.310967
5802438	chr4:5802438:A:G	2.25048e-08	-0.559268	-3.69205e-10
5802756	chr4:5802756:G:A	1.77136e-08	-1.53805e-10	-0.798666
5802781	chr4:5802781:C:T	4.0607e-09	-0.90115	-1.37049
5802970	chr4:5802970:G:C	1.6735e-08	-1.66296	0.807466
5803047	chr4:5803047:C:G	6.49349e-08	-1.53805e-10	0.500387
5803145	chr4:5803145:A:G	7.95194e-09	-1.59958	-3.69205e-10
5803151	chr4:5803151:A:G	5.05365e-09	-1.2028	-0.850086
5803718	chr4:5803718:C:T	2.15148e-09	-1.71526	-1.19158
5803733	chr4:5803733:G:A	3.94647e-09	-0.926876	-1.3733
5803805	chr4:5803805:T:C	2.04436e-08	-1.53805e-10	-0.655329
5804051	chr4:5804051:C:T	1.65392e-08	-1.53805e-10	-0.867265
5804097	chr4:5804097:C:A	9.9251e-09	-1.53805e-10	-1.37793
5804330	chr4:5804330:C:A	1.07724e-08	-1.53805e-10	-1.29601
5804523	chr4:5804523:C:T	3.26767e-08	-1.53805e-10	-0.186337
5804639	chr4:5804639:T:C	7.20012e-09	-0.694618	-1.00428
5804975	chr4:5804975:C:T	2.27292e-08	-1.53805e-10	-0.549349
5805062	chr4:5805062:A:G	1.25619e-08	-0.503369	-0.638962
5805070	chr4:5805070:TC:T	2.28741e-09	-1.69509	-1.15049
5805099	chr4:5805099:G:A	1.56003e-08	-1.53805e-10	-0.925705
5805462	chr4:5805462:C:T	9.92254e-09	-1.53805e-10	-1.37819
5805488	chr4:5805488:C:G	2.23574e-09	-1.49403	-1.3744
5805557	chr4:5805557:C:T	2.37347e-08	-1.6968	1.19074
5805975	chr4:5805975:T:G	7.66086e-09	-1.63687	-3.69205e-10
5805979	chr4:5805979:A:G	2.106e-09	-1.5823	-1.34591
5806007	chr4:5806007:C:G	2.19919e-09	-1.52458	-1.36034
5806183	chr4:5806183:G:A	2.34049e-09	-1.68259	-1.14005
5806237	chr4:5806237:G:T	4.45615e-08	-1.69836	1.82223
5806295	chr4:5806295:C:T	5.10848e-08	-1.66367	1.92415
5806296	chr4:5806296:G:A	7.13712e-09	-1.39806	-0.309627
5806396	chr4:5806396:G:C	7.28498e-09	-1.32529	-0.361889
5806435	chr4:5806435:T:G	2.36756e-09	-1.43749	-1.37365
5806437	chr4:5806437:A:C	1.00116e-08	-1.53805e-10	-1.36926
5806576	chr4:5806576:C:G	1.02994e-08	-1.53805e-10	-1.34091
5807092	chr4:5807092:A:C	5.42161e-09	-1.48979	-0.492812
5807296	chr4:5807296:G:A	4.45266e-09	-0.836637	-1.34286
5807411	chr4:5807411:A:G	1.07717e-08	-1.53805e-10	-1.29607
5807432	chr4:5807432:T:C	1.04564e-08	-1.53805e-10	-1.32579
5807460	chr4:5807460:A:G	5.09181e-09	-1.44158	-0.603783
5807656	chr4:5807656:A:AG	4.4044e-09	-1.66243	-0.527967
5807704	chr4:5807704:C:T	1.05056e-08	-1.53805e-10	-1.32109
5808059	chr4:5808059:C:G	9.94935e-09	-1.53805e-10	-1.37549
5808360	chr4:5808360:A:G	1.13406e-08	-1.53805e-10	-1.24461
5808599	chr4:5808599:A:G	9.96265e-09	-1.53805e-10	-1.37415
5808884	chr4:5808884:A:G	4.67894e-09	-1.57896	-0.550967
5808935	chr4:5808935:C:T	1.01371e-08	-1.53805e-10	-1.35679
5809054	chr4:5809054:C:A	9.9691e-09	-1.53805e-10	-1.37351
5809233	chr4:5809233:G:C	1.57351e-08	-1.53805e-10	-0.917102
5809293	chr4:5809293:G:A	1.1061e-08	-1.53805e-10	-1.26957
5809494	chr4:5809494:TG:T	1.95334e-08	-1.53805e-10	-0.700874
5809784	chr4:5809784:G:T	3.78368e-09	-1.36228	-0.980022
5809875	chr4:5809875:A:G	2.27177e-09	-1.48385	-1.36859
5809946	chr4:5809946:G:A	1.12103e-08	-1.53805e-10	-1.25616
5810068	chr4:5810068:G:A	9.96594e-09	-1.53805e-10	-1.37382
5810070	chr4:5810070:A:G	2.32735e-09	-1.47451	-1.35376
5810225	chr4:5810225:A:G	1.35175e-08	-1.53805e-10	-1.06902
5810468	chr4:5810468:A:G	1.78693e-09	-1.71705	-1.37545
5810698	chr4:5810698:A:T	2.49716e-09	-1.38035	-1.37749
5810704	chr4:5810704:T:C	2.7516e-09	-1.714	-0.946813
5810839	chr4:5810839:A:G	3.52323e-09	-1.71475	-0.698874
5810919	chr4:5810919:G:A	1.04847e-08	-1.53805e-10	-1.32308
5811051	chr4:5811051:G:A	6.11039e-08	-1.71021	2.14979
5811090	chr4:5811090:T:C	3.5888e-09	-1.37726	-1.01792
5811652	chr4:5811652:C:T	3.44709e-08	-1.53805e-10	-0.132882
5811763	chr4:5811763:G:A	1.01631e-08	-1.53805e-10	-1.35423
5812412	chr4:5812412:A:G	1.02254e-08	-1.53805e-10	-1.34812
5812737	chr4:5812737:C:T	9.9881e-09	-1.53805e-10	-1.3716
5812886	chr4:5812886:C:G	2.87266e-08	-1.53805e-10	-0.315176
5813046	chr4:5813046:T:C	3.67392e-09	-1.34703	-1.02471
5813169	chr4:5813169:A:G	1.05784e-08	-1.53805e-10	-1.31418
5813322	chr4:5813322:C:G	1.00373e-08	-1.53805e-10	-1.36669
5813454	chr4:5813454:T:C	3.00555e-09	-1.71742	-0.855123
5813717	chr4:5813717:G:A	2.80445e-09	-1.32449	-1.3173
5813745	chr4:5813745:G:A	1.08864e-08	-1.53805e-10	-1.28548
5813908	chr4:5813908:C:T	2.50905e-09	-1.3841	-1.369
5814202	chr4:5814202:T:C	2.78812e-09	-1.27069	-1.37694
5814503	chr4:5814503:C:T	1.73365e-08	-1.53805e-10	-0.820183
5814779	chr4:5814779:T:C	1.13022e-08	-1.53805e-10	-1.248
5814874	chr4:5814874:C:T	2.94421e-08	-1.53805e-10	-0.290572
5814950	chr4:5814950:T:C	1.21147e-08	-1.53805e-10	-1.17858
5815042	chr4:5815042:T:A	1.88523e-09	-1.68685	-1.35209
5815211	chr4:5815211:T:C	2.06776e-09	-1.71499	-1.23154
5815500	chr4:5815500:C:T	2.4979e-08	-0.454962	-3.69205e-10
5815816	chr4:5815816:C:T	1.77401e-09	-1.7222	-1.37756
5816358	chr4:5816358:A:G	1.70986e-08	-1.53805e-10	-0.834003
5816458	chr4:5816458:G:C	1.05768e-08	-1.53805e-10	-1.31433
5817062	chr4:5817062:A:G	1.23349e-07	2.49371	-1.35169
5817306	chr4:5817306:G:A	1.54209e-08	-1.53805e-10	-0.937274
5817557	chr4:5817557:A:G	1.58187e-08	-1.53805e-10	-0.911805
5817654	chr4:5817654:A:G	4.72031e-09	-1.27419	-0.846936
5817734	chr4:5817734:G:A	1.3272e-08	-1.53805e-10	-1.08734
5817950	chr4:5817950:G:A	3.51813e-08	-1.53805e-10	-0.112483
5818053	chr4:5818053:A:G	3.59086e-08	-1.53805e-10	-0.0920205
5818240	chr4:5818240:T:C	6.46755e-09	-0.452937	-1.35326
5818246	chr4:5818246:C:T	1.96735e-08	-1.53805e-10	-0.693727
5818431	chr4:5818431:C:T	2.34453e-09	-1.71928	-1.10163
5818465	chr4:5818465:T:C	9.43578e-09	-1.42849	-3.69205e-10
5818536	chr4:5818536:C:G	1.62909e-07	1.42019	-3.69205e-10
5818599	chr4:5818599:TG:T	1.20419e-08	-1.53805e-10	-1.18461
5818633	chr4:5818633:A:G	1.2611e-08	-1.53805e-10	-1.13843
5818852	chr4:5818852:C:A	3.18599e-08	-1.36285	1.1512
5818874	chr4:5818874:C:T	2.37699e-09	-1.59112	-1.21605
5818956	chr4:5818956:A:G	1.23481e-08	-1.53805e-10	-1.15949
5819034	chr4:5819034:A:C	1.59797e-08	0.456549	-1.35823
5819063	chr4:5819063:A:G	7.21586e-09	-1.69672	-3.69205e-10
5819149	chr4:5819149:A:G	3.69933e-08	-1.53805e-10	-0.0622608
5819678	chr4:5819678:C:G	5.22879e-09	-1.71458	-0.304236
5819709	chr4:5819709:T:C	1.29248e-08	-1.53805e-10	-1.11385
5819833	chr4:5819833:G:C	4.41204e-09	-1.428	-0.760663
5819895	chr4:5819895:A:G	3.71974e-09	-1.38063	-0.978714
5819897	chr4:5819897:A:T	2.11924e-09	-1.54847	-1.37347
5820075	chr4:5820075:T:TTCCA	9.51135e-09	-1.42051	-3.69205e-10
5820150	chr4:5820150:T:C	7.53349e-09	-1.72235	0.0687087
5820186	chr4:5820186:A:G	4.2491e-09	-1.66359	-0.562698
5820195	chr4:5820195:C:G	1.07584e-08	-1.67624	0.378923
5820716	chr4:5820716:G:A	1.25215e-08	-1.53805e-10	-1.14555
5820733	chr4:5820733:T:G	1.39151e-08	-1.53805e-10	-1.04003
5820901	chr4:5820901:A:ACTT	8.19536e-09	-0.524127	-1.0453
5821149	chr4:5821149:C:G	2.00433e-08	-1.53805e-10	-0.675104
5821393	chr4:5821393:A:G	8.43928e-09	-1.5401	-3.69205e-10
5821630	chr4:5821630:A:G	2.22906e-06	-1.53805e-10	4.03634
5822050	chr4:5822050:C:CT	8.32907e-09	-0.794976	-0.758272
5822051	chr4:5822051:C:T	7.19231e-09	-1.69999	-3.69205e-10
5822271	chr4:5822271:C:T	1.83919e-09	-1.6889	-1.37477
5822288	chr4:5822288:A:G	4.86833e-08	-1.53805e-10	0.212338
5822293	chr4:5822293:T:C	2.24716e-09	-1.6152	-1.24814
5822406	chr4:5822406:T:C	8.87303e-09	-1.48998	-3.69205e-10
5822440	chr4:5822440:T:C	1.65949e-08	-1.53805e-10	-0.863905
5823054	chr4:5823054:C:T	2.33622e-08	-1.53805e-10	-0.521879
5823085	chr4:5823085:C:T	7.81331e-09	-1.64122	0.0240458
5823104	chr4:5823104:C:T	1.94517e-09	-1.72058	-1.28707
5823795	chr4:5823795:AAAC:A	6.48801e-09	-0.623634	-1.17941
5823834	chr4:5823834:G:C	1.0259e-08	-1.54656	0.201719
5823843	chr4:5823843:A:G	6.11976e-08	-1.53805e-10	0.44111
5824583	chr4:5824583:G:A	1.05693e-08	-1.53805e-10	-1.31505
5824789	chr4:5824789:CAA:C	4.62425e-09	-1.6862	-0.455482
5824870	chr4:5824870:A:G	3.75796e-09	-1.6932	-0.655919
5824881	chr4:5824881:G:A	1.8263e-08	-1.53805e-10	-0.76812
5825037	chr4:5825037:T:C	7.45357e-09	-1.42455	-0.239755
5825111	chr4:5825111:A:G	6.51356e-09	-0.422663	-1.37645
5825153	chr4:5825153:T:C	6.3547e-09	-0.447138	-1.37667
5825268	chr4:5825268:A:G	6.91014e-09	-0.378916	-1.36109
5825385	chr4:5825385:T:A	1.32663e-08	-1.53805e-10	-1.08777
5825410	chr4:5825410:G:A	1.78934e-08	-1.53805e-10	-0.788568
5825691	chr4:5825691:G:A	9.92165e-09	-1.53805e-10	-1.37828
5825766	chr4:5825766:A:G	6.49668e-09	-0.429423	-1.37228
5825902	chr4:5825902:C:T	2.77516e-09	-1.42938	-1.22291
5825999	chr4:5825999:G:A	7.76064e-09	-0.262675	-1.36126
5826001	chr4:5826001:G:A	7.21474e-09	-1.69687	-3.69205e-10
5826104	chr4:5826104:A:G	4.26647e-09	-1.72174	-0.50047
5826184	chr4:5826184:A:G	1.00051e-08	-1.68088	0.31098
5826248	chr4:5826248:CA:C	4.18324e-09	-1.71452	-0.527396
5826271	chr4:5826271:C:G	7.99622e-09	-1.59403	-3.69205e-10
5826404	chr4:5826404:G:A	8.16662e-09	-1.57294	-3.69205e-10
5826515	chr4:5826515:T:C	5.5766e-09	-0.598306	-1.35611
5826783	chr4:5826783:T:C	1.57886e-08	-1.71267	0.798961
5827143	chr4:5827143:T:C	2.26034e-09	-1.58629	-1.2712
5827172	chr4:5827172:C:T	6.0972e-08	-1.53805e-10	0.437417
5827363	chr4:5827363:C:G	7.61104e-09	-1.6434	-3.69205e-10
5827530	chr4:5827530:T:C	1.87711e-08	-1.59757	0.856888
5827619	chr4:5827619:C:T	7.26031e-09	-0.402347	-1.28823
5827794	chr4:5827794:G:A	1.02592e-08	-1.53805e-10	-1.34482
5828012	chr4:5828012:G:A	1.7743e-08	-1.53805e-10	-0.797008
5828024	chr4:5828024:G:A	1.19424e-08	-1.53805e-10	-1.1929
5828070	chr4:5828070:G:T	1.46475e-08	-1.53805e-10	-0.988726
5828152	chr4:5828152:A:G	1.0852e-08	0.0854368	-1.37408
5828169	chr4:5828169:T:C	2.91911e-08	-1.53805e-10	-0.299133
5828191	chr4:5828191:C:T	9.98752e-09	-1.53805e-10	-1.37166
5828295	chr4:5828295:G:A	1.01905e-08	-1.53805e-10	-1.35154
5828298	chr4:5828298:C:T	2.03977e-08	-1.53805e-10	-0.657578
5828422	chr4:5828422:G:A	1.00412e-08	-1.53805e-10	-1.3663
5828569	chr4:5828569:C:T	7.37029e-09	-1.67554	-3.69205e-10
5828666	chr4:5828666:C:T	4.21301e-09	-0.884661	-1.35016
5828847	chr4:5828847:A:G	1.42331e-08	-1.53805e-10	-1.01743
5828919	chr4:5828919:A:G	5.22053e-09	-0.652574	-1.36782
5829149	chr4:5829149:G:A	5.92749e-08	-1.53805e-10	0.409188
5829242	chr4:5829242:G:A	1.52112e-08	-1.53805e-10	-0.950969
5829337	chr4:5829337:C:T	9.94812e-09	-1.53805e-10	-1.37562
5829338	chr4:5829338:G:A	5.04105e-08	-1.53805e-10	0.247201
5829374	chr4:5829374:G:C	5.37578e-08	-1.53805e-10	0.311491
5829381	chr4:5829381:T:A	3.38758e-09	-1.70782	-0.745059
5829456	chr4:5829456:G:A	1.62722e-08	-1.53805e-10	-0.883541
5829794	chr4:5829794:A:G	3.00728e-09	-1.62918	-0.942781
5829938	chr4:5829938:C:T	3.53661e-09	-1.71505	-0.694781
5830167	chr4:5830167:C:T	1.01214e-08	-1.53805e-10	-1.35835
5830318	chr4:5830318:GT:G	3.46437e-08	-0.127883	-3.69205e-10
5830350	chr4:5830350:T:C	1.07727e-08	-1.53805e-10	-1.29598
5830418	chr4:5830418:C:G	1.02428e-08	-1.53805e-10	-1.34642
5830469	chr4:5830469:G:A	6.92343e-09	-1.63023	-0.107853
5830490	chr4:5830490:A:G	1.03693e-08	-1.53805e-10	-1.33415
5830892	chr4:5830892:C:T	8.28751e-09	-1.55825	-3.69205e-10
5830975	chr4:5830975:T:C	1.01692e-08	-1.53805e-10	-1.35363
5831206	chr4:5831206:C:G	8.98225e-09	-0.198253	-1.2795
5831411	chr4:5831411:G:A	1.02622e-08	-1.53805e-10	-1.34453
5831809	chr4:5831809:C:T	2.90686e-09	-1.39437	-1.21156
5831823	chr4:5831823:A:G	1.20323e-08	-1.53805e-10	-1.1854
5831898	chr4:5831898:A:G	6.81958e-09	-1.59308	-0.160121
5831926	chr4:5831926:G:A	1.49377e-08	-1.53805e-10	-0.969112
5831983	chr4:5831983:TA:T	1.02635e-08	-1.53805e-10	-1.3444
5832283	chr4:5832283:T:C	5.00791e-09	-0.953358	-1.10862
5832348	chr4:5832348:A:G	1.00661e-08	-1.53805e-10	-1.36383
5832383	chr4:5832383:T:C	9.93568e-09	-1.53805e-10	-1.37687
5832413	chr4:5832413:T:C	5.92677e-09	-1.63585	-0.25767
5832451	chr4:5832451:A:G	5.75666e-09	-1.65805	-0.264589
5832490	chr4:5832490:A:G	7.03332e-09	-1.72234	-3.69205e-10
5832532	chr4:5832532:T:A	1.04555e-08	-1.53805e-10	-1.32587
5832873	chr4:5832873:T:G	1.02016e-08	-1.53805e-10	-1.35045
5833101	chr4:5833101:G:C	2.21414e-08	-1.53805e-10	-0.575551
5833693	chr4:5833693:G:A	1.08973e-08	-1.53805e-10	-1.28449
5833814	chr4:5833814:A:G	6.60959e-09	-0.840179	-0.944298
5834110	chr4:5834110:G:A	1.75089e-08	-1.53805e-10	-0.81029
5834537	chr4:5834537:G:A	1.17453e-08	-1.53805e-10	-1.20954
5834975	chr4:5834975:C:T	2.45455e-09	-1.44171	-1.33334
5835018	chr4:5835018:C:T	1.04125e-08	-1.53805e-10	-1.32999
5835279	chr4:5835279:T:C	1.92016e-09	-1.71869	-1.3019
5835520	chr4:5835520:G:A	1.11438e-08	-1.53805e-10	-1.26211
5835598	chr4:5835598:C:T	2.16083e-09	-1.52659	-1.37592
5835657	chr4:5835657:C:A	2.30223e-09	-1.47332	-1.3658
5835872	chr4:5835872:G:A	7.73706e-09	-1.62698	-3.69205e-10
5835966	chr4:5835966:G:T	1.36163e-08	-1.53805e-10	-1.06173
5836271	chr4:5836271:T:C	1.11355e-08	-1.53805e-10	-1.26286
5836465	chr4:5836465:C:T	6.02255e-08	-1.53805e-10	0.425098
5836505	chr4:5836505:C:T	4.18735e-09	-1.13857	-1.10236
5836510	chr4:5836510:T:C	1.04584e-08	-1.53805e-10	-1.3256
5836620	chr4:5836620:G:A	3.14658e-09	-1.32793	-1.19876
5836631	chr4:5836631:C:T	1.44482e-08	-1.53805e-10	-1.00243
5837057	chr4:5837057:C:T	1.29189e-08	-1.53805e-10	-1.1143
5837188	chr4:5837188:G:C	1.39663e-08	-1.53805e-10	-1.03635
5837214	chr4:5837214:T:C	1.24744e-08	-1.53805e-10	-1.14932
5837418	chr4:5837418:A:T	1.05454e-08	-1.53805e-10	-1.31731
5837421	chr4:5837421:G:A	3.8304e-08	-1.53805e-10	-0.0274433
5837959	chr4:5837959:A:T	4.4661e-09	-0.812368	-1.36411
5837986	chr4:5837986:C:T	1.0134e-08	-1.53805e-10	-1.3571
5838043	chr4:5838043:G:A	3.60135e-09	-1.12816	-1.26353
5838344	chr4:5838344:A:G	6.7892e-09	-0.450007	-1.30766
5838447	chr4:5838447:G:A	7.96307e-09	-1.59818	-3.69205e-10
5838526	chr4:5838526:C:T	1.09429e-08	-1.53805e-10	-1.28031
5839160	chr4:5839160:G:A	1.00716e-08	-0.131298	-1.23198
5839441	chr4:5839441:G:C	1.17681e-08	-1.53805e-10	-1.20761
5839623	chr4:5839623:A:G	5.63785e-08	1.56356	-1.20447
5839850	chr4:5839850:G:A	9.93559e-09	-0.540391	-0.836484
5839922	chr4:5839922:C:A	2.24148e-09	-1.51102	-1.35484
5840159	chr4:5840159:G:A	1.14761e-08	-1.53805e-10	-1.23273
5840660	chr4:5840660:G:A	3.14269e-09	-1.35692	-1.171
5841056	chr4:5841056:G:T	1.83975e-09	-1.71778	-1.34559
5841209	chr4:5841209:G:A	1.75442e-08	-1.53805e-10	-0.808273
5841390	chr4:5841390:C:T	3.51235e-08	-1.53805e-10	-0.114129
5841468	chr4:5841468:G:C	1.5694e-08	-1.53805e-10	-0.919721
5841469	chr4:5841469:T:G	4.19648e-09	-1.08834	-1.15041
5841539	chr4:5841539:T:C	5.31439e-09	-1.13068	-0.871898
5841761	chr4:5841761:C:T	1.11917e-08	-1.53805e-10	-1.25783
5841998	chr4:5841998:T:C	4.86216e-09	-1.23667	-0.85485
5842195	chr4:5842195:G:A	6.28966e-09	-1.29024	-0.543851
5842378	chr4:5842378:G:A	9.94519e-09	-1.53805e-10	-1.37591
5842619	chr4:5842619:C:A	8.45933e-08	-1.53805e-10	0.764857
5842625	chr4:5842625:C:CAA	3.53168e-08	-1.53805e-10	-0.108639
5842660	chr4:5842660:ACACT:A	7.77065e-08	-1.53805e-10	0.679941
5842827	chr4:5842827:A:G	7.79171e-09	-1.16086	-0.459081
5842866	chr4:5842866:G:A	3.81174e-08	-1.53805e-10	-0.0323271
5842945	chr4:5842945:T:TC	3.89421e-08	-1.53805e-10	-0.0109238
5843040	chr4:5843040:G:A	1.2978e-08	-1.53805e-10	-1.10974
5843270	chr4:5843270:C:T	2.05511e-08	-1.53805e-10	-0.650082
5843341	chr4:5843341:A:G	3.35954e-09	-1.48766	-0.973534
5843685	chr4:5843685:C:T	2.54247e-08	-0.437279	-3.69205e-10
5843772	chr4:5843772:C:A	2.32278e-08	-1.53805e-10	-0.527647
5843795	chr4:5843795:C:T	1.22377e-08	-1.53805e-10	-1.16848
5844087	chr4:5844087:C:A	2.11094e-09	-1.72213	-1.20374
5844305	chr4:5844305:T:G	1.11418e-08	-1.53805e-10	-1.26229
5844383	chr4:5844383:G:A	1.8512e-08	-1.53805e-10	-0.754577
5844644	chr4:5844644:T:C	3.85657e-09	-1.48803	-0.835196
5844877	chr4:5844877:G:T	1.81689e-08	-1.53805e-10	-0.773286
5845038	chr4:5845038:G:A	7.54055e-09	-1.6527	-3.69205e-10
5845056	chr4:5845056:T:C	2.91243e-09	-1.5083	-1.09571
5845124	chr4:5845124:T:G	1.27105e-08	-1.53805e-10	-1.13057
5845203	chr4:5845203:T:C	1.49659e-08	-1.53805e-10	-0.967227
5845505	chr4:5845505:G:A	2.33071e-08	-1.53805e-10	-0.52424
5845595	chr4:5845595:C:T	1.78185e-09	-1.71887	-1.37648
5845766	chr4:5845766:A:C	3.343e-09	-1.28744	-1.17869
5845804	chr4:5845804:T:C	1.0208e-08	-1.53805e-10	-1.34983
5846039	chr4:5846039:T:C	1.96678e-09	-1.72272	-1.27388
5846112	chr4:5846112:A:G	3.13961e-09	-1.71655	-0.81235
5846156	chr4:5846156:C:T	9.75074e-09	-1.39565	-3.69205e-10
5846287	chr4:5846287:T:C	2.98556e-09	-1.30137	-1.27784
5847055	chr4:5847055:C:T	1.03458e-08	-1.53805e-10	-1.33642
5847111	chr4:5847111:T:A	2.19905e-08	-1.53805e-10	-0.582386
5847695	chr4:5847695:T:C	1.23875e-08	-1.53805e-10	-1.15631
5847953	chr4:5847953:A:G	4.97346e-09	-1.24962	-0.819264
5848094	chr4:5848094:T:C	2.04015e-09	-1.63044	-1.32954
5848232	chr4:5848232:C:A	1.87949e-09	-1.72272	-1.31927
5848424	chr4:5848424:C:T	1.12479e-08	-1.25281	-3.69205e-10
5848463	chr4:5848463:T:G	4.272e-09	-1.08054	-1.14038
5848616	chr4:5848616:A:G	2.09546e-09	-1.65826	-1.27497
5848650	chr4:5848650:T:A	2.08357e-09	-1.61919	-1.31972
5848775	chr4:5848775:G:T	2.00058e-09	-1.72274	-1.25682
5848976	chr4:5848976:C:T	1.18703e-08	-1.53805e-10	-1.19896
5849004	chr4:5849004:T:C	2.21801e-08	-1.53805e-10	-0.573801
5849068	chr4:5849068:A:C	3.91845e-08	-1.53805e-10	-0.0047168
5849106	chr4:5849106:G:C	1.93972e-09	-1.72038	-1.29007
5849530	chr4:5849530:G:A	1.0834e-08	-1.53805e-10	-1.29031
5849958	chr4:5849958:T:C	1.24079e-08	-1.53805e-10	-1.15467
5850112	chr4:5850112:G:T	1.24293e-08	-1.53805e-10	-1.15294
5850411	chr4:5850411:G:A	2.64835e-09	-1.37284	-1.32622
5850778	chr4:5850778:A:G	1.9413e-09	-1.72096	-1.28868
5850998	chr4:5850998:T:C	2.17031e-08	-1.53805e-10	-0.595541
5851597	chr4:5851597:G:A	5.25998e-09	-0.643077	-1.36979
5851708	chr4:5851708:G:A	1.63772e-08	-1.53805e-10	-0.877107
5851750	chr4:5851750:G:A	2.78901e-09	-1.38853	-1.25878
5851787	chr4:5851787:A:G	1.78973e-09	-1.72082	-1.37012
5851984	chr4:5851984:G:C	5.98454e-08	-1.53805e-10	0.418766
5852264	chr4:5852264:A:G	3.72078e-08	-1.53805e-10	-0.0564808
5852612	chr4:5852612:C:G	1.20894e-08	-1.53805e-10	-1.18067
5852699	chr4:5852699:A:G	1.16577e-08	-1.53805e-10	-1.21703
5852749	chr4:5852749:A:G	6.46547e-08	-1.53805e-10	0.496063
5852814	chr4:5852814:G:A	1.91077e-08	-1.53805e-10	-0.722905
5852920	chr4:5852920:A:G	1.19995e-08	-1.3783	0.190167
5853002	chr4:5853002:C:T	1.92798e-09	-1.68149	-1.33504
5853049	chr4:5853049:G:A	2.24785e-08	-0.560439	-3.69205e-10
5853229	chr4:5853229:A:G	5.62975e-09	-1.66637	-0.27856
5853624	chr4:5853624:C:CA	2.62009e-08	-1.53805e-10	-0.407207
5853633	chr4:5853633:T:C	2.00117e-08	-1.53805e-10	-0.676682
5853984	chr4:5853984:TCCCTGGATGC:T	9.56845e-07	-1.53805e-10	3.19064
5854093	chr4:5854093:G:A	1.23194e-06	-1.53805e-10	3.44335
5854379	chr4:5854379:A:G	1.9906e-08	-1.53805e-10	-0.681977
5854716	chr4:5854716:C:T	1.13022e-08	-1.53805e-10	-1.248
5854782	chr4:5854782:A:G	4.13442e-09	-1.39591	-0.857747
5854827	chr4:5854827:A:G	1.7907e-08	-1.53805e-10	-0.787808
5855031	chr4:5855031:A:G	2.09998e-08	-1.53805e-10	-0.628483
5855475	chr4:5855475:G:A	2.57314e-09	-1.69554	-1.03233
5855526	chr4:5855526:A:C	2.61647e-09	-1.67178	-1.03939
5855786	chr4:5855786:CA:C	1.13059e-07	-1.53805e-10	1.05491
5855909	chr4:5855909:G:A	3.70719e-09	-1.68764	-0.675085
5856104	chr4:5856104:A:C	1.91896e-08	-1.53805e-10	-0.718629
5856123	chr4:5856123:G:A	2.80439e-09	-1.27153	-1.37029
5856135	chr4:5856135:T:C	1.50082e-08	-1.53805e-10	-0.964401
5856182	chr4:5856182:C:G	9.9685e-09	-1.53805e-10	-1.37357
5856483	chr4:5856483:A:C	1.17158e-08	-1.21206	-3.69205e-10
5856484	chr4:5856484:C:T	7.29551e-09	-1.68574	-3.69205e-10
5856579	chr4:5856579:T:C	7.46975e-08	-1.53805e-10	0.640448
5856722	chr4:5856722:T:C	1.59943e-08	-1.53805e-10	-0.900764
5857783	chr4:5857783:C:T	2.1307e-09	-1.72262	-1.19393
5858156	chr4:5858156:C:T	1.18071e-07	-1.53805e-10	1.09829
5858356	chr4:5858356:C:G	1.96009e-09	-1.72274	-1.27727
5858510	chr4:5858510:G:T	5.29014e-08	-1.53805e-10	0.295432
5858556	chr4:5858556:G:A	1.79729e-09	-1.72265	-1.36407
5858859	chr4:5858859:T:C	1.22054e-08	-1.53805e-10	-1.17112
5859046	chr4:5859046:T:C	5.29685e-08	-1.53805e-10	0.296699
5859068	chr4:5859068:TCA:T	1.86328e-09	-1.72273	-1.32793
5859178	chr4:5859178:C:T	1.75922e-08	-1.53805e-10	-0.805544
5859204	chr4:5859204:G:A	1.03094e-07	-1.53805e-10	0.962645
5859223	chr4:5859223:C:T	1.65504e-08	-1.53805e-10	-0.866586
5859484	chr4:5859484:T:C	3.18032e-09	-1.24259	-1.27343
5859603	chr4:5859603:C:T	1.06096e-08	-1.53805e-10	-1.31124
5859738	chr4:5859738:C:T	1.58437e-08	-0.910226	-3.69205e-10
5860267	chr4:5860267:G:A	1.00076e-08	-1.53805e-10	-1.36965
5860357	chr4:5860357:A:G	2.04497e-08	-1.53805e-10	-0.655031
5860754	chr4:5860754:A:G	6.10414e-09	-1.45068	-0.413347
5860762	chr4:5860762:T:C	3.72164e-08	-1.53805e-10	-0.0562489
5860772	chr4:5860772:T:G	3.18534e-09	-1.47132	-1.04312
5860810	chr4:5860810:T:C	1.04284e-08	-1.53805e-10	-1.32847
5860853	chr4:5860853:G:A	6.26624e-09	-1.46822	-0.369605
5860934	chr4:5860934:A:G	2.83046e-09	-1.55205	-1.08051
5861305	chr4:5861305:G:A	3.1747e-09	-1.43789	-1.07989
5861472	chr4:5861472:C:T	1.38777e-08	-1.53805e-10	-1.04272
5861605	chr4:5861605:T:G	9.92167e-09	-1.53805e-10	-1.37828
5861765	chr4:5861765:C:T	7.021e-09	-1.70014	-0.0239507
5861937	chr4:5861937:G:A	1.69245e-08	-1.53805e-10	-0.844239
5862072	chr4:5862072:A:G	1.1892e-08	-1.53805e-10	-1.19713
5862235	chr4:5862235:A:C	1.09159e-08	-1.53805e-10	-1.28278
5862402	chr4:5862402:G:A	2.37311e-08	-1.53805e-10	-0.50621
5862563	chr4:5862563:C:T	3.45681e-09	-1.43634	-0.996313
5862875	chr4:5862875:G:A	7.16949e-09	-1.70316	-3.69205e-10
5862908	chr4:5862908:C:T	7.96616e-09	-1.5978	-3.69205e-10
5863131	chr4:5863131:A:T	4.46661e-09	-1.44742	-0.728953
5863326	chr4:5863326:G:A	2.18327e-09	-1.52823	-1.36395
5863361	chr4:5863361:C:T	5.01667e-09	-1.5311	-0.529127
5863531	chr4:5863531:C:A	1.05531e-08	-1.53805e-10	-1.31657
5864107	chr4:5864107:C:T	6.14617e-09	-1.59674	-0.260427
5864151	chr4:5864151:A:C	3.56197e-09	-1.03612	-1.36657
5864341	chr4:5864341:G:T	4.16508e-09	-1.69851	-0.54775
5864369	chr4:5864369:A:G	1.63355e-08	-0.879656	-3.69205e-10
5864452	chr4:5864452:A:T	7.85401e-09	-0.743479	-0.868495
5864588	chr4:5864588:C:A	6.29945e-08	-1.53805e-10	0.470048
5864595	chr4:5864595:C:T	7.4002e-09	-1.67149	-3.69205e-10
5864816	chr4:5864816:C:G	2.95992e-09	-1.6798	-0.90804
5864948	chr4:5864948:G:A	1.15237e-08	-1.53805e-10	-1.22859
5865058	chr4:5865058:C:CT	1.59306e-08	-1.53805e-10	-0.904756
5865076	chr4:5865076:C:T	1.03308e-08	-1.33786	-3.69205e-10
5865220	chr4:5865220:A:G	1.82758e-09	-1.70249	-1.36752
5865348	chr4:5865348:G:A	3.21101e-09	-1.17191	-1.3345
5865397	chr4:5865397:G:A	3.48004e-09	-1.65221	-0.773748
5865427	chr4:5865427:C:T	9.93427e-09	-1.53805e-10	-1.37701
5865573	chr4:5865573:A:G	7.07363e-09	-1.71662	-3.69205e-10
5865614	chr4:5865614:C:T	2.35713e-08	0.436269	-0.949236
5865734	chr4:5865734:T:A	1.04468e-08	-1.53805e-10	-1.3267
5866003	chr4:5866003:C:T	1.0362e-08	-1.53805e-10	-1.33486
5866226	chr4:5866226:T:C	2.5023e-09	-1.4201	-1.33569
5866359	chr4:5866359:T:C	1.75013e-08	-1.53805e-10	-0.810722
5866454	chr4:5866454:T:C	6.3906e-08	-1.53805e-10	0.484414
5867257	chr4:5867257:G:A	2.56895e-09	-1.61834	-1.11116
5867608	chr4:5867608:C:A	3.81648e-09	-1.11142	-1.22225
5867780	chr4:5867780:T:C	1.08434e-08	-1.53805e-10	-1.28944
5867826	chr4:5867826:CTATT:C	2.74083e-08	-1.53805e-10	-0.362152
5867832	chr4:5867832:A:T	1.7297e-08	-0.822467	-3.69205e-10
5867923	chr4:5867923:C:T	2.42851e-09	-1.64511	-1.14061
5868969	chr4:5868969:C:T	1.03306e-08	-1.53805e-10	-1.33789
5869608	chr4:5869608:C:T	1.94562e-08	-1.53805e-10	-0.704833
5869758	chr4:5869758:T:G	4.46284e-09	-1.23915	-0.938058
5870062	chr4:5870062:G:T	1.74655e-08	-1.53805e-10	-0.812772
5870079	chr4:5870079:T:C	7.74609e-09	-1.62581	-3.69205e-10
5870826	chr4:5870826:G:A	1.00054e-08	-1.53805e-10	-1.36987
5871135	chr4:5871135:C:T	1.18164e-08	-0.0829202	-1.12059
5871246	chr4:5871246:A:T	7.94374e-09	-0.227756	-1.37286
5871400	chr4:5871400:C:T	1.2616e-08	-0.00415337	-1.13388
5871600	chr4:5871600:C:T	7.024e-09	-0.355318	-1.36835
5871921	chr4:5871921:G:A	6.67798e-09	-0.399687	-1.3745
5872376	chr4:5872376:T:G	7.5278e-09	-1.6544	-3.69205e-10
5872397	chr4:5872397:A:G	1.42589e-08	0.35894	-1.37456
5872401	chr4:5872401:C:A	1.47505e-07	-1.53805e-10	1.32086
5872423	chr4:5872423:A:T	7.51408e-09	-1.65622	-3.69205e-10
5872432	chr4:5872432:A:G	1.18869e-08	-1.53805e-10	-1.19756
5872842	chr4:5872842:T:G	1.03081e-08	-1.53805e-10	-1.34007
5872852	chr4:5872852:A:G	2.54881e-09	-1.48658	-1.25079
5873165	chr4:5873165:A:T	8.40434e-09	-1.71834	0.174088
5873541	chr4:5873541:G:A	3.98824e-08	-1.53805e-10	0.0129365
5873895	chr4:5873895:T:C	1.13779e-08	-1.53805e-10	-1.24133
5875418	chr4:5875418:A:T	1.77782e-08	-1.53805e-10	-0.795023
5875705	chr4:5875705:A:C	7.44812e-09	-1.66504	-3.69205e-10
5875745	chr4:5875745:A:AC	2.26921e-08	-1.48724	0.936259
5875844	chr4:5875844:TC:T	2.30355e-07	-1.66417	3.4308
5875881	chr4:5875881:G:A	2.08024e-08	-1.53805e-10	-0.63793
5875918	chr4:5875918:C:T	1.1587e-08	-1.53805e-10	-1.22312
5875924	chr4:5875924:G:A	1.92933e-09	-1.71709	-1.29874
5875932	chr4:5875932:C:T	2.25926e-09	-1.6704	-1.18756
5876044	chr4:5876044:T:C	5.15484e-09	-0.673939	-1.35912
5876179	chr4:5876179:A:C	5.81287e-09	-0.538329	-1.3746
5876401	chr4:5876401:C:T	3.75577e-08	-1.53805e-10	-0.0471199
5877548	chr4:5877548:C:T	7.60881e-09	-1.64369	-3.69205e-10
5878313	chr4:5878313:C:G	1.49453e-08	-1.53805e-10	-0.9686
5878459	chr4:5878459:G:A	1.99826e-07	1.62445	-3.69205e-10
5878508	chr4:5878508:T:C	3.05844e-08	-1.53805e-10	-0.252507
5878918	chr4:5878918:T:G	1.09068e-08	-1.53805e-10	-1.28361
5879507	chr4:5879507:G:A	1.02307e-08	-1.53805e-10	-1.3476
5879562	chr4:5879562:A:T	1.20105e-08	-1.53805e-10	-1.18721
5879698	chr4:5879698:G:C	2.34647e-09	-1.69172	-1.12836
5880018	chr4:5880018:T:C	2.62207e-08	-1.53805e-10	-0.406449
5880100	chr4:5880100:G:A	4.22281e-08	-1.53805e-10	0.0700884
5880155	chr4:5880155:T:C	1.09233e-08	-1.53805e-10	-1.2821
5880169	chr4:5880169:T:C	7.49536e-09	-1.65872	-3.69205e-10
5880255	chr4:5880255:T:C	3.36752e-07	-1.53805e-10	2.14635
5881180	chr4:5881180:A:G	1.19013e-08	-1.53805e-10	-1.19635
5881607	chr4:5881607:G:A	1.7556e-08	-1.53805e-10	-0.807604
5881792	chr4:5881792:T:C	1.21857e-08	-1.53805e-10	-1.17273
5882044	chr4:5882044:C:T	2.85003e-08	-1.53805e-10	-0.323083
5882445	chr4:5882445:G:A	9.98732e-09	-1.53805e-10	-1.37168
5882747	chr4:5882747:A:C	1.38403e-08	-1.53805e-10	-1.04542
5883894	chr4:5883894:C:T	1.05728e-07	-1.70255	2.69042
5884056	chr4:5884056:A:G	1.19011e-08	-1.53805e-10	-1.19637
5884551	chr4:5884551:C:T	3.42409e-08	-1.7046	1.56502
5884630	chr4:5884630:G:A	8.82186e-08	-1.47884	2.28566
5884710	chr4:5884710:G:A	1.58823e-08	-0.907793	-3.69205e-10
5885083	chr4:5885083:G:A	1.42122e-06	-1.53805e-10	3.58627
5885452	chr4:5885452:G:C	2.83795e-08	-1.53805e-10	-0.327332
5885602	chr4:5885602:C:A	3.90612e-08	-1.71401	1.70614
5885637	chr4:5885637:T:G	7.89523e-09	-1.60674	-3.69205e-10
5885661	chr4:5885661:A:C	1.86276e-08	-1.7221	0.973744
5885688	chr4:5885688:T:C	4.42454e-08	-1.70182	1.81857
5886007	chr4:5886007:G:A	6.37919e-08	0.482627	-3.69205e-10
5886364	chr4:5886364:T:C	1.23486e-08	-1.53805e-10	-1.15945
5886466	chr4:5886466:C:T	2.54966e-09	-1.69499	-1.04205
5886732	chr4:5886732:T:G	7.2951e-09	-0.352901	-1.33289
5887079	chr4:5887079:G:A	2.41195e-08	-1.53805e-10	-0.489976
5887216	chr4:5887216:T:C	1.01194e-08	-1.53805e-10	-1.35855
5887524	chr4:5887524:A:G	3.31473e-09	-1.58642	-0.888199
5887613	chr4:5887613:A:G	1.74857e-08	-1.32411	0.512494
5887763	chr4:5887763:A:T	3.17947e-09	-1.14569	-1.37059
5887885	chr4:5887885:G:T	4.31873e-08	-1.53805e-10	0.092549
5887940	chr4:5887940:T:C	4.83938e-08	-0.484688	0.691061
5888062	chr4:5888062:C:T	2.21798e-08	-1.53805e-10	-0.573819
5889641	chr4:5889641:T:C	1.02144e-08	-1.53805e-10	-1.3492
5889678	chr4:5889678:T:A	1.2815e-08	-1.53805e-10	-1.12238
5889824	chr4:5889824:A:G	1.43057e-08	-1.53805e-10	-1.01234
5890061	chr4:5890061:A:C	8.08124e-09	-1.58345	-3.69205e-10
5890122	chr4:5890122:G:A	7.13435e-09	-0.390124	-1.31795
5890244	chr4:5890244:G:A	7.29368e-09	-1.68599	-3.69205e-10
5890454	chr4:5890454:G:A	7.82188e-09	-1.67718	0.0611023
5891235	chr4:5891235:T:C	1.12093e-08	-1.53805e-10	-1.25625
5891546	chr4:5891546:C:T	9.92682e-09	-1.53805e-10	-1.37776
5891772	chr4:5891772:T:G	8.40826e-09	-1.54378	-3.69205e-10
5891873	chr4:5891873:C:T	7.67909e-09	-1.71366	0.0791676
5892133	chr4:5892133:C:T	1.77505e-08	-1.53805e-10	-0.796586
5892671	chr4:5892671:C:G	9.33178e-07	-1.68934	4.85494
5893233	chr4:5893233:T:G	4.64206e-08	-1.53805e-10	0.164745
5893263	chr4:5893263:G:A	3.04753e-08	-1.53805e-10	-0.256083
5893574	chr4:5893574:A:G	5.71705e-07	-1.70113	4.37676
5893670	chr4:5893670:A:G	3.49475e-08	-1.53805e-10	-0.11915
5893806	chr4:5893806:T:C	2.91607e-09	-1.72199	-0.880775
5893938	chr4:5893938:T:A	2.12283e-08	-1.53805e-10	-0.617662
5894147	chr4:5894147:C:G	4.32109e-08	-1.53805e-10	0.0930938
5894829	chr4:5894829:C:G	9.94116e-09	-1.53805e-10	-1.37631
5894837	chr4:5894837:G:A	7.81284e-09	-1.61723	-3.69205e-10
5894975	chr4:5894975:C:A	1.08934e-08	-1.25583	-0.0290083
5895496	chr4:5895496:C:T	1.07444e-08	-1.53805e-10	-1.29862
5895497	chr4:5895497:G:A	2.45142e-08	-1.53805e-10	-0.473746
5895769	chr4:5895769:C:T	1.81709e-09	-1.71743	-1.35833
5895953	chr4:5895953:C:T	1.09272e-08	-1.53805e-10	-1.28174
5896402	chr4:5896402:G:T	2.76238e-09	-1.72263	-0.934272
5897273	chr4:5897273:C:G	1.07011e-08	-1.53805e-10	-1.30265
5897550	chr4:5897550:G:A	1.05114e-08	-1.53805e-10	-1.32053
5897724	chr4:5897724:G:T	9.17843e-09	-1.45614	-3.69205e-10
5897839	chr4:5897839:G:A	1.02443e-08	-1.53805e-10	-1.34628
5898132	chr4:5898132:G:A	2.78402e-08	-1.53805e-10	-0.346518
5898159	chr4:5898159:G:A	2.20185e-08	-1.53805e-10	-0.581115
5898420	chr4:5898420:G:A	1.8892e-09	-1.7007	-1.33614
5898451	chr4:5898451:A:G	2.53474e-09	-1.71809	-1.02481
5898454	chr4:5898454:G:A	2.55555e-09	-1.7193	-1.01543
5898780	chr4:5898780:T:C	1.07057e-08	-1.53805e-10	-1.30222
5898908	chr4:5898908:A:G	1.07194e-08	-1.53805e-10	-1.30094
5899234	chr4:5899234:C:T	1.25817e-08	-1.53805e-10	-1.14075
5899292	chr4:5899292:A:G	1.45935e-08	-1.53805e-10	-0.992422
5899447	chr4:5899447:G:A	3.16745e-08	-1.53805e-10	-0.217487
5899564	chr4:5899564:T:C	2.46158e-09	-1.71961	-1.05259
5899783	chr4:5899783:C:A	3.87089e-09	-0.944288	-1.37523
5899932	chr4:5899932:T:C	1.93035e-09	-1.72176	-1.29354
5900282	chr4:5900282:T:C	1.01387e-08	-1.53805e-10	-1.35664
5900543	chr4:5900543:T:G	7.67595e-09	-1.63491	-3.69205e-10
5900546	chr4:5900546:C:T	7.50293e-09	-1.68958	0.0318796
5900547	chr4:5900547:A:G	1.84859e-09	-1.69339	-1.36518
5900996	chr4:5900996:C:T	1.10031e-08	-1.27482	-3.69205e-10
5901033	chr4:5901033:G:A	1.84284e-08	-1.53805e-10	-0.759107
5901337	chr4:5901337:G:A	1.33554e-08	-1.53805e-10	-1.08108
5901410	chr4:5901410:A:G	9.9216e-09	-1.53805e-10	-1.37828
5901853	chr4:5901853:G:A	7.58314e-09	-1.64707	-3.69205e-10
5902351	chr4:5902351:G:C	1.13619e-08	-1.53805e-10	-1.24273
5903259	chr4:5903259:T:C	2.61351e-08	-1.53805e-10	-0.409719
5903412	chr4:5903412:G:A	2.6216e-08	-1.53805e-10	-0.406628
5903632	chr4:5903632:G:A	5.4196e-08	-1.53805e-10	0.319608
5904009	chr4:5904009:C:A	2.83751e-09	-1.53531	-1.09476
5904314	chr4:5904314:G:A	8.27965e-08	0.743388	-3.69205e-10
5904315	chr4:5904315:T:C	2.35109e-09	-1.4674	-1.35072
5904560	chr4:5904560:G:A	3.57219e-09	-1.71467	-0.685147
5904752	chr4:5904752:A:G	2.11146e-09	-1.72017	-1.20544
5904953	chr4:5904953:C:T	3.49368e-09	-1.54069	-0.881354
5905390	chr4:5905390:G:A	1.03937e-08	-1.3318	-3.69205e-10
5905689	chr4:5905689:C:A	2.68174e-09	-1.70691	-0.979624
5906407	chr4:5906407:G:C	1.01227e-08	-1.53805e-10	-1.35822
5906445	chr4:5906445:G:A	6.0346e-08	-1.53805e-10	0.427096
5906622	chr4:5906622:T:C	1.18564e-08	-1.53805e-10	-1.20013
5907143	chr4:5907143:T:C	1.72288e-08	-1.53805e-10	-0.826416
5907925	chr4:5907925:A:G	1.15134e-08	-1.70604	0.47655
5908141	chr4:5908141:T:C	7.57244e-09	-1.64848	-3.69205e-10
5908228	chr4:5908228:A:G	1.57285e-08	-0.917522	-3.69205e-10
5908712	chr4:5908712:C:T	3.84723e-09	-1.00326	-1.32239
5908742	chr4:5908742:T:C	2.25433e-09	-1.70405	-1.1561
5909384	chr4:5909384:G:C	4.96128e-08	-1.53805e-10	0.23125
5909581	chr4:5909581:T:C	1.57273e-08	-0.917601	-3.69205e-10
5909852	chr4:5909852:T:C	2.45791e-09	-1.66829	-1.10539
5909906	chr4:5909906:G:A	4.8396e-08	-1.53805e-10	0.206418
5909935	chr4:5909935:G:T	3.1298e-09	-1.46381	-1.06822
5910077	chr4:5910077:C:G	2.56026e-09	-1.69626	-1.03663
5910256	chr4:5910256:G:A	2.77086e-09	-1.70853	-0.945305
5910270	chr4:5910270:A:G	1.19251e-08	-1.69997	0.50562
5910328	chr4:5910328:G:T	1.13772e-08	-1.53805e-10	-1.24139
5910909	chr4:5910909:T:TTC	1.22164e-08	-1.53805e-10	-1.17022
5911160	chr4:5911160:C:T	1.03227e-08	-1.53805e-10	-1.33866
5911179	chr4:5911179:G:A	1.15244e-08	-1.53805e-10	-1.22853
5911191	chr4:5911191:A:G	3.11319e-09	-1.60115	-0.936206
5911229	chr4:5911229:C:T	3.4211e-08	-0.946942	0.806491
5911262	chr4:5911262:C:G	1.08541e-08	-1.53805e-10	-1.28845
5911408	chr4:5911408:A:G	1.847e-08	-1.53805e-10	-0.75685
5911556	chr4:5911556:C:G	2.54471e-09	-1.7108	-1.02819
5911639	chr4:5911639:G:A	8.5008e-09	-1.53284	-3.69205e-10
5912375	chr4:5912375:A:G	2.12426e-08	-1.53805e-10	-0.616989
5912583	chr4:5912583:T:C	4.62523e-09	-1.26449	-0.87698
5912681	chr4:5912681:A:G	2.00636e-09	-1.62421	-1.35247
5913183	chr4:5913183:T:C	9.99502e-09	-1.53805e-10	-1.37091
5913307	chr4:5913307:C:G	3.78271e-09	-1.03108	-1.31147
5913412	chr4:5913412:A:G	3.66042e-08	-0.625028	0.552192
5913414	chr4:5913414:G:A	7.48246e-09	-1.66044	-3.69205e-10
5913448	chr4:5913448:A:G	9.97407e-09	-1.53805e-10	-1.37301
5913466	chr4:5913466:G:A	1.31141e-08	-1.35328	0.253967
5913515	chr4:5913515:T:C	2.37042e-09	-1.6884	-1.12153
5913519	chr4:5913519:T:C	2.45037e-09	-1.71248	-1.06428
5913613	chr4:5913613:C:T	2.43685e-09	-1.68133	-1.10096
5913964	chr4:5913964:A:C	1.64908e-08	-1.53805e-10	-0.870195
5914127	chr4:5914127:T:C	2.14575e-08	-1.53805e-10	-0.606924
5914297	chr4:5914297:C:T	1.41312e-08	-1.02461	-3.69205e-10
5914305	chr4:5914305:T:C	3.24534e-09	-1.70623	-0.789545
5914439	chr4:5914439:T:C	8.66504e-09	-1.33347	-0.180227
5914594	chr4:5914594:G:A	4.112e-09	-1.35493	-0.90416
5914595	chr4:5914595:T:A	1.24897e-08	-1.53805e-10	-1.1481
5914687	chr4:5914687:T:C	4.52852e-08	-1.53805e-10	0.139981
5915128	chr4:5915128:A:G	7.36535e-09	-1.67621	-3.69205e-10
5915278	chr4:5915278:G:A	2.06183e-08	-1.53805e-10	-0.646818
5915547	chr4:5915547:A:G	2.48166e-08	-1.65174	1.19026
5915576	chr4:5915576:C:T	1.24862e-08	-1.53805e-10	-1.14838
5915816	chr4:5915816:G:T	1.32501e-08	-1.53805e-10	-1.08899
5915901	chr4:5915901:A:G	1.01404e-08	-1.53805e-10	-1.35647
5915921	chr4:5915921:A:G	7.04231e-09	-1.72106	-3.69205e-10
5916112	chr4:5916112:G:A	7.43982e-09	-1.66615	-3.69205e-10
5916217	chr4:5916217:A:G	3.72227e-09	-1.0569	-1.30177
5916395	chr4:5916395:G:GAGA	2.94845e-09	-1.49717	-1.09455
5916821	chr4:5916821:C:T	4.36567e-08	-1.53805e-10	0.103357
5916824	chr4:5916824:C:A	4.31261e-09	-0.908865	-1.30259
5917077	chr4:5917077:C:T	4.15417e-09	-0.956498	-1.29239
5917106	chr4:5917106:A:G	3.96947e-09	-1.01234	-1.28202
5917378	chr4:5917378:A:G	2.17175e-09	-1.72072	-1.17675
5917819	chr4:5917819:C:T	9.92568e-09	-1.53805e-10	-1.37787
5917914	chr4:5917914:G:A	7.03054e-09	-1.72273	-3.69205e-10
5918174	chr4:5918174:A:G	1.97739e-09	-1.70679	-1.28442
5918217	chr4:5918217:A:G	2.02007e-09	-1.70141	-1.26846
5918239	chr4:5918239:A:G	2.01663e-09	-1.7043	-1.26727
5918448	chr4:5918448:T:C	1.552e-08	-1.53805e-10	-0.930871
5918540	chr4:5918540:C:T	4.43175e-09	-1.70432	-0.47989
5918585	chr4:5918585:G:T	1.10738e-08	-1.53805e-10	-1.26841
5918598	chr4:5918598:A:T	3.11796e-09	-1.70591	-0.829907
5918607	chr4:5918607:G:A	4.44055e-09	-1.70689	-0.475333
5918694	chr4:5918694:C:A	2.93343e-09	-1.6987	-0.89813
5918696	chr4:5918696:T:C	2.92699e-09	-1.70222	-0.896805
5918964	chr4:5918964:C:T	7.52556e-09	-1.38341	-0.271279
5919086	chr4:5919086:G:A	3.22415e-08	-1.53805e-10	-0.199745
5919149	chr4:5919149:G:A	3.50152e-08	-1.53805e-10	-0.117215
5919268	chr4:5919268:G:A	3.44592e-09	-1.6959	-0.739911
5919367	chr4:5919367:C:T	1.31739e-08	-1.53805e-10	-1.09476
5919492	chr4:5919492:T:C	3.91993e-09	-1.52371	-0.783214
5919999	chr4:5919999:T:C	3.12766e-09	-1.24935	-1.28337
5920097	chr4:5920097:C:T	1.10505e-08	-1.53805e-10	-1.27052
5920107	chr4:5920107:T:C	3.08609e-09	-1.69321	-0.852888
5920128	chr4:5920128:C:T	2.43039e-09	-1.48208	-1.30286
5920165	chr4:5920165:T:C	2.2197e-08	-1.53805e-10	-0.573041
5920344	chr4:5920344:T:C	3.51322e-09	-1.59522	-0.821247
5920347	chr4:5920347:C:T	3.16067e-09	-1.59833	-0.923884
5920393	chr4:5920393:T:C	3.3577e-09	-1.59653	-0.865208
5920677	chr4:5920677:ATTT:A	2.71261e-09	-1.72259	-0.952495
5920686	chr4:5920686:G:C	1.46515e-08	-1.53805e-10	-0.988456
5920774	chr4:5920774:C:T	1.0376e-08	-1.3335	-3.69205e-10
5920967	chr4:5920967:GGCAGGA:G	2.92228e-09	-1.65794	-0.942691
5921122	chr4:5921122:C:T	5.70376e-09	-1.37607	-0.555805
5921190	chr4:5921190:C:T	2.77701e-09	-1.60021	-1.05142
5921193	chr4:5921193:G:C	7.05578e-09	-1.71915	-3.69205e-10
5921278	chr4:5921278:A:AGTCCTGC	2.74188e-08	-1.53805e-10	-0.361769
5921493	chr4:5921493:A:T	1.52308e-08	-1.53805e-10	-0.949679
5921613	chr4:5921613:G:C	1.94963e-09	-1.67007	-1.33529
5921710	chr4:5921710:A:C	2.67806e-08	-1.71151	1.32619
5921748	chr4:5921748:T:G	2.71069e-09	-1.62685	-1.04894
5922294	chr4:5922294:G:A	1.0178e-08	-1.53805e-10	-1.35277
5922318	chr4:5922318:A:G	2.08439e-09	-1.57796	-1.36056
5922367	chr4:5922367:CT:C	1.02133e-08	-1.53805e-10	-1.3493
5922420	chr4:5922420:C:T	7.11971e-09	-1.71013	-3.69205e-10
5922452	chr4:5922452:C:T	2.48417e-08	-1.53805e-10	-0.460477
5922562	chr4:5922562:C:A	2.66998e-09	-1.42996	-1.26097
5922569	chr4:5922569:A:G	2.8316e-09	-1.38701	-1.24515
5922669	chr4:5922669:G:A	1.51749e-08	-1.71025	0.756898
5922731	chr4:5922731:G:A	2.01171e-09	-1.59746	-1.37655
5923031	chr4:5923031:C:T	5.82753e-09	-1.69499	-0.215411
5923067	chr4:5923067:G:A	4.73826e-09	-1.67311	-0.444218
5923078	chr4:5923078:T:C	2.88615e-08	-1.60517	1.29468
5923079	chr4:5923079:G:A	1.51001e-08	-1.53805e-10	-0.958295
5923087	chr4:5923087:C:T	2.40668e-09	-1.61561	-1.17914
5923327	chr4:5923327:G:A	5.85983e-09	-0.647384	-1.25749
5923459	chr4:5923459:G:A	2.19162e-09	-1.68435	-1.20401
5923466	chr4:5923466:G:A	9.98843e-09	-1.53805e-10	-1.37157
5923651	chr4:5923651:C:T	7.05942e-09	-1.71864	-3.69205e-10
5923666	chr4:5923666:T:G	3.18382e-08	-1.53805e-10	-0.212331
5923752	chr4:5923752:C:T	2.25664e-09	-1.48125	-1.37787
5924001	chr4:5924001:C:T	7.14657e-09	-1.70637	-3.69205e-10
5924240	chr4:5924240:A:G	2.51438e-09	-1.44345	-1.30752
5924753	chr4:5924753:A:G	1.672e-08	-1.53805e-10	-0.856391
5924824	chr4:5924824:A:C	1.98639e-09	-1.72017	-1.26651
5924974	chr4:5924974:T:C	2.80466e-09	-1.59768	-1.04404
5925036	chr4:5925036:G:T	2.85022e-09	-1.47754	-1.14807
5925051	chr4:5925051:C:T	2.5792e-09	-1.48941	-1.23611
5925252	chr4:5925252:C:A	1.06085e-08	-1.53805e-10	-1.31134
5925344	chr4:5925344:C:T	2.26349e-09	-1.68497	-1.17112
5925364	chr4:5925364:A:C	2.89144e-08	-1.53805e-10	-0.30866
5925496	chr4:5925496:G:A	1.2735e-08	-1.53805e-10	-1.12864
5925540	chr4:5925540:G:A	2.34901e-08	-1.53805e-10	-0.516419
5925547	chr4:5925547:G:A	2.68991e-08	-1.67551	1.29461
5925628	chr4:5925628:C:T	2.33839e-08	-1.68212	1.16117
5925767	chr4:5925767:G:A	6.21062e-09	-1.4791	-0.36764
5925861	chr4:5925861:AGG:A	1.55333e-08	-1.53805e-10	-0.930013
5926200	chr4:5926200:T:A	2.83638e-09	-1.69199	-0.938475
5926460	chr4:5926460:T:C	7.68628e-09	-1.08147	-0.552094
5926507	chr4:5926507:C:T	1.43635e-08	-1.53805e-10	-1.00831
5926508	chr4:5926508:G:A	1.11615e-08	-1.53805e-10	-1.26053
5927645	chr4:5927645:C:CTT	1.00901e-07	-1.69993	2.64107
5927647	chr4:5927647:C:T	1.41714e-08	-1.60425	0.582475
5927795	chr4:5927795:C:T	1.02109e-08	-1.67428	0.324737
5927866	chr4:5927866:A:G	1.69457e-08	-1.68457	0.841589
5927987	chr4:5927987:C:T	2.97042e-09	-1.70349	-0.880807
5928204	chr4:5928204:G:A	1.09902e-08	-1.53805e-10	-1.276
5928249	chr4:5928249:G:A	2.12561e-08	-1.66578	1.04943
5928273	chr4:5928273:G:A	1.24152e-08	-1.53805e-10	-1.15408
5928279	chr4:5928279:T:G	4.32841e-08	-1.66507	1.75985
5928306	chr4:5928306:G:A	2.49205e-09	-1.53323	-1.22666
5928444	chr4:5928444:A:G	1.10358e-08	-1.27427	0.0024099
5928631	chr4:5928631:G:A	9.92705e-09	-1.53805e-10	-1.37774
5928662	chr4:5928662:T:C	1.84303e-08	-1.53805e-10	-0.759003
5929000	chr4:5929000:C:T	1.38848e-08	-1.71919	0.676981
5929177	chr4:5929177:A:G	1.07537e-08	-1.53805e-10	-1.29775
5929193	chr4:5929193:C:T	1.20833e-08	-1.72213	0.540959
5929205	chr4:5929205:T:C	1.1654e-08	-1.72192	0.504577
5929242	chr4:5929242:C:T	3.21473e-08	-1.66218	1.45951
5929252	chr4:5929252:C:T	1.18187e-08	-1.72244	0.519123
5929345	chr4:5929345:C:T	3.89277e-08	-1.53805e-10	-0.0112936
5929366	chr4:5929366:C:T	1.20805e-08	-1.72212	0.540714
5929481	chr4:5929481:C:T	1.24125e-08	-1.72052	0.566226
5929576	chr4:5929576:A:G	4.6044e-09	-1.71889	-0.427094
5929695	chr4:5929695:C:T	1.68907e-08	-1.53805e-10	-0.846233
5929710	chr4:5929710:T:C	2.69907e-09	-1.63412	-1.04597
5929908	chr4:5929908:C:T	1.02143e-08	-1.53805e-10	-1.34921
5929909	chr4:5929909:G:A	1.68776e-08	-1.6124	0.765395
5929980	chr4:5929980:G:A	2.38957e-09	-1.63156	-1.17033
5930337	chr4:5930337:T:A	1.82677e-09	-1.69292	-1.37753
5930433	chr4:5930433:C:T	1.11038e-08	-1.53805e-10	-1.26571
5931016	chr4:5931016:T:C	2.05732e-09	-1.59456	-1.35704
5931112	chr4:5931112:A:G	1.81771e-09	-1.71445	-1.36097
5931113	chr4:5931113:A:T	3.30493e-09	-1.1294	-1.34818
5931142	chr4:5931142:C:T	1.08165e-08	-1.53805e-10	-1.29193
5931339	chr4:5931339:G:C	1.83705e-09	-1.71232	-1.35251
5931395	chr4:5931395:A:G	2.65151e-09	-1.708	-0.989873
5931598	chr4:5931598:A:G	1.02e-08	-1.53805e-10	-1.35061
5931726	chr4:5931726:C:T	3.00403e-09	-1.66557	-0.907473
5932149	chr4:5932149:C:T	1.12308e-08	-1.25434	-3.69205e-10
5932248	chr4:5932248:T:C	1.62076e-08	-1.53805e-10	-0.887521
5932338	chr4:5932338:G:T	1.8214e-08	-1.53805e-10	-0.770806
5932398	chr4:5932398:G:A	5.56835e-08	-1.53805e-10	0.346686
5932479	chr4:5932479:T:G	1.92236e-08	-1.53805e-10	-0.71686
5933087	chr4:5933087:T:C	5.1116e-09	-0.716729	-1.32476
5933111	chr4:5933111:C:T	1.66778e-08	-1.53805e-10	-0.858921
5933431	chr4:5933431:G:A	2.21799e-09	-1.54693	-1.32947
5933462	chr4:5933462:G:A	2.14169e-09	-1.71068	-1.20073
5933465	chr4:5933465:C:T	1.47096e-08	-1.53805e-10	-0.9845
5933479	chr4:5933479:T:G	7.83698e-09	-1.25183	-0.362312
5933646	chr4:5933646:T:A	1.00683e-08	-1.3636	-3.69205e-10
5933679	chr4:5933679:C:T	4.54368e-09	-1.32372	-0.835547
5933696	chr4:5933696:G:A	1.307e-08	-1.10268	-3.69205e-10
5933709	chr4:5933709:C:T	2.33264e-09	-1.72244	-1.10356
5933747	chr4:5933747:GCC:G	1.07034e-08	-1.53805e-10	-1.30243
5933860	chr4:5933860:T:C	1.93836e-08	-1.53805e-10	-0.708571
5934194	chr4:5934194:G:C	2.38361e-08	-1.53805e-10	-0.501798
5934305	chr4:5934305:G:A	3.27075e-09	-1.64852	-0.839459
5934448	chr4:5934448:C:A	3.26803e-08	-1.53805e-10	-0.186225
5934464	chr4:5934464:C:G	2.07901e-09	-1.57683	-1.36427
5934493	chr4:5934493:C:T	1.89267e-08	-1.53805e-10	-0.732426
5934737	chr4:5934737:G:A	7.75044e-09	-1.62525	-3.69205e-10
5934748	chr4:5934748:T:C	1.09481e-08	-1.53805e-10	-1.27983
5934752	chr4:5934752:A:T	1.24261e-08	-1.53805e-10	-1.1532
5934812	chr4:5934812:A:T	1.66281e-08	-1.67187	0.809969
5934843	chr4:5934843:T:C	2.26962e-09	-1.72196	-1.13143
5934934	chr4:5934934:G:A	7.57194e-09	-1.64855	-3.69205e-10
5934965	chr4:5934965:G:C	1.04672e-08	-1.53805e-10	-1.32475
5935323	chr4:5935323:A:G	1.00152e-08	-1.53805e-10	-1.36889
5935477	chr4:5935477:A:G	4.38666e-09	-1.6194	-0.575035
5935513	chr4:5935513:T:C	4.26334e-09	-1.60297	-0.619978
5935885	chr4:5935885:G:T	1.9162e-08	-1.53805e-10	-0.720072
5936066	chr4:5936066:T:G	2.8894e-09	-1.70704	-0.904913
5936215	chr4:5936215:A:AAC	1.73417e-07	-1.53805e-10	1.4827
5936295	chr4:5936295:C:T	2.37081e-08	-1.53805e-10	-0.507183
5936433	chr4:5936433:G:T	2.06557e-09	-1.60036	-1.34724
5936549	chr4:5936549:C:T	7.06139e-09	-1.71836	-3.69205e-10
5936550	chr4:5936550:A:G	2.62115e-09	-1.72214	-0.98725
5936762	chr4:5936762:C:T	4.41965e-08	-1.53805e-10	0.115648
5936914	chr4:5936914:A:G	2.27155e-08	-1.53805e-10	-0.549949
5936966	chr4:5936966:C:A	1.45097e-07	-1.53805e-10	1.3044
5937004	chr4:5937004:G:A	9.6286e-09	-1.69266	0.284397
5937033	chr4:5937033:A:C	4.15868e-08	-1.46798	1.52276
5937191	chr4:5937191:T:G	1.0475e-07	-1.16299	2.14157
5937196	chr4:5937196:A:C	9.49728e-09	-1.62655	0.20456
5937326	chr4:5937326:G:A	1.02517e-08	-1.59911	0.253554
5937413	chr4:5937413:A:T	1.94361e-09	-1.63618	-1.37227
5937472	chr4:5937472:T:C	9.2978e-09	-1.57856	0.135343
5937591	chr4:5937591:T:C	5.32787e-09	-1.62161	-0.378432
5937701	chr4:5937701:T:C	4.41963e-08	-1.445	1.56065
5937740	chr4:5937740:G:T	7.31853e-09	-1.68259	-3.69205e-10
5937747	chr4:5937747:C:A	7.03292e-09	-1.08699	-0.635411
5937819	chr4:5937819:A:G	1.17992e-08	-1.55329	0.34832
5937871	chr4:5937871:G:A	6.19933e-09	-0.78058	-1.06798
5938082	chr4:5938082:G:A	1.04583e-08	-1.53805e-10	-1.3256
5938162	chr4:5938162:G:T	1.00378e-07	-1.70336	2.63931
5938360	chr4:5938360:T:C	9.94055e-09	-1.53805e-10	-1.37638
5938455	chr4:5938455:C:A	7.12184e-09	-1.70983	-3.69205e-10
5938801	chr4:5938801:T:C	2.35309e-08	-1.53805e-10	-0.514685
5938816	chr4:5938816:A:C	9.96647e-09	-1.53805e-10	-1.37377
5938966	chr4:5938966:G:T	7.11123e-09	-1.71132	-3.69205e-10
5939344	chr4:5939344:C:T	1.86331e-09	-1.71988	-1.33077
5939348	chr4:5939348:C:A	3.13638e-07	-1.53805e-10	2.07524
5939385	chr4:5939385:G:A	1.87987e-09	-1.71847	-1.32333
5939428	chr4:5939428:A:G	2.22022e-09	-1.67055	-1.20485
5939521	chr4:5939521:A:G	2.57045e-08	-1.63012	1.20378
5939764	chr4:5939764:T:G	2.09974e-09	-1.7194	-1.21179
5939765	chr4:5939765:G:A	2.5615e-09	-1.72126	-1.01115
5939798	chr4:5939798:C:T	7.17739e-09	-1.70206	-3.69205e-10
5939850	chr4:5939850:T:C	2.05361e-09	-1.71941	-1.23399
5939985	chr4:5939985:A:C	2.07413e-09	-1.7205	-1.22296
5939986	chr4:5939986:T:A	2.08665e-09	-1.71992	-1.21752
5940008	chr4:5940008:C:T	3.04196e-09	-1.19439	-1.36611
5940061	chr4:5940061:C:T	2.10945e-09	-1.67258	-1.25399
5940201	chr4:5940201:C:T	1.00115e-08	-1.53805e-10	-1.36926
5940417	chr4:5940417:G:A	6.19949e-09	-1.1323	-0.716232
5940496	chr4:5940496:G:A	2.17091e-09	-1.7227	-1.17516
5940610	chr4:5940610:G:A	2.17885e-09	-1.72202	-1.17218
5940752	chr4:5940752:C:T	7.15232e-09	-1.70556	-3.69205e-10
5940755	chr4:5940755:C:T	4.09508e-09	-1.45727	-0.805944
5940881	chr4:5940881:G:C	1.63554e-08	-1.53805e-10	-0.878438
5940886	chr4:5940886:A:G	1.99994e-09	-1.72217	-1.25771
5940908	chr4:5940908:A:C	2.02992e-09	-1.71932	-1.24568
5940922	chr4:5940922:C:G	2.06932e-09	-1.7183	-1.22748
5941020	chr4:5941020:T:C	1.09663e-08	-1.53805e-10	-1.27817
5941112	chr4:5941112:T:C	2.04077e-09	-1.72007	-1.2396
5941245	chr4:5941245:T:C	2.0968e-09	-1.70993	-1.22266
5941247	chr4:5941247:C:A	2.88484e-08	-1.53805e-10	-0.310943
5941324	chr4:5941324:G:A	1.65627e-08	-0.865845	-3.69205e-10
5941401	chr4:5941401:C:T	9.99169e-09	-1.53805e-10	-1.37124
5941965	chr4:5941965:C:T	2.61008e-09	-1.64902	-1.0646
5941972	chr4:5941972:T:C	1.14134e-08	-1.53805e-10	-1.23821
5942048	chr4:5942048:A:G	2.16472e-09	-1.72157	-1.17914
5942309	chr4:5942309:G:A	2.43553e-06	-1.53805e-10	4.12492
5942448	chr4:5942448:T:C	1.00816e-08	-1.53805e-10	-1.36228
5942750	chr4:5942750:T:C	1.00693e-08	-1.53805e-10	-1.36351
5942792	chr4:5942792:T:C	3.34513e-09	-1.19389	-1.2716
5943096	chr4:5943096:C:A	1.42523e-08	-1.53805e-10	-1.01608
5943097	chr4:5943097:C:A	1.42523e-08	-1.53805e-10	-1.01608
5943284	chr4:5943284:G:A	1.84692e-09	-1.68806	-1.37142
5943285	chr4:5943285:T:G	1.13991e-08	-1.53805e-10	-1.23946
5943364	chr4:5943364:C:T	1.34732e-08	-1.53805e-10	-1.07229
5943379	chr4:5943379:A:G	8.67605e-09	-0.245551	-1.26688
5943436	chr4:5943436:G:A	1.38086e-08	-1.53805e-10	-1.04771
5943479	chr4:5943479:G:A	1.12741e-08	-1.53805e-10	-1.25049
5943557	chr4:5943557:T:A	1.42616e-08	-1.53805e-10	-1.01543
5943581	chr4:5943581:T:C	1.42497e-08	-1.53805e-10	-1.01626
5943611	chr4:5943611:A:C	1.43214e-08	-1.53805e-10	-1.01125
5943826	chr4:5943826:C:T	9.15981e-08	-1.53805e-10	0.844412
5943849	chr4:5943849:C:G	1.39574e-08	-1.53805e-10	-1.03699
5943861	chr4:5943861:A:G	1.41522e-08	-1.53805e-10	-1.02313
5944491	chr4:5944491:G:T	2.55043e-08	-1.53805e-10	-0.434152
5944502	chr4:5944502:A:G	3.77698e-09	-1.19875	-1.14533
5944693	chr4:5944693:C:T	1.27902e-08	-1.53805e-10	-1.12432
5944699	chr4:5944699:T:C	8.78249e-09	-1.50024	-3.69205e-10
5944727	chr4:5944727:G:A	9.96994e-09	-1.53805e-10	-1.37342
5944815	chr4:5944815:C:T	1.0074e-08	-1.53805e-10	-1.36304
5945050	chr4:5945050:C:G	3.62655e-09	-1.29183	-1.09289
5945058	chr4:5945058:A:G	2.05954e-09	-1.69083	-1.25969
5945074	chr4:5945074:G:A	1.09063e-08	-1.53805e-10	-1.28366
5945109	chr4:5945109:G:A	1.22449e-08	0.0336929	-1.20158
5945163	chr4:5945163:C:T	1.28855e-08	-1.53805e-10	-1.1169
5945175	chr4:5945175:C:G	1.06583e-08	-1.53805e-10	-1.30666
5945234	chr4:5945234:C:T	1.29338e-08	-1.53805e-10	-1.11316
5945240	chr4:5945240:G:C	1.07457e-07	-1.53805e-10	1.00409
5945589	chr4:5945589:G:A	1.04255e-08	-1.53805e-10	-1.32874
5945840	chr4:5945840:T:C	1.97769e-09	-1.68067	-1.3104
5945912	chr4:5945912:C:T	1.25543e-07	-1.53805e-10	1.15965
5945948	chr4:5945948:G:A	2.32486e-09	-1.5356	-1.29374
5946046	chr4:5946046:G:A	7.81429e-09	-1.06705	-0.549999
5946056	chr4:5946056:T:C	7.31269e-09	-1.06616	-0.617222
5946125	chr4:5946125:A:C	1.24927e-08	-1.46896	0.321105
5946313	chr4:5946313:T:A	1.17515e-08	-1.53805e-10	-1.20902
5946326	chr4:5946326:C:A	8.10676e-09	-0.281021	-1.29928
5946356	chr4:5946356:G:C	8.81637e-09	-0.218179	-1.27821
5946596	chr4:5946596:G:C	1.53553e-08	-1.53805e-10	-0.941537
5946668	chr4:5946668:C:A	1.68593e-08	-1.53805e-10	-0.848095
5946719	chr4:5946719:T:G	3.6538e-09	-1.14925	-1.22798
5946816	chr4:5946816:C:T	4.84554e-09	-1.20592	-0.88902
5946897	chr4:5946897:G:C	1.04807e-08	-1.53805e-10	-1.32347
5946913	chr4:5946913:G:A	8.95357e-09	-0.182066	-1.29888
5947066	chr4:5947066:G:A	5.26321e-09	-1.10037	-0.911891
5947100	chr4:5947100:G:A	1.36585e-08	-1.53805e-10	-1.05863
5947215	chr4:5947215:G:C	6.04811e-09	-1.05181	-0.82144
5947275	chr4:5947275:C:T	1.35232e-08	-1.53805e-10	-1.06859
5947565	chr4:5947565:CCT:C	5.43121e-09	-1.10722	-0.873618
5947780	chr4:5947780:G:A	1.19869e-07	-1.53805e-10	1.1134
5947831	chr4:5947831:A:G	3.15553e-09	-1.15118	-1.37266
5947949	chr4:5947949:T:G	1.28628e-08	-1.53805e-10	-1.11866
5948166	chr4:5948166:A:G	1.31559e-08	-1.53805e-10	-1.09613
5948283	chr4:5948283:A:C	1.33409e-08	-1.53805e-10	-1.08217
5948295	chr4:5948295:T:C	1.37197e-08	-1.53805e-10	-1.05416
5948668	chr4:5948668:A:G	5.13198e-09	-1.28886	-0.748648
5948901	chr4:5948901:C:T	4.43055e-09	-1.35923	-0.825246
5948993	chr4:5948993:G:A	3.05498e-09	-1.1795	-1.37672
5949128	chr4:5949128:A:G	1.86134e-09	-1.69836	-1.35334
5949493	chr4:5949493:C:T	9.95407e-09	-1.53805e-10	-1.37502
5949656	chr4:5949656:T:G	2.25754e-09	-1.49856	-1.36016
5949846	chr4:5949846:G:A	2.20955e-09	-1.52502	-1.35519
5950026	chr4:5950026:T:C	1.10667e-08	-1.53805e-10	-1.26906
5950365	chr4:5950365:C:T	2.69325e-09	-1.31056	-1.37169
5950381	chr4:5950381:G:A	1.0197e-08	-1.53805e-10	-1.3509
5950485	chr4:5950485:T:C	1.14283e-08	-1.53805e-10	-1.23691
5951063	chr4:5951063:G:C	8.90587e-08	-1.53805e-10	0.816297
5951102	chr4:5951102:A:G	2.61326e-09	-1.56785	-1.14455
5951254	chr4:5951254:A:G	1.87641e-09	-1.70731	-1.33633
5951279	chr4:5951279:G:C	2.59491e-08	-1.53805e-10	-0.416862
5951416	chr4:5951416:T:C	2.45574e-09	-1.56646	-1.20811
5951978	chr4:5951978:T:C	1.36542e-08	-1.53805e-10	-1.05895
5952436	chr4:5952436:G:A	9.97038e-09	-1.53805e-10	-1.37338
5952492	chr4:5952492:G:A	6.86756e-08	-1.53805e-10	0.556395
5952588	chr4:5952588:C:T	3.399e-09	-1.0781	-1.37142
5952793	chr4:5952793:G:A	3.64588e-09	-1.29217	-1.08723
5953114	chr4:5953114:C:T	1.23074e-08	0.201152	-1.36395
5953361	chr4:5953361:G:T	1.06595e-08	-1.53805e-10	-1.30655
5953545	chr4:5953545:A:G	1.9745e-08	0.21754	-0.907639
5953704	chr4:5953704:A:G	1.46876e-08	0.173224	-1.15922
5953864	chr4:5953864:A:G	1.60188e-08	0.244106	-1.14334
5953896	chr4:5953896:T:C	7.88733e-09	-1.60774	-3.69205e-10
5954051	chr4:5954051:C:A	1.0702e-08	-1.53805e-10	-1.30257
5954315	chr4:5954315:G:C	1.10406e-08	-1.53805e-10	-1.27142
5954316	chr4:5954316:G:A	1.42725e-08	-1.53805e-10	-1.01466
5954955	chr4:5954955:G:A	5.17142e-08	-1.53805e-10	0.272734
5955248	chr4:5955248:T:C	2.65797e-09	-1.61063	-1.0848
5955394	chr4:5955394:G:A	2.87969e-09	-1.5953	-1.02001
5955471	chr4:5955471:C:A	1.87095e-09	-1.67536	-1.37119
5955523	chr4:5955523:A:G	2.23821e-09	-1.63402	-1.23331
5955639	chr4:5955639:G:A	1.1566e-08	-1.53805e-10	-1.22493
5955967	chr4:5955967:G:A	9.94009e-09	-1.53805e-10	-1.37642
5956576	chr4:5956576:G:A	1.1298e-08	-1.53805e-10	-1.24837
5956636	chr4:5956636:TCTC:T	3.39984e-09	-1.08282	-1.36645
5956660	chr4:5956660:G:A	1.02231e-08	-1.53805e-10	-1.34835
5957254	chr4:5957254:C:T	1.32645e-08	-1.53805e-10	-1.08791
5957408	chr4:5957408:A:G	3.11845e-09	-1.45327	-1.08239
5958198	chr4:5958198:C:T	5.34821e-09	-1.1215	-0.874738
5958459	chr4:5958459:A:C	8.10777e-09	-1.58018	-3.69205e-10
5958606	chr4:5958606:A:G	9.95229e-09	-1.53805e-10	-1.3752
5958718	chr4:5958718:C:T	1.12766e-08	-1.25027	-3.69205e-10
5958816	chr4:5958816:G:A	2.0615e-08	-1.53805e-10	-0.646979
5958994	chr4:5958994:C:T	1.016e-08	-1.53805e-10	-1.35454
5959611	chr4:5959611:C:T	2.27948e-09	-1.53199	-1.31706
5959653	chr4:5959653:T:C	1.00385e-08	-1.53805e-10	-1.36657
5959960	chr4:5959960:G:A	3.73729e-09	-1.01997	-1.33467
5960099	chr4:5960099:A:C	1.88717e-09	-1.67474	-1.36318
5960160	chr4:5960160:T:C	2.12001e-09	-1.67387	-1.24771
5960182	chr4:5960182:G:A	1.80523e-09	-1.71629	-1.36602
5960268	chr4:5960268:C:A	1.7999e-09	-1.71406	-1.37121
5960523	chr4:5960523:AGGC:A	1.01534e-08	-1.53805e-10	-1.35519
5960601	chr4:5960601:A:G	1.26256e-08	-1.53805e-10	-1.13727
5960704	chr4:5960704:A:G	2.36969e-09	-1.51298	-1.29726
5960787	chr4:5960787:T:C	1.00969e-08	-1.53805e-10	-1.36077
5960860	chr4:5960860:T:A	2.25537e-09	-1.54418	-1.3155
5960981	chr4:5960981:A:G	2.34308e-09	-1.50454	-1.31699
5960992	chr4:5960992:G:A	1.22782e-08	-1.53805e-10	-1.16518
5961062	chr4:5961062:C:A	1.00369e-08	-1.53805e-10	-1.36673
5961093	chr4:5961093:C:A	2.34726e-09	-1.46909	-1.35066
5961529	chr4:5961529:A:G	1.03065e-08	-1.53805e-10	-1.34022
5961738	chr4:5961738:T:C	2.29242e-09	-1.52093	-1.32246
5961952	chr4:5961952:G:A	2.5581e-09	-1.50487	-1.22886
5962320	chr4:5962320:C:T	3.21141e-08	-1.53805e-10	-0.203704
5962574	chr4:5962574:T:C	1.7875e-09	-1.71395	-1.37823
5962618	chr4:5962618:T:C	2.7467e-09	-1.44749	-1.2151
5962867	chr4:5962867:C:T	9.40433e-09	-0.131278	-1.30055
5962920	chr4:5962920:A:G	1.65815e-08	-1.68452	0.819817
5963039	chr4:5963039:T:C	2.59364e-09	-1.51038	-1.20956
5963082	chr4:5963082:A:G	1.50044e-08	-1.53805e-10	-0.964652
5963101	chr4:5963101:A:C	1.15554e-08	-0.0353638	-1.19048
5963148	chr4:5963148:A:G	2.49064e-09	-1.52939	-1.23106
5963187	chr4:5963187:T:C	2.61222e-09	-1.51322	-1.19958
5963449	chr4:5963449:A:G	1.2513e-08	-1.53805e-10	-1.14623
5963489	chr4:5963489:T:G	1.49952e-08	-1.53805e-10	-0.965268
5963495	chr4:5963495:C:T	2.5076e-09	-1.54114	-1.21253
5963532	chr4:5963532:T:C	2.30296e-09	-1.601	-1.23781
5963626	chr4:5963626:T:G	2.54178e-09	-1.57645	-1.16368
5964033	chr4:5964033:GT:G	3.57525e-09	-1.16442	-1.23455
5964125	chr4:5964125:A:G	9.35291e-08	-1.53805e-10	0.865274
5964182	chr4:5964182:A:G	2.84265e-09	-1.44802	-1.18024
5964435	chr4:5964435:GTCA:G	3.64389e-09	-1.00183	-1.37812
5964468	chr4:5964468:C:A	1.42832e-08	0.0759134	-1.08983
5964496	chr4:5964496:A:G	3.36779e-09	-1.51936	-0.939383
5964876	chr4:5964876:G:C	1.1657e-08	-1.53805e-10	-1.21709
5964891	chr4:5964891:A:G	2.36155e-09	-1.54451	-1.26917
5964938	chr4:5964938:G:A	1.37141e-08	0.0499967	-1.10457
5965044	chr4:5965044:C:T	1.90968e-08	-1.53805e-10	-0.723478
5965074	chr4:5965074:T:C	1.39013e-08	0.0356045	-1.07662
5965178	chr4:5965178:C:T	1.53801e-08	0.1403	-1.08022
5965216	chr4:5965216:T:C	1.80294e-08	0.421717	-1.20271
5965320	chr4:5965320:A:G	1.99241e-08	-1.53805e-10	-0.68107
5965396	chr4:5965396:C:T	1.54819e-08	-1.53805e-10	-0.933325
5965624	chr4:5965624:A:G	7.42107e-09	-0.300859	-1.36782
5965692	chr4:5965692:T:G	7.61764e-09	-0.276168	-1.36636
5965715	chr4:5965715:G:A	1.82543e-08	-1.53805e-10	-0.768598
5965793	chr4:5965793:T:G	8.10737e-09	-0.214495	-1.36573
5965809	chr4:5965809:G:A	7.98153e-09	-0.223419	-1.37245
5965879	chr4:5965879:A:T	3.23388e-09	-1.15069	-1.34862
5965885	chr4:5965885:G:A	1.33146e-08	-1.08414	-3.69205e-10
5966135	chr4:5966135:T:C	1.17005e-08	-1.53805e-10	-1.21337
5966159	chr4:5966159:A:G	2.93539e-09	-1.33066	-1.2655
5966242	chr4:5966242:A:G	2.92917e-09	-1.3436	-1.25468
5966259	chr4:5966259:T:C	1.13563e-08	-1.53805e-10	-1.24323
5966382	chr4:5966382:A:G	2.6558e-09	-1.34247	-1.35378
5966387	chr4:5966387:A:G	2.06764e-08	-1.53805e-10	-0.644007
5966431	chr4:5966431:C:T	1.23753e-08	0.168686	-1.32598
5966511	chr4:5966511:A:T	1.30219e-08	0.271138	-1.3775
5966713	chr4:5966713:T:G	9.90502e-09	-0.0247172	-1.35524
5966792	chr4:5966792:A:G	3.16895e-09	-1.26986	-1.24974
5966807	chr4:5966807:A:G	3.20776e-09	-1.25929	-1.24814
5967005	chr4:5967005:T:C	1.09242e-08	-0.173306	-1.10871
5967236	chr4:5967236:T:C	1.70198e-08	-1.68417	0.845545
5967508	chr4:5967508:A:G	3.86479e-09	-1.23742	-1.08367
5967525	chr4:5967525:A:G	3.96307e-09	-1.19151	-1.10447
5967532	chr4:5967532:A:G	1.04883e-08	-1.53805e-10	-1.32274
5967565	chr4:5967565:C:A	4.0243e-09	-1.17718	-1.10347
5967612	chr4:5967612:G:C	1.05933e-08	-1.53805e-10	-1.31278
5967620	chr4:5967620:T:C	1.76861e-08	-1.53805e-10	-0.800219
5967637	chr4:5967637:T:C	4.20085e-09	-1.19304	-1.04467
5967792	chr4:5967792:T:C	7.00066e-09	-0.964516	-0.762478
5967903	chr4:5967903:C:T	3.15816e-09	-1.52353	-0.999483
5967913	chr4:5967913:G:A	3.0984e-09	-1.3461	-1.19601
5968033	chr4:5968033:A:G	1.58764e-08	-1.53805e-10	-0.908165
5968133	chr4:5968133:G:A	2.92667e-08	-1.53805e-10	-0.29655
5968382	chr4:5968382:A:G	2.05461e-08	-1.53805e-10	-0.650327
5968429	chr4:5968429:G:A	2.06889e-08	-1.53805e-10	-0.643401
5968663	chr4:5968663:C:T	1.82389e-08	-1.53805e-10	-0.769443
5968691	chr4:5968691:C:T	1.03713e-08	-1.53805e-10	-1.33396
5968807	chr4:5968807:G:C	1.15761e-08	-1.53805e-10	-1.22405
5968816	chr4:5968816:C:T	3.78733e-08	-0.0387532	-3.69205e-10
5968860	chr4:5968860:C:G	8.05765e-09	-1.58638	-3.69205e-10
5969030	chr4:5969030:G:A	3.11461e-08	-0.23431	-3.69205e-10
5969071	chr4:5969071:A:G	9.69371e-09	-0.350224	-1.0513
5969199	chr4:5969199:T:C	1.23462e-08	-1.53805e-10	-1.15965
5969323	chr4:5969323:G:T	9.92757e-09	-1.53805e-10	-1.37768
5969355	chr4:5969355:T:C	2.91556e-09	-1.71221	-0.890728
5969425	chr4:5969425:A:G	1.77785e-09	-1.71966	-1.37793
5969529	chr4:5969529:G:A	1.00226e-08	-1.53805e-10	-1.36816
5969787	chr4:5969787:T:C	1.0236e-08	-1.53805e-10	-1.34709
5969995	chr4:5969995:C:T	2.02332e-08	-1.53805e-10	-0.665675
5970172	chr4:5970172:G:A	2.00275e-09	-1.70162	-1.27686
5970215	chr4:5970215:G:A	1.50953e-08	-1.53805e-10	-0.958617
5970590	chr4:5970590:A:C	1.30369e-08	-1.53805e-10	-1.10522
5970654	chr4:5970654:A:C	2.2724e-08	-1.53805e-10	-0.549575
5971072	chr4:5971072:A:G	2.59548e-09	-1.56546	-1.15376
5971106	chr4:5971106:G:A	7.96359e-09	-1.59812	-3.69205e-10
5971118	chr4:5971118:A:C	2.12554e-09	-1.70279	-1.21618
5971437	chr4:5971437:A:G	1.04957e-08	-1.53805e-10	-1.32203
5971467	chr4:5971467:C:T	1.09823e-08	-1.53805e-10	-1.27671
5971537	chr4:5971537:G:A	1.60219e-08	-0.899044	-3.69205e-10
5971941	chr4:5971941:G:A	1.01273e-08	-1.53805e-10	-1.35776
5972171	chr4:5972171:A:AT	1.00372e-08	-1.53805e-10	-1.3667
5972335	chr4:5972335:T:A	1.00295e-08	-1.53805e-10	-1.36747
5972501	chr4:5972501:T:C	3.34694e-09	-1.11394	-1.35102
5972587	chr4:5972587:C:T	9.93347e-09	-1.53805e-10	-1.37709
5972659	chr4:5972659:A:G	3.27523e-09	-1.13445	-1.35216
5972711	chr4:5972711:C:CT	1.00343e-08	-1.53805e-10	-1.36699
5972875	chr4:5972875:G:T	9.97729e-09	-1.53805e-10	-1.37269
5972972	chr4:5972972:C:T	1.00351e-08	-1.53805e-10	-1.36691
5973202	chr4:5973202:A:G	4.35112e-09	-0.833852	-1.36871
5973305	chr4:5973305:A:G	3.46801e-09	-1.08171	-1.3477
5973362	chr4:5973362:C:T	1.00343e-08	-1.53805e-10	-1.36699
5973393	chr4:5973393:C:T	2.00473e-09	-1.68296	-1.29453
5973446	chr4:5973446:C:T	1.01182e-08	-1.53805e-10	-1.35866
5973447	chr4:5973447:A:G	3.7476e-09	-0.992467	-1.35942
5973610	chr4:5973610:G:A	2.47802e-08	-0.462954	-3.69205e-10
5973651	chr4:5973651:G:A	2.83119e-09	-1.69236	-0.939937
5973658	chr4:5973658:C:T	8.25008e-09	-1.56278	-3.69205e-10
5973811	chr4:5973811:G:A	3.28297e-09	-1.1081	-1.37615
5973820	chr4:5973820:G:A	7.36487e-09	-1.67628	-3.69205e-10
5973988	chr4:5973988:A:C	1.00326e-08	-1.53805e-10	-1.36716
5974029	chr4:5974029:C:T	9.9216e-09	-1.53805e-10	-1.37828
5974182	chr4:5974182:C:G	3.87041e-09	-0.97558	-1.34406
5974212	chr4:5974212:C:T	9.92708e-09	-1.53805e-10	-1.37773
5974237	chr4:5974237:G:A	1.02483e-08	-1.53805e-10	-1.34589
5974377	chr4:5974377:C:T	2.55867e-09	-1.69974	-1.03377
5974391	chr4:5974391:C:T	3.28268e-09	-1.14501	-1.33933
5974393	chr4:5974393:AGCTACCACGTCTGCAGGGGC:A	1.92114e-08	-1.53805e-10	-0.717496
5974453	chr4:5974453:AC:A	3.37452e-09	-1.11074	-1.346
5974485	chr4:5974485:G:A	1.01962e-08	-1.53805e-10	-1.35099
5974487	chr4:5974487:G:A	3.23746e-09	-1.15213	-1.34608
5974702	chr4:5974702:T:G	1.06248e-08	-1.53805e-10	-1.30981
5974801	chr4:5974801:T:C	1.76326e-08	-1.53805e-10	-0.803251
5974995	chr4:5974995:C:T	4.13853e-09	-1.56691	-0.685753
5975015	chr4:5975015:C:A	7.99957e-09	-1.59361	-3.69205e-10
5975238	chr4:5975238:G:A	4.30234e-09	-1.57833	-0.63551
5975255	chr4:5975255:G:A	3.895e-08	-1.53805e-10	-0.0107199
5975263	chr4:5975263:G:T	4.36448e-09	-1.52987	-0.669633
5975282	chr4:5975282:G:T	1.00952e-08	-1.53805e-10	-1.36094
5975290	chr4:5975290:T:C	3.91005e-09	-1.52344	-0.78601
5975619	chr4:5975619:T:C	3.65134e-09	-1.59142	-0.786486
5975735	chr4:5975735:C:T	3.33484e-09	-1.68237	-0.786199
5975826	chr4:5975826:T:C	3.71704e-09	-1.67931	-0.680765
5975839	chr4:5975839:C:A	5.55051e-09	-0.990296	-0.968812
5976315	chr4:5976315:G:A	3.32873e-09	-1.70463	-0.765779
5976403	chr4:5976403:C:A	2.70994e-08	-1.53805e-10	-0.373485
5976437	chr4:5976437:G:C	2.67553e-09	-1.34334	-1.34551
5976603	chr4:5976603:G:A	9.92504e-09	-1.53805e-10	-1.37794
5977187	chr4:5977187:T:C	6.03162e-09	-0.929127	-0.946856
5977221	chr4:5977221:C:A	1.09456e-08	-1.53805e-10	-1.28006
5977313	chr4:5977313:A:T	6.5188e-09	-0.89835	-0.899958
5977344	chr4:5977344:C:A	2.91656e-09	-1.72005	-0.882542
5977456	chr4:5977456:T:A	6.27849e-09	-1.05804	-0.777835
5977526	chr4:5977526:C:G	6.80614e-09	-1.00347	-0.751708
5977738	chr4:5977738:C:T	2.70595e-09	-1.31768	-1.35986
5977747	chr4:5977747:A:G	7.9931e-09	-0.77705	-0.817369
5977846	chr4:5977846:G:T	2.22755e-08	-1.53805e-10	-0.569509
5978125	chr4:5978125:T:G	9.99596e-09	-1.53805e-10	-1.37082
5978282	chr4:5978282:G:T	1.05949e-08	-1.53805e-10	-1.31262
5978283	chr4:5978283:AATTAC:A	6.91799e-09	-1.03505	-0.703819
5978383	chr4:5978383:T:C	6.40247e-09	-1.7117	-0.104618
5978393	chr4:5978393:T:G	6.11486e-08	-1.53805e-10	0.440308
5978843	chr4:5978843:A:T	6.28874e-09	-1.6948	-0.139436
5978867	chr4:5978867:C:T	8.34254e-09	-0.586155	-0.965476
5978887	chr4:5978887:T:C	1.04888e-08	-1.53805e-10	-1.32269
5979277	chr4:5979277:G:A	6.5694e-09	-0.9541	-0.836475
5979354	chr4:5979354:C:T	1.05824e-08	-1.53805e-10	-1.31381
5979541	chr4:5979541:G:A	1.4458e-08	-1.53805e-10	-1.00175
5979574	chr4:5979574:G:A	1.03024e-08	-1.53805e-10	-1.34062
5979798	chr4:5979798:G:A	1.94592e-08	-1.53805e-10	-0.704677
5980062	chr4:5980062:G:A	7.82555e-09	-1.47801	-0.137592
5980117	chr4:5980117:C:T	1.22125e-08	-1.53805e-10	-1.17053
5980122	chr4:5980122:C:T	6.22261e-09	-1.30872	-0.536088
5980381	chr4:5980381:T:C	3.04168e-09	-1.31127	-1.24932
5980442	chr4:5980442:TG:T	1.20719e-08	-1.53805e-10	-1.18212
5980478	chr4:5980478:G:C	7.75542e-09	-1.62461	-3.69205e-10
5980580	chr4:5980580:A:C	9.92166e-09	-1.53805e-10	-1.37828
5980801	chr4:5980801:A:G	1.00152e-08	-1.53805e-10	-1.36889
5980822	chr4:5980822:T:A	3.3082e-09	-1.09832	-1.37828
5981207	chr4:5981207:C:G	1.01914e-08	-1.53805e-10	-1.35145
5981241	chr4:5981241:A:T	1.01008e-08	-1.53805e-10	-1.36039
5981277	chr4:5981277:A:G	1.02928e-08	-1.53805e-10	-1.34156
5981326	chr4:5981326:C:T	3.33822e-09	-1.0893	-1.37826
5981470	chr4:5981470:C:T	4.54916e-09	-0.78016	-1.3779
5981482	chr4:5981482:G:A	2.25566e-08	-0.55697	-3.69205e-10
5981543	chr4:5981543:T:A	5.93629e-09	-1.68629	-0.205622
5981639	chr4:5981639:G:A	7.67035e-09	-1.3719	-0.263737
5981829	chr4:5981829:T:TC	5.11935e-09	-1.71361	-0.326364
5982024	chr4:5982024:A:G	3.09691e-09	-1.58703	-0.955566
5982030	chr4:5982030:A:C	2.24814e-07	-1.53805e-10	1.74228
5982296	chr4:5982296:C:T	9.93718e-09	-1.53805e-10	-1.37672
5982418	chr4:5982418:C:T	1.41667e-08	-1.51982	0.497715
5982439	chr4:5982439:G:A	8.05374e-09	-1.58686	-3.69205e-10
5982814	chr4:5982814:A:C	1.22997e-08	-1.53805e-10	-1.16342
5982911	chr4:5982911:G:A	1.0742e-08	-1.53805e-10	-1.29884
5983003	chr4:5983003:C:G	1.92943e-09	-1.70957	-1.30621
5983156	chr4:5983156:C:T	2.42501e-08	-1.53805e-10	-0.484577
5983171	chr4:5983171:G:A	2.56485e-09	-1.61722	-1.11388
5983177	chr4:5983177:C:T	2.58485e-09	-1.62157	-1.10176
5983225	chr4:5983225:G:A	2.66615e-09	-1.31513	-1.37723
5983273	chr4:5983273:C:T	2.38086e-09	-1.51717	-1.28837
5983275	chr4:5983275:A:G	1.86076e-09	-1.68823	-1.36378
5983323	chr4:5983323:C:A	1.98542e-08	-1.53805e-10	-0.684582
5983507	chr4:5983507:A:C	1.02627e-08	-1.53805e-10	-1.34449
5983647	chr4:5983647:A:G	1.06682e-08	-1.53805e-10	-1.30573
5983863	chr4:5983863:A:G	2.92574e-08	-1.53805e-10	-0.296865
5983867	chr4:5983867:TC:T	2.6508e-09	-1.40705	-1.29109
5984063	chr4:5984063:G:A	1.15882e-08	-1.53805e-10	-1.22301
5984234	chr4:5984234:A:C	1.01756e-08	-1.53805e-10	-1.353
5984325	chr4:5984325:A:G	1.08015e-08	-1.53805e-10	-1.29332
5984508	chr4:5984508:G:A	7.84928e-09	-1.61258	-3.69205e-10
5984612	chr4:5984612:G:C	1.64283e-08	-1.64814	0.774153
5984862	chr4:5984862:C:A	7.11471e-09	-1.71083	-3.69205e-10
5984907	chr4:5984907:A:G	2.39264e-09	-1.49438	-1.30622
5985051	chr4:5985051:A:G	1.27353e-08	-1.53805e-10	-1.12862
5985216	chr4:5985216:A:G	2.78929e-09	-1.50279	-1.14442
5985282	chr4:5985282:A:G	1.43118e-08	-1.53805e-10	-1.01192
5985370	chr4:5985370:C:T	2.75937e-09	-1.37294	-1.28505
5985384	chr4:5985384:A:G	2.71444e-09	-1.33211	-1.34231
5985758	chr4:5985758:A:G	1.12626e-08	-1.53805e-10	-1.25151
5985870	chr4:5985870:G:T	1.0262e-08	-1.53805e-10	-1.34455
5985964	chr4:5985964:G:A	1.30793e-08	-1.53805e-10	-1.10197
5986008	chr4:5986008:C:T	2.87299e-09	-1.44501	-1.17264
5986300	chr4:5986300:T:C	1.96236e-09	-1.62123	-1.37762
5986352	chr4:5986352:A:G	1.78806e-09	-1.72096	-1.3709
5986401	chr4:5986401:CA:C	1.77899e-09	-1.72125	-1.3757
5986510	chr4:5986510:A:G	1.80219e-09	-1.72272	-1.36128
5986603	chr4:5986603:A:G	1.48561e-08	-1.53805e-10	-0.97459
5986619	chr4:5986619:A:G	1.01545e-08	-1.53805e-10	-1.35508
5987071	chr4:5987071:C:A	1.87258e-09	-1.69341	-1.35227
5987114	chr4:5987114:G:A	1.17678e-08	-1.53805e-10	-1.20763
5987129	chr4:5987129:G:A	1.41474e-08	-1.53805e-10	-1.02347
5987302	chr4:5987302:T:C	1.02377e-08	-1.53805e-10	-1.34692
5987303	chr4:5987303:T:C	2.58884e-09	-1.66433	-1.05746
5987308	chr4:5987308:G:C	1.12621e-08	-1.53805e-10	-1.25156
5987606	chr4:5987606:A:G	2.36061e-09	-1.58426	-1.22982
5987659	chr4:5987659:C:G	1.97464e-09	-1.7092	-1.28342
5988062	chr4:5988062:TG:T	6.8887e-09	-0.393755	-1.34936
5988247	chr4:5988247:A:G	1.32905e-08	-1.53805e-10	-1.08595
5988383	chr4:5988383:C:A	2.24e-09	-1.66773	-1.19879
5988409	chr4:5988409:TCTC:T	1.74765e-08	-1.53805e-10	-0.81214
5988612	chr4:5988612:G:A	2.05374e-09	-1.59527	-1.35807
5988618	chr4:5988618:A:T	1.04621e-08	-1.53805e-10	-1.32524
5988653	chr4:5988653:G:T	1.71975e-08	-1.53805e-10	-0.828236
5988712	chr4:5988712:C:T	1.23933e-08	-1.53805e-10	-1.15584
5988720	chr4:5988720:G:A	1.38855e-08	-1.53805e-10	-1.04215
5988759	chr4:5988759:A:G	3.00975e-08	-1.53805e-10	-0.268557
5988814	chr4:5988814:T:C	2.85729e-08	-1.53805e-10	-0.320542
5988853	chr4:5988853:C:T	3.09269e-08	-1.53805e-10	-0.241371
5988955	chr4:5988955:G:A	1.45893e-08	-1.53805e-10	-0.992712
5989023	chr4:5989023:C:T	1.15356e-08	-1.53805e-10	-1.22756
5989064	chr4:5989064:A:G	4.06553e-09	-0.89279	-1.37766
5989657	chr4:5989657:T:C	5.2955e-09	-0.774922	-1.23122
5989702	chr4:5989702:C:T	2.06129e-09	-1.63471	-1.31495
5989749	chr4:5989749:G:A	1.77681e-09	-1.7211	-1.37707
5989887	chr4:5989887:C:A	9.83425e-09	-0.0177048	-1.36942
5990246	chr4:5990246:G:A	3.43267e-09	-1.69188	-0.747781
5990349	chr4:5990349:C:T	1.2852e-08	-1.53805e-10	-1.1195
5990359	chr4:5990359:T:C	1.79737e-09	-1.71702	-1.36966
5990396	chr4:5990396:A:G	9.99505e-09	-1.53805e-10	-1.37091
5990575	chr4:5990575:T:G	1.85077e-09	-1.70085	-1.35655
5990590	chr4:5990590:G:A	3.10365e-08	-1.53805e-10	-0.237833
5990648	chr4:5990648:A:G	1.03026e-08	-1.53805e-10	-1.3406
5990719	chr4:5990719:A:G	2.53722e-09	-1.41415	-1.32778
5990829	chr4:5990829:A:G	2.56944e-09	-1.56437	-1.16494
5990849	chr4:5990849:G:A	1.32928e-08	-1.53805e-10	-1.08577
5991055	chr4:5991055:T:C	9.00525e-09	-1.47519	-3.69205e-10
5991062	chr4:5991062:C:T	1.10145e-08	-1.53805e-10	-1.27378
5991220	chr4:5991220:G:T	4.06773e-09	-1.00095	-1.26896
5991336	chr4:5991336:G:A	2.88175e-09	-1.30565	-1.30895
5991339	chr4:5991339:T:C	1.06684e-08	-1.53805e-10	-1.30571
5991347	chr4:5991347:T:C	2.43652e-09	-1.47618	-1.30625
5991406	chr4:5991406:T:C	2.18945e-09	-1.65791	-1.23144
5991411	chr4:5991411:C:T	3.08209e-08	-1.53805e-10	-0.244804
5991469	chr4:5991469:G:A	1.78719e-09	-1.72267	-1.36968
5991582	chr4:5991582:A:G	2.29063e-09	-1.54176	-1.30241
5991597	chr4:5991597:G:A	2.05533e-09	-1.72196	-1.23061
5991710	chr4:5991710:G:A	3.11108e-08	-1.53805e-10	-0.235444
5991714	chr4:5991714:A:T	2.09091e-09	-1.71631	-1.21909
5991783	chr4:5991783:C:T	2.33545e-09	-1.57391	-1.25089
5991813	chr4:5991813:G:T	2.36802e-09	-1.55806	-1.25288
5991859	chr4:5991859:G:A	1.02213e-08	-1.53805e-10	-1.34853
5991995	chr4:5991995:A:G	2.30468e-09	-1.57138	-1.26667
5992139	chr4:5992139:C:T	2.22599e-09	-1.59978	-1.27302
5992149	chr4:5992149:C:T	1.88158e-09	-1.70202	-1.33887
5992150	chr4:5992150:G:A	5.18658e-09	-0.941929	-1.08499
5992170	chr4:5992170:A:G	2.44275e-09	-1.5296	-1.25027
5992193	chr4:5992193:A:G	2.43957e-09	-1.52837	-1.25281
5992208	chr4:5992208:T:C	2.45686e-09	-1.53394	-1.24018
5992297	chr4:5992297:C:T	2.22608e-09	-1.52434	-1.34842
5992337	chr4:5992337:G:A	9.42701e-09	-0.379057	-1.05036
5992438	chr4:5992438:G:T	5.05853e-09	-0.916148	-1.13577
5992665	chr4:5992665:C:A	3.39499e-09	-1.45003	-1.00067
5992699	chr4:5992699:C:G	1.09078e-08	-1.53805e-10	-1.28352
5992854	chr4:5992854:C:T	3.14088e-08	-1.53805e-10	-0.225911
5992862	chr4:5992862:G:C	1.29615e-08	-1.53805e-10	-1.11102
5992958	chr4:5992958:A:G	3.02633e-08	-1.53805e-10	-0.263061
5993012	chr4:5993012:A:G	2.05892e-09	-1.65359	-1.29723
5993027	chr4:5993027:G:A	2.93739e-08	-1.53805e-10	-0.292892
5993174	chr4:5993174:G:A	1.0087e-08	-1.53805e-10	-1.36175
5993212	chr4:5993212:C:T	1.84908e-08	-1.53805e-10	-0.755723
5993228	chr4:5993228:A:G	2.11204e-09	-1.58165	-1.3437
5993260	chr4:5993260:C:T	1.84748e-09	-1.681	-1.37818
5993301	chr4:5993301:A:G	1.02424e-08	-1.53805e-10	-1.34646
5993304	chr4:5993304:C:T	3.50225e-08	0.138182	-0.255189
5993387	chr4:5993387:A:G	1.8377e-09	-1.68621	-1.37827
5993464	chr4:5993464:G:A	3.46169e-08	0.167202	-0.295858
5993501	chr4:5993501:G:A	3.48366e-08	0.179259	-0.30159
5993528	chr4:5993528:G:T	3.74035e-08	0.187155	-0.238388
5993544	chr4:5993544:T:C	3.7824e-08	0.161085	-0.201139
5993580	chr4:5993580:T:G	3.9806e-08	0.171899	-0.160881
5993650	chr4:5993650:T:C	4.11695e-08	0.188343	-0.143644
5993674	chr4:5993674:G:A	1.85615e-09	-1.7213	-1.33319
5993742	chr4:5993742:G:A	4.50793e-08	-1.53805e-10	0.135424
5993744	chr4:5993744:G:A	9.97405e-09	-0.161671	-1.21134
5993778	chr4:5993778:C:T	9.97517e-09	-1.53805e-10	-1.3729
5993870	chr4:5993870:G:A	4.20249e-08	0.16046	-0.095196
5993916	chr4:5993916:C:A	1.29207e-08	-1.53805e-10	-1.11417
5993933	chr4:5993933:C:T	3.91823e-08	0.163178	-0.167951
5993949	chr4:5993949:T:C	3.88003e-08	0.153911	-0.168481
5994109	chr4:5994109:G:A	3.85255e-08	0.150348	-0.172026
5994240	chr4:5994240:C:T	1.86029e-09	-1.67461	-1.37766
5994262	chr4:5994262:C:T	2.77248e-08	-0.161217	-0.189454
5994377	chr4:5994377:T:C	7.95052e-08	0.555508	0.147317
5994578	chr4:5994578:T:C	7.86521e-08	0.55554	0.136496
5994591	chr4:5994591:A:G	8.04081e-08	0.575583	0.138533
5994691	chr4:5994691:T:C	7.65346e-08	0.548055	0.11669
5994778	chr4:5994778:GCAGGGTCATGGAC:G	7.70133e-08	0.535251	0.135728
5994921	chr4:5994921:G:A	1.13673e-08	-1.24226	-3.69205e-10
5995216	chr4:5995216:G:A	2.29241e-09	-1.46511	-1.37828
5995571	chr4:5995571:C:T	1.53506e-08	-1.53805e-10	-0.941842
5995787	chr4:5995787:G:T	1.93929e-09	-1.69802	-1.31266
5995858	chr4:5995858:A:G	9.5551e-09	-0.206573	-1.20935
5995869	chr4:5995869:G:A	6.2512e-08	-1.53805e-10	0.46236
5995876	chr4:5995876:G:T	1.98567e-09	-1.61091	-1.37614
5996027	chr4:5996027:T:C	9.59197e-09	-0.198971	-1.2131
5996096	chr4:5996096:C:T	1.42567e-08	-1.53805e-10	-1.01577
5996167	chr4:5996167:C:T	2.00888e-09	-1.59739	-1.37803
5996192	chr4:5996192:C:G	1.19308e-08	-1.53805e-10	-1.19388
5996338	chr4:5996338:G:A	2.18526e-09	-1.6845	-1.20676
5996562	chr4:5996562:C:T	2.22888e-08	-1.53805e-10	-0.568916
5996592	chr4:5996592:T:C	1.04166e-08	-0.173593	-1.156
5996622	chr4:5996622:C:T	1.25255e-08	-1.53805e-10	-1.14523
5996690	chr4:5996690:A:T	1.98555e-09	-1.69064	-1.29646
5996736	chr4:5996736:G:A	7.40995e-09	-1.67018	-3.69205e-10
5996750	chr4:5996750:C:T	9.61537e-09	-1.40964	-3.69205e-10
5996875	chr4:5996875:C:T	2.1099e-09	-1.69561	-1.23075
5996966	chr4:5996966:AGT:A	1.01796e-08	-0.130882	-1.22173
5997079	chr4:5997079:C:T	1.93949e-09	-1.64058	-1.36999
5997151	chr4:5997151:G:A	1.024e-08	-0.129651	-1.21704
5997176	chr4:5997176:A:G	1.94295e-09	-1.71355	-1.29524
5997184	chr4:5997184:G:A	1.22168e-08	0.0426291	-1.21282
5997185	chr4:5997185:T:C	2.57354e-09	-1.35014	-1.37758
5997212	chr4:5997212:G:C	1.98986e-09	-1.64699	-1.33794
5997240	chr4:5997240:C:G	1.12051e-08	-1.53805e-10	-1.25663
5997327	chr4:5997327:C:T	2.56892e-09	-1.66745	-1.06206
5997360	chr4:5997360:A:G	1.03235e-08	-0.122968	-1.21561
5998082	chr4:5998082:A:G	2.62313e-09	-1.33842	-1.37021
5998120	chr4:5998120:G:C	2.4545e-09	-1.6738	-1.10127
5998216	chr4:5998216:C:T	2.88668e-09	-1.72138	-0.891511
5998228	chr4:5998228:A:G	1.84199e-09	-1.71275	-1.3494
5998264	chr4:5998264:C:T	1.14041e-08	-1.53805e-10	-1.23903
5998662	chr4:5998662:T:C	4.40687e-08	-1.53805e-10	0.112751
5998851	chr4:5998851:G:A	2.12247e-09	-1.59223	-1.32819
5998964	chr4:5998964:T:C	4.23606e-09	-1.55111	-0.678256
5999160	chr4:5999160:A:G	7.96781e-09	-1.59759	-3.69205e-10
5999437	chr4:5999437:C:T	2.12947e-09	-1.55923	-1.3579
5999954	chr4:5999954:T:C	1.32422e-08	-1.53805e-10	-1.08959
6000042	chr4:6000042:G:A	1.30302e-08	-1.53805e-10	-1.10573
6000292	chr4:6000292:C:G	1.8033e-08	-1.53805e-10	-0.780797
6000400	chr4:6000400:G:C	9.93968e-09	-1.53805e-10	-1.37646
6000570	chr4:6000570:G:A	1.00868e-08	-1.53805e-10	-1.36177
6000759	chr4:6000759:T:C	1.18714e-08	-1.53805e-10	-1.19886
6000954	chr4:6000954:C:T	2.6151e-08	-1.53805e-10	-0.409112
6000981	chr4:6000981:C:A	3.55662e-09	-1.4652	-0.938992
6001089	chr4:6001089:T:C	8.75212e-09	-1.5037	-3.69205e-10
6001093	chr4:6001093:T:G	4.44061e-08	-1.53805e-10	0.120379
6001364	chr4:6001364:G:C	4.63155e-08	-1.53805e-10	0.162479
6001441	chr4:6001441:C:T	1.82819e-09	-1.69188	-1.37779
6001465	chr4:6001465:T:C	7.47389e-09	-1.66158	-3.69205e-10
6001506	chr4:6001506:C:A	7.06744e-09	-1.7175	-3.69205e-10
6001836	chr4:6001836:C:T	1.01937e-08	-1.53805e-10	-1.35123
6002110	chr4:6002110:T:A	1.56295e-08	-1.53805e-10	-0.923835
6002248	chr4:6002248:C:T	1.98804e-09	-1.61666	-1.36919
6002258	chr4:6002258:T:C	2.95493e-09	-1.56358	-1.02595
6002331	chr4:6002331:G:C	9.92465e-09	-1.53805e-10	-1.37798
6002590	chr4:6002590:G:A	5.53406e-09	-0.612664	-1.34941
6002706	chr4:6002706:G:A	1.79786e-09	-1.70918	-1.37722
6003027	chr4:6003027:A:C	3.87013e-09	-1.00137	-1.31834
6003103	chr4:6003103:G:A	2.24252e-09	-1.69967	-1.16573
6003194	chr4:6003194:G:A	2.82051e-09	-1.70471	-0.931373
6003285	chr4:6003285:C:T	1.90458e-09	-1.66827	-1.36047
6003379	chr4:6003379:T:C	1.34357e-08	-1.53805e-10	-1.07508
6004910	chr4:6004910:C:T	1.28341e-08	-1.12089	-3.69205e-10
6005242	chr4:6005242:A:G	6.41167e-09	-0.506499	-1.30838
6005257	chr4:6005257:G:C	4.97982e-09	-0.786717	-1.28089
6005815	chr4:6005815:C:T	1.17704e-08	-1.53805e-10	-1.20741
6005864	chr4:6005864:A:G	1.81817e-09	-1.71713	-1.35804
6005919	chr4:6005919:T:C	1.03943e-08	-1.53805e-10	-1.33174
6005920	chr4:6005920:G:A	1.04602e-08	-1.53805e-10	-1.32542
6006003	chr4:6006003:A:G	1.06625e-08	-1.53805e-10	-1.30626
6006012	chr4:6006012:T:G	1.01579e-08	-1.53805e-10	-1.35475
6006215	chr4:6006215:T:C	1.985e-09	-1.65351	-1.33387
6006424	chr4:6006424:A:C	2.37312e-09	-1.44658	-1.36222
6006461	chr4:6006461:G:T	1.00466e-08	-1.53805e-10	-1.36577
6006543	chr4:6006543:T:C	1.97666e-09	-1.6429	-1.34869
6006548	chr4:6006548:A:G	1.07652e-08	-1.29668	-3.69205e-10
6007021	chr4:6007021:T:C	9.92209e-09	-1.53805e-10	-1.37823
6007032	chr4:6007032:G:A	1.1252e-08	-1.53805e-10	-1.25245
6007130	chr4:6007130:T:C	1.05242e-08	-1.53805e-10	-1.31933
6007366	chr4:6007366:G:A	9.9266e-09	-1.53805e-10	-1.37778
6007882	chr4:6007882:A:G	2.76761e-09	-1.27676	-1.37826
6008030	chr4:6008030:A:G	9.18857e-09	-1.45504	-3.69205e-10
6008273	chr4:6008273:C:T	2.13559e-09	-1.72274	-1.19152
6008717	chr4:6008717:G:A	1.77119e-08	-1.43307	0.634306
6008854	chr4:6008854:G:A	9.93453e-09	-1.53805e-10	-1.37698
6009149	chr4:6009149:G:A	1.41936e-08	-1.53805e-10	-1.02021
6009434	chr4:6009434:A:G	2.73782e-08	-1.17976	0.816513
6009547	chr4:6009547:T:C	1.96906e-09	-1.72149	-1.27395
6009726	chr4:6009726:G:C	7.04582e-09	-1.72056	-3.69205e-10
6010118	chr4:6010118:C:T	1.29137e-08	-1.53805e-10	-1.11471
6010330	chr4:6010330:T:A	1.1139e-08	-1.53805e-10	-1.26254
6010656	chr4:6010656:G:A	7.62505e-09	-1.64156	-3.69205e-10
6010934	chr4:6010934:A:C	1.09869e-08	-1.53805e-10	-1.2763
6010943	chr4:6010943:T:C	1.09707e-08	-1.53805e-10	-1.27777
6011286	chr4:6011286:T:G	1.39907e-08	-1.53805e-10	-1.03461
6011459	chr4:6011459:G:C	4.16692e-09	-1.62494	-0.620881
6011538	chr4:6011538:C:T	1.04183e-08	-1.53805e-10	-1.32944
6011905	chr4:6011905:G:A	7.05548e-09	-1.71919	-3.69205e-10
6012017	chr4:6012017:G:A	1.05705e-08	-1.53805e-10	-1.31493
6012049	chr4:6012049:T:G	1.94859e-09	-1.71134	-1.29456
6012110	chr4:6012110:C:A	2.33327e-09	-1.71865	-1.10708
6012148	chr4:6012148:G:A	6.78924e-09	-1.39929	-0.358368
6012625	chr4:6012625:A:G	5.0276e-09	-1.7216	-0.336451
6013030	chr4:6013030:T:C	3.70947e-08	-1.53805e-10	-0.0595233
6013048	chr4:6013048:T:C	1.00635e-08	-1.53805e-10	-1.36408
6013118	chr4:6013118:A:C	1.07657e-08	-1.53805e-10	-1.29663
6013237	chr4:6013237:G:A	1.22124e-08	-1.53805e-10	-1.17055
6013509	chr4:6013509:C:T	3.755e-09	-1.42873	-0.921175
6013784	chr4:6013784:T:C	1.06255e-08	-0.708924	-0.60082
6013865	chr4:6013865:C:T	7.03183e-09	-1.72255	-3.69205e-10
6014128	chr4:6014128:G:A	1.83278e-09	-1.71563	-1.35153
6014160	chr4:6014160:G:A	3.48419e-08	-1.53805e-10	-0.122177
6014337	chr4:6014337:T:A	7.11539e-09	-0.837496	-0.873242
6014377	chr4:6014377:G:A	9.98862e-09	-1.53805e-10	-1.37155
6014400	chr4:6014400:T:C	1.89099e-09	-1.72064	-1.31526
6014453	chr4:6014453:T:G	9.92643e-09	-1.53805e-10	-1.3778
6015010	chr4:6015010:G:C	7.04356e-09	-1.72088	-3.69205e-10
6015105	chr4:6015105:C:T	1.45819e-08	-1.53805e-10	-0.993221
6015221	chr4:6015221:T:G	2.11838e-09	-1.65856	-1.26379
6015285	chr4:6015285:G:A	1.2617e-07	-1.53805e-10	1.16463
6015361	chr4:6015361:A:G	2.10188e-09	-1.68773	-1.24243
6015441	chr4:6015441:C:T	2.90289e-09	-1.56589	-1.0414
6015712	chr4:6015712:G:A	1.2755e-08	-1.53805e-10	-1.12708
6015817	chr4:6015817:C:T	2.00914e-09	-1.6882	-1.2871
6016043	chr4:6016043:A:G	9.97054e-09	-1.53805e-10	-1.37336
6016301	chr4:6016301:C:T	9.94192e-09	-1.53805e-10	-1.37624
6016514	chr4:6016514:A:C	3.12995e-09	-1.70132	-0.830663
6016630	chr4:6016630:A:G	2.73776e-09	-1.47339	-1.19247
6017078	chr4:6017078:G:A	1.20611e-08	-1.53805e-10	-1.18302
6017164	chr4:6017164:C:T	2.21076e-09	-1.60642	-1.27325
6017245	chr4:6017245:G:A	1.21002e-08	-1.53805e-10	-1.17977
6017319	chr4:6017319:C:T	2.80052e-09	-1.59764	-1.04555
6017443	chr4:6017443:G:C	2.2581e-08	-1.53805e-10	-0.555891
6017687	chr4:6017687:C:T	1.04417e-08	-1.53805e-10	-1.32719
6017889	chr4:6017889:G:A	3.82684e-09	-1.71142	-0.619538
6018031	chr4:6018031:T:C	7.044e-09	-1.72082	-3.69205e-10
6018446	chr4:6018446:A:G	1.01686e-08	-1.53805e-10	-1.35369
6018463	chr4:6018463:A:G	1.85357e-09	-1.68054	-1.37535
6018619	chr4:6018619:C:G	1.32528e-08	-1.53805e-10	-1.08879
6018664	chr4:6018664:C:T	2.19429e-09	-1.71728	-1.16986
6019242	chr4:6019242:G:A	1.45339e-08	-1.53805e-10	-0.996518
6019376	chr4:6019376:A:G	1.64187e-08	-1.53805e-10	-0.87458
6019447	chr4:6019447:A:G	1.39124e-08	-1.53805e-10	-1.04022
6019602	chr4:6019602:T:A	1.77906e-09	-1.71868	-1.37823
6019790	chr4:6019790:T:C	9.92306e-09	-1.53805e-10	-1.37814
6019899	chr4:6019899:G:A	8.12512e-09	-1.57804	-3.69205e-10
6019916	chr4:6019916:A:C	5.71819e-09	-0.916178	-1.01317
6020146	chr4:6020146:A:G	2.52871e-09	-1.65609	-1.08919
6020428	chr4:6020428:A:G	1.00901e-08	-1.53805e-10	-1.36144
6021430	chr4:6021430:T:C	1.06274e-08	-1.53805e-10	-1.30956
6021880	chr4:6021880:T:C	3.79985e-09	-1.6194	-0.718638
6021907	chr4:6021907:A:G	1.17757e-08	-1.53805e-10	-1.20696
6022379	chr4:6022379:G:A	5.62076e-09	-1.01338	-0.933152
6022460	chr4:6022460:C:T	1.22229e-08	-1.53805e-10	-1.16969
6022463	chr4:6022463:A:G	1.00152e-08	-1.53805e-10	-1.3689
6022622	chr4:6022622:G:A	2.10846e-09	-1.57897	-1.34807
6022797	chr4:6022797:C:T	1.00034e-08	-1.53805e-10	-1.37007
6023206	chr4:6023206:G:A	3.40042e-08	-1.53805e-10	-0.146515
6023540	chr4:6023540:T:G	1.05261e-08	-1.53805e-10	-1.31914
6023659	chr4:6023659:G:A	1.09536e-08	-1.53805e-10	-1.27933
6023891	chr4:6023891:A:G	1.01655e-08	-1.53805e-10	-1.354
6023929	chr4:6023929:T:C	7.38704e-09	-1.38423	-0.289038
6024039	chr4:6024039:A:G	4.35018e-09	-0.886561	-1.31622
6024331	chr4:6024331:G:A	4.43334e-09	-1.33685	-0.846994
6024745	chr4:6024745:C:G	1.04982e-08	-1.53805e-10	-1.3218
6024829	chr4:6024829:C:T	6.2789e-09	-1.48079	-0.355013
6024854	chr4:6024854:C:T	2.28526e-08	-1.68131	1.13738
6025047	chr4:6025047:G:A	5.55493e-09	-1.63259	-0.325721
6025137	chr4:6025137:G:A	1.10745e-08	-1.53805e-10	-1.26835
6025541	chr4:6025541:G:C	2.05033e-08	-1.53805e-10	-0.652412
6025709	chr4:6025709:G:T	1.06997e-08	-1.53805e-10	-1.30278
6025738	chr4:6025738:T:A	6.38887e-09	-0.491527	-1.32691
6025741	chr4:6025741:C:T	7.09101e-09	-1.71417	-3.69205e-10
6025853	chr4:6025853:G:A	7.24628e-09	-1.69251	-3.69205e-10
6025919	chr4:6025919:C:A	9.38515e-09	-0.38178	-1.05209
6026085	chr4:6026085:A:G	7.43992e-09	-1.66614	-3.69205e-10
6026554	chr4:6026554:G:A	1.13795e-08	-1.53805e-10	-1.24118
6026771	chr4:6026771:A:G	7.03434e-09	-1.72219	-3.69205e-10
6027034	chr4:6027034:A:G	1.36409e-08	-1.53805e-10	-1.05993
6027111	chr4:6027111:A:G	1.3703e-08	-1.59122	0.535837
6027157	chr4:6027157:T:G	1.03526e-08	-1.53805e-10	-1.33576
6027219	chr4:6027219:A:G	7.07012e-09	-1.71712	-3.69205e-10
6027430	chr4:6027430:G:A	1.43526e-08	-1.53805e-10	-1.00907
6027508	chr4:6027508:T:C	7.03864e-09	-1.72158	-3.69205e-10
6027546	chr4:6027546:G:A	1.08616e-08	-1.53805e-10	-1.28776
6027647	chr4:6027647:A:G	7.06742e-09	-1.7175	-3.69205e-10
6027781	chr4:6027781:C:T	2.87322e-08	-1.53805e-10	-0.314979
6027822	chr4:6027822:CTT:C	1.35864e-07	-1.53805e-10	1.23865
6028065	chr4:6028065:G:A	1.58849e-08	-1.53805e-10	-0.907631
6028327	chr4:6028327:A:G	1.98017e-09	-1.68131	-1.30851
6028392	chr4:6028392:C:T	7.0399e-09	-1.7214	-3.69205e-10
6028491	chr4:6028491:G:A	2.21905e-08	-1.53805e-10	-0.573335
6028724	chr4:6028724:G:A	5.39993e-08	-1.53805e-10	0.315973
6028962	chr4:6028962:C:T	7.6347e-09	-1.64029	-3.69205e-10
6029249	chr4:6029249:T:C	9.92767e-09	-1.53805e-10	-1.37767
6029629	chr4:6029629:A:G	1.0211e-08	-1.53805e-10	-1.34953
6029956	chr4:6029956:G:C	1.04941e-08	-1.53805e-10	-1.32218
6030391	chr4:6030391:T:C	1.83791e-09	-1.7091	-1.35527
6030451	chr4:6030451:C:T	8.6544e-09	-0.805778	-0.709152
6030508	chr4:6030508:G:A	3.76273e-09	-1.33186	-1.016
6030862	chr4:6030862:G:A	1.30334e-08	-1.53805e-10	-1.10549
6030916	chr4:6030916:T:A	2.44399e-09	-1.40356	-1.37581
6031177	chr4:6031177:A:G	1.008e-08	-1.53805e-10	-1.36245
6031211	chr4:6031211:T:A	3.5187e-09	-1.0398	-1.37511
6031471	chr4:6031471:G:A	5.46916e-09	-0.600604	-1.37327
6031491	chr4:6031491:G:A	5.32683e-09	-0.634061	-1.36618
6031930	chr4:6031930:A:G	2.12116e-09	-1.6835	-1.23753
6032025	chr4:6032025:C:T	1.28908e-08	-1.53805e-10	-1.11648
6032186	chr4:6032186:T:A	2.75376e-08	-1.53805e-10	-0.357445
6032190	chr4:6032190:A:G	1.22255e-08	-1.53805e-10	-1.16948
6032312	chr4:6032312:G:A	2.56016e-09	-1.69198	-1.04095
6032354	chr4:6032354:G:C	1.89904e-09	-1.67348	-1.35817
6032558	chr4:6032558:C:T	8.2266e-09	-0.686327	-0.8793
6032770	chr4:6032770:T:A	1.43664e-08	-1.53805e-10	-1.00811
6032858	chr4:6032858:G:A	3.00423e-09	-1.20114	-1.37184
6032888	chr4:6032888:T:G	9.46406e-07	-1.53805e-10	3.17967
6033037	chr4:6033037:A:C	1.17685e-08	-1.53805e-10	-1.20757
6033087	chr4:6033087:G:C	2.0338e-09	-1.71572	-1.24738
6033482	chr4:6033482:A:G	4.19867e-08	0.550402	-0.486049
6033599	chr4:6033599:G:A	2.20154e-08	-1.53805e-10	-0.581255
6033713	chr4:6033713:T:A	1.26836e-08	-0.651449	-0.481238
6033726	chr4:6033726:G:A	6.19038e-09	-0.617636	-1.23237
6033792	chr4:6033792:G:A	2.172e-08	-1.53805e-10	-0.594766
6033805	chr4:6033805:T:C	9.92309e-09	-1.53805e-10	-1.37813
6033969	chr4:6033969:T:C	1.40514e-08	-1.53805e-10	-1.03028
6033974	chr4:6033974:T:C	2.53474e-09	-1.37211	-1.3708
6034347	chr4:6034347:C:T	4.50427e-08	0.95602	-0.821409
6034531	chr4:6034531:G:A	4.13786e-09	-0.914202	-1.33862
6034576	chr4:6034576:T:C	3.89817e-08	0.622692	-0.632597
6034630	chr4:6034630:C:T	1.10883e-08	-1.53805e-10	-1.26711
6034755	chr4:6034755:C:T	2.84926e-08	0.913758	-1.23711
6034773	chr4:6034773:C:G	3.33257e-08	-1.53805e-10	-0.166669
6034847	chr4:6034847:C:T	4.28569e-08	1.27586	-1.19099
6035034	chr4:6035034:A:G	2.89305e-08	0.813698	-1.1218
6035234	chr4:6035234:C:T	2.49221e-08	-1.53805e-10	-0.457244
6035251	chr4:6035251:C:T	1.38175e-08	-1.53805e-10	-1.04706
6035347	chr4:6035347:G:A	3.95791e-09	-0.973424	-1.32386
6035435	chr4:6035435:T:C	4.28494e-09	-0.872593	-1.3453
6035558	chr4:6035558:A:G	1.03938e-08	-1.33179	-3.69205e-10
6035661	chr4:6035661:G:A	1.04323e-08	-1.53805e-10	-1.32809
6035797	chr4:6035797:T:C	2.40289e-08	-1.53805e-10	-0.493741
6035802	chr4:6035802:G:A	2.49986e-08	-1.53805e-10	-0.454178
6036057	chr4:6036057:C:T	2.46686e-08	-1.53805e-10	-0.467466
6036168	chr4:6036168:G:T	1.05315e-08	-1.53805e-10	-1.31863
6036209	chr4:6036209:T:G	2.62068e-09	-1.33882	-1.37074
6036246	chr4:6036246:G:C	1.21173e-08	-1.53805e-10	-1.17836
6036617	chr4:6036617:AG:A	4.37716e-09	-0.883506	-1.31309
6036731	chr4:6036731:T:G	1.0607e-08	-1.53805e-10	-1.31148
6036787	chr4:6036787:C:T	2.80513e-08	-1.53805e-10	-0.338963
6037894	chr4:6037894:C:T	4.68219e-08	0.173354	-3.69205e-10
6038812	chr4:6038812:G:A	7.27448e-09	-1.68863	-3.69205e-10
6038878	chr4:6038878:G:A	2.47051e-09	-1.40978	-1.35879
6038886	chr4:6038886:G:A	3.98027e-09	-0.98857	-1.30308
6038948	chr4:6038948:T:C	5.02456e-08	0.730615	-0.48669
6038969	chr4:6038969:T:G	1.91293e-08	0.300897	-1.02267
6039232	chr4:6039232:G:A	2.27508e-09	-1.55225	-1.29873
6039476	chr4:6039476:G:A	2.53958e-09	-1.38255	-1.35846
6039612	chr4:6039612:T:C	1.50101e-08	-0.06745	-0.896823
6039657	chr4:6039657:T:A	7.1358e-09	-1.70787	-3.69205e-10
6039880	chr4:6039880:T:C	1.05989e-08	-1.53805e-10	-1.31224
6039938	chr4:6039938:G:T	1.17818e-08	-1.53805e-10	-1.20644
6040268	chr4:6040268:G:A	1.42514e-08	-1.53805e-10	-1.01614
6040763	chr4:6040763:T:A	1.64617e-08	-1.53805e-10	-0.871963
6040827	chr4:6040827:A:T	2.72411e-09	-1.52094	-1.14991
6040854	chr4:6040854:G:A	9.94645e-09	-1.53805e-10	-1.37578
6040921	chr4:6040921:G:A	8.56167e-09	-1.1129	-0.412803
6041005	chr4:6041005:A:G	4.25667e-08	0.0753855	0.00268817
6041067	chr4:6041067:CT:C	5.22714e-08	-1.53805e-10	0.28345
6041128	chr4:6041128:C:T	1.19636e-08	-1.53805e-10	-1.19113
6041358	chr4:6041358:T:C	2.59549e-09	-1.5498	-1.16942
6041486	chr4:6041486:G:A	1.0184e-08	-1.53805e-10	-1.35218
6041515	chr4:6041515:G:A	1.05172e-08	-1.31999	-3.69205e-10
6041926	chr4:6041926:C:G	7.14106e-08	0.0472412	0.548207
6042136	chr4:6042136:C:G	4.52762e-08	0.362729	-0.222945
6042482	chr4:6042482:A:G	1.35922e-08	-1.53805e-10	-1.0635
6042630	chr4:6042630:T:C	2.5299e-08	-1.53805e-10	-0.442233
6043006	chr4:6043006:T:A	1.16916e-08	-1.53805e-10	-1.21413
6043263	chr4:6043263:C:G	1.56637e-08	-1.53805e-10	-0.921652
6043367	chr4:6043367:G:T	2.78117e-08	-0.083754	-0.263788
6043430	chr4:6043430:C:G	9.41094e-09	-0.255719	-1.17541
6044187	chr4:6044187:C:CA	8.41276e-08	-0.226184	0.98552
6044273	chr4:6044273:G:A	1.21909e-08	-1.53805e-10	-1.17231
6044304	chr4:6044304:T:C	7.03768e-09	-1.72172	-3.69205e-10
6044448	chr4:6044448:TCTGTGCCAGCCACGGTGGCAGCACCCAGCACC:T	3.1875e-09	-1.6155	-0.898258
6044805	chr4:6044805:A:G	3.33562e-08	-1.53805e-10	-0.165756
6045066	chr4:6045066:C:G	7.08675e-09	-1.71477	-3.69205e-10
6045140	chr4:6045140:G:A	2.32911e-09	-1.45101	-1.37651
6045214	chr4:6045214:A:G	3.71527e-08	-1.53805e-10	-0.0579611
6045488	chr4:6045488:T:G	1.09239e-06	4.26321	-0.940088
6045531	chr4:6045531:C:T	6.96185e-08	-1.53805e-10	0.570032
6045532	chr4:6045532:A:G	7.15238e-09	-1.70555	-3.69205e-10
6045609	chr4:6045609:A:C	2.12173e-06	3.85779	0.129196
6045788	chr4:6045788:T:C	1.94928e-08	-1.53805e-10	-0.702956
6045920	chr4:6045920:A:T	8.4838e-09	-1.53484	-3.69205e-10
6046030	chr4:6046030:T:C	4.90834e-08	-0.827307	1.04783
6046032	chr4:6046032:AC:A	8.16304e-09	-1.57338	-3.69205e-10
6046174	chr4:6046174:G:A	2.18328e-09	-1.56454	-1.32763
6046290	chr4:6046290:G:A	2.26642e-08	-1.2781	0.725888
6046410	chr4:6046410:C:T	2.31462e-08	-1.53805e-10	-0.531168
6047005	chr4:6047005:G:A	8.70285e-09	-1.50935	-3.69205e-10
6047014	chr4:6047014:A:G	2.04806e-08	-1.53805e-10	-0.653522
6047116	chr4:6047116:G:A	5.20329e-08	-0.00589755	0.284774
6047303	chr4:6047303:A:G	1.32031e-08	-1.3732	0.280647
6047389	chr4:6047389:G:A	2.71463e-09	-1.30408	-1.37026
6047575	chr4:6047575:T:G	9.93748e-09	-1.53805e-10	-1.37668
6047628	chr4:6047628:G:A	1.11069e-08	-1.53805e-10	-1.26543
6047715	chr4:6047715:C:T	2.32049e-08	-1.53805e-10	-0.528635
6047939	chr4:6047939:C:T	9.98637e-09	-1.53805e-10	-1.37178
6048096	chr4:6048096:C:T	9.92496e-09	-1.53805e-10	-1.37795
6048365	chr4:6048365:T:C	6.97472e-09	-0.891436	-0.83927
6049032	chr4:6049032:T:G	1.96877e-09	-1.6855	-1.31009
6049697	chr4:6049697:A:G	1.772e-09	-1.72261	-1.37828
6049733	chr4:6049733:T:C	1.14266e-08	-1.53805e-10	-1.23705
6050008	chr4:6050008:C:T	1.0059e-08	-1.53805e-10	-1.36453
6050477	chr4:6050477:T:A	1.88743e-08	-1.53805e-10	-0.735196
6050785	chr4:6050785:C:T	3.12097e-09	-1.35186	-1.18299
6051108	chr4:6051108:C:T	2.14066e-09	-1.7144	-1.19748
6051203	chr4:6051203:ACTTT:A	1.4358e-08	-1.53805e-10	-1.00869
6051773	chr4:6051773:G:A	3.49553e-09	-1.24313	-1.17839
6051932	chr4:6051932:G:A	4.23948e-09	-0.871127	-1.35743
6052229	chr4:6052229:AAC:A	1.03528e-08	-1.53805e-10	-1.33574
6052399	chr4:6052399:C:T	3.48471e-08	-1.53805e-10	-0.122029
6052823	chr4:6052823:T:C	1.80156e-08	-1.53805e-10	-0.78176
6052990	chr4:6052990:G:A	1.00319e-08	-1.53805e-10	-1.36723
6052992	chr4:6052992:C:G	8.93985e-09	-1.12433	-0.358146
6053918	chr4:6053918:G:T	1.07425e-08	-1.53805e-10	-1.29879
6054098	chr4:6054098:G:A	2.66843e-08	-1.53805e-10	-0.388923
6054369	chr4:6054369:T:A	2.30362e-09	-1.4633	-1.37521
6054401	chr4:6054401:G:A	1.3319e-08	-1.08381	-3.69205e-10
6054652	chr4:6054652:T:C	6.72388e-09	-1.00811	-0.759219
6054679	chr4:6054679:T:C	5.27912e-09	-1.30302	-0.706217
6054713	chr4:6054713:C:T	1.1334e-08	-1.53805e-10	-1.2452
6054918	chr4:6054918:G:C	1.17542e-08	-1.20879	-3.69205e-10
6055089	chr4:6055089:T:C	1.00445e-08	-1.53805e-10	-1.36597
6055292	chr4:6055292:G:A	2.09218e-09	-1.68627	-1.24852
6055395	chr4:6055395:G:A	1.0377e-08	-1.53805e-10	-1.3334
6055413	chr4:6055413:T:C	1.06494e-08	-1.53805e-10	-1.30749
6055601	chr4:6055601:C:T	1.43312e-08	-1.53805e-10	-1.01056
6055635	chr4:6055635:A:T	1.49871e-08	-1.53805e-10	-0.96581
6055943	chr4:6055943:C:A	8.19833e-09	-1.56907	-3.69205e-10
6056475	chr4:6056475:C:T	2.14635e-09	-1.56928	-1.33995
6056574	chr4:6056574:G:A	3.23266e-09	-1.5819	-0.917798
6056770	chr4:6056770:G:A	2.02817e-08	-1.53805e-10	-0.663282
6056893	chr4:6056893:C:T	2.82681e-09	-1.58532	-1.04853
6056974	chr4:6056974:A:G	1.92038e-08	-1.12468	0.40679
6057005	chr4:6057005:C:T	6.96988e-09	-1.28891	-0.442493
6057148	chr4:6057148:G:A	1.11146e-08	-1.53805e-10	-1.26474
6057465	chr4:6057465:C:T	1.90779e-09	-1.67085	-1.35621
6057499	chr4:6057499:A:G	5.01916e-09	-1.18836	-0.871381
6057590	chr4:6057590:A:G	7.03221e-09	-1.7225	-3.69205e-10
6057704	chr4:6057704:C:T	1.77624e-08	-1.53805e-10	-0.795915
6057895	chr4:6057895:T:C	9.21097e-09	-1.03733	-0.415277
6057982	chr4:6057982:C:T	2.33526e-09	-1.48453	-1.34034
6058013	chr4:6058013:G:A	2.05682e-08	-1.53805e-10	-0.649254
6058049	chr4:6058049:G:A	1.93675e-09	-1.69365	-1.31834
6058125	chr4:6058125:A:T	4.33902e-09	-1.3843	-0.821047
6058722	chr4:6058722:C:A	7.27383e-09	-1.68872	-3.69205e-10
6058773	chr4:6058773:T:A	2.36861e-09	-1.61976	-1.19093
6058862	chr4:6058862:G:A	7.24359e-09	-1.69288	-3.69205e-10
6059024	chr4:6059024:G:A	7.14218e-08	0.595604	-3.69205e-10
6059165	chr4:6059165:A:G	1.90692e-09	-1.70666	-1.32085
6059215	chr4:6059215:G:C	1.77343e-08	-1.53805e-10	-0.7975
6059282	chr4:6059282:C:T	1.37858e-08	-1.53805e-10	-1.04936
6059519	chr4:6059519:A:G	2.15454e-09	-1.617	-1.28843
6059878	chr4:6059878:G:C	2.41504e-09	-1.67005	-1.12124
6059894	chr4:6059894:GGCATT:G	3.6346e-08	-1.53805e-10	-0.0799139
6060197	chr4:6060197:A:G	2.19357e-09	-1.65996	-1.22751
6060334	chr4:6060334:T:C	4.21034e-09	-1.5873	-0.648152
6060390	chr4:6060390:T:A	1.92849e-09	-1.6539	-1.36236
6060627	chr4:6060627:G:C	3.85893e-08	-1.53805e-10	-0.0200228
6060912	chr4:6060912:G:T	6.63918e-09	-1.55178	-0.228228
6061054	chr4:6061054:G:A	3.80275e-09	-1.58909	-0.74818
6061094	chr4:6061094:T:C	9.98723e-09	-1.22467	-0.147017
6061123	chr4:6061123:G:A	1.93809e-09	-1.64791	-1.36339
6061195	chr4:6061195:T:C	2.41952e-09	-1.57267	-1.21676
6061322	chr4:6061322:C:A	2.68332e-09	-1.55905	-1.12689
6061529	chr4:6061529:G:C	4.61364e-09	-1.22371	-0.920267
6061588	chr4:6061588:T:C	2.44211e-09	-1.59084	-1.1893
6061888	chr4:6061888:C:T	1.16562e-08	-1.53805e-10	-1.21716
6062135	chr4:6062135:C:T	5.62722e-08	-1.53805e-10	0.357203
6062748	chr4:6062748:G:C	1.71048e-08	-1.53805e-10	-0.83364
6062872	chr4:6062872:C:T	2.38976e-08	-1.53805e-10	-0.499222
6063266	chr4:6063266:G:T	2.16061e-09	-1.56264	-1.33997
6063440	chr4:6063440:T:C	4.28374e-09	-1.23882	-0.979358
6063516	chr4:6063516:C:T	1.81049e-08	-1.53805e-10	-0.776814
6063559	chr4:6063559:T:C	1.11391e-08	-1.53805e-10	-1.26254
6063568	chr4:6063568:C:T	9.92991e-09	-1.53805e-10	-1.37745
6063595	chr4:6063595:G:A	2.16709e-08	-1.53805e-10	-0.59703
6063600	chr4:6063600:G:T	1.31452e-08	-1.53805e-10	-1.09694
6063929	chr4:6063929:A:G	1.11965e-08	-1.53805e-10	-1.25739
6063961	chr4:6063961:C:T	9.95101e-09	-1.53805e-10	-1.37532
6064034	chr4:6064034:T:C	1.47328e-08	-0.887283	-0.0956414
6064841	chr4:6064841:T:C	1.43184e-08	-1.53805e-10	-1.01145
6065121	chr4:6065121:T:C	7.17154e-09	-1.70288	-3.69205e-10
6065488	chr4:6065488:A:C	2.2196e-08	-1.53805e-10	-0.573087
6065830	chr4:6065830:C:A	7.03638e-09	-1.72191	-3.69205e-10
6065865	chr4:6065865:C:G	1.41284e-08	-1.53805e-10	-1.02481
6065979	chr4:6065979:G:T	1.4273e-08	-1.53805e-10	-1.01463
6066125	chr4:6066125:C:G	3.23644e-09	-1.36638	-1.13214
6066220	chr4:6066220:C:A	1.89692e-09	-1.71593	-1.31684
6066221	chr4:6066221:C:CAG	1.88678e-09	-1.71076	-1.32737
6066261	chr4:6066261:A:T	8.09196e-08	-1.53805e-10	0.720458
6066540	chr4:6066540:C:T	7.02351e-09	-1.26512	-0.458618
6066626	chr4:6066626:C:T	2.08157e-09	-1.67656	-1.26332
6066768	chr4:6066768:C:T	7.38828e-09	-1.42609	-0.24701
6066848	chr4:6066848:C:T	1.25239e-08	-1.53805e-10	-1.14536
6066943	chr4:6066943:G:A	7.81977e-09	-1.61634	-3.69205e-10
6066955	chr4:6066955:C:G	1.19666e-08	-1.53805e-10	-1.19088
6067196	chr4:6067196:A:G	7.67924e-09	-1.25483	-0.379644
6067887	chr4:6067887:A:G	3.89366e-09	-1.00818	-1.30547
6068320	chr4:6068320:A:G	1.028e-08	-1.53805e-10	-1.3428
6068427	chr4:6068427:T:C	2.33138e-09	-1.58862	-1.23792
6068597	chr4:6068597:G:A	1.06613e-08	-1.53805e-10	-1.30638
6068653	chr4:6068653:G:A	1.45605e-08	-1.53805e-10	-0.994684
6068733	chr4:6068733:C:T	5.7196e-09	-0.985065	-0.944035
6068850	chr4:6068850:G:A	3.6038e-09	-1.19307	-1.19794
6068949	chr4:6068949:T:C	5.32926e-09	-0.621531	-1.37825
6069002	chr4:6069002:G:A	1.70259e-08	-1.53805e-10	-0.838264
6069262	chr4:6069262:T:G	2.51099e-08	-1.53805e-10	-0.449737
6069614	chr4:6069614:A:G	1.49294e-08	-1.53805e-10	-0.969669
6069765	chr4:6069765:A:G	2.54181e-08	-1.53805e-10	-0.437536
6069872	chr4:6069872:G:A	5.67304e-08	-1.53805e-10	0.365312
6070168	chr4:6070168:C:T	2.1573e-09	-1.61642	-1.28772
6070593	chr4:6070593:C:A	1.03434e-08	-1.53805e-10	-1.33665
6070916	chr4:6070916:G:A	1.55121e-08	-1.53805e-10	-0.931379
6071017	chr4:6071017:A:C	3.26318e-08	-1.53805e-10	-0.18771
6071393	chr4:6071393:C:T	1.12963e-08	-1.53805e-10	-1.24852
6071429	chr4:6071429:TG:T	8.70368e-09	-1.50925	-3.69205e-10
6071534	chr4:6071534:T:G	3.85061e-09	-1.68386	-0.640904
6071881	chr4:6071881:A:G	8.38323e-08	-1.53805e-10	0.75582
6072275	chr4:6072275:A:T	1.13794e-08	-1.53805e-10	-1.2412
6072389	chr4:6072389:G:A	1.2027e-08	-1.53805e-10	-1.18584
6072460	chr4:6072460:TG:T	1.0161e-08	-1.53805e-10	-1.35444
6072562	chr4:6072562:G:A	2.05906e-09	-1.64786	-1.30289
6072855	chr4:6072855:G:T	2.15264e-09	-1.63181	-1.2745
6072879	chr4:6072879:G:A	9.68836e-08	-1.53805e-10	0.900511
6073063	chr4:6073063:G:C	1.08728e-08	-1.53805e-10	-1.28674
6073232	chr4:6073232:G:A	6.54771e-08	-1.53805e-10	0.508701
6073319	chr4:6073319:C:T	1.51987e-07	-1.53805e-10	1.3508
6073710	chr4:6073710:C:G	1.04206e-08	-1.32922	-3.69205e-10
6073714	chr4:6073714:C:G	9.96206e-09	-1.53805e-10	-1.37421
6073743	chr4:6073743:C:T	2.25062e-09	-1.66737	-1.19442
6073931	chr4:6073931:C:G	1.32424e-08	-1.53805e-10	-1.08958
6074292	chr4:6074292:G:C	1.85511e-09	-1.69091	-1.36414
6074552	chr4:6074552:G:T	1.51737e-08	-1.53805e-10	-0.953436
6074699	chr4:6074699:G:A	3.27544e-09	-1.64621	-0.840334
6075185	chr4:6075185:GA:G	1.82344e-09	-1.70601	-1.36627
6075487	chr4:6075487:C:T	9.92213e-09	-1.53805e-10	-1.37823
6075762	chr4:6075762:A:G	7.06759e-09	-1.71748	-3.69205e-10
6075907	chr4:6075907:C:T	3.22189e-09	-1.49486	-1.00817
6076772	chr4:6076772:A:G	2.3614e-09	-1.69473	-1.11901
6076833	chr4:6076833:G:C	1.01718e-08	-1.53805e-10	-1.35338
6076933	chr4:6076933:C:T	2.58254e-09	-1.34875	-1.37548
6077034	chr4:6077034:T:G	1.04184e-08	-1.53805e-10	-1.32942
6077098	chr4:6077098:A:T	1.00945e-08	-1.53805e-10	-1.36101
6077245	chr4:6077245:G:A	1.02587e-08	-1.53805e-10	-1.34487
6077424	chr4:6077424:C:T	9.96111e-09	-1.53805e-10	-1.37431
6077956	chr4:6077956:C:A	1.00337e-08	-1.53805e-10	-1.36705
6078099	chr4:6078099:A:C	2.76994e-08	-1.69894	1.34735
6078484	chr4:6078484:C:G	1.04392e-08	-1.53805e-10	-1.32743
6078902	chr4:6078902:G:A	1.17472e-07	-1.53805e-10	1.09321
6079090	chr4:6079090:T:C	7.1861e-09	-0.626714	-1.07414
6079295	chr4:6079295:G:C	3.24134e-09	-1.60501	-0.891999
6079303	chr4:6079303:G:A	1.97484e-08	-1.53805e-10	-0.689928
6079678	chr4:6079678:T:A	1.11969e-07	-1.53805e-10	1.04523
6080348	chr4:6080348:C:T	1.73517e-08	-1.53805e-10	-0.819305
6080455	chr4:6080455:T:C	9.92622e-09	-1.53805e-10	-1.37782
6080502	chr4:6080502:C:T	1.04005e-08	-1.53805e-10	-1.33115
6080646	chr4:6080646:C:T	9.98585e-09	-1.53805e-10	-1.37183
6081080	chr4:6081080:G:A	3.39938e-09	-1.69724	-0.752169
6081177	chr4:6081177:C:G	2.95479e-08	-1.53805e-10	-0.286987
6081178	chr4:6081178:T:C	5.36264e-07	-1.53805e-10	2.61163
6081427	chr4:6081427:C:T	1.00012e-08	-1.53805e-10	-1.37029
6081618	chr4:6081618:G:A	1.0101e-08	-1.53805e-10	-1.36036
6081672	chr4:6081672:C:G	1.69712e-08	-1.53805e-10	-0.841481
6082189	chr4:6082189:A:G	9.85402e-09	-1.38512	-3.69205e-10
6082215	chr4:6082215:T:C	1.98913e-09	-1.70374	-1.28156
6082266	chr4:6082266:C:T	9.41217e-09	-1.431	-3.69205e-10
6082465	chr4:6082465:T:C	2.76123e-09	-1.61589	-1.04143
6082466	chr4:6082466:T:A	2.43249e-08	-1.53805e-10	-0.481496
6082599	chr4:6082599:C:A	2.0066e-09	-1.7202	-1.25636
6083132	chr4:6083132:G:A	2.15361e-09	-1.59633	-1.30952
6083139	chr4:6083139:A:C	1.02047e-08	-1.53805e-10	-1.35015
6083260	chr4:6083260:G:A	1.57065e-08	-1.53805e-10	-0.918922
6083689	chr4:6083689:C:T	4.38826e-07	-1.53805e-10	2.4111
6083704	chr4:6083704:A:C	2.07209e-09	-1.65749	-1.28695
6083933	chr4:6083933:A:G	2.53571e-08	0.938332	-1.37827
6084019	chr4:6084019:C:CT	1.50018e-08	-1.53805e-10	-0.964826
6084089	chr4:6084089:G:A	1.03325e-08	-1.53805e-10	-1.33771
6084250	chr4:6084250:A:G	4.14845e-09	-1.67649	-0.573775
6084349	chr4:6084349:T:C	1.78393e-08	-1.53805e-10	-0.791593
6084417	chr4:6084417:G:A	1.96109e-08	-1.53805e-10	-0.696915
6084514	chr4:6084514:A:G	1.58255e-08	-1.53805e-10	-0.911378
6084539	chr4:6084539:T:A	4.71248e-09	-1.65552	-0.46726
6084688	chr4:6084688:T:C	1.74701e-08	-1.53805e-10	-0.81251
6085340	chr4:6085340:T:C	1.03797e-08	-1.53805e-10	-1.33315
6085644	chr4:6085644:G:A	1.84174e-09	-1.68978	-1.3725
6085679	chr4:6085679:G:C	1.02783e-08	-1.53805e-10	-1.34296
6085696	chr4:6085696:T:C	1.00485e-07	-1.53805e-10	0.937008
6086146	chr4:6086146:C:T	4.34302e-09	-0.868375	-1.33605
6086235	chr4:6086235:C:T	1.23328e-07	-1.53805e-10	1.14185
6086358	chr4:6086358:T:C	5.05378e-09	-1.6786	-0.374263
6086422	chr4:6086422:T:C	7.05849e-09	-1.71877	-3.69205e-10
6086706	chr4:6086706:A:C	1.75256e-08	-1.53805e-10	-0.809339
6086829	chr4:6086829:G:A	1.97312e-09	-1.71914	-1.27425
6086935	chr4:6086935:C:G	8.85175e-08	-1.53805e-10	0.810202
6087059	chr4:6087059:T:G	9.79343e-08	-1.53805e-10	0.911298
6087229	chr4:6087229:T:C	2.23163e-09	-1.61036	-1.2599
6087645	chr4:6087645:A:C	3.01859e-08	-1.53805e-10	-0.265623
6087669	chr4:6087669:A:G	7.49557e-08	0.535623	0.108277
6087815	chr4:6087815:T:C	1.28671e-07	-1.53805e-10	1.18426
6088315	chr4:6088315:G:A	2.25659e-09	-1.70357	-1.15558
6088558	chr4:6088558:A:T	1.04315e-08	-1.53805e-10	-1.32817
6088610	chr4:6088610:C:T	2.47652e-09	-1.55316	-1.21298
6088764	chr4:6088764:A:G	1.0295e-08	-1.53805e-10	-1.34134
6088897	chr4:6088897:G:C	1.32412e-08	-1.53805e-10	-1.08967
6088914	chr4:6088914:C:T	1.15771e-08	-1.53805e-10	-1.22397
6088952	chr4:6088952:G:T	1.29338e-08	-1.11316	-3.69205e-10
6089005	chr4:6089005:G:A	2.42299e-08	-1.53805e-10	-0.485412
6089585	chr4:6089585:C:T	2.21137e-09	-1.71968	-1.1597
6090106	chr4:6090106:C:A	2.55571e-08	-1.53805e-10	-0.432082
6090164	chr4:6090164:G:A	1.1943e-08	-1.53805e-10	-1.19285
6090676	chr4:6090676:C:T	9.93289e-09	-1.53805e-10	-1.37715
6090878	chr4:6090878:C:A	1.2378e-08	-1.53805e-10	-1.15707
6091055	chr4:6091055:G:T	2.85926e-08	-1.53805e-10	-0.31985
6091247	chr4:6091247:TG:T	1.80643e-08	-1.53805e-10	-0.779061
6091300	chr4:6091300:G:A	1.06086e-08	-1.53805e-10	-1.31134
6091659	chr4:6091659:A:G	1.35752e-08	-1.53805e-10	-1.06475
6091684	chr4:6091684:T:A	1.66757e-08	-1.53805e-10	-0.859048
6092247	chr4:6092247:G:A	9.50352e-06	-1.53805e-10	5.48642
6093010	chr4:6093010:G:A	5.20738e-08	-1.53805e-10	0.279663
6093414	chr4:6093414:C:A	1.14617e-08	-1.53805e-10	-1.23399
6093817	chr4:6093817:G:A	2.09627e-09	-1.56293	-1.36991
6093820	chr4:6093820:G:A	2.25396e-09	-1.51635	-1.34396
6094087	chr4:6094087:T:C	2.89395e-08	-1.53805e-10	-0.307791
6094242	chr4:6094242:C:A	3.00742e-08	-1.53805e-10	-0.26933
6094521	chr4:6094521:G:A	3.70322e-08	-1.53805e-10	-0.0612095
6094719	chr4:6094719:C:T	3.77569e-09	-1.6183	-0.72612
6094963	chr4:6094963:G:A	1.93564e-09	-1.6827	-1.32986
6095006	chr4:6095006:A:G	1.63876e-08	-1.53805e-10	-0.876473
6095568	chr4:6095568:A:G	5.24055e-09	-1.26397	-0.752601
6095636	chr4:6095636:T:C	4.32689e-09	-1.28733	-0.920816
6095884	chr4:6095884:G:A	9.8906e-06	-1.53805e-10	5.52634
6095892	chr4:6095892:A:G	1.95856e-08	-1.53805e-10	-0.698202
6096125	chr4:6096125:G:A	2.83411e-09	-1.72225	-0.909026
6096319	chr4:6096319:T:G	5.91877e-08	-1.53805e-10	0.407715
6096606	chr4:6096606:T:C	1.11911e-08	-1.53805e-10	-1.25788
6096622	chr4:6096622:G:T	9.92747e-09	-1.53805e-10	-1.37769
6096657	chr4:6096657:A:T	1.80829e-09	-1.7082	-1.37242
6096857	chr4:6096857:G:A	2.54524e-08	-1.53805e-10	-0.436187
6097204	chr4:6097204:C:G	3.18743e-09	-1.19795	-1.31584
6097236	chr4:6097236:A:G	1.36217e-08	-1.53805e-10	-1.06133
6097344	chr4:6097344:T:A	1.00072e-08	-1.53805e-10	-1.3697
6097819	chr4:6097819:G:A	1.46401e-08	-1.53805e-10	-0.989235
6097823	chr4:6097823:T:G	3.69756e-08	-1.53805e-10	-0.062741
6097976	chr4:6097976:A:T	1.839e-09	-1.68705	-1.37673
6098035	chr4:6098035:C:T	1.00053e-08	-1.53805e-10	-1.36989
6098324	chr4:6098324:C:T	2.12154e-09	-1.55412	-1.36673
6098363	chr4:6098363:G:A	4.6362e-09	-1.68515	-0.453953
6098611	chr4:6098611:GAAAGAA:G	7.32315e-09	-1.68196	-3.69205e-10
6098940	chr4:6098940:T:C	1.78503e-09	-1.72268	-1.37088
6098973	chr4:6098973:G:A	9.92951e-09	-1.53805e-10	-1.37749
6099595	chr4:6099595:C:G	1.03374e-08	-0.727039	-0.610194
6099722	chr4:6099722:G:T	9.34952e-09	-1.43767	-3.69205e-10
6099755	chr4:6099755:C:A	3.87881e-09	-1.47104	-0.846427
6099834	chr4:6099834:C:T	1.23118e-08	-1.53805e-10	-1.16244
6099914	chr4:6099914:C:T	1.13158e-08	-1.53805e-10	-1.2468
6100234	chr4:6100234:A:G	1.77933e-08	-1.53805e-10	-0.794179
6100312	chr4:6100312:T:C	2.71688e-09	-1.71537	-0.958139
6100357	chr4:6100357:A:G	1.23295e-08	-1.53805e-10	-1.161
6100619	chr4:6100619:G:C	1.71895e-08	-1.53805e-10	-0.828702
6100769	chr4:6100769:T:C	1.44429e-08	-1.53805e-10	-1.0028
6100996	chr4:6100996:T:A	9.7895e-09	-1.72013	0.328438
6101036	chr4:6101036:T:G	1.86726e-08	-0.745939	-3.69205e-10
6101173	chr4:6101173:T:C	1.02192e-08	-1.53805e-10	-1.34873
6101335	chr4:6101335:T:C	7.1102e-09	-1.71147	-3.69205e-10
6101490	chr4:6101490:T:A	1.64351e-08	-1.63021	0.756627
6102093	chr4:6102093:A:C	3.76401e-09	-1.71467	-0.632839
6102160	chr4:6102160:T:C	9.92576e-09	-1.53805e-10	-1.37787
6102497	chr4:6102497:CT:C	1.90574e-09	-1.70128	-1.32685
6102523	chr4:6102523:T:C	1.33467e-08	-1.53805e-10	-1.08173
6102651	chr4:6102651:C:T	7.36646e-09	-1.67606	-3.69205e-10
6102847	chr4:6102847:C:A	2.76562e-09	-1.69491	-0.960828
6102851	chr4:6102851:A:G	2.17652e-09	-1.71786	-1.17741
6102879	chr4:6102879:G:A	2.9356e-09	-1.53602	-1.06007
6102899	chr4:6102899:A:G	1.85591e-09	-1.70186	-1.35276
6103043	chr4:6103043:A:G	1.03441e-08	-1.53805e-10	-1.33658
6103628	chr4:6103628:C:T	1.8177e-08	-1.53805e-10	-0.77284
6103938	chr4:6103938:G:C	2.26504e-08	-1.53805e-10	-0.552821
6104044	chr4:6104044:A:G	1.69362e-08	-1.53805e-10	-0.843546
6104135	chr4:6104135:C:T	1.98104e-08	-1.53805e-10	-0.686791
6104303	chr4:6104303:A:G	2.87206e-09	-1.59776	-1.02021
6104695	chr4:6104695:A:C	2.32586e-09	-1.57287	-1.25604
6104708	chr4:6104708:G:A	2.18406e-09	-1.52744	-1.36437
6104812	chr4:6104812:G:A	4.04173e-09	-0.985725	-1.2906
6104841	chr4:6104841:T:TG	7.37946e-09	-1.6743	-3.69205e-10
6104918	chr4:6104918:C:G	1.7087e-08	-1.53805e-10	-0.834682
6105017	chr4:6105017:A:C	2.02642e-09	-1.72249	-1.24424
6105168	chr4:6105168:T:C	1.13413e-08	-1.53805e-10	-1.24455
6105254	chr4:6105254:C:T	4.70896e-09	-1.55486	-0.568676
6105386	chr4:6105386:A:G	1.00341e-08	-1.53805e-10	-1.36701
6106159	chr4:6106159:C:T	2.29285e-08	-0.489615	-0.0510034
6106385	chr4:6106385:T:G	1.02695e-08	-1.53805e-10	-1.34382
6106654	chr4:6106654:G:C	9.94429e-09	-1.53805e-10	-1.376
6106720	chr4:6106720:C:T	1.37656e-08	-0.633414	-0.417415
6106814	chr4:6106814:T:G	2.46987e-08	-1.53805e-10	-0.466247
6107241	chr4:6107241:A:T	7.37901e-09	-1.67436	-3.69205e-10
6107428	chr4:6107428:G:A	1.04822e-08	-1.53805e-10	-1.32332
6107516	chr4:6107516:G:A	2.59409e-08	-1.53805e-10	-0.417177
6107672	chr4:6107672:G:T	3.06629e-09	-1.51346	-1.03906
6107736	chr4:6107736:T:C	2.51438e-09	-1.62261	-1.12836
6107887	chr4:6107887:A:G	4.74201e-09	-1.70596	-0.410582
6108497	chr4:6108497:C:T	3.52885e-09	-1.5577	-0.854326
6108547	chr4:6108547:T:C	4.30176e-09	-1.63655	-0.577428
6108924	chr4:6108924:A:G	2.4531e-08	-1.53805e-10	-0.473063
6109324	chr4:6109324:A:G	1.00515e-08	-1.53805e-10	-1.36528
6109938	chr4:6109938:A:G	1.21534e-08	-1.53805e-10	-1.17539
6109961	chr4:6109961:AAT:A	1.12547e-08	0.12175	-1.37396
6110420	chr4:6110420:G:A	2.01217e-08	-1.53805e-10	-0.671198
6110533	chr4:6110533:T:G	2.24237e-09	-1.54816	-1.31731
6110635	chr4:6110635:T:C	1.04431e-08	-1.53805e-10	-1.32706
6110740	chr4:6110740:G:A	1.36715e-08	-0.78654	-0.271149
6110816	chr4:6110816:A:G	1.00195e-08	-1.53805e-10	-1.36846
6110897	chr4:6110897:G:A	8.02318e-08	-1.53805e-10	0.711921
6111004	chr4:6111004:G:A	7.45417e-08	-1.53805e-10	0.63836
6111236	chr4:6111236:C:G	6.77659e-09	-1.64629	-0.113238
6111280	chr4:6111280:C:A	1.08464e-08	-1.53805e-10	-1.28917
6111485	chr4:6111485:A:C	3.41026e-08	-1.53805e-10	-0.143626
6111620	chr4:6111620:A:G	1.32825e-08	-1.53805e-10	-1.08655
6111647	chr4:6111647:G:A	6.44124e-09	-0.44004	-1.37024
6111685	chr4:6111685:C:G	4.28882e-09	-1.2063	-1.01069
6111832	chr4:6111832:C:T	2.45675e-09	-1.39599	-1.37817
6112140	chr4:6112140:T:A	1.84658e-09	-1.68754	-1.37212
6112142	chr4:6112142:T:C	1.43928e-08	-1.53805e-10	-1.00627
6112259	chr4:6112259:G:A	1.07226e-08	-1.53805e-10	-1.30065
6112515	chr4:6112515:T:C	2.1131e-09	-1.67724	-1.2476
6112693	chr4:6112693:G:T	8.51106e-09	-1.0886	-0.443031
6112694	chr4:6112694:C:A	8.63416e-09	-1.07424	-0.443031
6112950	chr4:6112950:G:A	8.51039e-09	-1.53171	-3.69205e-10
6112951	chr4:6112951:C:T	9.92397e-09	-1.53805e-10	-1.37805
6113006	chr4:6113006:A:T	1.03156e-08	-1.53805e-10	-1.33934
6113667	chr4:6113667:C:T	4.04682e-09	-0.901574	-1.37349
6113916	chr4:6113916:C:T	1.09177e-08	-1.53805e-10	-1.28262
6114288	chr4:6114288:C:T	1.73692e-08	-1.53805e-10	-0.818301
6114298	chr4:6114298:T:C	1.40046e-07	-1.53805e-10	1.26897
6114370	chr4:6114370:A:G	4.025e-09	-1.72202	-0.558449
6114541	chr4:6114541:T:C	1.38721e-08	-0.269995	-0.773127
6114621	chr4:6114621:C:T	3.99877e-08	-1.53805e-10	0.0155743
6114729	chr4:6114729:A:G	2.14324e-09	-1.53645	-1.37423
6114900	chr4:6114900:G:A	1.49031e-08	-1.53805e-10	-0.971429
6114981	chr4:6114981:T:C	3.92909e-09	-0.927716	-1.37687
6115364	chr4:6115364:C:T	2.32322e-09	-1.54265	-1.28739
6115380	chr4:6115380:A:T	1.49518e-08	-1.53805e-10	-0.968165
6115708	chr4:6115708:G:A	1.26834e-08	-1.53805e-10	-1.1327
6115766	chr4:6115766:A:T	4.49837e-09	-0.792305	-1.37698
6115814	chr4:6115814:A:G	4.62623e-09	-1.70632	-0.434939
6115828	chr4:6115828:G:A	1.30384e-08	-1.53805e-10	-1.1051
6116027	chr4:6116027:C:T	9.93188e-09	-1.53805e-10	-1.37725
6116094	chr4:6116094:G:A	1.27956e-08	-1.53805e-10	-1.1239
6116172	chr4:6116172:G:A	1.25932e-08	-1.53805e-10	-1.13984
6116209	chr4:6116209:C:T	1.28079e-08	-1.53805e-10	-1.12294
6116234	chr4:6116234:T:C	5.54327e-09	-0.700839	-1.25957
6116563	chr4:6116563:TC:T	1.25277e-08	-1.53805e-10	-1.14505
6116616	chr4:6116616:C:CA	4.04612e-09	-0.987674	-1.28757
6116689	chr4:6116689:TTAAC:T	1.8407e-08	-1.53805e-10	-0.760269
6116764	chr4:6116764:T:C	3.95397e-09	-0.994757	-1.30352
6116991	chr4:6116991:G:C	1.44149e-08	-1.53805e-10	-1.00474
6117232	chr4:6117232:C:T	3.69255e-09	-0.989072	-1.37761
6117335	chr4:6117335:A:T	6.86868e-09	-0.789982	-0.956044
6117495	chr4:6117495:A:G	2.51154e-09	-1.71602	-1.03608
6117541	chr4:6117541:C:T	2.92137e-09	-1.41128	-1.18966
6117663	chr4:6117663:C:T	2.45381e-09	-1.71752	-1.05783
6117690	chr4:6117690:C:T	1.98895e-08	-1.53805e-10	-0.682804
6117710	chr4:6117710:A:G	3.10935e-08	-1.53805e-10	-0.235998
6117727	chr4:6117727:G:A	2.68639e-08	-1.53805e-10	-0.382217
6117728	chr4:6117728:G:C	2.27854e-08	-1.53805e-10	-0.54688
6118022	chr4:6118022:T:C	1.95911e-08	-1.53805e-10	-0.697925
6118402	chr4:6118402:G:T	1.12069e-08	-1.44975	0.193284
6118538	chr4:6118538:A:G	2.66416e-09	-1.44235	-1.25076
6118809	chr4:6118809:G:GCC	7.04162e-09	-1.72116	-3.69205e-10
6118815	chr4:6118815:A:C	8.57212e-09	-1.39774	-0.12674
6118818	chr4:6118818:G:A	2.36925e-09	-1.71839	-1.09203
6119493	chr4:6119493:G:A	1.28464e-08	-1.53805e-10	-1.11994
6119498	chr4:6119498:C:G	2.91235e-08	-1.53805e-10	-0.301452
6119505	chr4:6119505:T:C	1.00001e-08	-1.53805e-10	-1.3704
6119627	chr4:6119627:C:A	1.00721e-08	-1.53805e-10	-1.36323
6119775	chr4:6119775:C:T	1.00767e-08	-1.53805e-10	-1.36277
6119819	chr4:6119819:C:T	1.35261e-08	-1.53805e-10	-1.06838
6120110	chr4:6120110:T:C	1.85969e-09	-1.67651	-1.37608
6120331	chr4:6120331:G:A	2.3421e-09	-1.72077	-1.10118
6120408	chr4:6120408:C:T	5.41677e-09	-1.03245	-0.951046
6120900	chr4:6120900:A:AT	1.03843e-08	-1.53805e-10	-1.3327
6121017	chr4:6121017:T:C	3.0417e-09	-1.68932	-0.871257
6121448	chr4:6121448:G:A	1.74221e-08	-0.815257	-3.69205e-10
6121574	chr4:6121574:C:T	1.30094e-08	-1.53805e-10	-1.10733
6121958	chr4:6121958:T:C	3.26586e-09	-1.64551	-0.843966
6122275	chr4:6122275:G:A	6.19369e-09	-0.524333	-1.32513
6122331	chr4:6122331:G:GTAA	1.59187e-08	-1.53805e-10	-0.905506
6123503	chr4:6123503:A:G	4.89845e-09	-1.67313	-0.410953
6124417	chr4:6124417:C:A	8.21561e-09	-1.56696	-3.69205e-10
6124525	chr4:6124525:C:T	1.23417e-08	-1.53805e-10	-1.16002
6124822	chr4:6124822:G:T	4.23986e-09	-1.68208	-0.546384
6125138	chr4:6125138:G:T	1.02447e-08	-1.53805e-10	-1.34624
6125139	chr4:6125139:C:T	3.79143e-09	-1.46451	-0.875743
6125382	chr4:6125382:A:G	2.71127e-08	-1.53805e-10	-0.372997
6127137	chr4:6127137:T:C	1.80299e-08	-1.53805e-10	-0.780966
6127886	chr4:6127886:G:A	1.02305e-08	-1.53805e-10	-1.34762
6127967	chr4:6127967:A:C	9.95317e-09	-1.53805e-10	-1.37511
6128502	chr4:6128502:G:C	1.96513e-08	-1.53805e-10	-0.694853
6128663	chr4:6128663:C:T	7.22712e-09	-1.69516	-3.69205e-10
6128707	chr4:6128707:G:A	2.4788e-09	-1.55766	-1.20756
6128930	chr4:6128930:C:T	1.00583e-08	-1.53805e-10	-1.3646
6128972	chr4:6128972:C:T	7.51427e-09	-1.65619	-3.69205e-10
6129578	chr4:6129578:C:T	1.49003e-08	-1.53805e-10	-0.97162
6129682	chr4:6129682:G:A	7.07227e-09	-1.71682	-3.69205e-10
6130021	chr4:6130021:G:A	1.29805e-08	-1.53805e-10	-1.10955
6130085	chr4:6130085:G:A	1.93858e-09	-1.71715	-1.2939
6130481	chr4:6130481:A:G	1.9706e-09	-1.71976	-1.27489
6131017	chr4:6131017:C:T	1.05036e-08	-1.53805e-10	-1.32128
6131444	chr4:6131444:C:A	1.01376e-08	-1.53805e-10	-1.35675
6131957	chr4:6131957:A:G	1.3059e-08	-1.53805e-10	-1.10352
6132198	chr4:6132198:A:G	2.25334e-09	-1.66319	-1.19739
6132226	chr4:6132226:T:C	9.97744e-09	-1.53805e-10	-1.37267
6132369	chr4:6132369:C:T	1.50403e-08	-1.53805e-10	-0.962268
6132468	chr4:6132468:C:A	2.14721e-09	-1.66962	-1.23921
6132555	chr4:6132555:T:C	2.12806e-09	-1.68681	-1.23098
6133029	chr4:6133029:T:C	2.25416e-08	-1.53805e-10	-0.557636
6133104	chr4:6133104:T:C	9.92434e-09	-1.53805e-10	-1.37801
6133288	chr4:6133288:G:T	1.18716e-08	-1.53805e-10	-1.19885
6133594	chr4:6133594:G:A	2.41919e-09	-1.67943	-1.11013
6133779	chr4:6133779:T:C	1.7876e-09	-1.715	-1.37712
6133813	chr4:6133813:C:G	2.70368e-09	-1.58151	-1.09688
6134387	chr4:6134387:G:A	1.65931e-08	-1.53805e-10	-0.864014
6134528	chr4:6134528:C:T	9.9219e-09	-1.53805e-10	-1.37825
6135085	chr4:6135085:A:G	1.23275e-08	-1.53805e-10	-1.16116
6135294	chr4:6135294:T:C	1.3518e-08	-1.53805e-10	-1.06898
6135482	chr4:6135482:C:A	1.25835e-08	-1.53805e-10	-1.14061
6135614	chr4:6135614:G:T	1.36285e-08	-1.53805e-10	-1.06084
6136089	chr4:6136089:T:C	1.03384e-08	-1.53805e-10	-1.33713
6136105	chr4:6136105:G:A	1.94336e-08	-1.53805e-10	-0.705997
6136813	chr4:6136813:G:A	1.06129e-08	-1.53805e-10	-1.31093
6136886	chr4:6136886:A:T	1.14423e-08	-1.53805e-10	-1.23569
6136897	chr4:6136897:G:T	1.86654e-08	-1.53805e-10	-0.746325
6136925	chr4:6136925:T:G	1.91355e-08	-1.53805e-10	-0.721451
6137190	chr4:6137190:C:T	1.8513e-08	-1.53805e-10	-0.754526
6137215	chr4:6137215:C:A	1.12767e-08	-1.53805e-10	-1.25026
6137226	chr4:6137226:G:C	1.01011e-08	-1.53805e-10	-1.36035
6137483	chr4:6137483:C:T	2.01269e-09	-1.60424	-1.36929
6137543	chr4:6137543:G:A	2.59592e-08	-1.53805e-10	-0.416471
6137974	chr4:6137974:T:G	1.89934e-09	-1.69511	-1.33638
6138442	chr4:6138442:G:A	1.13956e-08	-1.53805e-10	-1.23977
6138612	chr4:6138612:C:T	1.96149e-09	-1.63728	-1.36202
6138859	chr4:6138859:G:A	1.31121e-08	-1.53805e-10	-1.09946
6138879	chr4:6138879:C:T	1.84338e-09	-1.68814	-1.37325
6138901	chr4:6138901:C:T	1.83891e-09	-1.68695	-1.37688
6138973	chr4:6138973:A:C	9.98769e-09	-1.53805e-10	-1.37165
6139352	chr4:6139352:G:A	2.62901e-08	-1.53805e-10	-0.403806
6139458	chr4:6139458:T:C	1.00559e-08	-1.53805e-10	-1.36484
6139635	chr4:6139635:A:G	1.94147e-09	-1.70955	-1.30001
6139811	chr4:6139811:G:T	1.83856e-09	-1.72269	-1.34133
6139884	chr4:6139884:C:T	1.05894e-08	-1.53805e-10	-1.31315
6140234	chr4:6140234:A:G	4.27971e-09	-1.6904	-0.528711
6140322	chr4:6140322:C:G	1.99709e-09	-1.67926	-1.30205
6140516	chr4:6140516:T:C	1.04853e-08	-1.53805e-10	-1.32303
6140887	chr4:6140887:A:G	5.90985e-09	-0.53561	-1.36077
6141178	chr4:6141178:G:A	1.48847e-08	-1.53805e-10	-0.972664
6141256	chr4:6141256:C:T	2.07182e-09	-1.71992	-1.22465
6141500	chr4:6141500:G:A	3.08894e-09	-1.46402	-1.08115
6141574	chr4:6141574:T:C	2.1732e-08	-1.53805e-10	-0.594213
6142230	chr4:6142230:T:C	1.68325e-08	0.295795	-1.14548
6142313	chr4:6142313:T:C	1.3268e-08	-1.64756	0.559922
6142575	chr4:6142575:C:A	3.48108e-08	-1.53805e-10	-0.123071
6142936	chr4:6142936:G:C	1.31046e-08	-1.53805e-10	-1.10004
6142953	chr4:6142953:T:C	2.38179e-09	-1.43657	-1.36858
6142978	chr4:6142978:T:C	1.95293e-08	-1.53805e-10	-0.701082
6142998	chr4:6142998:G:A	1.01851e-08	-1.53805e-10	-1.35207
6143151	chr4:6143151:C:A	2.54227e-08	-1.53805e-10	-0.437357
6143321	chr4:6143321:T:C	2.79684e-09	-1.29671	-1.3478
6143425	chr4:6143425:G:A	1.95618e-08	-0.699421	-3.69205e-10
6143531	chr4:6143531:C:T	7.50781e-09	-1.65705	-3.69205e-10
6143679	chr4:6143679:T:C	2.97612e-09	-1.20713	-1.37525
6144194	chr4:6144194:A:G	4.19868e-08	-1.53805e-10	0.0643574
6144428	chr4:6144428:T:C	1.93926e-08	0.669948	-1.37806
6144633	chr4:6144633:G:C	1.29829e-08	-1.10936	-3.69205e-10
6144738	chr4:6144738:A:G	1.8765e-08	-0.741006	-3.69205e-10
6144914	chr4:6144914:A:G	7.79765e-09	-0.518176	-1.101
6145025	chr4:6145025:C:G	8.75646e-09	-0.12614	-1.37707
6145063	chr4:6145063:C:T	1.2955e-08	-1.53805e-10	-1.11152
6145144	chr4:6145144:C:T	1.8196e-09	-1.70565	-1.36873
6145151	chr4:6145151:C:T	1.36045e-08	-1.53805e-10	-1.0626
6145194	chr4:6145194:A:G	4.16215e-08	0.055618	-3.69205e-10
6145559	chr4:6145559:T:C	1.59387e-08	-1.53805e-10	-0.904247
6145634	chr4:6145634:A:G	5.50296e-09	-0.911042	-1.05667
6145681	chr4:6145681:C:T	1.00237e-08	-1.53805e-10	-1.36805
6145724	chr4:6145724:C:A	7.05393e-09	-1.71941	-3.69205e-10
6145759	chr4:6145759:A:G	1.97158e-08	0.682163	-1.37374
6145767	chr4:6145767:T:C	1.93376e-08	0.663734	-1.37468
6145959	chr4:6145959:T:G	1.41373e-08	-1.02418	-3.69205e-10
6145974	chr4:6145974:C:T	2.96009e-08	-1.53805e-10	-0.285195
6146114	chr4:6146114:G:A	1.50945e-08	-1.53805e-10	-0.958671
6147611	chr4:6147611:G:A	2.44694e-08	-1.53805e-10	-0.475574
6148092	chr4:6148092:G:A	1.20084e-08	-1.53805e-10	-1.18739
6148171	chr4:6148171:G:T	1.84518e-09	-1.68217	-1.37826
6148372	chr4:6148372:T:C	3.52255e-08	-1.53805e-10	-0.111228
6148507	chr4:6148507:C:T	2.90157e-09	-1.6582	-0.949545
6148660	chr4:6148660:G:A	4.82466e-08	-1.53805e-10	0.203327
6148838	chr4:6148838:T:C	3.27326e-09	-1.37704	-1.11017
6149073	chr4:6149073:A:G	7.26673e-09	-0.347564	-1.34213
6149113	chr4:6149113:G:C	8.00021e-09	-0.31692	-1.27661
6149254	chr4:6149254:A:G	7.79798e-09	-1.61913	-3.69205e-10
6149358	chr4:6149358:A:T	4.01063e-08	0.0185341	-3.69205e-10
6149478	chr4:6149478:T:C	1.53476e-08	-1.53805e-10	-0.94204
6149527	chr4:6149527:C:T	8.47651e-09	-1.42808	-0.107616
6149650	chr4:6149650:T:C	4.03766e-09	-1.0986	-1.17873
6149664	chr4:6149664:CAAAGTA:C	7.47911e-09	-0.495334	-1.16555
6149722	chr4:6149722:G:T	9.92165e-09	-1.53805e-10	-1.37828
6149742	chr4:6149742:C:T	1.3141e-08	-1.09726	-3.69205e-10
6149953	chr4:6149953:C:T	9.93397e-09	-1.53805e-10	-1.37704
6149990	chr4:6149990:G:A	2.7192e-09	-1.46654	-1.20612
6150085	chr4:6150085:G:A	1.04471e-08	-1.53805e-10	-1.32668
6150140	chr4:6150140:T:C	2.41152e-08	-1.53805e-10	-0.490157
6150444	chr4:6150444:A:G	1.11221e-08	-1.56829	0.304226
6150853	chr4:6150853:T:C	1.04341e-08	-1.53805e-10	-1.32792
6151078	chr4:6151078:G:A	1.55185e-08	0.369027	-1.29999
6151261	chr4:6151261:T:C	1.18882e-08	-1.53805e-10	-1.19745
6151430	chr4:6151430:C:T	1.02694e-08	-1.53805e-10	-1.34383
6151728	chr4:6151728:G:A	1.13136e-08	-1.53805e-10	-1.24699
6152044	chr4:6152044:G:C	8.73265e-08	0.796655	-3.69205e-10
6152057	chr4:6152057:C:T	3.72211e-09	-1.72029	-0.638418
6152274	chr4:6152274:A:G	4.91729e-09	-1.393	-0.687238
6152383	chr4:6152383:A:G	1.69502e-08	-0.474307	-0.36841
6152432	chr4:6152432:C:T	6.70809e-08	-1.53805e-10	0.532901
6152549	chr4:6152549:T:C	3.68991e-08	-1.53805e-10	-0.0648123
6152695	chr4:6152695:A:T	1.09252e-08	-1.53805e-10	-1.28193
6152763	chr4:6152763:G:A	3.89322e-09	-0.974642	-1.33912
6152976	chr4:6152976:A:C	5.48082e-08	-1.53805e-10	0.33084
6153159	chr4:6153159:T:C	1.89852e-09	-1.66081	-1.37112
6153195	chr4:6153195:A:G	3.62001e-09	-1.1654	-1.22112
6153368	chr4:6153368:G:A	1.23764e-08	-1.53805e-10	-1.15721
6153460	chr4:6153460:C:T	8.83686e-08	0.369299	0.439219
6153474	chr4:6153474:C:T	5.67013e-08	-1.53805e-10	0.364799
6153556	chr4:6153556:T:G	2.72041e-08	-1.53805e-10	-0.369629
6153613	chr4:6153613:G:A	1.40979e-08	0.34419	-1.37116
6153788	chr4:6153788:G:C	6.52998e-08	0.310632	0.195358
6153805	chr4:6153805:C:T	3.20042e-09	-1.13645	-1.37327
6154200	chr4:6154200:A:G	3.90167e-09	-1.19682	-1.11477
6154270	chr4:6154270:T:C	6.58614e-08	-0.682467	1.19702
6154272	chr4:6154272:T:C	1.31643e-08	-1.53805e-10	-1.09549
6154356	chr4:6154356:A:G	1.87487e-09	-1.66649	-1.37797
6154663	chr4:6154663:T:C	6.51603e-08	-1.53805e-10	0.503851
6154831	chr4:6154831:C:T	1.02492e-08	-1.53805e-10	-1.3458
6155081	chr4:6155081:G:A	4.37128e-09	-1.00786	-1.19008
6155160	chr4:6155160:G:C	1.87076e-08	-1.53805e-10	-0.744067
6155228	chr4:6155228:A:G	7.16258e-09	-1.70413	-3.69205e-10
6155637	chr4:6155637:G:T	5.65415e-09	-0.674933	-1.26568
6155768	chr4:6155768:T:A	3.68452e-09	-0.997202	-1.37166
6155843	chr4:6155843:T:C	6.9853e-09	-1.24282	-0.486366
6155846	chr4:6155846:C:T	3.26691e-09	-1.19688	-1.29227
6155971	chr4:6155971:G:A	2.25153e-09	-1.58384	-1.27755
6156015	chr4:6156015:A:G	3.96893e-09	-0.92359	-1.37091
6156398	chr4:6156398:A:G	8.25265e-09	-1.56246	-3.69205e-10
6156422	chr4:6156422:G:A	3.14718e-08	-1.53805e-10	-0.223906
6156552	chr4:6156552:G:A	3.97403e-08	-1.53805e-10	0.00936655
6156943	chr4:6156943:C:T	3.12027e-08	-0.5562	0.323707
6157056	chr4:6157056:T:A	7.13535e-09	-1.70794	-3.69205e-10
6157146	chr4:6157146:A:G	9.78703e-09	-1.10276	-0.289177
6157253	chr4:6157253:G:C	3.33033e-08	-1.53805e-10	-0.167343
6157254	chr4:6157254:T:C	1.89442e-09	-1.71872	-1.31537
6157468	chr4:6157468:A:G	6.68905e-08	-1.53805e-10	0.530058
6157509	chr4:6157509:T:C	1.88248e-09	-1.72221	-1.3182
6157542	chr4:6157542:C:A	1.88576e-08	-1.53805e-10	-0.736081
6157562	chr4:6157562:A:G	3.28192e-08	-1.53805e-10	-0.181984
6157650	chr4:6157650:G:A	1.88609e-08	-1.53805e-10	-0.735909
6157741	chr4:6157741:A:C	4.27558e-09	-1.191	-1.02908
6158068	chr4:6158068:C:T	9.26958e-09	-1.44626	-3.69205e-10
6158076	chr4:6158076:T:A	6.57941e-09	-1.6397	-0.149354
6158138	chr4:6158138:C:T	1.28202e-08	-1.53805e-10	-1.12198
6158179	chr4:6158179:CAGACCATGCTGT:C	3.35568e-08	-1.53805e-10	-0.159759
6158227	chr4:6158227:T:C	3.96038e-09	-1.72152	-0.575142
6158265	chr4:6158265:A:G	1.06807e-08	-1.53805e-10	-1.30456
6158577	chr4:6158577:G:A	7.03194e-09	-1.72254	-3.69205e-10
6158626	chr4:6158626:C:T	9.94009e-09	-1.53805e-10	-1.37642
6158631	chr4:6158631:G:GCC	1.86071e-08	-1.53805e-10	-0.749456
6158641	chr4:6158641:G:C	2.96003e-08	-0.285212	-3.69205e-10
6158818	chr4:6158818:G:T	1.90853e-08	-0.641858	-0.0822217
6158821	chr4:6158821:A:G	2.04679e-08	-0.60913	-0.045009
6158837	chr4:6158837:T:C	2.08858e-08	-0.577561	-0.0563656
6158849	chr4:6158849:G:A	5.83953e-08	-1.53805e-10	0.394237
6158886	chr4:6158886:C:T	3.79039e-08	-1.53805e-10	-0.0379444
6159181	chr4:6159181:G:C	1.87807e-09	-1.6805	-1.36226
6159253	chr4:6159253:C:T	1.89721e-08	-1.53805e-10	-0.730028
6159356	chr4:6159356:A:C	1.80179e-08	-0.781634	-3.69205e-10
6159365	chr4:6159365:C:T	2.48913e-09	-1.62986	-1.1312
6159547	chr4:6159547:C:T	2.38407e-09	-1.70452	-1.09966
6159648	chr4:6159648:T:C	1.2333e-08	-1.16072	-3.69205e-10
6159704	chr4:6159704:T:C	2.21265e-09	-1.51072	-1.36809
6159940	chr4:6159940:C:T	2.80401e-09	-1.51979	-1.12216
6159966	chr4:6159966:G:A	2.69237e-09	-1.47912	-1.20345
6160237	chr4:6160237:A:T	2.15003e-09	-1.56484	-1.34268
6160476	chr4:6160476:G:C	2.14442e-09	-1.63218	-1.27795
6160728	chr4:6160728:C:T	2.54603e-09	-1.40738	-1.33108
6160743	chr4:6160743:C:T	3.09689e-09	-1.19347	-1.34913
6160744	chr4:6160744:G:A	6.34154e-08	-1.53805e-10	0.476709
6160950	chr4:6160950:C:G	1.16734e-08	-1.53805e-10	-1.21569
6161253	chr4:6161253:C:T	1.05906e-08	-1.53805e-10	-1.31303
6161303	chr4:6161303:A:ACTCATCTCCT	1.13002e-08	-1.53805e-10	-1.24818
6161390	chr4:6161390:C:T	7.03086e-09	-1.72269	-3.69205e-10
6161392	chr4:6161392:C:T	2.35308e-08	-1.53805e-10	-0.514689
6161393	chr4:6161393:G:A	1.04772e-08	-1.53805e-10	-1.3238
6161498	chr4:6161498:G:A	9.95691e-09	-1.53805e-10	-1.37473
6161734	chr4:6161734:G:C	1.65839e-08	-1.53805e-10	-0.864568
6161740	chr4:6161740:T:A	3.01335e-07	-1.53805e-10	2.03522
6161793	chr4:6161793:C:T	4.92578e-08	-1.53805e-10	0.22407
6161799	chr4:6161799:A:C	3.6851e-08	-1.53805e-10	-0.0661149
6161910	chr4:6161910:TC:T	9.44652e-09	-1.42735	-3.69205e-10
6161919	chr4:6161919:G:A	1.00238e-08	-1.53805e-10	-1.36804
6162001	chr4:6162001:C:T	1.86598e-09	-1.67667	-1.37254
6162013	chr4:6162013:A:G	6.50132e-09	-1.30854	-0.492449
6162063	chr4:6162063:AGGCCAGCCATGAGCTCAGGCTCAGCCATGTCTGGGACGGGGTAGATTATG:A	1.55976e-07	-1.53805e-10	1.3767
6162179	chr4:6162179:G:T	1.89361e-07	-1.53805e-10	1.57066
6162438	chr4:6162438:A:G	2.39321e-09	-1.47306	-1.3273
6162662	chr4:6162662:C:T	7.27005e-09	-1.13844	-0.550792
6162668	chr4:6162668:C:T	1.36033e-08	-1.53805e-10	-1.06269
6162723	chr4:6162723:A:G	4.8451e-08	0.146539	0.0610148
6162746	chr4:6162746:T:C	2.38974e-08	-1.53805e-10	-0.49923
6162759	chr4:6162759:G:C	1.43857e-08	-1.53805e-10	-1.00676
6163112	chr4:6163112:T:C	6.337e-09	-0.530834	-1.29576
6163215	chr4:6163215:G:C	1.71312e-08	-1.53805e-10	-0.832098
6163293	chr4:6163293:CTG:C	4.06362e-09	-1.17336	-1.09757
6163393	chr4:6163393:G:C	1.06597e-08	-1.53805e-10	-1.30653
6163461	chr4:6163461:C:G	6.09228e-08	-1.53805e-10	0.436609
6163682	chr4:6163682:T:C	4.29817e-08	-1.53805e-10	0.0877756
6163935	chr4:6163935:T:C	1.17134e-08	-1.53805e-10	-1.21226
6164146	chr4:6164146:T:G	1.01614e-08	-1.53805e-10	-1.3544
6164152	chr4:6164152:A:G	3.30941e-08	-1.53805e-10	-0.173644
6164166	chr4:6164166:G:A	1.99826e-08	-1.53805e-10	-0.678138
6164168	chr4:6164168:T:C	7.33991e-08	-1.53805e-10	0.622914
6164234	chr4:6164234:T:C	8.73355e-09	-1.50583	-3.69205e-10
6164378	chr4:6164378:T:C	7.25896e-09	-1.68951	-0.00125571
6164383	chr4:6164383:G:A	3.96887e-09	-1.45304	-0.841476
6164590	chr4:6164590:A:G	1.13521e-07	0.184015	0.874973
6164620	chr4:6164620:C:T	3.85362e-09	-1.46753	-0.856451
6164628	chr4:6164628:A:G	3.8485e-09	-1.46757	-0.85774
6164729	chr4:6164729:A:G	2.11841e-09	-1.71259	-1.20974
6164816	chr4:6164816:G:A	7.15946e-09	-1.70456	-3.69205e-10
6165229	chr4:6165229:T:C	2.82587e-08	-0.0188786	-0.31272
6165376	chr4:6165376:C:T	7.04684e-09	-1.72042	-3.69205e-10
6165576	chr4:6165576:C:T	1.01263e-08	-1.53805e-10	-1.35786
6165577	chr4:6165577:A:C	1.21579e-08	-1.53805e-10	-1.17502
6165591	chr4:6165591:G:A	1.50436e-08	-1.53805e-10	-0.962044
6165609	chr4:6165609:T:A	9.84532e-09	-0.786455	-0.599547
6165630	chr4:6165630:A:G	1.23911e-08	-1.53805e-10	-1.15602
6165701	chr4:6165701:G:C	1.89228e-07	1.56995	-3.69205e-10
6165777	chr4:6165777:T:TA	6.32103e-08	1.22261	-0.749143
6165955	chr4:6165955:C:T	6.01081e-08	-1.53805e-10	0.423146
6165973	chr4:6165973:G:A	2.7241e-09	-1.64554	-1.02532
6166245	chr4:6166245:T:C	2.51207e-08	-0.0900869	-0.359217
6166307	chr4:6166307:G:A	3.23507e-08	0.37537	-0.571734
6166349	chr4:6166349:G:A	1.27903e-08	-1.53805e-10	-1.12431
6166428	chr4:6166428:A:G	3.0696e-09	-1.18333	-1.36812
6166515	chr4:6166515:C:T	2.77805e-08	-1.53805e-10	-0.348665
6166633	chr4:6166633:C:T	9.98149e-09	-1.53805e-10	-1.37227
6166816	chr4:6166816:G:T	1.12352e-08	-1.53805e-10	-1.25394
6166833	chr4:6166833:C:G	2.8111e-09	-1.26115	-1.37827
6167083	chr4:6167083:G:T	3.86756e-09	-0.960515	-1.35986
6167221	chr4:6167221:T:C	7.13987e-09	-1.7073	-3.69205e-10
6167296	chr4:6167296:T:C	3.19535e-08	-1.53805e-10	-0.208716
6167307	chr4:6167307:C:T	1.20185e-08	-1.53805e-10	-1.18655
6167371	chr4:6167371:C:T	1.09559e-08	-1.53805e-10	-1.27912
6167662	chr4:6167662:G:A	9.96295e-09	-1.53805e-10	-1.37412
6167746	chr4:6167746:G:T	7.0686e-09	-1.71734	-3.69205e-10
6167758	chr4:6167758:G:A	4.90686e-08	-1.53805e-10	0.220221
6167828	chr4:6167828:C:T	7.56935e-09	-1.64889	-3.69205e-10
6168090	chr4:6168090:C:T	1.09464e-08	-1.27999	-3.69205e-10
6168097	chr4:6168097:A:G	5.72999e-09	-1.49721	-0.430077
6168107	chr4:6168107:C:G	1.05256e-08	-1.31919	-3.69205e-10
6168500	chr4:6168500:GA:G	4.68173e-08	-1.53805e-10	0.173255
6168631	chr4:6168631:C:T	1.92966e-09	-1.68367	-1.33198
6168972	chr4:6168972:A:T	5.85495e-08	-1.53805e-10	0.396873
6169184	chr4:6169184:A:G	7.34928e-09	-0.501305	-1.17709
6169418	chr4:6169418:G:GCT	4.2275e-09	-1.0062	-1.22518
6169426	chr4:6169426:C:T	5.59836e-09	-1.05273	-0.897792
6169503	chr4:6169503:C:T	5.52817e-09	-0.930869	-1.03227
6169504	chr4:6169504:A:G	1.62728e-08	-1.53805e-10	-0.883505
6169710	chr4:6169710:T:C	6.26991e-09	-0.48415	-1.35309
6170882	chr4:6170882:A:G	1.8379e-08	-1.53805e-10	-0.761788
6171249	chr4:6171249:C:T	1.94852e-09	-1.65546	-1.35046
6171583	chr4:6171583:G:A	1.33458e-08	-1.53805e-10	-1.0818
6171781	chr4:6171781:G:A	7.08883e-09	-1.71448	-3.69205e-10
6171993	chr4:6171993:C:T	1.76701e-08	-1.53805e-10	-0.801122
6172112	chr4:6172112:T:C	9.93393e-09	-1.53805e-10	-1.37704
6172295	chr4:6172295:C:T	7.08855e-09	-1.71452	-3.69205e-10
6172770	chr4:6172770:C:G	1.1105e-08	-1.53805e-10	-1.2656
6173176	chr4:6173176:G:A	1.22074e-08	-1.53805e-10	-1.17095
6173336	chr4:6173336:C:T	1.18895e-08	-1.53805e-10	-1.19734
6173671	chr4:6173671:T:G	1.03192e-08	-0.0822903	-1.2567
6173856	chr4:6173856:G:A	9.96791e-09	-1.53805e-10	-1.37363
6173907	chr4:6173907:C:T	1.62281e-08	-1.53805e-10	-0.886256
6174067	chr4:6174067:C:T	3.15268e-09	-1.66276	-0.86199
6174140	chr4:6174140:C:T	1.74148e-08	-1.53805e-10	-0.81568
6174483	chr4:6174483:G:A	8.02527e-09	-0.219484	-1.37092
6174570	chr4:6174570:G:A	1.68317e-08	-1.53805e-10	-0.849733
6174835	chr4:6174835:C:T	2.71293e-08	0.634378	-1.00676
6174836	chr4:6174836:C:T	9.49198e-09	-0.185378	-1.23717
6174868	chr4:6174868:C:T	1.22619e-08	-1.53805e-10	-1.1665
6174998	chr4:6174998:G:A	1.36876e-08	-1.53805e-10	-1.05651
6175129	chr4:6175129:T:A	3.73964e-08	0.735077	-0.786502
6175215	chr4:6175215:G:A	9.92248e-09	-1.53805e-10	-1.3782
6175329	chr4:6175329:T:C	1.0236e-07	1.15598	-0.200483
6175408	chr4:6175408:C:T	2.89601e-08	0.81087	-1.11795
6175500	chr4:6175500:C:T	1.14294e-08	-1.53805e-10	-1.23681
6175564	chr4:6175564:ATCT:A	1.31615e-08	-1.53805e-10	-1.0957
6175712	chr4:6175712:C:CT	9.96344e-09	-1.53805e-10	-1.37408
6175781	chr4:6175781:G:T	1.14631e-08	-1.53805e-10	-1.23387
6175895	chr4:6175895:C:A	2.99176e-09	-1.69273	-0.884409
6175952	chr4:6175952:T:C	2.34853e-09	-1.71688	-1.10233
6176043	chr4:6176043:C:T	9.94306e-09	-1.53805e-10	-1.37612
6176554	chr4:6176554:G:A	9.93697e-09	-1.53805e-10	-1.37674
6176808	chr4:6176808:G:A	1.07283e-08	-1.53805e-10	-1.30012
6177041	chr4:6177041:T:A	1.77084e-08	-1.53805e-10	-0.798961
6177254	chr4:6177254:A:G	1.28519e-08	-1.53805e-10	-1.1195
6177314	chr4:6177314:G:T	1.97658e-08	-1.53805e-10	-0.689045
6177358	chr4:6177358:C:T	3.93567e-08	-0.000332261	-3.69205e-10
6177769	chr4:6177769:C:T	3.09477e-09	-1.72267	-0.820617
6177984	chr4:6177984:C:T	5.32202e-08	1.39389	-1.09245
6177986	chr4:6177986:G:A	1.85639e-09	-1.70508	-1.34929
6178213	chr4:6178213:A:G	2.87433e-08	-1.53805e-10	-0.314594
6178510	chr4:6178510:G:A	1.07076e-08	-1.53805e-10	-1.30205
6178606	chr4:6178606:A:C	2.12639e-09	-1.72273	-1.19585
6178648	chr4:6178648:T:C	2.37177e-08	-1.53805e-10	-0.506776
6178913	chr4:6178913:G:A	1.94276e-09	-1.71887	-1.29002
6178987	chr4:6178987:G:C	1.87758e-09	-1.71373	-1.32929
6179497	chr4:6179497:G:A	8.12282e-09	-1.57832	-3.69205e-10
6179574	chr4:6179574:C:A	1.32293e-08	-1.53805e-10	-1.09056
6179642	chr4:6179642:G:A	1.00086e-08	-1.53805e-10	-1.36955
6179840	chr4:6179840:T:C	1.18382e-08	-1.53805e-10	-1.20166
6180031	chr4:6180031:G:T	5.28636e-09	-1.71713	-0.290741
6180197	chr4:6180197:A:T	1.81273e-08	-1.53805e-10	-0.775577
6180561	chr4:6180561:C:T	1.63704e-08	-1.53805e-10	-0.877524
6180583	chr4:6180583:G:A	2.24146e-09	-1.6368	-1.22907
6180990	chr4:6180990:G:A	1.99935e-08	0.645588	-1.32318
6181087	chr4:6181087:C:A	4.01503e-09	-1.57152	-0.711434
6181094	chr4:6181094:T:C	1.90522e-08	-1.53805e-10	-0.725817
6181109	chr4:6181109:C:A	3.18249e-08	-1.53805e-10	-0.212748
6181244	chr4:6181244:A:G	1.00222e-08	-1.53805e-10	-1.36819
6181457	chr4:6181457:T:G	2.934e-09	-1.57197	-1.02466
6181988	chr4:6181988:G:A	1.33444e-08	0.254998	-1.3369
6182245	chr4:6182245:A:G	1.0123e-08	-1.53805e-10	-1.35819
6182333	chr4:6182333:C:T	2.9895e-08	-1.53805e-10	-0.275308
6182666	chr4:6182666:C:T	1.02627e-08	-1.53805e-10	-1.34448
6183140	chr4:6183140:A:C	2.06346e-09	-1.62951	-1.31911
6183335	chr4:6183335:C:T	4.95848e-09	-1.64919	-0.422707
6183363	chr4:6183363:C:T	3.19593e-08	-0.208534	-3.69205e-10
6183869	chr4:6183869:G:A	9.97753e-09	-1.53805e-10	-1.37266
6184089	chr4:6184089:A:C	3.17318e-08	-0.494105	0.278427
6184437	chr4:6184437:A:T	3.96407e-08	-1.53805e-10	0.00685716
6184748	chr4:6184748:T:C	3.20574e-09	-1.69775	-0.810308
6184761	chr4:6184761:C:T	1.73798e-08	0.0163167	-0.834008
6184832	chr4:6184832:T:C	9.9783e-09	-1.53805e-10	-1.37259
6185100	chr4:6185100:A:G	7.68241e-09	-0.360584	-1.27348
6185182	chr4:6185182:C:T	1.05471e-08	-1.53805e-10	-1.31714
6185945	chr4:6185945:G:A	3.57448e-09	-1.65069	-0.748486
6186217	chr4:6186217:G:A	1.32113e-08	-1.53805e-10	-1.09193
6186219	chr4:6186219:A:G	2.20664e-08	-1.53805e-10	-0.578943
6186524	chr4:6186524:C:T	7.05631e-09	-1.71908	-3.69205e-10
6186896	chr4:6186896:C:T	1.43606e-08	0.354346	-1.36286
6186898	chr4:6186898:G:C	2.80413e-08	-1.53805e-10	-0.339319
6186940	chr4:6186940:C:T	1.46455e-08	0.37376	-1.36263
6187108	chr4:6187108:G:A	7.89316e-09	-1.607	-3.69205e-10
6187243	chr4:6187243:A:G	2.75215e-08	0.803154	-1.16119
6187448	chr4:6187448:G:A	2.22636e-08	-1.53805e-10	-0.570047
6187627	chr4:6187627:G:C	1.55572e-08	0.417429	-1.34591
6187741	chr4:6187741:T:C	1.91523e-08	-1.53805e-10	-0.720574
6188249	chr4:6188249:C:T	3.01265e-09	-1.61097	-0.959207
6188290	chr4:6188290:A:C	3.04177e-09	-1.18258	-1.37798
6189324	chr4:6189324:C:T	1.52301e-08	0.382174	-1.3319
6189386	chr4:6189386:G:A	7.29626e-09	-1.68564	-3.69205e-10
6189446	chr4:6189446:C:A	1.51543e-08	0.336819	-1.29153
6189891	chr4:6189891:G:A	3.87059e-08	-1.53805e-10	-0.0170061
6189896	chr4:6189896:A:ACT	1.57005e-08	-1.53805e-10	-0.919303
6189915	chr4:6189915:G:T	3.83453e-08	-1.53805e-10	-0.0263655
6189929	chr4:6189929:G:A	1.04314e-08	-1.53805e-10	-1.32817
6190026	chr4:6190026:C:G	2.16703e-09	-1.53149	-1.36815
6190087	chr4:6190087:G:A	2.02836e-08	-1.53805e-10	-0.663186
6190251	chr4:6190251:T:C	2.50808e-08	-1.53805e-10	-0.450897
6190319	chr4:6190319:CAT:C	7.91827e-09	-1.60383	-3.69205e-10
6190391	chr4:6190391:A:G	5.57616e-09	-1.28799	-0.666508
6190852	chr4:6190852:G:A	1.04841e-08	-1.53805e-10	-1.32314
6190947	chr4:6190947:A:G	9.9281e-09	-1.53805e-10	-1.37763
6191286	chr4:6191286:A:G	2.15106e-08	-1.53805e-10	-0.604453
6191336	chr4:6191336:T:TCC	2.26703e-08	-1.53805e-10	-0.551941
6191432	chr4:6191432:G:A	9.94027e-09	-1.53805e-10	-1.3764
6191730	chr4:6191730:G:A	2.71634e-09	-1.71046	-0.963255
6191804	chr4:6191804:G:A	1.84901e-08	-1.53805e-10	-0.755763
6192025	chr4:6192025:C:T	2.3395e-09	-1.44854	-1.37452
6192027	chr4:6192027:G:A	2.30876e-09	-1.71097	-1.12532
6192280	chr4:6192280:T:C	2.02753e-08	-1.53805e-10	-0.663594
6192466	chr4:6192466:T:C	1.35726e-08	-1.53805e-10	-1.06494
6192526	chr4:6192526:A:G	2.14408e-09	-1.532	-1.37828
6192595	chr4:6192595:C:T	1.08932e-08	-1.53805e-10	-1.28486
6192756	chr4:6192756:G:A	3.16073e-09	-1.70421	-0.817982
6193305	chr4:6193305:T:C	2.57507e-09	-1.4588	-1.26832
6193553	chr4:6193553:T:C	1.80695e-08	-1.53805e-10	-0.778774
6193753	chr4:6193753:G:A	2.39017e-09	-1.42557	-1.37607
6193852	chr4:6193852:C:G	1.69869e-08	-1.53805e-10	-0.840554
6193937	chr4:6193937:G:A	7.0395e-09	-1.72146	-3.69205e-10
6193943	chr4:6193943:T:C	2.42166e-09	-1.53468	-1.25387
6194268	chr4:6194268:T:C	5.8343e-09	-0.576939	-1.33231
6194282	chr4:6194282:C:G	1.57221e-08	-1.53805e-10	-0.917931
6194318	chr4:6194318:A:G	1.10696e-08	-0.224113	-1.04469
6194685	chr4:6194685:A:G	2.9319e-09	-1.5164	-1.08095
6194694	chr4:6194694:C:T	1.44229e-08	-0.0287578	-0.975426
6194821	chr4:6194821:G:A	3.59256e-08	-0.0915488	-3.69205e-10
6195036	chr4:6195036:T:G	1.22857e-08	-1.53805e-10	-1.16456
6195134	chr4:6195134:C:G	1.08973e-08	-0.254671	-1.02982
6195358	chr4:6195358:T:C	8.55571e-09	-0.155138	-1.37126
6196715	chr4:6196715:G:T	1.1796e-07	-1.53805e-10	1.09735
6197107	chr4:6197107:C:T	7.39957e-09	-1.67158	-3.69205e-10
6197984	chr4:6197984:A:C	2.34808e-09	-1.6896	-1.1298
6198055	chr4:6198055:C:T	7.62676e-09	-0.422038	-1.2193
6198253	chr4:6198253:G:A	1.77656e-09	-1.72196	-1.37636
6198284	chr4:6198284:A:G	3.8188e-08	-1.53805e-10	-0.0304766
6198343	chr4:6198343:A:G	4.67985e-09	-0.751511	-1.37822
6198640	chr4:6198640:C:A	1.65094e-08	-1.53805e-10	-0.869071
6198708	chr4:6198708:T:C	1.90102e-08	0.635689	-1.36371
6198888	chr4:6198888:A:G	2.82479e-08	-1.53805e-10	-0.331978
6198992	chr4:6198992:C:T	1.36696e-08	-1.53805e-10	-1.05782
6199041	chr4:6199041:C:T	1.15212e-08	-0.97681	-0.251997
6200841	chr4:6200841:G:A	1.13215e-08	-1.53805e-10	-1.24629
6201022	chr4:6201022:C:G	6.67924e-09	-1.70435	-0.0696457
6201087	chr4:6201087:A:G	2.14763e-09	-1.69692	-1.21171
6201340	chr4:6201340:G:C	2.0978e-09	-1.64357	-1.28855
6201429	chr4:6201429:A:C	2.8084e-08	0.124478	-0.462277
6201431	chr4:6201431:A:G	1.09675e-08	-0.357514	-0.920546
6201533	chr4:6201533:C:A	1.13788e-08	-1.53805e-10	-1.24125
6201883	chr4:6201883:A:T	1.78077e-08	-1.53805e-10	-0.793369
6202163	chr4:6202163:G:A	2.60066e-08	-1.22924	0.814593
6202347	chr4:6202347:T:C	4.23143e-09	-1.08663	-1.14383
6202511	chr4:6202511:C:T	1.07959e-08	-1.53805e-10	-1.29383
6202766	chr4:6202766:T:C	2.66699e-08	-1.29728	0.907822
6202871	chr4:6202871:A:G	1.44464e-08	-1.53805e-10	-1.00255
6203041	chr4:6203041:A:G	1.14885e-08	-1.53805e-10	-1.23165
6203122	chr4:6203122:T:C	1.57785e-08	-1.53805e-10	-0.91435
6203177	chr4:6203177:A:G	1.96452e-08	-1.53805e-10	-0.695166
6203367	chr4:6203367:T:A	3.10326e-08	-0.23796	-3.69205e-10
6203524	chr4:6203524:C:T	1.04771e-08	-1.53805e-10	-1.32381
6203685	chr4:6203685:C:T	7.22081e-09	-1.69603	-3.69205e-10
6203718	chr4:6203718:A:G	9.94132e-09	-1.53805e-10	-1.3763
6203807	chr4:6203807:A:G	1.39033e-08	-1.53805e-10	-1.04087
6204186	chr4:6204186:C:T	9.92204e-09	-1.53805e-10	-1.37824
6204238	chr4:6204238:C:G	5.44626e-08	-1.53805e-10	0.324515
6204427	chr4:6204427:A:G	1.88174e-09	-1.69332	-1.34748
6205168	chr4:6205168:A:G	9.92538e-09	-1.53805e-10	-1.3779
6205338	chr4:6205338:G:A	1.35756e-08	-1.53805e-10	-1.06472
6205482	chr4:6205482:T:G	7.23182e-09	-1.69451	-3.69205e-10
6205525	chr4:6205525:T:G	1.09635e-08	-1.53805e-10	-1.27843
6205811	chr4:6205811:G:A	1.32528e-07	-1.53805e-10	1.21379
6205819	chr4:6205819:C:G	2.14113e-09	-1.64504	-1.26663
6205878	chr4:6205878:T:C	2.14598e-07	1.2006	0.495164
6207181	chr4:6207181:A:G	1.01102e-08	-1.53805e-10	-1.35946
6207393	chr4:6207393:AGCTTGAGCTGCAGCAG:A	1.93554e-09	-1.71836	-1.29426
6207438	chr4:6207438:T:C	3.39578e-08	-1.53805e-10	-0.14788
6207684	chr4:6207684:A:G	7.36227e-08	-0.527924	1.15388
6207724	chr4:6207724:T:C	8.5816e-09	-1.62381	0.100429
6208014	chr4:6208014:T:C	1.87586e-08	-1.53805e-10	-0.741346
6208083	chr4:6208083:AC:A	2.08794e-08	0.486976	-1.12121
6208127	chr4:6208127:C:T	2.04259e-09	-1.71816	-1.24062
6208375	chr4:6208375:C:T	2.8042e-09	-1.59169	-1.05019
6208569	chr4:6208569:T:C	1.30355e-06	2.01282	1.48702
6208644	chr4:6208644:T:C	7.415e-09	-1.66949	-3.69205e-10
6208923	chr4:6208923:T:C	6.89509e-08	-0.542304	1.1027
6209043	chr4:6209043:A:G	1.0758e-08	-1.53805e-10	-1.29735
6209397	chr4:6209397:G:A	3.32897e-08	-1.53805e-10	-0.16775
6209557	chr4:6209557:T:C	1.28051e-08	-1.53805e-10	-1.12315
6209916	chr4:6209916:G:A	2.93178e-08	-1.53805e-10	-0.294804
6209955	chr4:6209955:A:T	1.84169e-09	-1.71196	-1.35035
6209977	chr4:6209977:C:A	1.08269e-08	-1.53805e-10	-1.29097
6210128	chr4:6210128:T:A	2.75913e-09	-1.46212	-1.19597
6210277	chr4:6210277:A:G	6.54913e-08	-1.53805e-10	0.508919
6210666	chr4:6210666:G:T	4.97034e-08	-1.53805e-10	0.233075
6210785	chr4:6210785:C:T	3.44392e-08	-1.53805e-10	-0.133805
6210930	chr4:6210930:C:T	7.65123e-09	-1.63813	-3.69205e-10
6211249	chr4:6211249:C:T	4.81331e-08	-1.53805e-10	0.200972
6211438	chr4:6211438:G:A	1.49951e-08	-1.53805e-10	-0.965274
6211479	chr4:6211479:T:A	9.93955e-09	-1.53805e-10	-1.37648
6211496	chr4:6211496:C:G	3.01452e-08	-1.53805e-10	-0.266974
6211601	chr4:6211601:G:T	1.01792e-08	-1.53805e-10	-1.35265
6211895	chr4:6211895:G:A	3.3888e-09	-1.21629	-1.23623
6212331	chr4:6212331:C:T	1.41983e-08	-1.53805e-10	-1.01988
6212363	chr4:6212363:C:G	9.92327e-09	-1.53805e-10	-1.37812
6212427	chr4:6212427:AC:A	6.32271e-08	-1.53805e-10	0.473735
6212683	chr4:6212683:A:G	9.92539e-09	-1.53805e-10	-1.3779
6212873	chr4:6212873:C:T	7.47239e-09	-1.66178	-3.69205e-10
6212874	chr4:6212874:G:A	2.81873e-09	-1.32074	-1.31597
6213153	chr4:6213153:AG:A	2.15239e-09	-1.54923	-1.35719
6213565	chr4:6213565:A:G	2.40602e-08	-1.53805e-10	-0.492441
6213883	chr4:6213883:G:A	8.4537e-09	-1.53839	-3.69205e-10
6213976	chr4:6213976:G:A	1.07272e-08	-1.53805e-10	-1.30022
6214114	chr4:6214114:G:A	6.31368e-08	-0.593207	1.06551
6214313	chr4:6214313:TC:T	3.80127e-09	-1.69714	-0.640521
6215228	chr4:6215228:C:G	3.94169e-09	-1.03365	-1.26774
6215641	chr4:6215641:C:A	2.31004e-06	1.26486	2.80717
6216008	chr4:6216008:G:A	1.85733e-09	-1.68957	-1.36429
6216088	chr4:6216088:T:C	2.27904e-09	-1.49607	-1.35317
6216348	chr4:6216348:A:C	2.19672e-09	-1.53193	-1.3541
6216463	chr4:6216463:G:A	2.32049e-09	-1.45515	-1.37607
6216628	chr4:6216628:A:G	4.54138e-08	-0.610855	0.753672
6216994	chr4:6216994:T:C	2.11856e-09	-1.68606	-1.2362
6217607	chr4:6217607:A:G	6.21627e-08	-0.5443	1.00106
6217640	chr4:6217640:T:C	1.77031e-08	-1.53805e-10	-0.799259
6218014	chr4:6218014:A:G	4.97699e-08	-0.60757	0.841981
6219257	chr4:6219257:T:C	1.53303e-08	-1.53805e-10	-0.943168
6219365	chr4:6219365:C:T	1.43321e-08	-1.53805e-10	-1.0105
6219517	chr4:6219517:G:GC	1.3179e-08	-1.53805e-10	-1.09437
6219887	chr4:6219887:T:G	2.8853e-06	1.01165	3.28274
6220059	chr4:6220059:A:C	3.89791e-08	-0.710873	0.700901
6220170	chr4:6220170:T:C	7.32452e-09	-1.68177	-3.69205e-10
6220201	chr4:6220201:G:A	2.30585e-09	-1.60024	-1.23731
6220246	chr4:6220246:TTC:T	1.56848e-08	-1.53805e-10	-0.920307
6220378	chr4:6220378:A:T	3.23385e-09	-1.28913	-1.2102
6220864	chr4:6220864:T:A	2.43048e-09	-1.66922	-1.11569
6222116	chr4:6222116:T:C	5.41069e-09	-1.19897	-0.785652
6222146	chr4:6222146:T:C	1.06062e-08	0.0581597	-1.36972
6222158	chr4:6222158:C:A	1.91834e-09	-1.64505	-1.37648
6222497	chr4:6222497:G:A	1.42258e-07	0.055749	1.2289
6222909	chr4:6222909:A:G	2.895e-09	-1.48545	-1.12456
6222967	chr4:6222967:A:G	3.40849e-09	-1.71976	-0.726973
6223050	chr4:6223050:A:T	1.0894e-08	-1.53805e-10	-1.28479
6223255	chr4:6223255:T:C	1.05627e-08	-1.53805e-10	-1.31567
6223351	chr4:6223351:A:G	1.15105e-08	-1.53805e-10	-1.22974
6223470	chr4:6223470:G:A	5.0373e-09	-1.66518	-0.390951
6223491	chr4:6223491:A:G	1.05906e-08	-1.53805e-10	-1.31303
6223586	chr4:6223586:G:A	1.19175e-08	-1.53805e-10	-1.19499
6223620	chr4:6223620:G:A	1.02559e-08	-1.53805e-10	-1.34514
6223688	chr4:6223688:A:G	1.02724e-08	-1.53805e-10	-1.34354
6223712	chr4:6223712:CATTT:C	9.92763e-09	-1.53805e-10	-1.37768
6224335	chr4:6224335:G:T	4.14628e-09	-1.37518	-0.875605
6224375	chr4:6224375:A:G	7.57553e-09	-0.744817	-0.903258
6224435	chr4:6224435:A:G	2.91784e-08	-0.299569	-3.69205e-10
6224469	chr4:6224469:A:T	2.64234e-08	-1.53805e-10	-0.398749
6224483	chr4:6224483:G:A	6.78356e-09	-1.62549	-0.133011
6224807	chr4:6224807:G:A	1.08516e-08	-1.53805e-10	-1.28869
6225191	chr4:6225191:T:G	4.20285e-09	-1.20961	-1.02763
6225299	chr4:6225299:G:A	1.23293e-08	-0.0159503	-1.14507
6225339	chr4:6225339:C:T	7.05496e-09	-1.71927	-3.69205e-10
6225610	chr4:6225610:G:A	1.06486e-08	-1.53805e-10	-1.30757
6225727	chr4:6225727:T:C	7.04782e-09	-1.72028	-3.69205e-10
6225805	chr4:6225805:T:C	3.28877e-09	-1.33294	-1.14955
6225901	chr4:6225901:C:T	3.36286e-09	-1.32273	-1.13747
6225928	chr4:6225928:A:T	2.8e-09	-1.45023	-1.19314
6225978	chr4:6225978:A:G	2.70898e-09	-1.48772	-1.18871
6226055	chr4:6226055:C:T	2.9748e-09	-1.62117	-0.961654
6226233	chr4:6226233:T:C	1.21335e-08	-0.00952261	-1.1675
6226390	chr4:6226390:T:G	2.00251e-09	-1.67171	-1.30689
6226391	chr4:6226391:C:T	1.36581e-08	0.0915068	-1.15017
6226417	chr4:6226417:A:T	1.09633e-08	-1.27845	-3.69205e-10
6226499	chr4:6226499:A:G	4.2164e-08	-0.677351	0.74592
6226532	chr4:6226532:C:T	2.80942e-09	-1.46051	-1.17951
6226545	chr4:6226545:G:A	3.30074e-08	-1.53805e-10	-0.176266
6226667	chr4:6226667:A:G	3.07208e-09	-1.65293	-0.897718
6226770	chr4:6226770:G:T	2.97274e-09	-1.6667	-0.916812
6226797	chr4:6226797:T:G	3.90133e-09	-1.67086	-0.64082
6226880	chr4:6226880:G:A	7.06024e-09	-1.71852	-3.69205e-10
6226937	chr4:6226937:G:C	1.23533e-08	-1.53805e-10	-1.15907
6227426	chr4:6227426:A:G	1.25907e-08	-1.14004	-3.69205e-10
6227497	chr4:6227497:G:A	2.31441e-08	-1.53805e-10	-0.531257
6227826	chr4:6227826:CT:C	7.1525e-09	-1.70554	-3.69205e-10
6227862	chr4:6227862:A:G	4.39494e-09	-1.09737	-1.09517
6227917	chr4:6227917:T:A	4.43782e-09	-1.09679	-1.08604
6227962	chr4:6227962:C:A	1.12099e-08	-1.53805e-10	-1.2562
6227963	chr4:6227963:C:T	1.11726e-08	-1.53805e-10	-1.25953
6227979	chr4:6227979:C:T	1.017e-08	-1.53805e-10	-1.35356
6227997	chr4:6227997:T:A	7.15855e-09	-1.70469	-3.69205e-10
6228175	chr4:6228175:T:TC	1.42305e-08	-1.53805e-10	-1.01761
6228377	chr4:6228377:A:G	1.71993e-08	-1.53805e-10	-0.828127
6228390	chr4:6228390:C:T	7.05672e-09	-1.71902	-3.69205e-10
6228473	chr4:6228473:C:A	7.12185e-09	-1.70983	-3.69205e-10
6228510	chr4:6228510:T:C	1.93388e-09	-1.71497	-1.29849
6228540	chr4:6228540:T:C	2.35986e-09	-1.72261	-1.09179
6228657	chr4:6228657:C:G	1.54473e-08	-0.935566	-3.69205e-10
6228710	chr4:6228710:G:A	2.07209e-07	-1.53805e-10	1.66073
6229511	chr4:6229511:T:C	3.63109e-09	-1.63148	-0.751984
6229813	chr4:6229813:G:A	2.01194e-09	-1.59563	-1.37827
6230033	chr4:6230033:C:T	1.42466e-08	-1.53805e-10	-1.01648
6230190	chr4:6230190:A:G	2.38685e-08	-1.53805e-10	-0.500437
6230555	chr4:6230555:C:T	1.62426e-08	-1.53805e-10	-0.88536
6230689	chr4:6230689:C:T	1.65774e-08	-1.53805e-10	-0.864961
6230731	chr4:6230731:C:T	1.77615e-08	-1.53805e-10	-0.795967
6230767	chr4:6230767:C:T	9.97425e-09	-1.53805e-10	-1.37299
6231147	chr4:6231147:T:A	1.16602e-08	-1.53805e-10	-1.21682
6231156	chr4:6231156:T:G	1.5254e-08	-1.53805e-10	-0.948154
6231341	chr4:6231341:T:A	1.06748e-08	-1.53805e-10	-1.30512
6231343	chr4:6231343:G:A	2.46057e-09	-1.58431	-1.18829
6231660	chr4:6231660:C:T	1.48649e-08	-0.973998	-3.69205e-10
6232021	chr4:6232021:C:G	1.05635e-08	-1.53805e-10	-1.3156
6232391	chr4:6232391:G:A	4.24879e-09	-1.45578	-0.770583
6232584	chr4:6232584:G:T	1.31766e-08	-1.09456	-3.69205e-10
6232893	chr4:6232893:T:A	1.30309e-08	-1.53805e-10	-1.10567
6233042	chr4:6233042:C:T	9.97496e-09	-1.53805e-10	-1.37292
6233089	chr4:6233089:C:T	9.98847e-09	-1.53805e-10	-1.37157
6233171	chr4:6233171:C:A	2.02422e-08	-1.53805e-10	-0.665228
6233334	chr4:6233334:C:T	1.03203e-08	-1.53805e-10	-1.33889
6233571	chr4:6233571:A:G	1.48101e-08	-1.53805e-10	-0.977688
6233614	chr4:6233614:C:T	1.25853e-08	-1.53805e-10	-1.14047
6233718	chr4:6233718:T:C	1.12807e-08	-1.53805e-10	-1.2499
6234255	chr4:6234255:A:G	1.47793e-08	-1.53805e-10	-0.979774
6234552	chr4:6234552:G:A	4.06048e-09	-1.30023	-0.971467
6234645	chr4:6234645:A:T	2.63731e-09	-1.68131	-1.02193
6234808	chr4:6234808:C:T	1.02867e-08	-1.53805e-10	-1.34214
6234962	chr4:6234962:G:A	1.21091e-08	-1.53805e-10	-1.17905
6235223	chr4:6235223:C:T	4.11467e-07	-1.53805e-10	2.34673
6235415	chr4:6235415:C:T	2.80769e-09	-1.52319	-1.11745
6235492	chr4:6235492:G:A	9.9877e-09	-1.37164	-3.69205e-10
6235829	chr4:6235829:C:G	1.04434e-08	-1.53805e-10	-1.32703
6236081	chr4:6236081:A:G	1.93012e-09	-1.65289	-1.36252
6236246	chr4:6236246:G:A	2.56652e-09	-1.61284	-1.11761
6237132	chr4:6237132:C:T	1.18699e-08	-1.53805e-10	-1.199
6237170	chr4:6237170:C:T	3.84582e-08	-0.0234261	-3.69205e-10
6237280	chr4:6237280:C:T	9.94756e-09	-1.53805e-10	-1.37567
6237288	chr4:6237288:T:A	4.12277e-09	-0.881804	-1.37467
6237313	chr4:6237313:AG:A	6.08206e-09	-0.498126	-1.36953
6237358	chr4:6237358:C:T	7.30755e-09	-1.68409	-3.69205e-10
6237568	chr4:6237568:G:A	9.92168e-09	-1.53805e-10	-1.37828
6237900	chr4:6237900:C:G	1.20822e-08	-1.53805e-10	-1.18126
6237917	chr4:6237917:AAAG:A	5.9303e-08	-1.53805e-10	0.409662
6238179	chr4:6238179:G:A	5.065e-09	-0.698967	-1.35168
6238215	chr4:6238215:G:A	5.01565e-09	-0.854667	-1.20577
6238286	chr4:6238286:C:G	7.03696e-09	-1.72182	-3.69205e-10
6238353	chr4:6238353:C:A	1.41424e-08	-1.53805e-10	-1.02382
6238570	chr4:6238570:C:T	1.65864e-08	-1.53805e-10	-0.864414
6238650	chr4:6238650:G:A	3.12419e-09	-1.18771	-1.34611
6238691	chr4:6238691:A:C	2.32527e-09	-1.56829	-1.26087
6239042	chr4:6239042:C:T	9.9308e-09	-1.53805e-10	-1.37736
6239202	chr4:6239202:T:C	4.93916e-09	-0.986929	-1.08887
6239305	chr4:6239305:A:G	2.95291e-08	-1.53805e-10	-0.287622
6239396	chr4:6239396:G:A	1.20308e-08	-1.53805e-10	-1.18553
6239441	chr4:6239441:C:T	7.14913e-09	-1.70601	-3.69205e-10
6239537	chr4:6239537:T:C	9.99934e-09	-1.53805e-10	-1.37048
6239725	chr4:6239725:A:C	1.53571e-08	-1.53805e-10	-0.941424
6240007	chr4:6240007:C:T	1.00745e-08	-1.53805e-10	-1.36299
6240071	chr4:6240071:C:T	1.05829e-08	-1.53805e-10	-1.31376
6240220	chr4:6240220:A:G	3.27093e-09	-1.16535	-1.32257
6240359	chr4:6240359:G:A	1.00815e-08	-1.53805e-10	-1.36229
6240586	chr4:6240586:G:A	3.38613e-09	-1.61276	-0.840549
6240737	chr4:6240737:A:G	1.09235e-08	-1.53805e-10	-1.28208
6241282	chr4:6241282:C:A	4.01939e-09	-1.11734	-1.16452
6241762	chr4:6241762:C:T	9.93425e-09	-1.53805e-10	-1.37701
6241768	chr4:6241768:G:A	1.17498e-08	-1.53805e-10	-1.20916
6241919	chr4:6241919:T:C	7.41226e-09	-0.305077	-1.36479
6242332	chr4:6242332:C:T	7.20145e-09	-1.69872	-3.69205e-10
6242552	chr4:6242552:C:T	2.45932e-08	-1.53805e-10	-0.470528
6242586	chr4:6242586:G:A	1.05168e-08	-1.53805e-10	-1.32002
6242698	chr4:6242698:C:T	5.19798e-09	-0.654337	-1.37039
6242808	chr4:6242808:C:CAGTG	3.8262e-09	-1.34266	-0.988466
6243063	chr4:6243063:G:T	7.00517e-09	-0.435818	-1.29053
6243206	chr4:6243206:C:T	2.70488e-09	-1.54289	-1.13505
6243280	chr4:6243280:T:G	1.16789e-08	-1.53805e-10	-1.21522
6243342	chr4:6243342:A:C	1.61444e-08	-1.53805e-10	-0.891423
6243490	chr4:6243490:G:A	2.71364e-08	-0.310351	-0.0617703
6243655	chr4:6243655:G:A	1.06944e-08	-1.53805e-10	-1.30328
6243891	chr4:6243891:T:A	4.73018e-09	-0.741071	-1.37796
6244005	chr4:6244005:G:T	2.80565e-09	-1.48025	-1.16111
6244080	chr4:6244080:TGA:T	2.4719e-09	-1.47253	-1.29548
6244413	chr4:6244413:C:T	8.37452e-09	-1.5478	-3.69205e-10
6244645	chr4:6244645:C:T	3.10934e-09	-1.62987	-0.908717
6244704	chr4:6244704:G:A	4.55166e-09	-1.4105	-0.747007
6244719	chr4:6244719:G:A	5.7985e-08	-1.53805e-10	0.387185
6244816	chr4:6244816:T:C	4.22727e-09	-1.03319	-1.19825
6244858	chr4:6244858:C:A	3.0669e-09	-1.34485	-1.20748
6245067	chr4:6245067:G:C	9.99601e-09	-1.53805e-10	-1.37081
6245232	chr4:6245232:G:A	3.47865e-09	-1.20391	-1.22245
6245318	chr4:6245318:A:C	2.53321e-09	-1.5337	-1.20981
6245420	chr4:6245420:G:A	7.77261e-09	-1.62239	-3.69205e-10
6245602	chr4:6245602:T:C	1.0228e-08	-1.34787	-3.69205e-10
6245721	chr4:6245721:C:T	3.93665e-09	-1.19598	-1.10669
6245959	chr4:6245959:T:C	5.23053e-09	-1.05392	-0.964562
6246376	chr4:6246376:C:T	3.11646e-09	-1.43326	-1.10304
6246431	chr4:6246431:G:C	3.13564e-09	-1.39148	-1.13869
6246802	chr4:6246802:T:C	1.94123e-09	-1.70666	-1.30302
6247359	chr4:6247359:G:A	1.11191e-08	-1.53805e-10	-1.26433
6247475	chr4:6247475:A:T	3.51536e-09	-1.4321	-0.983757
6247623	chr4:6247623:C:A	9.99649e-09	-1.53805e-10	-1.37076
6248400	chr4:6248400:T:C	1.00691e-08	-1.53805e-10	-1.36352
6248455	chr4:6248455:T:C	1.99378e-09	-1.6914	-1.29157
6248654	chr4:6248654:A:G	1.70686e-08	0.298521	-1.13428
6248708	chr4:6248708:C:A	3.16113e-09	-1.34468	-1.17739
6248890	chr4:6248890:G:T	1.02062e-08	-1.53805e-10	-1.35001
6249121	chr4:6249121:A:G	1.0113e-08	-1.53805e-10	-1.35918
6249178	chr4:6249178:G:A	3.82717e-09	-1.20518	-1.1257
6249231	chr4:6249231:C:T	1.00305e-08	-1.53805e-10	-1.36736
6249599	chr4:6249599:T:TGTAATTCAAGATACAGTGATACAAGGCATAAACGGGCAATTAC	9.93673e-09	-1.53805e-10	-1.37676
6249767	chr4:6249767:T:C	1.1601e-08	-1.53805e-10	-1.22191
6249894	chr4:6249894:T:C	1.45526e-08	-0.995228	-3.69205e-10
6250283	chr4:6250283:G:A	4.38453e-09	-1.05477	-1.14015
6250344	chr4:6250344:T:C	2.53412e-09	-1.36704	-1.37611
6250383	chr4:6250383:G:A	2.56433e-09	-1.36456	-1.36674
6250435	chr4:6250435:A:G	1.11919e-08	-1.53805e-10	-1.25781
6250436	chr4:6250436:T:C	1.4325e-08	-1.53805e-10	-1.01099
6250714	chr4:6250714:A:G	1.03166e-08	-1.53805e-10	-1.33924
6251004	chr4:6251004:T:C	1.898e-09	-1.70394	-1.32826
6251025	chr4:6251025:C:T	5.33435e-09	-1.15529	-0.84354
6251160	chr4:6251160:T:C	1.93095e-09	-1.65075	-1.36424
6251225	chr4:6251225:G:A	1.22948e-08	-1.53805e-10	-1.16382
6251242	chr4:6251242:C:T	1.18611e-08	-1.53805e-10	-1.19974
6251243	chr4:6251243:A:G	1.97175e-09	-1.62877	-1.36531
6251415	chr4:6251415:C:T	7.14054e-09	-1.70721	-3.69205e-10
6251554	chr4:6251554:A:G	1.15201e-08	-1.53805e-10	-1.22891
6251714	chr4:6251714:G:A	1.16436e-08	-1.53805e-10	-1.21824
6251746	chr4:6251746:TTG:T	1.14278e-08	-1.53805e-10	-1.23695
6252141	chr4:6252141:G:T	2.41783e-08	-1.53805e-10	-0.487542
6252399	chr4:6252399:C:T	1.14808e-08	-1.53805e-10	-1.23232
6252437	chr4:6252437:A:G	9.92509e-09	-1.53805e-10	-1.37793
6252545	chr4:6252545:C:T	1.02564e-08	-1.53805e-10	-1.3451
6252746	chr4:6252746:G:A	1.05162e-08	-1.53805e-10	-1.32009
6252771	chr4:6252771:G:A	1.15958e-08	-1.22236	-3.69205e-10
6252921	chr4:6252921:CT:C	1.99856e-09	-1.67376	-1.30681
6252965	chr4:6252965:C:T	2.5347e-07	-1.53805e-10	1.86225
6252971	chr4:6252971:C:G	6.58037e-09	-1.57655	-0.212353
6252990	chr4:6252990:C:T	1.01941e-08	-1.53805e-10	-1.35119
6253038	chr4:6253038:G:A	1.09101e-08	-1.53805e-10	-1.28331
6253245	chr4:6253245:A:T	6.26726e-09	-1.69919	-0.13847
6253586	chr4:6253586:C:T	6.05172e-09	-0.593576	-1.27908
6253673	chr4:6253673:G:A	2.08554e-08	-1.53805e-10	-0.635388
6254183	chr4:6254183:G:A	1.19601e-08	-1.53805e-10	-1.19142
6254210	chr4:6254210:G:T	7.52893e-09	-1.709	0.0547542
6254257	chr4:6254257:A:G	1.86078e-09	-1.68164	-1.37036
6254403	chr4:6254403:A:G	2.11653e-09	-1.69579	-1.22743
6254582	chr4:6254582:G:A	1.99912e-08	-1.53805e-10	-0.677708
6254727	chr4:6254727:G:C	1.92775e-08	-1.53805e-10	-0.714058
6254746	chr4:6254746:T:G	7.13561e-09	-1.7079	-3.69205e-10
6254902	chr4:6254902:G:A	2.50457e-09	-1.49972	-1.25516
6254927	chr4:6254927:G:A	7.03051e-09	-1.72274	-3.69205e-10
6254931	chr4:6254931:C:A	2.23594e-07	-1.53805e-10	1.73683
6254954	chr4:6254954:A:G	1.94059e-08	-1.53805e-10	-0.707423
6255184	chr4:6255184:T:G	1.94454e-09	-1.64836	-1.35961
6255225	chr4:6255225:G:C	1.23575e-08	-1.53805e-10	-1.15873
6255461	chr4:6255461:C:T	5.71594e-09	-1.55885	-0.370893
6255529	chr4:6255529:G:A	9.08927e-09	-1.53412	0.068217
6255706	chr4:6255706:T:C	1.00486e-08	-1.53805e-10	-1.36556
6255906	chr4:6255906:A:G	2.49795e-08	-1.53805e-10	-0.454941
6255983	chr4:6255983:C:T	1.00343e-08	-1.53805e-10	-1.36698
6256107	chr4:6256107:G:C	5.29692e-09	-1.69202	-0.313858
6256425	chr4:6256425:C:A	7.56998e-09	-1.43656	-0.212246
6256580	chr4:6256580:A:G	1.09552e-08	-1.53805e-10	-1.27919
6256624	chr4:6256624:G:A	1.09642e-08	-1.53805e-10	-1.27837
6256916	chr4:6256916:C:T	1.00477e-08	-1.53805e-10	-1.36565
6257051	chr4:6257051:A:C	1.07819e-08	-1.53805e-10	-1.29513
6257058	chr4:6257058:G:A	1.78102e-08	-1.53805e-10	-0.793226
6257166	chr4:6257166:A:G	1.16155e-08	-1.53805e-10	-1.22066
6257196	chr4:6257196:G:A	1.16343e-08	-1.53805e-10	-1.21904
6257218	chr4:6257218:T:C	7.21372e-09	-1.5862	-0.110813
6257262	chr4:6257262:A:AG	9.92417e-09	-1.53805e-10	-1.37803
6257310	chr4:6257310:T:C	1.1327e-08	-1.53805e-10	-1.2458
6257341	chr4:6257341:C:CTGT	5.14583e-09	-1.60438	-0.430437
6257502	chr4:6257502:C:T	1.72817e-08	-1.53805e-10	-0.823348
6257556	chr4:6257556:G:A	9.9434e-09	-1.53805e-10	-1.37609
6257628	chr4:6257628:G:A	3.20544e-07	-1.53805e-10	2.09702
6258098	chr4:6258098:T:A	2.21122e-08	-1.42129	0.844416
6258161	chr4:6258161:G:A	4.49748e-09	-1.72266	-0.446818
6258424	chr4:6258424:C:T	1.41205e-08	-1.53805e-10	-1.02537
6258579	chr4:6258579:G:A	1.30722e-08	-1.53805e-10	-1.10251
6258638	chr4:6258638:A:G	2.56527e-09	-1.45976	-1.27118
6258770	chr4:6258770:A:C	2.32917e-08	-1.53805e-10	-0.5249
6258903	chr4:6258903:C:T	1.10376e-08	-1.53805e-10	-1.27169
6259076	chr4:6259076:C:G	1.00667e-08	-1.53805e-10	-1.36377
6259146	chr4:6259146:T:C	2.12767e-08	-1.53805e-10	-0.615386
6259181	chr4:6259181:T:G	7.76381e-09	-1.62353	-3.69205e-10
6259372	chr4:6259372:C:CA	1.1391e-08	-1.53805e-10	-1.24018
6259639	chr4:6259639:A:G	1.51159e-08	-1.53805e-10	-0.95725
6259721	chr4:6259721:C:T	1.02066e-08	-1.34996	-3.69205e-10
6259868	chr4:6259868:G:A	1.00209e-08	-1.53805e-10	-1.36833
6260371	chr4:6260371:T:C	7.32241e-09	-1.68206	-3.69205e-10
6260512	chr4:6260512:G:A	9.97069e-09	-1.53805e-10	-1.37335
6261009	chr4:6261009:G:T	1.23776e-08	-1.53805e-10	-1.15711
6261128	chr4:6261128:G:T	2.91696e-08	-1.06984	0.769971
6261557	chr4:6261557:G:C	1.3189e-08	-1.53805e-10	-1.09362
6261564	chr4:6261564:T:A	2.09103e-08	-1.53805e-10	-0.632756
6261841	chr4:6261841:G:A	1.10272e-08	-1.53805e-10	-1.27264
6261981	chr4:6261981:G:T	3.15603e-08	-1.15826	0.937158
6262201	chr4:6262201:A:G	1.15455e-08	-1.53805e-10	-1.2267
6262269	chr4:6262269:C:T	1.42366e-08	-0.5437	-0.473481
6262661	chr4:6262661:C:T	2.21183e-08	0.13792	-0.714516
6262667	chr4:6262667:C:T	2.35552e-09	-1.45717	-1.35907
6262817	chr4:6262817:C:T	1.99115e-08	0.080168	-0.761872
6263038	chr4:6263038:T:C	2.69588e-09	-1.53582	-1.14545
6263470	chr4:6263470:T:C	4.47159e-09	-1.6572	-0.518051
6263474	chr4:6263474:G:GGGGCATGACTGGGACAC	2.01924e-08	-1.53805e-10	-0.667694
6264112	chr4:6264112:G:A	1.02849e-08	-1.53805e-10	-1.34232
6265274	chr4:6265274:C:T	3.6568e-09	-1.50901	-0.867397
6265360	chr4:6265360:T:C	2.66266e-09	-1.65507	-1.03861
6266576	chr4:6266576:G:T	1.07264e-08	-1.53805e-10	-1.30029
6266615	chr4:6266615:C:T	9.48281e-09	-1.42352	-3.69205e-10
6266757	chr4:6266757:G:A	2.66418e-09	-1.58559	-1.10752
6267184	chr4:6267184:C:A	9.92418e-09	-1.53805e-10	-1.37802
6267637	chr4:6267637:A:C	1.05521e-08	-1.53805e-10	-1.31667
6268266	chr4:6268266:T:A	9.92962e-09	-1.53805e-10	-1.37748
6268710	chr4:6268710:T:C	1.03629e-08	-1.53805e-10	-1.33477
6269316	chr4:6269316:A:T	4.24753e-09	-1.44848	-0.778183
6269344	chr4:6269344:T:C	4.53102e-09	-1.44795	-0.714099
6269411	chr4:6269411:C:T	1.75759e-08	-1.53805e-10	-0.806469
6269423	chr4:6269423:C:G	4.37351e-09	-1.4241	-0.773337
6269830	chr4:6269830:C:CGCCCCT	1.22334e-08	-1.53805e-10	-1.16883
6270099	chr4:6270099:T:C	4.48391e-09	-1.57338	-0.599127
6270579	chr4:6270579:T:C	2.27016e-09	-1.56081	-1.29234
6270879	chr4:6270879:C:A	1.05435e-08	-1.53805e-10	-1.31749
6270991	chr4:6270991:G:A	2.10912e-09	-1.56232	-1.36441
6271021	chr4:6271021:C:T	2.49495e-08	-1.53805e-10	-0.456146
6271062	chr4:6271062:C:T	1.09358e-08	-1.53805e-10	-1.28096
6271211	chr4:6271211:C:T	8.08035e-08	-1.53805e-10	0.719022
6271438	chr4:6271438:C:T	1.13465e-08	-1.53805e-10	-1.24409
6271494	chr4:6271494:C:G	1.14646e-08	-1.53805e-10	-1.23374
6271883	chr4:6271883:C:A	9.92206e-09	-1.53805e-10	-1.37824
6271933	chr4:6271933:C:T	9.92233e-09	-1.53805e-10	-1.37821
6272075	chr4:6272075:T:G	2.08689e-09	-1.58346	-1.35387
6272275	chr4:6272275:C:T	1.01662e-08	-1.53805e-10	-1.35393
6272427	chr4:6272427:T:A	9.97809e-09	-1.53805e-10	-1.37261
6272630	chr4:6272630:T:G	1.21885e-08	-1.53805e-10	-1.1725
6273005	chr4:6273005:A:T	1.25485e-08	-1.53805e-10	-1.14339
6273086	chr4:6273086:A:G	1.23848e-08	-1.53805e-10	-1.15653
6273592	chr4:6273592:T:C	1.01378e-08	-1.53805e-10	-1.35673
6274008	chr4:6274008:G:A	3.71767e-09	-1.70383	-0.656067
6274055	chr4:6274055:TC:T	2.02143e-09	-1.72268	-1.24651
6274293	chr4:6274293:C:T	1.23464e-08	-1.53805e-10	-1.15963
6274854	chr4:6274854:G:A	2.26288e-09	-1.57529	-1.28107
6274903	chr4:6274903:G:C	1.88496e-09	-1.66623	-1.37286
6275025	chr4:6275025:A:G	2.6632e-09	-1.49716	-1.19631
6275090	chr4:6275090:C:G	1.26612e-08	-1.53805e-10	-1.13445
6275322	chr4:6275322:G:A	2.47522e-09	-1.53469	-1.23198
6275450	chr4:6275450:T:C	9.94556e-09	-1.53805e-10	-1.37587
6275889	chr4:6275889:C:A	9.96247e-09	-1.53805e-10	-1.37417
6276225	chr4:6276225:C:G	1.10505e-08	-1.53805e-10	-1.27053
6276412	chr4:6276412:C:T	1.22256e-08	-1.53805e-10	-1.16947
6276492	chr4:6276492:G:A	2.53071e-09	-1.36621	-1.37828
6276512	chr4:6276512:C:T	1.2029e-07	-1.53805e-10	1.11691
6276712	chr4:6276712:T:G	1.01421e-08	-1.53805e-10	-1.3563
6277320	chr4:6277320:C:T	2.38453e-09	-1.52032	-1.28368
6277464	chr4:6277464:C:T	1.26704e-08	-1.53805e-10	-1.13373
6277680	chr4:6277680:C:T	9.93538e-09	-1.53805e-10	-1.3769
6277827	chr4:6277827:C:T	1.28857e-08	-1.53805e-10	-1.11688
6278682	chr4:6278682:C:T	4.79062e-09	-1.70362	-0.402713
6278872	chr4:6278872:A:G	1.26527e-08	-1.53805e-10	-1.13513
6279147	chr4:6279147:C:G	1.42967e-08	-1.53805e-10	-1.01297
6279731	chr4:6279731:A:C	3.85674e-09	-1.71496	-0.608215
6279769	chr4:6279769:A:G	3.81286e-09	-1.71033	-0.624293
6280048	chr4:6280048:G:A	2.91756e-09	-1.59396	-1.00829
6280051	chr4:6280051:CAG:C	2.5709e-09	-1.36669	-1.36205
6280234	chr4:6280234:C:T	2.15112e-09	-1.72274	-1.18427
6280430	chr4:6280430:T:C	2.05355e-09	-1.62127	-1.33216
6280580	chr4:6280580:C:T	3.1001e-09	-1.16333	-1.37824
6280614	chr4:6280614:A:G	2.05399e-09	-1.65677	-1.29645
6280666	chr4:6280666:A:G	1.84364e-09	-1.72133	-1.33992
6280691	chr4:6280691:CTGTGCTAAGTG:C	2.49592e-09	-1.40289	-1.35546
6280746	chr4:6280746:T:C	2.04799e-09	-1.63652	-1.31962
6280869	chr4:6280869:C:T	2.94121e-09	-1.70042	-0.893757
6281394	chr4:6281394:C:A	2.88321e-09	-1.41964	-1.19446
6281411	chr4:6281411:A:G	2.87147e-09	-1.40801	-1.21017
6281473	chr4:6281473:G:A	1.20157e-08	-1.53805e-10	-1.18678
6281526	chr4:6281526:T:C	1.88563e-09	-1.71902	-1.31972
6281627	chr4:6281627:C:T	2.82448e-09	-1.44345	-1.19123
6281733	chr4:6281733:C:T	2.0026e-09	-1.72268	-1.25587
6281741	chr4:6281741:G:GGT	1.38353e-08	-1.53805e-10	-1.04578
6281746	chr4:6281746:T:C	2.73733e-09	-1.42425	-1.24177
6281834	chr4:6281834:T:C	1.96376e-08	-1.53805e-10	-0.69555
6281930	chr4:6281930:G:A	2.90551e-09	-1.37397	-1.23242
6282097	chr4:6282097:C:T	1.03562e-08	-1.53805e-10	-1.33542
6282257	chr4:6282257:T:C	1.25137e-08	-1.53805e-10	-1.14618
6282424	chr4:6282424:G:A	1.51575e-08	-0.954505	-3.69205e-10
6282475	chr4:6282475:G:A	1.20113e-08	-1.53805e-10	-1.18715
6282734	chr4:6282734:G:A	2.42405e-07	-1.53805e-10	1.81761
6282906	chr4:6282906:A:G	2.27268e-09	-1.72164	-1.1304
6283194	chr4:6283194:C:G	9.92282e-09	-1.53805e-10	-1.37816
6283197	chr4:6283197:G:A	1.21991e-08	-1.53805e-10	-1.17164
6283223	chr4:6283223:T:A	1.14446e-08	-1.53805e-10	-1.23548
6283238	chr4:6283238:A:G	2.12212e-09	-1.72002	-1.20056
6283374	chr4:6283374:A:G	1.14332e-08	-1.53805e-10	-1.23648
6283504	chr4:6283504:C:G	4.03393e-09	-1.2458	-1.03246
6283771	chr4:6283771:C:A	1.21561e-08	-1.53805e-10	-1.17517
6283988	chr4:6283988:A:G	4.20769e-09	-1.68791	-0.548173
6284021	chr4:6284021:G:A	1.23964e-08	-1.53805e-10	-1.15559
6284168	chr4:6284168:G:A	2.32575e-09	-1.48326	-1.3457
6284360	chr4:6284360:T:C	4.23391e-09	-1.70392	-0.52595
6284485	chr4:6284485:T:C	1.25341e-08	-1.53805e-10	-1.14455
6284776	chr4:6284776:A:T	1.08826e-08	-1.53805e-10	-1.28583
6285602	chr4:6285602:C:T	2.70859e-09	-1.69438	-0.982193
6285729	chr4:6285729:C:T	2.19766e-08	-1.71375	1.13073
6286238	chr4:6286238:G:A	2.26235e-09	-1.66874	-1.18785
6286511	chr4:6286511:A:G	2.15194e-09	-1.52939	-1.37723
6288024	chr4:6288024:C:T	1.25089e-08	-1.53805e-10	-1.14656
6288292	chr4:6288292:G:C	1.18985e-08	-1.53805e-10	-1.19659
6288762	chr4:6288762:G:A	1.23117e-08	-1.53805e-10	-1.16244
6288867	chr4:6288867:T:C	2.58704e-09	-1.70695	-1.01554
6289159	chr4:6289159:C:T	1.18466e-08	-1.53805e-10	-1.20096
6289276	chr4:6289276:C:G	1.89602e-09	-1.72045	-1.31279
6289930	chr4:6289930:T:C	5.7158e-08	-1.53805e-10	0.37282
6290010	chr4:6290010:G:C	2.07021e-09	-1.72217	-1.22317
6290176	chr4:6290176:G:T	2.06392e-09	-1.71418	-1.23421
6290293	chr4:6290293:A:C	1.87475e-09	-1.71961	-1.32491
6290521	chr4:6290521:T:C	1.17468e-08	-1.53805e-10	-1.20942
6290580	chr4:6290580:A:G	1.10234e-08	-1.53805e-10	-1.27297
6290916	chr4:6290916:G:C	1.79117e-09	-1.7151	-1.37503
6291182	chr4:6291182:C:T	1.91734e-09	-1.69981	-1.32225
6291188	chr4:6291188:A:G	2.04137e-09	-1.71979	-1.23959
6291623	chr4:6291623:T:C	2.08995e-09	-1.72273	-1.21313
6291719	chr4:6291719:T:C	2.02674e-09	-1.72242	-1.24415
6291747	chr4:6291747:A:G	2.02537e-09	-1.72235	-1.2449
6291791	chr4:6291791:TC:T	1.247e-08	-1.53805e-10	-1.14967
6291823	chr4:6291823:G:A	1.01583e-08	-1.53805e-10	-1.35471
6291969	chr4:6291969:C:G	2.15859e-09	-1.71278	-1.19077
6292111	chr4:6292111:A:G	1.88712e-09	-1.72147	-1.31647
6292179	chr4:6292179:G:A	1.06591e-08	-1.53805e-10	-1.30659
6292192	chr4:6292192:C:G	1.99899e-09	-1.71836	-1.26199
6292240	chr4:6292240:G:A	2.01489e-09	-1.7219	-1.25054
6292274	chr4:6292274:A:G	1.97185e-09	-1.72153	-1.2725
6292368	chr4:6292368:A:G	2.01887e-09	-1.7227	-1.24776
6292397	chr4:6292397:G:T	1.83712e-09	-1.71017	-1.35463
6292412	chr4:6292412:A:AC	2.1559e-08	-1.65327	1.05106
6292790	chr4:6292790:C:T	2.0167e-09	-1.71993	-1.2516
6292817	chr4:6292817:A:G	1.97796e-09	-1.72089	-1.27004
6292880	chr4:6292880:G:A	2.01081e-09	-1.72075	-1.25371
6292949	chr4:6292949:G:A	1.22618e-08	-1.53805e-10	-1.16651
6293032	chr4:6293032:G:A	1.98755e-09	-1.72049	-1.2656
6293062	chr4:6293062:C:T	1.94486e-08	-0.705223	-3.69205e-10
6293075	chr4:6293075:G:T	9.62333e-08	-1.53805e-10	0.893776
6293337	chr4:6293337:A:G	1.80631e-09	-1.71913	-1.36258
6293360	chr4:6293360:T:A	1.783e-09	-1.71648	-1.37822
6293490	chr4:6293490:T:C	1.99463e-09	-1.71604	-1.2665
6293681	chr4:6293681:G:A	5.72273e-09	-1.35314	-0.575418
6293724	chr4:6293724:A:G	2.11759e-09	-1.72143	-1.20129
6293822	chr4:6293822:C:T	1.95614e-09	-1.6881	-1.31393
6293835	chr4:6293835:C:T	1.01135e-08	-1.53805e-10	-1.35913
6294004	chr4:6294004:A:ATC	3.21155e-09	-1.71167	-0.794575
6294023	chr4:6294023:A:G	1.24525e-08	-1.08583	-0.0652459
6294048	chr4:6294048:C:T	3.52796e-09	-1.61885	-0.793429
6294096	chr4:6294096:A:G	2.17462e-09	-1.68499	-1.21116
6294126	chr4:6294126:C:T	4.12088e-09	-1.44852	-0.808409
6294258	chr4:6294258:G:A	1.92624e-09	-1.67454	-1.34289
6294479	chr4:6294479:CA:C	4.32298e-09	-1.72228	-0.486778
6294598	chr4:6294598:T:C	8.33646e-09	-1.55236	-3.69205e-10
6294616	chr4:6294616:A:G	1.86889e-09	-1.70452	-1.34314
6294642	chr4:6294642:C:T	1.65065e-07	-1.53805e-10	1.43334
6294671	chr4:6294671:AGAG:A	1.20445e-08	-1.53805e-10	-1.18439
6294720	chr4:6294720:G:T	3.38003e-09	-1.72247	-0.732639
6294810	chr4:6294810:G:A	7.32711e-09	-1.68142	-3.69205e-10
6295290	chr4:6295290:G:A	9.92937e-09	-1.53805e-10	-1.3775
6295376	chr4:6295376:CCTTT:C	9.93186e-09	-1.53805e-10	-1.37725
6295393	chr4:6295393:G:A	1.02831e-08	-1.53805e-10	-1.3425
6295455	chr4:6295455:C:T	1.02267e-08	-1.53805e-10	-1.348
6295707	chr4:6295707:A:G	9.92167e-09	-1.53805e-10	-1.37828
6295763	chr4:6295763:C:G	1.66821e-08	-1.53805e-10	-0.858665
6295919	chr4:6295919:A:C	1.83069e-09	-1.70062	-1.36768
6296636	chr4:6296636:G:A	1.13331e-08	-1.24527	-3.69205e-10
6296648	chr4:6296648:C:T	1.80272e-09	-1.71548	-1.36823
6296915	chr4:6296915:G:A	8.47681e-09	-0.79846	-0.737205
6296978	chr4:6296978:C:A	9.93388e-09	-1.53805e-10	-1.37705
6297667	chr4:6297667:C:G	1.00289e-08	-1.53805e-10	-1.36753
6297964	chr4:6297964:A:G	1.04743e-08	-1.53805e-10	-1.32408
6298186	chr4:6298186:C:T	1.79528e-09	-1.70959	-1.37825
6298213	chr4:6298213:C:T	4.03633e-09	-1.48982	-0.787844
6298766	chr4:6298766:C:T	1.00656e-08	-1.53805e-10	-1.36388
6298890	chr4:6298890:T:C	1.33041e-08	-1.53805e-10	-1.08493
6299307	chr4:6299307:C:G	5.92597e-09	-1.65861	-0.235041
6299331	chr4:6299331:G:A	4.01202e-09	-1.69929	-0.584414
6299996	chr4:6299996:G:A	1.10338e-08	-1.53805e-10	-1.27204
6300325	chr4:6300325:A:T	1.04304e-08	-1.53805e-10	-1.32828
6300354	chr4:6300354:C:T	1.17867e-08	-1.53805e-10	-1.20602
6300472	chr4:6300472:C:T	1.8222e-09	-1.69614	-1.37682
6300539	chr4:6300539:G:A	7.07858e-09	-1.71593	-3.69205e-10
6300712	chr4:6300712:T:C	1.0014e-08	-1.53805e-10	-1.36901
6300818	chr4:6300818:C:T	3.70349e-09	-1.69606	-0.667666
6301103	chr4:6301103:C:T	7.1371e-09	-1.70769	-3.69205e-10
6301290	chr4:6301290:C:T	4.32039e-08	-1.53805e-10	0.0929317
6301295	chr4:6301295:C:T	1.8049e-09	-1.71511	-1.36738
6301600	chr4:6301600:C:T	1.29347e-08	-1.53805e-10	-1.11308
6301814	chr4:6301814:C:T	1.11581e-07	-1.53805e-10	1.04175
6302042	chr4:6302042:G:A	1.09349e-08	-1.53805e-10	-1.28104
6302117	chr4:6302117:G:A	7.71493e-09	-1.67081	0.0409656
6302559	chr4:6302559:C:T	2.09382e-09	-1.55889	-1.37511
6302721	chr4:6302721:G:A	8.14262e-09	-0.954404	-0.621482
6302964	chr4:6302964:G:C	6.2346e-08	-1.53805e-10	0.4597
6302980	chr4:6302980:C:T	1.13639e-08	-1.53805e-10	-1.24256
6303035	chr4:6303035:C:G	7.0333e-09	-1.72234	-3.69205e-10
6303072	chr4:6303072:G:C	3.85771e-09	-1.71642	-0.606502
6303105	chr4:6303105:T:C	1.14294e-08	-1.53805e-10	-1.23681
6303148	chr4:6303148:G:GGGT	1.71424e-07	-1.53805e-10	1.47114
6303574	chr4:6303574:G:A	1.23341e-08	-1.53805e-10	-1.16063
6303877	chr4:6303877:G:A	9.98178e-09	-1.53805e-10	-1.37224
6303885	chr4:6303885:G:A	3.01172e-08	-1.53805e-10	-0.267902
6303939	chr4:6303939:C:T	8.33728e-08	-1.53805e-10	0.750324
6304121	chr4:6304121:G:A	9.92201e-09	-1.53805e-10	-1.37824
6304163	chr4:6304163:C:T	1.00275e-08	-1.53805e-10	-1.36766
6304267	chr4:6304267:T:C	1.0987e-08	0.099591	-1.37587
6304417	chr4:6304417:C:A	1.9834e-09	-1.70865	-1.27953
6305482	chr4:6305482:C:T	1.84939e-08	-0.755559	-3.69205e-10
6305859	chr4:6305859:A:G	1.11004e-08	-1.53805e-10	-1.26601
6305900	chr4:6305900:G:A	3.34688e-09	-1.68284	-0.782133
6305942	chr4:6305942:G:A	2.82903e-09	-1.68586	-0.947203
6306148	chr4:6306148:G:C	1.05182e-08	-1.53805e-10	-1.31989
6306222	chr4:6306222:C:T	2.12993e-08	-0.614326	-3.69205e-10
6306293	chr4:6306293:G:A	3.72787e-09	-1.66729	-0.689875
6306407	chr4:6306407:G:A	1.01196e-08	-1.53805e-10	-1.35852
6306475	chr4:6306475:G:A	1.42803e-08	-1.53805e-10	-1.01412
6306942	chr4:6306942:G:A	1.00626e-08	-1.53805e-10	-1.36417
6307035	chr4:6307035:T:C	2.6916e-09	-1.67596	-1.0069
6307039	chr4:6307039:G:A	5.62949e-09	-1.63609	-0.308887
6307119	chr4:6307119:G:A	1.21385e-08	-1.53805e-10	-1.17662
6307305	chr4:6307305:A:G	1.21441e-08	-1.53805e-10	-1.17615
6307341	chr4:6307341:A:G	1.1415e-08	-1.53805e-10	-1.23807
6307492	chr4:6307492:G:A	1.21385e-08	-1.53805e-10	-1.17662
6307747	chr4:6307747:G:A	9.95747e-09	-1.53805e-10	-1.37468
6307774	chr4:6307774:C:A	1.82106e-08	-1.53805e-10	-0.770995
6307803	chr4:6307803:A:G	1.14755e-08	-1.53805e-10	-1.23278
6307993	chr4:6307993:G:A	2.67947e-08	-1.53805e-10	-0.384796
6308291	chr4:6308291:A:G	9.9645e-09	-1.37397	-3.69205e-10
6308323	chr4:6308323:C:T	1.24246e-08	-1.53805e-10	-1.15332
6308391	chr4:6308391:T:G	1.25328e-08	-1.53805e-10	-1.14465
6308422	chr4:6308422:T:A	1.00354e-08	-1.53805e-10	-1.36688
6308455	chr4:6308455:C:T	1.67504e-08	-1.53805e-10	-0.854578
6308640	chr4:6308640:A:C	4.47554e-09	-1.71926	-0.455115
6308702	chr4:6308702:T:C	1.136e-08	-1.53805e-10	-1.2429
6309080	chr4:6309080:G:A	2.51309e-08	-1.53805e-10	-0.448899
6309313	chr4:6309313:T:C	1.01909e-08	-1.70154	0.350042
6309851	chr4:6309851:T:C	1.59811e-08	-1.53805e-10	-0.901591
6309946	chr4:6309946:C:T	1.78005e-09	-1.72199	-1.37437
6309988	chr4:6309988:G:A	5.98294e-09	-1.72195	-0.162136
6310005	chr4:6310005:CAGA:C	1.40585e-08	-1.53805e-10	-1.02977
6310086	chr4:6310086:C:T	1.29996e-08	-1.53805e-10	-1.10808
6310277	chr4:6310277:G:T	6.16117e-09	-1.71982	-0.13491
6310352	chr4:6310352:C:G	5.73769e-09	-1.72262	-0.203326
6310393	chr4:6310393:AACCTT:A	2.81175e-08	-1.53805e-10	-0.336607
6310432	chr4:6310432:G:A	1.81577e-08	-1.53805e-10	-0.773901
6310448	chr4:6310448:T:C	5.64258e-09	-1.72227	-0.220383
6310720	chr4:6310720:G:A	1.01189e-08	-1.53805e-10	-1.35859
6310801	chr4:6310801:C:G	5.97041e-09	-1.72109	-0.16509
6311372	chr4:6311372:C:T	1.13338e-08	-1.53805e-10	-1.24521
6311501	chr4:6311501:C:T	1.08098e-08	-1.53805e-10	-1.29255
6311931	chr4:6311931:C:G	7.31745e-09	-1.68274	-3.69205e-10
6312121	chr4:6312121:T:C	4.08202e-09	-1.61698	-0.649427
6312282	chr4:6312282:C:G	2.16441e-08	-1.53805e-10	-0.598265
6312297	chr4:6312297:C:T	2.22207e-08	-1.60169	1.02971
6312359	chr4:6312359:C:T	1.12641e-08	-1.53805e-10	-1.25138
6312392	chr4:6312392:T:A	2.08912e-09	-1.69513	-1.24112
6312460	chr4:6312460:T:G	4.75637e-08	-1.53805e-10	0.18907
6312499	chr4:6312499:GT:G	1.57567e-08	-1.53805e-10	-0.915732
6313057	chr4:6313057:C:T	6.11099e-09	-1.71175	-0.151165
6313127	chr4:6313127:A:G	2.04202e-09	-1.72233	-1.23673
6313165	chr4:6313165:A:G	1.8785e-09	-1.71765	-1.32487
6313360	chr4:6313360:T:G	2.61924e-09	-1.66482	-1.04529
6313605	chr4:6313605:C:T	2.58008e-09	-1.7173	-1.00788
6313663	chr4:6313663:A:C	1.03582e-08	-1.71703	0.38181
6313679	chr4:6313679:A:G	3.02701e-08	-1.7121	1.44926
6313836	chr4:6313836:T:C	1.02761e-08	-1.71564	0.372467
6313987	chr4:6313987:T:A	1.47275e-08	-1.53805e-10	-0.983282
6314043	chr4:6314043:G:C	1.01146e-08	-1.53805e-10	-1.35902
6314310	chr4:6314310:C:T	7.8057e-09	-1.72009	0.101951
6314461	chr4:6314461:A:C	7.98897e-09	-1.59494	-3.69205e-10
6314613	chr4:6314613:A:G	1.91978e-08	-1.71515	0.996953
6314614	chr4:6314614:T:C	2.00514e-08	-1.71965	1.04496
6314623	chr4:6314623:G:A	2.1616e-08	-1.67774	1.07817
6314654	chr4:6314654:C:A	1.01074e-08	-1.63966	0.279927
6314911	chr4:6314911:A:T	9.63839e-08	-1.55415	2.44949
6314943	chr4:6314943:C:T	9.92286e-09	-1.53805e-10	-1.37816
6314955	chr4:6314955:G:A	1.2873e-08	-1.53805e-10	-1.11787
6316065	chr4:6316065:A:G	1.53241e-08	-1.53805e-10	-0.943575
6316178	chr4:6316178:TCTC:T	4.5767e-08	-1.53805e-10	0.150565
6316264	chr4:6316264:T:C	1.13648e-08	-1.53805e-10	-1.24248
6316483	chr4:6316483:A:G	1.00895e-08	-1.53805e-10	-1.3615
6317072	chr4:6317072:C:T	5.11823e-08	-1.59674	1.85913
6317081	chr4:6317081:C:T	5.32012e-08	-1.59814	1.89923
6317196	chr4:6317196:G:A	2.38739e-08	-0.500212	-3.69205e-10
6317204	chr4:6317204:G:A	1.8342e-09	-1.703	-1.36339
6317301	chr4:6317301:T:TC	1.68334e-08	-1.53805e-10	-0.849632
6317362	chr4:6317362:C:G	9.16423e-08	-1.55578	2.40068
6317449	chr4:6317449:G:C	1.17779e-08	-1.53805e-10	-1.20678
6317629	chr4:6317629:C:T	1.89019e-09	-1.70106	-1.33526
6317681	chr4:6317681:G:A	1.55543e-08	-1.53805e-10	-0.928662
6317809	chr4:6317809:C:T	3.8422e-09	-1.71771	-0.60924
6317842	chr4:6317842:A:C	2.94271e-09	-1.46315	-1.13052
6317866	chr4:6317866:C:T	2.86293e-09	-1.48286	-1.13829
6317978	chr4:6317978:A:C	3.2741e-09	-1.47259	-1.01437
6318120	chr4:6318120:T:C	2.75462e-09	-1.50715	-1.15257
6318139	chr4:6318139:G:A	2.1277e-09	-1.61088	-1.30708
6318284	chr4:6318284:C:T	7.50804e-09	-0.911259	-0.745766
6318315	chr4:6318315:T:G	2.56019e-09	-1.50094	-1.23198
6318343	chr4:6318343:T:G	1.99044e-08	-1.71323	1.03117
6318376	chr4:6318376:C:T	1.80199e-08	-1.53805e-10	-0.78152
6318788	chr4:6318788:C:T	4.44577e-09	-1.58886	-0.592189
6318790	chr4:6318790:T:A	4.37384e-09	-1.60106	-0.596302
6319021	chr4:6319021:C:G	2.10905e-09	-1.6799	-1.24686
6319075	chr4:6319075:A:G	1.80633e-09	-1.70658	-1.37512
6319078	chr4:6319078:T:G	3.15774e-08	-1.53805e-10	-0.220557
6319470	chr4:6319470:A:G	1.04016e-08	-1.53805e-10	-1.33104
6319661	chr4:6319661:C:A	9.9389e-09	-1.53805e-10	-1.37654
6320189	chr4:6320189:T:C	1.2972e-08	-1.53805e-10	-1.1102
6320374	chr4:6320374:G:A	2.44904e-09	-1.40077	-1.37653
6320457	chr4:6320457:C:T	2.61401e-09	-1.3626	-1.34951
6320492	chr4:6320492:T:C	2.49053e-09	-1.39867	-1.36183
6320504	chr4:6320504:C:A	2.71618e-08	-1.53805e-10	-0.371188
6321628	chr4:6321628:GGTTAT:G	2.41737e-08	-1.53805e-10	-0.487735
6321645	chr4:6321645:T:TA	1.01514e-08	-1.53805e-10	-1.35539
6321727	chr4:6321727:A:C	2.15402e-08	-1.63156	1.02848
6321738	chr4:6321738:C:T	1.06653e-08	-1.68844	0.382431
6322006	chr4:6322006:G:A	2.80623e-09	-1.26312	-1.37804
6322014	chr4:6322014:A:G	1.0729e-08	-1.6437	0.34365
6322091	chr4:6322091:T:C	4.35092e-09	-1.60656	-0.59605
6322098	chr4:6322098:TTGTCGTCGCCAAGTCTGCCA:T	4.38159e-09	-1.61641	-0.57918
6322282	chr4:6322282:G:A	1.00136e-08	-1.53805e-10	-1.36905
6323058	chr4:6323058:T:C	4.40425e-09	-1.64891	-0.541515
6323291	chr4:6323291:A:T	2.97965e-09	-1.6857	-0.895493
6323359	chr4:6323359:G:A	2.93282e-09	-1.69531	-0.901722
6324107	chr4:6324107:T:C	1.05279e-08	-1.53805e-10	-1.31897
6324695	chr4:6324695:T:G	2.16576e-08	-1.53805e-10	-0.597642
6325079	chr4:6325079:C:T	2.02023e-08	-1.53805e-10	-0.667201
6325249	chr4:6325249:C:T	4.8461e-09	-1.19532	-0.899508
6325342	chr4:6325342:C:T	7.72493e-09	-1.62855	-3.69205e-10
6325373	chr4:6325373:G:C	1.00729e-08	-1.53805e-10	-1.36315
6325552	chr4:6325552:G:T	1.01663e-08	-1.53805e-10	-1.35392
6325821	chr4:6325821:T:C	1.47577e-08	-1.53805e-10	-0.981232
6325831	chr4:6325831:C:T	1.3792e-08	-1.53805e-10	-1.04891
6326044	chr4:6326044:T:C	6.47849e-09	-1.47808	-0.326432
6326280	chr4:6326280:G:A	1.74423e-08	-1.53805e-10	-0.814103
6326417	chr4:6326417:G:A	9.99948e-09	-1.53805e-10	-1.37047
6326588	chr4:6326588:C:T	1.70784e-08	-1.53805e-10	-0.835186
6326627	chr4:6326627:G:C	6.8796e-09	-1.45159	-0.292851
6326681	chr4:6326681:G:A	1.51107e-08	-1.53805e-10	-0.957593
6326780	chr4:6326780:A:G	2.55083e-09	-1.62049	-1.11609
6326804	chr4:6326804:G:A	4.0384e-08	-1.53805e-10	0.0254347
6326822	chr4:6326822:G:A	2.88393e-09	-1.24852	-1.36532
6326858	chr4:6326858:G:A	1.51e-08	-1.53805e-10	-0.958301
6327180	chr4:6327180:TGA:T	1.00803e-08	-1.53805e-10	-1.36242
6327380	chr4:6327380:A:G	3.53835e-09	-1.68971	-0.719626
6327652	chr4:6327652:G:T	1.06099e-08	-1.53805e-10	-1.31121
6327677	chr4:6327677:G:A	1.07049e-08	-1.53805e-10	-1.3023
6327738	chr4:6327738:G:A	1.23812e-07	2.52362	-1.37786
6327973	chr4:6327973:AGCCCTCC:A	2.83621e-08	1.03957	-1.36752
6328911	chr4:6328911:ATGGTGACCGGGTGC:A	6.0248e-09	-0.500043	-1.37707
6329072	chr4:6329072:T:C	1.48612e-08	-1.53805e-10	-0.974246
6329184	chr4:6329184:G:A	2.10992e-09	-1.57705	-1.3493
6329193	chr4:6329193:G:A	1.45427e-08	-1.53805e-10	-0.995909
6329211	chr4:6329211:C:G	6.5848e-09	-0.434604	-1.35363
6329217	chr4:6329217:C:T	9.20226e-09	-0.0758971	-1.37765
6329227	chr4:6329227:G:A	1.21663e-08	-1.53805e-10	-1.17433
6329474	chr4:6329474:G:A	1.00814e-08	-1.53805e-10	-1.36231
6329712	chr4:6329712:T:C	1.56012e-08	-1.53805e-10	-0.925648
6329740	chr4:6329740:C:A	9.92203e-09	-1.53805e-10	-1.37824
6329789	chr4:6329789:C:A	1.21527e-08	-1.53805e-10	-1.17545
6329877	chr4:6329877:C:T	7.26875e-09	-1.68941	-3.69205e-10
6330524	chr4:6330524:T:G	1.11631e-08	-1.53805e-10	-1.26038
6330835	chr4:6330835:T:C	7.0647e-09	-1.71789	-3.69205e-10
6330846	chr4:6330846:C:T	1.08895e-08	-1.53805e-10	-1.2852
6331168	chr4:6331168:A:C	2.24463e-08	-1.53805e-10	-0.561871
6331399	chr4:6331399:C:T	3.76083e-09	-1.16851	-1.17985
6331856	chr4:6331856:G:A	2.79527e-09	-1.55188	-1.09319
6332001	chr4:6332001:C:T	9.92307e-09	-1.53805e-10	-1.37814
6332151	chr4:6332151:T:C	9.93067e-09	-1.53805e-10	-1.37737
6332153	chr4:6332153:C:T	9.92345e-09	-1.53805e-10	-1.3781
6332179	chr4:6332179:C:A	1.0707e-08	-1.53805e-10	-1.3021
6332193	chr4:6332193:G:A	9.92465e-09	-1.53805e-10	-1.37798
6332369	chr4:6332369:C:G	3.44753e-08	-1.53805e-10	-0.132755
6332569	chr4:6332569:T:C	1.10592e-08	-1.53805e-10	-1.26974
6332720	chr4:6332720:G:C	4.65308e-09	-0.761869	-1.3736
6332772	chr4:6332772:A:G	7.01589e-09	-1.46993	-0.254888
6332857	chr4:6332857:C:T	1.01709e-08	-1.53805e-10	-1.35347
6332863	chr4:6332863:T:C	1.01765e-08	-1.53805e-10	-1.35292
6333096	chr4:6333096:C:T	9.93126e-09	-1.53805e-10	-1.37731
6333186	chr4:6333186:C:T	7.1834e-09	-1.57137	-0.129855
6333329	chr4:6333329:G:C	1.12579e-08	-1.53805e-10	-1.25193
6333390	chr4:6333390:C:T	9.78007e-09	-1.39265	-3.69205e-10
6333459	chr4:6333459:C:T	3.87241e-09	-1.71438	-0.604739
6333476	chr4:6333476:C:T	7.51354e-09	-0.279887	-1.3764
6333480	chr4:6333480:T:C	1.01423e-08	-1.53805e-10	-1.35628
6333765	chr4:6333765:G:A	1.2046e-08	-1.18427	-3.69205e-10
6333911	chr4:6333911:A:C	1.66362e-08	-1.53805e-10	-0.861417
6333997	chr4:6333997:A:T	1.02057e-08	-1.53805e-10	-1.35005
6334084	chr4:6334084:A:C	1.10966e-08	-1.53805e-10	-1.26636
6334202	chr4:6334202:T:C	8.11154e-09	-0.253764	-1.32595
6334239	chr4:6334239:T:C	6.09202e-09	-1.49797	-0.368047
6334241	chr4:6334241:T:C	7.77077e-08	1.56792	-0.887962
6334326	chr4:6334326:T:C	2.56617e-09	-1.71114	-1.01945
6334400	chr4:6334400:C:T	4.20507e-08	-1.24304	1.30892
6334735	chr4:6334735:C:A	3.22555e-08	0.868167	-1.06748
6334821	chr4:6334821:C:T	1.97009e-08	-1.53805e-10	-0.692335
6334891	chr4:6334891:A:G	1.316e-08	-1.53805e-10	-1.09582
6335115	chr4:6335115:C:T	1.83457e-09	-1.71684	-1.34935
6335235	chr4:6335235:G:A	4.6741e-08	-1.33947	1.51109
6335632	chr4:6335632:G:C	1.00824e-08	-1.53805e-10	-1.36221
6335670	chr4:6335670:G:A	1.71765e-08	0.538431	-1.36789
6335705	chr4:6335705:C:A	1.13186e-08	-1.53805e-10	-1.24655
6335950	chr4:6335950:A:G	6.53255e-09	-1.34592	-0.450285
6336094	chr4:6336094:C:T	5.58421e-08	-1.35445	1.70398
6336102	chr4:6336102:A:G	1.31621e-08	-0.36284	-0.73282
6336221	chr4:6336221:G:C	9.96493e-09	-1.53805e-10	-1.37393
6336324	chr4:6336324:G:A	1.66028e-08	-1.53805e-10	-0.863429
6336524	chr4:6336524:T:C	7.22633e-09	-0.863973	-0.831295
6337264	chr4:6337264:A:AG	1.7879e-08	-0.789374	-3.69205e-10
6337313	chr4:6337313:T:C	1.86712e-08	-1.53805e-10	-0.746016
6337467	chr4:6337467:T:C	4.08456e-08	0.0304448	0.00635518
6337520	chr4:6337520:A:G	2.55331e-08	0.0110943	-0.444116
6337558	chr4:6337558:C:T	2.0965e-08	-1.53805e-10	-0.630143
6337655	chr4:6337655:G:T	1.52281e-08	0.398845	-1.3487
6337805	chr4:6337805:G:A	4.08292e-08	-1.53805e-10	0.0363987
6337815	chr4:6337815:CTCGGGCATT:C	1.17284e-08	0.00722456	-1.21821
6337873	chr4:6337873:G:A	1.0664e-08	-1.53805e-10	-1.30613
6338217	chr4:6338217:C:T	1.63233e-08	-1.53805e-10	-0.880403
6338257	chr4:6338257:A:C	1.57984e-08	-1.53805e-10	-0.913088
6338461	chr4:6338461:G:A	1.63253e-08	-1.53805e-10	-0.88028
6338550	chr4:6338550:C:T	1.32723e-08	-1.53805e-10	-1.08732
6339141	chr4:6339141:A:G	1.02785e-08	-1.53805e-10	-1.34295
6339292	chr4:6339292:T:C	9.98006e-09	-1.53805e-10	-1.37241
6339323	chr4:6339323:T:C	2.41865e-08	-1.53805e-10	-0.487203
6339377	chr4:6339377:G:A	1.00627e-08	-1.53805e-10	-1.36416
6339421	chr4:6339421:C:T	6.52668e-08	-1.24774	1.75323
6339494	chr4:6339494:C:T	6.52454e-08	-1.2103	1.71546
6339505	chr4:6339505:G:T	7.68379e-09	-1.63389	-3.69205e-10
6339506	chr4:6339506:C:T	7.4812e-09	-1.66061	-3.69205e-10
6339638	chr4:6339638:A:G	1.73791e-08	-1.53805e-10	-0.817733
6339975	chr4:6339975:T:C	1.45031e-08	-1.53805e-10	-0.998638
6340013	chr4:6340013:T:G	9.60604e-09	-1.37238	-0.0382304
6340141	chr4:6340141:C:T	7.8625e-09	-1.61089	-3.69205e-10
6340164	chr4:6340164:C:CA	2.31066e-08	-1.53805e-10	-0.53288
6340341	chr4:6340341:T:C	1.17177e-08	-1.53805e-10	-1.2119
6340372	chr4:6340372:AGGTGCAATGCATCAGAGG:A	2.3748e-08	0.0734048	-0.578906
6340812	chr4:6340812:G:A	1.60601e-08	-1.53805e-10	-0.896662
6340851	chr4:6340851:C:T	1.56199e-08	-1.53805e-10	-0.924454
6341037	chr4:6341037:G:A	1.31786e-08	-1.34395	0.249544
6341564	chr4:6341564:C:T	1.97188e-08	-1.53805e-10	-0.691424
6341860	chr4:6341860:A:T	2.47823e-08	-1.53805e-10	-0.462867
6342291	chr4:6342291:G:A	1.49134e-08	-1.53805e-10	-0.970738
6342510	chr4:6342510:A:G	3.64077e-09	-1.02559	-1.35522
6342633	chr4:6342633:C:G	3.71107e-08	-1.53805e-10	-0.0590932
6342749	chr4:6342749:T:A	1.34505e-08	-1.53805e-10	-1.07398
6343002	chr4:6343002:AG:A	1.75985e-08	-1.53805e-10	-0.805183
6343054	chr4:6343054:G:A	1.33573e-08	-1.53805e-10	-1.08094
6343082	chr4:6343082:C:T	2.32053e-08	-1.53805e-10	-0.528619
6343168	chr4:6343168:T:C	1.15797e-08	-1.53805e-10	-1.22375
6343256	chr4:6343256:C:T	1.21326e-08	-0.400789	-0.776312
6343311	chr4:6343311:G:A	1.00567e-08	-0.32897	-1.03579
6343345	chr4:6343345:C:T	1.08483e-08	-1.53805e-10	-1.28899
6343464	chr4:6343464:C:T	9.93226e-09	-1.53805e-10	-1.37721
6343511	chr4:6343511:G:A	1.00395e-08	-1.53805e-10	-1.36647
6343570	chr4:6343570:A:G	1.01048e-08	-1.53805e-10	-1.35999
6344564	chr4:6344564:C:T	1.78648e-08	-1.53805e-10	-0.790165
6344853	chr4:6344853:C:T	1.37499e-08	-1.53805e-10	-1.05197
6344985	chr4:6344985:A:G	5.3898e-09	-0.685446	-1.30304
6345184	chr4:6345184:C:T	1.26428e-08	-1.53805e-10	-1.13591
6345300	chr4:6345300:G:A	1.59328e-08	0.454687	-1.35931
6345336	chr4:6345336:G:A	1.37605e-08	-1.53805e-10	-1.05119
6345558	chr4:6345558:G:C	1.62572e-08	-1.53805e-10	-0.884465
6345649	chr4:6345649:A:C	2.32779e-08	-1.53805e-10	-0.525494
6345996	chr4:6345996:C:G	1.42532e-08	-1.53805e-10	-1.01601
6346043	chr4:6346043:CCA:C	7.24067e-09	-1.69328	-3.69205e-10
6346214	chr4:6346214:G:A	1.7279e-08	-1.53805e-10	-0.823505
6346261	chr4:6346261:C:T	3.89301e-08	-1.53805e-10	-0.0112302
6346464	chr4:6346464:T:C	1.2506e-08	-1.41885	0.272058
6346786	chr4:6346786:G:A	2.15626e-09	-1.52769	-1.37693
6347126	chr4:6347126:T:G	1.00442e-08	-1.53805e-10	-1.366
6347189	chr4:6347189:G:A	2.52549e-09	-1.6969	-1.04966
6347404	chr4:6347404:C:T	1.09819e-08	-0.512485	-0.764265
6347567	chr4:6347567:C:T	2.99977e-09	-1.72188	-0.852585
6347836	chr4:6347836:C:T	6.16747e-08	-1.53805e-10	0.448875
6348049	chr4:6348049:G:A	1.2403e-08	-1.53805e-10	-1.15506
6348331	chr4:6348331:G:A	2.61384e-09	-1.33445	-1.37773
6348596	chr4:6348596:C:T	1.01451e-08	-1.53805e-10	-1.35601
6348622	chr4:6348622:C:G	1.0191e-08	-1.53805e-10	-1.35149
6348713	chr4:6348713:C:T	4.02853e-08	-1.53805e-10	0.0229883
6348983	chr4:6348983:T:G	6.12504e-09	-1.4849	-0.37571
6349099	chr4:6349099:A:G	2.64982e-09	-1.43499	-1.26352
6349261	chr4:6349261:C:A	1.01859e-08	-1.53805e-10	-1.35199
6349720	chr4:6349720:T:G	1.16657e-08	-1.53805e-10	-1.21635
6349765	chr4:6349765:C:T	2.86774e-09	-1.25951	-1.35996
6350007	chr4:6350007:C:T	1.0727e-08	-1.53805e-10	-1.30024
6350266	chr4:6350266:C:T	1.06492e-08	-1.53805e-10	-1.30751
6350308	chr4:6350308:T:C	1.17592e-08	-1.53805e-10	-1.20837
6350333	chr4:6350333:A:G	3.43526e-09	-1.13699	-1.30192
6350670	chr4:6350670:CA:C	3.5101e-08	-1.34501	1.23024
6350748	chr4:6350748:T:C	1.01202e-08	-1.53805e-10	-1.35846
6350989	chr4:6350989:G:A	1.09569e-08	-1.53805e-10	-1.27903
6351139	chr4:6351139:T:C	9.92458e-09	-1.53805e-10	-1.37798
6351266	chr4:6351266:T:TCG	9.97687e-09	-1.53805e-10	-1.37273
6351335	chr4:6351335:T:A	3.47912e-09	-1.13042	-1.2958
6351381	chr4:6351381:T:C	2.23694e-09	-1.57718	-1.29071
6351490	chr4:6351490:G:T	1.01953e-08	-1.35107	-3.69205e-10
6351665	chr4:6351665:G:A	1.54759e-08	-1.53805e-10	-0.933715
6351779	chr4:6351779:C:T	2.70525e-09	-1.68325	-0.994554
6351828	chr4:6351828:G:A	1.01039e-08	-1.53805e-10	-1.36007
6352071	chr4:6352071:T:C	2.73988e-09	-1.71224	-0.952845
6352079	chr4:6352079:A:G	1.04865e-08	-1.53805e-10	-1.32291
6352100	chr4:6352100:C:T	1.01833e-08	-1.53805e-10	-1.35225
6352337	chr4:6352337:CT:C	1.01814e-08	-1.53805e-10	-1.35243
6352341	chr4:6352341:C:G	1.01835e-08	-1.53805e-10	-1.35223
6352360	chr4:6352360:GC:G	9.92667e-09	-1.53805e-10	-1.37777
6352488	chr4:6352488:G:A	2.66537e-08	0.919697	-1.30977
6352639	chr4:6352639:A:G	2.46274e-09	-1.56657	-1.20516
6352741	chr4:6352741:A:G	2.57029e-09	-1.65814	-1.07084
6352812	chr4:6352812:CTG:C	2.39044e-08	-1.53805e-10	-0.498936
6354044	chr4:6354044:C:A	1.06158e-08	-1.53805e-10	-1.31066
6354245	chr4:6354245:G:A	1.20488e-08	-1.53805e-10	-1.18403
6354309	chr4:6354309:C:T	1.85658e-08	-0.902983	0.151306
6354513	chr4:6354513:C:T	2.93904e-09	-1.43554	-1.15938
6354553	chr4:6354553:C:A	2.65827e-08	-1.53805e-10	-0.392736
6354568	chr4:6354568:A:G	2.39954e-08	-1.53805e-10	-0.495137
6354614	chr4:6354614:T:C	3.2968e-09	-1.33275	-1.14729
6354638	chr4:6354638:G:A	3.57862e-09	-1.58648	-0.811535
6354786	chr4:6354786:G:A	3.89155e-09	-1.10308	-1.21111
6354805	chr4:6354805:G:A	1.01355e-08	-1.53805e-10	-1.35696
6354830	chr4:6354830:C:A	1.64404e-08	-1.70316	0.829905
6355209	chr4:6355209:A:ATGAATG	1.89253e-09	-1.70286	-1.33222
6355256	chr4:6355256:G:A	1.93536e-09	-1.63674	-1.37596
6355282	chr4:6355282:G:A	1.90878e-09	-1.65967	-1.36686
6355360	chr4:6355360:T:C	1.92795e-09	-1.63887	-1.37767
6355483	chr4:6355483:C:A	1.14597e-08	-1.53805e-10	-1.23416
6355806	chr4:6355806:C:T	1.19519e-08	-1.53805e-10	-1.19211
6355866	chr4:6355866:C:T	1.04528e-08	-1.53805e-10	-1.32613
6355867	chr4:6355867:A:G	6.86642e-09	-1.21411	-0.532247
6355881	chr4:6355881:C:A	1.4026e-08	-1.53805e-10	-1.03208
6355953	chr4:6355953:C:T	1.35541e-08	-1.53805e-10	-1.06631
6356137	chr4:6356137:C:T	1.00583e-08	-1.53805e-10	-1.3646
6356243	chr4:6356243:A:G	1.2005e-08	-0.881493	-0.30618
6356283	chr4:6356283:T:C	5.40809e-09	-1.48762	-0.497483
6356463	chr4:6356463:C:T	2.63396e-09	-1.50121	-1.2033
6356484	chr4:6356484:T:C	2.87687e-09	-1.66359	-0.95271
6357073	chr4:6357073:C:A	1.02007e-08	-1.53805e-10	-1.35054
6357174	chr4:6357174:C:T	9.96816e-09	-1.53805e-10	-1.3736
6357213	chr4:6357213:G:A	1.53361e-08	-1.53805e-10	-0.942791
6357352	chr4:6357352:C:G	1.94877e-08	-1.53805e-10	-0.703214
6357439	chr4:6357439:A:C	3.8028e-09	-1.40369	-0.933566
6358018	chr4:6358018:C:T	9.98773e-09	-1.53805e-10	-1.37164
6358184	chr4:6358184:T:C	1.87421e-08	-0.592831	-0.149394
6358385	chr4:6358385:AG:A	1.69864e-08	-1.53805e-10	-0.840588
6358549	chr4:6358549:A:G	2.01724e-08	-0.694684	0.0259994
6358564	chr4:6358564:G:A	8.05057e-09	-1.58726	-3.69205e-10
6358585	chr4:6358585:A:C	2.6357e-09	-1.61997	-1.08387
6358822	chr4:6358822:G:A	4.55744e-09	-1.63404	-0.522202
6358971	chr4:6358971:T:C	1.14711e-08	-1.53805e-10	-1.23316
6359039	chr4:6359039:T:C	2.993e-09	-1.2016	-1.37512
6359061	chr4:6359061:C:T	1.42692e-08	-1.53805e-10	-1.0149
6359149	chr4:6359149:T:G	1.01106e-08	-1.53805e-10	-1.35941
6359200	chr4:6359200:A:G	1.81074e-08	-0.421407	-0.355272
6359294	chr4:6359294:A:G	2.87471e-09	-1.44695	-1.1701
6360087	chr4:6360087:T:C	3.31381e-09	-1.34154	-1.13336
6360134	chr4:6360134:G:T	1.17206e-08	-1.21165	-3.69205e-10
6360211	chr4:6360211:C:A	1.03465e-08	-1.53805e-10	-1.33635
6360418	chr4:6360418:G:A	9.94362e-09	-1.53805e-10	-1.37607
6360456	chr4:6360456:T:C	3.11897e-09	-1.1936	-1.3419
6360461	chr4:6360461:C:T	9.98141e-09	-1.53805e-10	-1.37227
6360747	chr4:6360747:G:T	8.54855e-09	-1.52724	-3.69205e-10
6360790	chr4:6360790:A:C	1.07548e-08	-1.53805e-10	-1.29764
6360920	chr4:6360920:T:C	2.31224e-09	-1.48499	-1.34979
6361027	chr4:6361027:T:C	1.46619e-08	-0.643435	-0.344311
6361070	chr4:6361070:G:A	1.00093e-08	-1.53805e-10	-1.36948
6361091	chr4:6361091:A:C	1.93759e-08	-1.53805e-10	-0.708967
6361409	chr4:6361409:A:T	1.59887e-08	-1.53805e-10	-0.901114
6361686	chr4:6361686:G:C	3.95636e-09	-1.65901	-0.638664
6361695	chr4:6361695:G:A	1.03205e-08	-1.53805e-10	-1.33886
6361725	chr4:6361725:C:T	1.01663e-08	-1.53805e-10	-1.35392
6361881	chr4:6361881:G:A	1.90959e-09	-1.68364	-1.34247
6361926	chr4:6361926:G:A	1.00306e-08	-1.53805e-10	-1.36736
6361958	chr4:6361958:G:A	1.03433e-08	-1.53805e-10	-1.33666
6362006	chr4:6362006:G:A	9.92256e-09	-1.53805e-10	-1.37819
6362052	chr4:6362052:G:A	1.00516e-08	-1.61574	0.250473
6362151	chr4:6362151:C:T	9.97384e-09	-1.53805e-10	-1.37303
6362176	chr4:6362176:C:T	1.09213e-08	-1.61516	0.332881
6362209	chr4:6362209:G:C	3.78837e-09	-1.55559	-0.785476
6362359	chr4:6362359:G:C	1.31658e-08	-1.09537	-3.69205e-10
6362584	chr4:6362584:G:A	3.14471e-09	-1.49985	-1.02743
6362797	chr4:6362797:C:T	1.4072e-08	-1.53805e-10	-1.02881
6362859	chr4:6362859:C:A	2.62973e-08	-0.403532	-3.69205e-10
6363106	chr4:6363106:T:A	1.0248e-08	-1.53805e-10	-1.34592
6363122	chr4:6363122:A:C	7.45539e-09	-0.457731	-1.20633
6363153	chr4:6363153:T:G	4.75265e-09	-1.16809	-0.946205
6363376	chr4:6363376:A:G	3.81994e-09	-1.6887	-0.644062
6363439	chr4:6363439:C:T	1.37744e-08	-1.53805e-10	-1.05019
6363447	chr4:6363447:C:T	7.81519e-09	-1.48626	-0.130667
6363778	chr4:6363778:T:C	1.01305e-08	-1.53805e-10	-1.35745
6364418	chr4:6364418:G:A	1.67083e-08	-1.53805e-10	-0.85709
6364720	chr4:6364720:G:A	1.00868e-08	-1.53805e-10	-1.36177
6364896	chr4:6364896:C:T	9.92321e-09	-1.53805e-10	-1.37812
6365516	chr4:6365516:G:A	4.52671e-08	0.785872	-0.646291
6365537	chr4:6365537:C:A	1.10498e-08	-1.53805e-10	-1.27058
6365700	chr4:6365700:G:T	1.60906e-08	-1.53805e-10	-0.894765
6365740	chr4:6365740:T:C	7.07395e-09	-1.48952	-0.227055
6365914	chr4:6365914:G:C	1.32617e-08	-1.53805e-10	-1.08812
6366024	chr4:6366024:C:T	7.91485e-09	-0.435883	-1.16838
6366048	chr4:6366048:G:A	9.96033e-09	-1.53805e-10	-1.37439
6366276	chr4:6366276:C:T	2.61326e-09	-1.34487	-1.36753
6366293	chr4:6366293:G:A	3.18932e-09	-1.31914	-1.19405
6366399	chr4:6366399:G:A	4.02057e-09	-1.2718	-1.00978
6366800	chr4:6366800:C:T	1.89421e-08	-1.53805e-10	-0.731611
6366812	chr4:6366812:G:A	8.10545e-09	-1.58046	-3.69205e-10
6366964	chr4:6366964:G:A	9.98769e-09	-1.53805e-10	-1.37164
6367278	chr4:6367278:C:T	1.00186e-08	-1.36855	-3.69205e-10
6367441	chr4:6367441:C:T	8.94904e-09	-1.66828	0.186825
6367517	chr4:6367517:A:G	2.9132e-09	-1.23417	-1.36958
6367657	chr4:6367657:T:C	4.64653e-09	-1.70181	-0.435063
6367976	chr4:6367976:A:T	4.78879e-09	-1.30708	-0.799641
6368162	chr4:6368162:G:C	2.82569e-09	-1.38428	-1.24997
6368426	chr4:6368426:T:C	1.11649e-08	-1.26022	-3.69205e-10
6368594	chr4:6368594:A:G	1.325e-08	-1.53805e-10	-1.089
6368768	chr4:6368768:C:T	1.41482e-08	-1.53805e-10	-1.02341
6368978	chr4:6368978:G:T	3.6398e-09	-1.43981	-0.941257
6368994	chr4:6368994:T:C	1.02338e-08	0.0170008	-1.3643
6369698	chr4:6369698:C:T	6.31256e-08	-1.53805e-10	0.472128
6369747	chr4:6369747:C:T	1.38799e-08	-1.53805e-10	-1.04256
6369861	chr4:6369861:T:C	1.54253e-08	-0.936988	-3.69205e-10
6369866	chr4:6369866:T:C	3.90135e-09	-1.25322	-1.05846
6370523	chr4:6370523:C:T	9.97031e-09	-1.53805e-10	-1.37339
6370684	chr4:6370684:C:T	1.26538e-08	-1.53805e-10	-1.13504
6370731	chr4:6370731:C:T	2.46861e-09	-1.54364	-1.2257
6371133	chr4:6371133:C:T	9.97607e-09	-1.53805e-10	-1.37281
6371440	chr4:6371440:A:T	1.58499e-08	-0.909835	-3.69205e-10
6371601	chr4:6371601:C:G	6.95643e-09	-0.659173	-1.07416
6371914	chr4:6371914:C:T	7.23324e-08	0.608274	-3.69205e-10
6372115	chr4:6372115:C:T	1.0024e-08	-1.53805e-10	-1.36801
6372118	chr4:6372118:C:T	1.00034e-08	-1.53805e-10	-1.37007
6372121	chr4:6372121:A:G	1.56188e-08	-1.53805e-10	-0.924524
6372462	chr4:6372462:A:G	6.51056e-09	-0.496128	-1.30344
6372536	chr4:6372536:G:A	1.12404e-08	-1.53805e-10	-1.25348
6372739	chr4:6372739:G:C	1.62041e-08	-1.53805e-10	-0.887734
6372741	chr4:6372741:T:C	2.32305e-09	-1.48504	-1.34508
6372810	chr4:6372810:G:A	8.95503e-09	-1.48078	-3.69205e-10
6372826	chr4:6372826:C:T	1.47597e-08	-1.53805e-10	-0.981101
6372882	chr4:6372882:A:C	1.61197e-08	-1.53805e-10	-0.892954
6372997	chr4:6372997:C:T	1.35244e-08	-1.53805e-10	-1.06851
6373144	chr4:6373144:G:A	2.66825e-08	-1.53805e-10	-0.388992
6373314	chr4:6373314:A:G	1.56562e-08	-1.53805e-10	-0.922131
6373395	chr4:6373395:A:G	1.49767e-08	-1.53805e-10	-0.966503
6373482	chr4:6373482:C:T	1.22884e-08	-1.53805e-10	-1.16434
6373542	chr4:6373542:A:G	2.73034e-09	-1.6397	-1.02887
6373579	chr4:6373579:C:T	1.37722e-08	-1.53805e-10	-1.05034
6374154	chr4:6374154:G:T	1.25752e-08	-1.53805e-10	-1.14127
6374234	chr4:6374234:C:A	3.08218e-08	-1.53805e-10	-0.244776
6374245	chr4:6374245:C:T	4.50576e-09	-1.26148	-0.906161
6374259	chr4:6374259:T:C	9.94832e-09	-1.53805e-10	-1.3756
6374339	chr4:6374339:A:G	9.92425e-09	-1.53805e-10	-1.37802
6374341	chr4:6374341:A:G	4.06759e-09	-1.17666	-1.09328
6374546	chr4:6374546:C:T	3.75069e-09	-1.22554	-1.12552
6374611	chr4:6374611:T:C	1.39657e-08	-1.50309	0.466693
6375048	chr4:6375048:C:T	1.04864e-08	-1.32292	-3.69205e-10
6375124	chr4:6375124:G:T	6.08974e-09	-0.83807	-1.02832
6375273	chr4:6375273:A:G	1.17805e-08	-1.53805e-10	-1.20655
6375315	chr4:6375315:C:T	1.28669e-08	-1.53805e-10	-1.11834
6375542	chr4:6375542:C:T	1.28209e-08	-1.53805e-10	-1.12192
6375582	chr4:6375582:C:T	1.49941e-08	-0.419454	-0.545888
6375803	chr4:6375803:C:G	1.60211e-08	-0.314858	-0.584235
6375807	chr4:6375807:A:G	6.46926e-09	-1.11962	-0.686317
6375828	chr4:6375828:C:T	1.00849e-08	-1.53805e-10	-1.36196
6376326	chr4:6376326:G:A	1.35828e-07	0.52498	0.71341
6376353	chr4:6376353:A:G	1.00529e-08	-1.53805e-10	-1.36514
6376690	chr4:6376690:G:C	1.03028e-08	-1.53805e-10	-1.34058
6377244	chr4:6377244:G:C	2.12826e-08	-1.53805e-10	-0.615109
6377431	chr4:6377431:G:A	1.66159e-08	-0.101729	-0.760908
6377460	chr4:6377460:A:C	5.22112e-09	-0.760385	-1.2599
6377909	chr4:6377909:G:A	1.14634e-08	-1.23384	-3.69205e-10
6377948	chr4:6377948:C:T	1.3092e-08	-1.53805e-10	-1.101
6378137	chr4:6378137:G:A	1.59343e-08	-1.53805e-10	-0.904526
6378228	chr4:6378228:G:A	3.70512e-08	-1.53805e-10	-0.060698
6378623	chr4:6378623:C:T	1.01515e-08	-1.53805e-10	-1.35537
6378868	chr4:6378868:C:T	1.00529e-08	-0.93449	-0.430648
6379031	chr4:6379031:CT:C	7.14667e-09	-1.64727	-0.059085
6379596	chr4:6379596:G:A	1.94679e-09	-1.63203	-1.37479
6380528	chr4:6380528:TG:T	5.23681e-08	-0.403835	0.689134
6380662	chr4:6380662:C:T	4.77248e-09	-1.36148	-0.748653
6380740	chr4:6380740:G:A	1.48775e-08	-1.53805e-10	-0.973151
6380784	chr4:6380784:G:A	7.30926e-09	-1.68386	-3.69205e-10
6381471	chr4:6381471:C:A	2.98487e-08	-1.53805e-10	-0.276858
6381697	chr4:6381697:C:T	1.48171e-08	-1.53805e-10	-0.977218
6382079	chr4:6382079:G:A	1.00322e-08	-1.53805e-10	-1.36719
6382096	chr4:6382096:A:C	1.27527e-08	-1.53805e-10	-1.12726
6382238	chr4:6382238:G:T	2.3294e-09	-1.7076	-1.11979
6382242	chr4:6382242:G:A	2.61728e-08	-1.53805e-10	-0.408277
6382338	chr4:6382338:A:T	1.27677e-08	-1.53805e-10	-1.12608
6382756	chr4:6382756:C:T	4.56021e-08	-1.53805e-10	0.146954
6382947	chr4:6382947:G:A	1.71205e-08	-0.262098	-0.570626
6383096	chr4:6383096:C:T	7.92056e-09	-0.985173	-0.618364
6383233	chr4:6383233:GAACCCCCCC:G	1.24679e-08	-1.53805e-10	-1.14984
6383258	chr4:6383258:C:T	4.44048e-09	-1.04348	-1.13876
6383527	chr4:6383527:G:A	1.02236e-08	-1.53805e-10	-1.3483
6383585	chr4:6383585:C:T	5.68517e-09	-0.558014	-1.37712
6383644	chr4:6383644:A:G	5.75367e-09	-0.794978	-1.12818
6383725	chr4:6383725:A:G	2.36718e-09	-1.5089	-1.3024
6383827	chr4:6383827:A:G	1.22657e-08	-1.53805e-10	-1.16619
6384016	chr4:6384016:C:T	3.36153e-09	-1.53804	-0.922558
6384193	chr4:6384193:C:A	5.17721e-09	-0.650534	-1.3782
6384221	chr4:6384221:C:T	2.98056e-09	-1.72273	-0.858155
6384312	chr4:6384312:A:C	1.34834e-08	0.134212	-1.20575
6384706	chr4:6384706:T:C	7.89385e-09	-1.60691	-3.69205e-10
6384896	chr4:6384896:G:T	3.62523e-09	-1.18962	-1.19547
6384955	chr4:6384955:T:G	3.24297e-09	-1.43652	-1.05999
6385154	chr4:6385154:T:C	1.83394e-08	-1.48143	0.717483
6385582	chr4:6385582:T:A	2.20064e-09	-1.57449	-1.30976
6385731	chr4:6385731:A:G	1.07144e-08	-1.53805e-10	-1.30141
6385785	chr4:6385785:G:A	1.01974e-08	-1.53805e-10	-1.35086
6385905	chr4:6385905:A:G	1.16022e-08	-1.53805e-10	-1.2218
6385964	chr4:6385964:G:C	1.6017e-08	-1.53805e-10	-0.899348
6386026	chr4:6386026:T:C	2.89408e-09	-1.63535	-0.974984
6386208	chr4:6386208:G:A	1.52142e-08	-1.53805e-10	-0.950773
6386247	chr4:6386247:G:A	2.67471e-09	-1.60969	-1.07947
6386323	chr4:6386323:GCAAA:G	5.30386e-08	-1.53805e-10	0.298022
6386464	chr4:6386464:C:G	4.65036e-09	-0.836174	-1.29988
6386645	chr4:6386645:C:T	1.51006e-08	-1.53805e-10	-0.958263
6386690	chr4:6386690:T:C	9.92332e-09	-1.53805e-10	-1.37811
6386988	chr4:6386988:GTC:G	1.00875e-08	-1.53805e-10	-1.3617
6387231	chr4:6387231:A:G	1.88993e-09	-1.67288	-1.36358
6387412	chr4:6387412:T:G	2.95394e-09	-1.52518	-1.06468
6387844	chr4:6387844:A:G	3.91654e-08	-1.53805e-10	-0.00520494
6387892	chr4:6387892:T:G	9.92683e-09	-1.53805e-10	-1.37776
6388021	chr4:6388021:C:G	2.38504e-09	-1.60559	-1.19819
6388241	chr4:6388241:G:C	7.29833e-09	-1.68535	-3.69205e-10
6388476	chr4:6388476:A:G	6.6628e-09	-0.776493	-0.999965
6388624	chr4:6388624:G:A	4.39609e-09	-1.68071	-0.511575
6388673	chr4:6388673:G:A	1.01975e-08	-1.53805e-10	-1.35086
6388741	chr4:6388741:G:A	7.42255e-09	-1.66848	-3.69205e-10
6388838	chr4:6388838:CA:C	2.02392e-09	-1.6501	-1.31786
6388954	chr4:6388954:C:T	5.70552e-09	-1.67506	-0.256506
6389318	chr4:6389318:C:T	2.03202e-09	-1.6098	-1.35417
6389629	chr4:6389629:G:A	5.28203e-09	-1.6834	-0.325286
6389659	chr4:6389659:T:C	5.05031e-09	-1.63507	-0.418478
6389946	chr4:6389946:T:C	6.70185e-09	-1.4567	-0.313919
6389948	chr4:6389948:G:A	5.62535e-09	-1.54058	-0.405135
6390008	chr4:6390008:A:G	6.39683e-09	-1.49806	-0.319141
6390092	chr4:6390092:T:G	6.48288e-09	-1.54771	-0.256127
6390148	chr4:6390148:A:G	5.40826e-09	-1.65877	-0.326304
6390154	chr4:6390154:G:C	2.14502e-09	-1.54909	-1.36077
6390204	chr4:6390204:G:A	7.43257e-09	-1.66713	-3.69205e-10
6390615	chr4:6390615:C:T	2.18418e-09	-1.58059	-1.31117
6390892	chr4:6390892:C:G	1.96614e-07	-0.590117	2.19836
6390910	chr4:6390910:G:A	2.47122e-09	-1.66673	-1.10156
6391567	chr4:6391567:A:G	5.5745e-09	-1.49529	-0.459504
6391694	chr4:6391694:C:T	5.31053e-09	-1.38611	-0.617201
6392581	chr4:6392581:G:A	1.35468e-08	-1.53805e-10	-1.06685
6392673	chr4:6392673:T:C	2.68397e-09	-1.32005	-1.36566
6392684	chr4:6392684:C:G	1.04733e-08	-1.53805e-10	-1.32417
6392715	chr4:6392715:C:G	2.90858e-09	-1.33976	-1.26557
6392965	chr4:6392965:C:A	1.31858e-08	-1.53805e-10	-1.09385
6393263	chr4:6393263:G:A	3.97887e-09	-1.37795	-0.914053
6393442	chr4:6393442:C:A	9.92356e-09	-1.53805e-10	-1.37809
6393566	chr4:6393566:C:T	1.92219e-09	-1.69875	-1.32078
6393989	chr4:6393989:G:A	2.52414e-09	-1.60954	-1.13756
6394119	chr4:6394119:G:A	1.46836e-08	-1.53805e-10	-0.986269
6394330	chr4:6394330:C:T	9.93185e-09	-1.53805e-10	-1.37725
6394589	chr4:6394589:A:G	1.12615e-08	-1.53805e-10	-1.25161
6394666	chr4:6394666:C:T	1.62972e-08	-1.53805e-10	-0.882004
6394819	chr4:6394819:A:G	9.97175e-09	-1.53805e-10	-1.37324
6394950	chr4:6394950:G:A	7.33156e-09	-1.68081	-3.69205e-10
6395125	chr4:6395125:T:C	7.40114e-09	-0.987082	-0.684282
6395295	chr4:6395295:A:T	9.71003e-09	-1.39984	-3.69205e-10
6395491	chr4:6395491:G:A	1.64538e-08	-0.872443	-3.69205e-10
6395517	chr4:6395517:G:C	1.07702e-08	-1.53805e-10	-1.29621
6395599	chr4:6395599:G:A	9.85068e-09	-1.38546	-3.69205e-10
6395659	chr4:6395659:C:T	2.14832e-08	-0.140557	-0.46517
6395673	chr4:6395673:T:C	8.75683e-09	-0.152069	-1.3511
6395856	chr4:6395856:T:C	1.28794e-06	4.67507	-1.18727
6396042	chr4:6396042:A:G	5.83826e-07	3.99828	-1.30168
6396786	chr4:6396786:G:T	5.26517e-07	-1.69492	4.28821
6396931	chr4:6396931:G:A	1.83272e-08	-1.53805e-10	-0.764611
6397162	chr4:6397162:G:A	8.03803e-08	-1.53805e-10	0.713771
6397195	chr4:6397195:C:T	1.09425e-08	-1.53805e-10	-1.28034
6397732	chr4:6397732:T:C	7.03649e-09	-1.72189	-3.69205e-10
6397858	chr4:6397858:A:T	2.74705e-09	-1.53663	-1.12584
6398051	chr4:6398051:C:T	2.15346e-09	-1.54075	-1.36518
6398090	chr4:6398090:T:C	9.50706e-09	-0.104415	-1.31655
6398264	chr4:6398264:A:G	1.02337e-08	-1.53805e-10	-1.34731
6398270	chr4:6398270:TA:T	3.73575e-08	-0.337127	0.284662
6398274	chr4:6398274:C:A	1.68808e-08	-1.53805e-10	-0.84682
6398323	chr4:6398323:GAATGAGAGAA:G	8.81437e-07	-1.54983	4.65839
6398419	chr4:6398419:A:C	1.66344e-08	-1.53805e-10	-0.861524
6398953	chr4:6398953:T:C	3.24731e-07	-1.6125	3.7225
6399061	chr4:6399061:G:A	4.43116e-07	-1.59149	4.01232
6399072	chr4:6399072:G:A	1.84844e-09	-1.69707	-1.36159
6399096	chr4:6399096:A:G	1.81225e-08	-1.53805e-10	-0.775843
6399602	chr4:6399602:T:C	1.18585e-06	-1.5941	4.99931
6400180	chr4:6400180:A:G	1.90908e-08	-1.53805e-10	-0.723791
6400201	chr4:6400201:C:T	1.26698e-06	-1.59508	5.06647
6400269	chr4:6400269:A:G	1.04285e-08	-1.53805e-10	-1.32846
6400283	chr4:6400283:T:C	1.35166e-06	-1.5926	5.12869
6400310	chr4:6400310:C:T	1.93243e-09	-1.63906	-1.37516
6400432	chr4:6400432:T:C	3.23274e-08	-0.78938	0.592297
6400501	chr4:6400501:G:T	1.1304e-07	0.217189	0.837552
6400590	chr4:6400590:T:C	7.8501e-07	-1.58612	4.57881
6400662	chr4:6400662:A:G	1.22214e-08	-1.53805e-10	-1.16981
6400787	chr4:6400787:A:G	7.27588e-09	-1.68843	-3.69205e-10
6400827	chr4:6400827:G:A	2.86566e-08	-1.53805e-10	-0.317616
6400834	chr4:6400834:C:T	1.002e-08	-1.53805e-10	-1.36841
6400904	chr4:6400904:G:A	4.47604e-08	-0.367355	0.495681
6400984	chr4:6400984:T:C	1.63922e-08	-1.53805e-10	-0.87619
6401005	chr4:6401005:T:C	4.76921e-09	-1.3438	-0.767021
6401021	chr4:6401021:G:A	1.18956e-06	-1.55881	4.96715
6401117	chr4:6401117:A:C	1.64118e-08	-1.53805e-10	-0.874995
6401235	chr4:6401235:C:T	1.01257e-08	-1.53805e-10	-1.35792
6401345	chr4:6401345:A:T	6.28796e-07	-1.53805e-10	2.77081
6401348	chr4:6401348:G:A	7.51674e-09	-1.65587	-3.69205e-10
6401349	chr4:6401349:T:C	1.55176e-08	-1.53805e-10	-0.931022
6401447	chr4:6401447:C:T	1.26669e-08	-1.53805e-10	-1.13401
6401599	chr4:6401599:C:T	1.26844e-08	-1.53805e-10	-1.13262
6401776	chr4:6401776:C:T	1.00903e-06	-1.52575	4.7695
6401955	chr4:6401955:T:A	1.69285e-08	-1.53805e-10	-0.844002
6402033	chr4:6402033:G:A	1.65233e-08	-1.53805e-10	-0.868226
6402134	chr4:6402134:C:T	1.00991e-08	-1.53805e-10	-1.36056
6402304	chr4:6402304:T:C	1.58583e-08	-1.53805e-10	-0.909305
6402497	chr4:6402497:CCTT:C	2.5134e-09	-1.56008	-1.19128
6402552	chr4:6402552:G:A	2.22472e-07	-1.37466	3.10646
6402573	chr4:6402573:G:A	3.24975e-07	-1.35883	3.46958
6402699	chr4:6402699:A:G	3.12205e-08	0.0102227	-0.242145
6402701	chr4:6402701:G:A	1.93329e-09	-1.63971	-1.37406
6402804	chr4:6402804:G:A	3.99389e-07	-1.58888	3.90582
6403099	chr4:6403099:G:A	2.72429e-09	-1.68785	-0.982936
6403189	chr4:6403189:G:A	1.12139e-08	-1.53805e-10	-1.25585
6403326	chr4:6403326:G:A	1.03632e-08	-1.53805e-10	-1.33474
6403390	chr4:6403390:T:C	1.12285e-08	-1.53805e-10	-1.25455
6403762	chr4:6403762:C:A	1.03542e-08	-1.53805e-10	-1.3356
6404535	chr4:6404535:C:T	1.15072e-08	-1.53805e-10	-1.23003
6404540	chr4:6404540:C:G	3.98604e-09	-1.46158	-0.828624
6404657	chr4:6404657:T:TG	5.5722e-09	-1.40221	-0.553
6404684	chr4:6404684:T:C	1.85609e-09	-1.691	-1.36353
6404768	chr4:6404768:C:T	2.00268e-08	-1.53805e-10	-0.675929
6404771	chr4:6404771:G:A	2.08843e-09	-1.64245	-1.29413
6404820	chr4:6404820:G:A	2.55644e-08	-1.53805e-10	-0.431797
6404830	chr4:6404830:G:C	1.33097e-08	-1.53805e-10	-1.08451
6405220	chr4:6405220:G:A	1.0212e-08	-1.53805e-10	-1.34944
6405223	chr4:6405223:C:T	9.93028e-09	-1.53805e-10	-1.37741
6405738	chr4:6405738:A:G	1.32941e-08	-1.53805e-10	-1.08568
6405774	chr4:6405774:T:C	1.2981e-08	-1.53805e-10	-1.10951
6405792	chr4:6405792:C:T	1.01046e-08	-1.53805e-10	-1.36001
6405969	chr4:6405969:T:G	1.02707e-08	-1.53805e-10	-1.34371
6406050	chr4:6406050:A:C	7.35626e-09	-1.67745	-3.69205e-10
6406060	chr4:6406060:G:A	1.18222e-08	-1.53805e-10	-1.20302
6406074	chr4:6406074:C:T	1.60446e-08	-1.53805e-10	-0.897624
6406278	chr4:6406278:C:T	1.26397e-08	-1.53805e-10	-1.13615
6406287	chr4:6406287:T:C	2.88464e-08	-1.53805e-10	-0.311012
6406525	chr4:6406525:T:C	1.39439e-08	-1.53805e-10	-1.03796
6406833	chr4:6406833:G:A	9.95532e-09	-1.53805e-10	-1.37489
6406882	chr4:6406882:T:A	9.9874e-09	-1.53805e-10	-1.37167
6407097	chr4:6407097:C:T	9.9217e-09	-1.53805e-10	-1.37827
6407107	chr4:6407107:C:T	1.40857e-08	-1.53805e-10	-1.02784
6407113	chr4:6407113:C:T	1.1024e-08	-1.53805e-10	-1.27293
6407332	chr4:6407332:G:A	1.17607e-08	-1.53805e-10	-1.20824
6407453	chr4:6407453:T:G	4.82808e-09	-1.3591	-0.739449
6407488	chr4:6407488:G:A	7.07596e-08	-0.00768859	0.593978
6407498	chr4:6407498:G:A	2.05904e-08	-1.53805e-10	-0.648173
6407543	chr4:6407543:C:T	7.0741e-08	0.324016	0.26201
6407773	chr4:6407773:A:G	6.33386e-09	-1.24694	-0.580145
6407778	chr4:6407778:A:G	5.69414e-09	-1.2786	-0.654962
6407821	chr4:6407821:G:A	4.75659e-09	-1.22572	-0.887746
6408227	chr4:6408227:C:T	6.53273e-08	0.145873	0.360538
6408260	chr4:6408260:A:C	1.01006e-08	-1.53805e-10	-1.3604
6408374	chr4:6408374:T:G	9.93885e-09	-1.53805e-10	-1.37655
6408401	chr4:6408401:T:C	1.36533e-08	-1.53805e-10	-1.05902
6408561	chr4:6408561:C:T	2.11545e-08	0.0254646	-0.64661
6408612	chr4:6408612:A:G	9.92337e-09	-1.53805e-10	-1.37811
6408722	chr4:6408722:G:A	3.62218e-08	0.09123	-0.174567
6408868	chr4:6408868:T:C	3.00446e-09	-1.22936	-1.34354
6409108	chr4:6409108:C:G	1.03387e-08	-1.53805e-10	-1.3371
6409271	chr4:6409271:T:C	1.14427e-08	-1.53805e-10	-1.23564
6409300	chr4:6409300:T:C	1.02895e-08	-1.53805e-10	-1.34187
6409410	chr4:6409410:G:A	1.29228e-08	-1.53805e-10	-1.11401
6409610	chr4:6409610:CAG:C	9.9221e-09	-1.53805e-10	-1.37823
6409652	chr4:6409652:A:G	1.06892e-08	-1.53805e-10	-1.30376
6409692	chr4:6409692:A:G	3.06767e-09	-1.59296	-0.959116
6409750	chr4:6409750:G:A	2.67376e-08	0.147671	-0.534597
6409866	chr4:6409866:C:T	9.01859e-09	-1.71564	0.241925
6409978	chr4:6409978:A:C	2.52262e-08	0.146378	-0.591494
6410001	chr4:6410001:A:G	9.97061e-09	-1.53805e-10	-1.37336
6410051	chr4:6410051:G:T	1.33036e-08	-1.53805e-10	-1.08496
6410252	chr4:6410252:A:G	3.57178e-08	-1.63866	1.54131
6410328	chr4:6410328:C:T	1.03928e-08	-1.53805e-10	-1.33189
6410567	chr4:6410567:G:A	7.83296e-09	-1.61466	-3.69205e-10
6410621	chr4:6410621:G:T	1.32648e-08	-1.53805e-10	-1.08788
6410640	chr4:6410640:C:T	2.69625e-09	-1.55431	-1.12682
6410674	chr4:6410674:A:G	9.92188e-09	-1.53805e-10	-1.37826
6411041	chr4:6411041:G:T	3.94118e-09	-1.29901	-1.00251
6411044	chr4:6411044:T:C	1.7588e-08	-0.923911	0.118128
6411125	chr4:6411125:C:T	1.14168e-05	0.847324	4.82252
6411228	chr4:6411228:C:T	1.044e-08	-1.53805e-10	-1.32736
6411244	chr4:6411244:A:G	1.1115e-08	-1.53805e-10	-1.2647
6411377	chr4:6411377:C:T	1.01035e-07	-1.53805e-10	0.942472
6411456	chr4:6411456:T:A	1.07079e-08	-1.53805e-10	-1.30202
6411459	chr4:6411459:G:A	1.68907e-08	-1.53805e-10	-0.846233
6411519	chr4:6411519:A:G	1.00423e-08	-1.53805e-10	-1.36619
6411540	chr4:6411540:C:T	1.81965e-08	-1.53805e-10	-0.771767
6411697	chr4:6411697:C:T	5.59331e-09	-0.575127	-1.3763
6411820	chr4:6411820:A:G	2.04378e-09	-1.7042	-1.254
6411843	chr4:6411843:C:T	1.31404e-08	-1.23736	0.140055
6411844	chr4:6411844:G:A	5.66954e-09	-0.56	-1.37789
6411930	chr4:6411930:C:T	9.92219e-09	-1.53805e-10	-1.37822
6412184	chr4:6412184:G:A	1.67524e-08	-1.53805e-10	-0.854459
6412351	chr4:6412351:C:T	8.86701e-09	-1.49066	-3.69205e-10
6412353	chr4:6412353:C:G	1.00587e-08	-1.53805e-10	-1.36456
6412363	chr4:6412363:G:A	1.65749e-08	-1.53805e-10	-0.865112
6412485	chr4:6412485:C:T	6.77344e-09	-0.464518	-1.29547
6412495	chr4:6412495:G:C	6.93358e-09	-0.436387	-1.30023
6412671	chr4:6412671:G:A	1.07843e-08	0.076203	-1.37111
6412734	chr4:6412734:G:A	2.46857e-09	-1.71554	-1.05382
6412795	chr4:6412795:G:C	1.03071e-08	-1.53805e-10	-1.34016
6412802	chr4:6412802:G:T	6.5307e-09	-0.424217	-1.37227
6412905	chr4:6412905:C:A	6.13967e-09	-0.487621	-1.37061
6412914	chr4:6412914:C:G	3.86878e-09	-1.71215	-0.60791
6413003	chr4:6413003:T:C	5.93418e-09	-0.548036	-1.34423
6413220	chr4:6413220:T:G	1.01147e-08	-1.53805e-10	-1.35901
6413230	chr4:6413230:G:A	3.03945e-09	-1.19735	-1.36398
6413280	chr4:6413280:C:T	1.32709e-08	-1.53805e-10	-1.08743
6413350	chr4:6413350:G:A	6.59055e-09	-0.421693	-1.36567
6413472	chr4:6413472:T:TA	9.56613e-09	-0.395943	-1.01883
6413481	chr4:6413481:T:C	5.49386e-09	-0.591859	-1.37751
6413529	chr4:6413529:C:T	1.53991e-08	-1.53805e-10	-0.938692
6413602	chr4:6413602:C:T	6.43284e-09	-0.433706	-1.37788
6413613	chr4:6413613:T:G	6.17281e-09	-0.475267	-1.37758
6413630	chr4:6413630:G:A	4.52266e-09	-0.867569	-1.29633
6413647	chr4:6413647:A:G	1.06504e-08	-1.53805e-10	-1.3074
6413831	chr4:6413831:C:A	1.23042e-08	0.191587	-1.35465
6413832	chr4:6413832:C:G	1.23348e-08	0.192831	-1.35341
6413858	chr4:6413858:T:C	5.55135e-09	-0.584757	-1.3742
6413891	chr4:6413891:G:A	1.22742e-08	0.187899	-1.35339
6413896	chr4:6413896:T:A	3.03357e-08	-1.53805e-10	-0.260675
6414139	chr4:6414139:T:C	7.06843e-09	-1.71736	-3.69205e-10
6414279	chr4:6414279:A:G	1.00839e-08	-1.53805e-10	-1.36206
6414301	chr4:6414301:G:A	4.65165e-09	-1.68414	-0.451636
6414357	chr4:6414357:T:A	1.63597e-08	-0.878176	-3.69205e-10
6414359	chr4:6414359:G:A	1.3686e-08	-1.05662	-3.69205e-10
6414437	chr4:6414437:A:T	6.29489e-09	-0.459871	-1.37339
6414710	chr4:6414710:G:A	7.6901e-09	-0.268478	-1.36459
6414791	chr4:6414791:G:A	7.03637e-09	-0.365598	-1.35631
6414978	chr4:6414978:T:G	4.61393e-09	-0.785986	-1.35793
6415331	chr4:6415331:T:C	9.9315e-09	-1.53805e-10	-1.37729
6415510	chr4:6415510:G:A	9.5651e-09	-1.41488	-3.69205e-10
6415731	chr4:6415731:A:C	2.67626e-08	-1.53805e-10	-0.385994
6415834	chr4:6415834:C:T	2.00592e-08	-1.53805e-10	-0.674312
6415835	chr4:6415835:G:A	3.00836e-09	-1.68483	-0.886775
6416012	chr4:6416012:C:A	4.48662e-09	-0.998387	-1.17351
6416058	chr4:6416058:T:C	5.27861e-09	-1.72266	-0.286676
6416170	chr4:6416170:A:AAGCT	4.9175e-09	-1.71738	-0.362822
6416175	chr4:6416175:A:C	4.86777e-09	-1.7178	-0.372559
6416212	chr4:6416212:C:T	2.32601e-08	-0.52626	-3.69205e-10
6416255	chr4:6416255:C:T	1.25611e-08	-0.222995	-0.919395
6416377	chr4:6416377:G:A	1.09037e-08	-1.53805e-10	-1.28389
6416396	chr4:6416396:G:A	1.43572e-08	-1.53805e-10	-1.00875
6416548	chr4:6416548:G:A	1.00725e-08	-1.53805e-10	-1.36319
6416863	chr4:6416863:T:A	1.59484e-08	0.391363	-1.295
6416864	chr4:6416864:C:T	1.57875e-08	0.384453	-1.29824
6417643	chr4:6417643:G:A	9.5628e-09	-1.41512	-3.69205e-10
6417779	chr4:6417779:T:C	1.77779e-08	-1.53805e-10	-0.795041
6417846	chr4:6417846:C:T	9.68255e-09	-1.40267	-3.69205e-10
6418218	chr4:6418218:G:A	1.00958e-08	-1.36088	-3.69205e-10
6418867	chr4:6418867:T:C	9.97159e-09	-1.53805e-10	-1.37326
6418882	chr4:6418882:G:C	1.04989e-08	-1.53805e-10	-1.32173
6418891	chr4:6418891:G:C	1.25687e-08	-1.53805e-10	-1.14179
6419555	chr4:6419555:G:A	3.41843e-08	-1.53805e-10	-0.141232
6419992	chr4:6419992:C:T	2.56553e-08	0.72962	-1.15787
6420229	chr4:6420229:G:A	4.4957e-08	-1.53805e-10	0.132707
6420293	chr4:6420293:C:T	1.38743e-08	-1.04296	-3.69205e-10
6420730	chr4:6420730:G:A	3.25855e-09	-1.12542	-1.3663
6420749	chr4:6420749:A:C	1.39658e-08	0.0828743	-1.11926
6420795	chr4:6420795:C:T	3.29741e-08	-1.53805e-10	-0.177276
6421024	chr4:6421024:A:G	1.03334e-08	-1.53805e-10	-1.33762
6421274	chr4:6421274:T:C	7.03657e-09	-1.72188	-3.69205e-10
6421333	chr4:6421333:C:A	9.96287e-09	-1.53805e-10	-1.37413
6421519	chr4:6421519:C:T	1.48733e-08	-0.973431	-3.69205e-10
6421725	chr4:6421725:GC:G	1.18957e-08	-1.53805e-10	-1.19682
6421970	chr4:6421970:T:C	2.97425e-08	-1.53805e-10	-0.280421
6422168	chr4:6422168:G:A	4.68815e-09	-1.02253	-1.10543
6422363	chr4:6422363:G:A	6.06047e-09	-0.678749	-1.19246
6422374	chr4:6422374:C:T	8.607e-09	-1.20929	-0.311129
6422399	chr4:6422399:G:A	1.39077e-08	-1.53805e-10	-1.04055
6422451	chr4:6422451:A:G	8.77836e-09	-0.533987	-0.966723
6422529	chr4:6422529:A:G	1.01099e-08	-1.53805e-10	-1.35948
6422584	chr4:6422584:A:T	5.89278e-09	-0.683666	-1.21561
6422598	chr4:6422598:A:G	6.339e-09	-0.667784	-1.15849
6422939	chr4:6422939:C:T	1.50883e-07	-0.135038	1.47855
6422977	chr4:6422977:A:C	3.87629e-09	-0.995873	-1.32225
6423097	chr4:6423097:A:G	3.54691e-08	-1.53805e-10	-0.104336
6423203	chr4:6423203:AG:CG	9.977e-09	-1.53805e-10	-1.37272
6423297	chr4:6423297:G:A	1.22811e-08	-1.53805e-10	-1.16493
6423308	chr4:6423308:A:G	1.09134e-08	-1.00345	-0.279561
6423423	chr4:6423423:C:T	2.17023e-08	-1.53805e-10	-0.595582
6423424	chr4:6423424:G:A	1.06535e-08	-0.234784	-1.07233
6423484	chr4:6423484:A:G	1.42717e-08	-1.53805e-10	-1.01472
6423539	chr4:6423539:A:G	1.2576e-08	-1.53805e-10	-1.14121
6423581	chr4:6423581:G:A	1.03419e-08	-0.210751	-1.12605
6423603	chr4:6423603:C:A	1.1497e-08	-1.53805e-10	-1.23091
6423650	chr4:6423650:A:T	9.95101e-09	-1.53805e-10	-1.37532
6423663	chr4:6423663:G:A	5.98593e-09	-0.812164	-1.07142
6423897	chr4:6423897:G:A	1.32348e-07	1.19326	0.0191706
6423977	chr4:6423977:C:T	3.35237e-09	-1.08681	-1.37652
6424036	chr4:6424036:C:T	2.01628e-08	-1.53805e-10	-0.669158
6424113	chr4:6424113:C:T	9.99387e-09	-0.00333606	-1.36769
6424352	chr4:6424352:A:G	1.06091e-08	-1.53805e-10	-1.31129
6424656	chr4:6424656:G:A	1.18959e-08	-1.53805e-10	-1.1968
6424674	chr4:6424674:A:G	9.03274e-09	-1.47214	-3.69205e-10
6424706	chr4:6424706:G:A	1.10572e-08	-1.53805e-10	-1.26991
6424805	chr4:6424805:G:A	2.13485e-09	-1.59024	-1.32436
6424893	chr4:6424893:A:G	9.11005e-08	-0.486263	1.32523
6424921	chr4:6424921:A:G	2.16352e-07	1.49011	0.213802
6424987	chr4:6424987:C:G	8.9691e-09	-1.47921	-3.69205e-10
6425031	chr4:6425031:A:G	5.56764e-09	-0.640891	-1.31514
6425207	chr4:6425207:C:G	5.5295e-09	-0.635968	-1.32693
6425483	chr4:6425483:G:A	1.80537e-09	-1.71976	-1.36247
6425885	chr4:6425885:A:T	3.92554e-08	-1.53805e-10	-0.00290937
6425942	chr4:6425942:G:A	2.58636e-09	-1.7204	-1.00235
6426030	chr4:6426030:T:C	1.07369e-08	0.01432	-1.31364
6426152	chr4:6426152:C:T	2.17345e-09	-1.52099	-1.37569
6426245	chr4:6426245:C:G	1.23178e-08	-0.0772916	-1.08466
6426438	chr4:6426438:T:C	1.02132e-08	-1.53805e-10	-1.34932
6426542	chr4:6426542:T:C	1.1538e-08	-1.53805e-10	-1.22735
6426609	chr4:6426609:GC:G	2.92439e-09	-1.22608	-1.37384
6426880	chr4:6426880:C:T	9.99855e-09	-1.53805e-10	-1.37056
6426989	chr4:6426989:G:A	1.28776e-08	-1.53805e-10	-1.11751
6427360	chr4:6427360:G:C	1.01893e-08	-1.53805e-10	-1.35166
6427404	chr4:6427404:C:T	1.24896e-08	-0.19324	-0.954865
6427491	chr4:6427491:A:G	9.01248e-09	-1.47439	-3.69205e-10
6427678	chr4:6427678:G:A	8.73866e-09	-1.50524	-3.69205e-10
6427853	chr4:6427853:G:T	4.04419e-08	-1.53805e-10	0.0268669
6428100	chr4:6428100:G:T	9.96592e-09	-1.53805e-10	-1.37383
6428153	chr4:6428153:T:G	7.79857e-09	-1.61906	-3.69205e-10
6428220	chr4:6428220:T:A	1.03006e-08	-1.53805e-10	-1.3408
6428265	chr4:6428265:G:A	1.35836e-08	0.0864084	-1.15054
6428464	chr4:6428464:G:A	1.09678e-08	-1.53805e-10	-1.27803
6428504	chr4:6428504:G:A	1.66844e-08	-1.53805e-10	-0.858523
6428530	chr4:6428530:C:T	1.82109e-08	0.429348	-1.20033
6428715	chr4:6428715:C:T	1.15309e-08	-1.53805e-10	-1.22797
6428988	chr4:6428988:G:T	2.71723e-08	-0.370802	-3.69205e-10
6429046	chr4:6429046:C:A	1.64932e-08	0.346503	-1.21655
6429080	chr4:6429080:AATGTGTAGATACATGCC:A	1.11939e-08	-1.53805e-10	-1.25763
6429326	chr4:6429326:G:A	7.17252e-09	-1.70274	-3.69205e-10
6429357	chr4:6429357:T:C	3.72729e-08	-1.53805e-10	-0.0547308
6429386	chr4:6429386:G:A	1.49449e-08	-1.53805e-10	-0.968627
6429389	chr4:6429389:AG:A	1.31377e-08	-1.53805e-10	-1.09751
6429536	chr4:6429536:G:A	3.11491e-08	0.3629	-0.597114
6429633	chr4:6429633:C:T	4.00372e-08	-1.53805e-10	0.0168111
6429689	chr4:6429689:G:A	2.39371e-08	0.596505	-1.09408
6429801	chr4:6429801:G:A	2.10138e-08	-1.53805e-10	-0.627818
6429939	chr4:6429939:C:G	2.21333e-08	-1.53805e-10	-0.575915
6430538	chr4:6430538:C:T	1.48646e-08	0.394189	-1.3682
6430706	chr4:6430706:C:T	2.60366e-08	-1.53805e-10	-0.413494
6430857	chr4:6430857:G:A	7.29879e-09	-1.68529	-3.69205e-10
6430869	chr4:6430869:G:A	1.96968e-08	-1.53805e-10	-0.692543
6430904	chr4:6430904:G:A	2.29369e-08	-1.53805e-10	-0.540253
6430943	chr4:6430943:AC:A	2.46524e-08	-1.53805e-10	-0.468124
6431166	chr4:6431166:G:A	1.23284e-08	-1.53805e-10	-1.16109
6431250	chr4:6431250:T:A	9.09841e-08	-1.53805e-10	0.837686
6431560	chr4:6431560:T:C	1.70442e-08	-1.53805e-10	-0.837189
6431564	chr4:6431564:G:C	9.08302e-09	-0.132546	-1.33405
6431873	chr4:6431873:T:A	1.12922e-08	-1.53805e-10	-1.24888
6432065	chr4:6432065:G:A	1.76775e-08	-1.53805e-10	-0.800707
6432071	chr4:6432071:C:T	1.76775e-08	-1.53805e-10	-0.800707
6432122	chr4:6432122:T:C	1.76723e-08	-1.53805e-10	-0.800998
6432261	chr4:6432261:C:T	1.14494e-08	-1.53805e-10	-1.23506
6432480	chr4:6432480:C:A	3.2808e-08	-1.53805e-10	-0.182326
6432576	chr4:6432576:G:C	9.95893e-09	-1.53805e-10	-1.37453
6432803	chr4:6432803:T:C	4.02309e-08	1.16701	-1.14538
6433150	chr4:6433150:G:T	2.61771e-08	-1.53805e-10	-0.408115
6433614	chr4:6433614:G:A	1.98584e-08	-1.53805e-10	-0.684373
6433652	chr4:6433652:T:C	1.92559e-07	0.788717	0.798685
6433759	chr4:6433759:C:T	1.6312e-08	-1.53805e-10	-0.881096
6433768	chr4:6433768:T:C	5.2309e-09	-0.712811	-1.3056
6434199	chr4:6434199:G:A	1.15472e-08	-0.157309	-1.06924
6434226	chr4:6434226:G:A	4.82213e-08	-1.53805e-10	0.202803
6434340	chr4:6434340:C:T	3.56077e-08	-1.53805e-10	-0.100437
6434462	chr4:6434462:G:A	7.87832e-09	-1.60888	-3.69205e-10
6434562	chr4:6434562:C:T	1.46912e-08	-1.53805e-10	-0.985752
6434615	chr4:6434615:T:G	9.9574e-09	-1.53805e-10	-1.37468
6434792	chr4:6434792:TA:T	1.73695e-08	-1.53805e-10	-0.818283
6434925	chr4:6434925:AT:A	1.9371e-08	-1.53805e-10	-0.70922
6435022	chr4:6435022:T:C	1.28667e-08	-1.53805e-10	-1.11835
6435163	chr4:6435163:C:T	2.29883e-08	-1.53805e-10	-0.538013
6435464	chr4:6435464:A:T	7.28346e-09	-0.482265	-1.20513
6435470	chr4:6435470:T:C	1.76447e-08	-1.53805e-10	-0.802564
6436644	chr4:6436644:A:G	3.99513e-08	1.08076	-1.0661
6436933	chr4:6436933:G:C	3.73804e-08	0.695899	-0.74775
6437148	chr4:6437148:G:A	4.78895e-08	-1.53805e-10	0.195897
6437192	chr4:6437192:A:G	1.44561e-08	-1.53805e-10	-1.00188
6437325	chr4:6437325:C:T	1.00049e-08	-1.53805e-10	-1.36992
6437416	chr4:6437416:A:C	1.39925e-08	-1.53805e-10	-1.03448
6437498	chr4:6437498:C:T	1.05888e-08	-1.53805e-10	-1.3132
6437656	chr4:6437656:C:G	3.98866e-08	-1.53805e-10	0.0130429
6437979	chr4:6437979:C:T	9.95893e-09	-1.53805e-10	-1.37453
6437980	chr4:6437980:G:A	4.19947e-08	-1.53805e-10	0.0645447
6438120	chr4:6438120:T:C	7.09909e-09	-1.71303	-3.69205e-10
6438290	chr4:6438290:C:CA	7.30835e-09	-1.68398	-3.69205e-10
6438404	chr4:6438404:G:A	1.94555e-08	-1.53805e-10	-0.70487
6438455	chr4:6438455:T:C	1.34738e-08	-1.53805e-10	-1.07225
6438552	chr4:6438552:A:G	4.43033e-08	-1.53805e-10	0.118061
6438634	chr4:6438634:A:G	1.07146e-08	-1.53805e-10	-1.30139
6438699	chr4:6438699:C:G	1.89322e-08	-1.53805e-10	-0.732133
6438724	chr4:6438724:CA:AA	9.94707e-09	-1.53805e-10	-1.37572
6438738	chr4:6438738:T:C	1.0361e-08	-1.53805e-10	-1.33495
6438777	chr4:6438777:C:T	1.23567e-08	0.0991124	-1.25791
6438893	chr4:6438893:T:G	1.08673e-07	2.38199	-1.36664
6439688	chr4:6439688:G:A	1.23845e-07	1.2104	-0.0643711
6439723	chr4:6439723:C:T	8.17468e-09	-1.57196	-3.69205e-10
6439795	chr4:6439795:C:G	1.43567e-08	-1.53805e-10	-1.00878
6440205	chr4:6440205:T:A	9.56439e-08	1.22746	-0.339828
6440208	chr4:6440208:G:A	1.05789e-07	2.15128	-1.16283
6440210	chr4:6440210:A:C	9.39445e-08	1.2124	-0.342697
6440240	chr4:6440240:G:A	1.79865e-07	1.58023	-0.0610177
6440244	chr4:6440244:G:A	1.40852e-08	-1.02788	-3.69205e-10
6440321	chr4:6440321:G:A	7.74407e-09	-1.62607	-3.69205e-10
6440448	chr4:6440448:T:G	1.04261e-08	-1.53805e-10	-1.32869
6440556	chr4:6440556:C:T	1.29545e-08	-0.0111403	-1.10041
6441204	chr4:6441204:A:G	8.96651e-08	2.19515	-1.37207
6441318	chr4:6441318:C:G	1.01694e-07	1.46167	-0.512695
6441405	chr4:6441405:G:A	5.31983e-08	-1.53805e-10	0.301027
6441415	chr4:6441415:C:A	5.79305e-08	1.38129	-0.995049
6441492	chr4:6441492:C:T	1.34882e-08	-1.53805e-10	-1.07119
6441671	chr4:6441671:T:C	1.40492e-08	-1.53805e-10	-1.03043
6441692	chr4:6441692:G:A	1.02202e-08	-1.53805e-10	-1.34863
6441721	chr4:6441721:T:C	1.34689e-08	-1.53805e-10	-1.07262
6441895	chr4:6441895:G:A	1.00307e-08	-1.53805e-10	-1.36735
6442297	chr4:6442297:C:T	7.96778e-09	-1.59759	-3.69205e-10
6442427	chr4:6442427:G:A	1.40948e-08	-1.53805e-10	-1.02719
6442744	chr4:6442744:G:A	7.94512e-09	-1.60044	-3.69205e-10
6442836	chr4:6442836:A:T	2.85958e-08	1.0516	-1.37133
6443024	chr4:6443024:G:A	1.21087e-08	-1.53805e-10	-1.17908
6443089	chr4:6443089:T:C	5.10394e-09	-1.56185	-0.481131
6443118	chr4:6443118:GT:G	2.22362e-08	0.777127	-1.3484
6443129	chr4:6443129:C:T	2.07071e-08	0.72151	-1.36403
6443209	chr4:6443209:T:A	1.21935e-08	-1.53805e-10	-1.1721
6443532	chr4:6443532:G:A	9.93234e-09	-1.53805e-10	-1.3772
6443772	chr4:6443772:C:T	1.46896e-08	-1.53805e-10	-0.985856
6443979	chr4:6443979:G:T	9.9615e-09	-1.53805e-10	-1.37427
6444196	chr4:6444196:G:A	8.87623e-09	-0.757326	-0.732296
6444269	chr4:6444269:G:C	1.3533e-08	-1.06786	-3.69205e-10
6444381	chr4:6444381:TC:T	6.02892e-09	-0.668967	-1.20746
6444454	chr4:6444454:G:T	1.46106e-08	-1.53805e-10	-0.991248
6444521	chr4:6444521:G:A	2.86192e-08	-1.53805e-10	-0.318922
6444578	chr4:6444578:C:G	1.00941e-08	-1.53805e-10	-1.36105
6444643	chr4:6444643:G:A	4.52289e-09	-1.20894	-0.954912
6444725	chr4:6444725:C:T	9.92162e-09	-1.53805e-10	-1.37828
6444862	chr4:6444862:A:G	9.37769e-09	-0.282746	-1.15192
6444898	chr4:6444898:C:T	8.00137e-09	-1.59339	-3.69205e-10
6444976	chr4:6444976:G:A	2.35653e-09	-1.55738	-1.25843
6445081	chr4:6445081:C:T	2.12869e-08	-1.53805e-10	-0.614908
6445124	chr4:6445124:G:A	9.95722e-09	-1.53805e-10	-1.3747
6445529	chr4:6445529:A:G	7.76719e-09	-0.955944	-0.667146
6445744	chr4:6445744:T:TTTCAAATGTATAAG	7.13046e-09	-0.950834	-0.757788
6445773	chr4:6445773:T:C	8.22367e-09	-0.198841	-1.36714
6445822	chr4:6445822:AC:A	6.93306e-09	-0.945239	-0.791457
6445869	chr4:6445869:C:T	1.08854e-08	-1.53805e-10	-1.28557
6445880	chr4:6445880:G:A	7.12924e-09	-0.910622	-0.798172
6446379	chr4:6446379:C:T	1.00243e-08	-1.53805e-10	-1.36799
6446512	chr4:6446512:C:T	1.0993e-08	-1.53805e-10	-1.27574
6446628	chr4:6446628:T:C	2.03142e-08	-1.53805e-10	-0.661677
6446784	chr4:6446784:G:A	9.97633e-09	-1.53805e-10	-1.37278
6446794	chr4:6446794:C:T	2.93569e-08	-1.53805e-10	-0.293472
6446833	chr4:6446833:C:T	5.4686e-09	-1.69708	-0.276899
6447143	chr4:6447143:C:A	1.20888e-08	-1.53805e-10	-1.18072
6447152	chr4:6447152:T:A	9.52752e-09	-0.0642268	-1.35459
6447222	chr4:6447222:C:T	1.84134e-08	0.598558	-1.35848
6447283	chr4:6447283:C:T	1.3238e-08	-1.53805e-10	-1.08991
6447303	chr4:6447303:T:C	1.06003e-08	-1.53805e-10	-1.31211
6447807	chr4:6447807:G:A	1.8442e-08	-0.417829	-0.340539
6447810	chr4:6447810:C:T	9.95552e-09	-1.53805e-10	-1.37487
6447859	chr4:6447859:C:T	9.96341e-09	-1.53805e-10	-1.37408
6447904	chr4:6447904:G:A	1.53138e-08	-1.53805e-10	-0.944243
6447959	chr4:6447959:G:C	3.76445e-09	-1.17547	-1.17193
6448027	chr4:6448027:A:T	3.44217e-09	-1.71797	-0.718923
6448464	chr4:6448464:C:A	1.02193e-08	-1.53805e-10	-1.34872
6448580	chr4:6448580:C:T	1.06452e-08	-1.53805e-10	-1.30789
6448615	chr4:6448615:T:C	1.26151e-08	-1.53805e-10	-1.1381
6448656	chr4:6448656:C:T	1.56288e-08	-1.53805e-10	-0.923886
6448698	chr4:6448698:C:T	1.01641e-08	-1.53805e-10	-1.35414
6449097	chr4:6449097:C:T	1.44138e-08	-1.53805e-10	-1.00481
6449223	chr4:6449223:G:A	1.78296e-09	-1.72042	-1.3743
6449353	chr4:6449353:G:A	4.73876e-09	-0.924697	-1.19253
6449509	chr4:6449509:G:A	1.46567e-08	-0.988102	-3.69205e-10
6449588	chr4:6449588:C:T	1.07195e-08	-1.53805e-10	-1.30093
6449829	chr4:6449829:AG:A	2.16084e-08	-1.53805e-10	-0.599917
6449944	chr4:6449944:C:T	8.11696e-09	-1.57904	-3.69205e-10
6450227	chr4:6450227:TG:T	1.06007e-08	-1.53805e-10	-1.31208
6450580	chr4:6450580:C:T	3.43678e-09	-1.19754	-1.24092
6451087	chr4:6451087:T:C	1.7029e-08	-1.53805e-10	-0.83808
6451241	chr4:6451241:C:G	9.97785e-09	-1.53805e-10	-1.37263
6451469	chr4:6451469:C:T	3.60935e-09	-1.07575	-1.31372
6452172	chr4:6452172:T:C	4.08424e-09	-0.971044	-1.29482
6452258	chr4:6452258:T:C	3.98469e-09	-1.51774	-0.772795
6452292	chr4:6452292:TG:T	9.92182e-09	-1.53805e-10	-1.37826
6452333	chr4:6452333:C:T	3.88859e-09	-1.49561	-0.819343
6452608	chr4:6452608:C:T	1.19237e-08	0.183575	-1.37804
6452719	chr4:6452719:G:C	1.00099e-08	-1.53805e-10	-1.36942
6452778	chr4:6452778:C:A	1.07074e-08	-1.53805e-10	-1.30206
6453104	chr4:6453104:C:T	1.07634e-08	-1.53805e-10	-1.29685
6453338	chr4:6453338:G:C	1.01465e-08	-1.53805e-10	-1.35587
6453588	chr4:6453588:C:T	2.84293e-08	-1.53805e-10	-0.325577
6454194	chr4:6454194:G:A	1.14897e-08	-1.23155	-3.69205e-10
6454321	chr4:6454321:G:A	1.01919e-08	-1.53805e-10	-1.3514
6454350	chr4:6454350:G:A	7.57126e-09	-1.64864	-3.69205e-10
6454451	chr4:6454451:G:A	1.00337e-08	-1.53805e-10	-1.36704
6454485	chr4:6454485:A:G	9.92246e-09	-1.53805e-10	-1.3782
6454531	chr4:6454531:G:A	1.19528e-08	-1.53805e-10	-1.19203
6454554	chr4:6454554:C:T	1.01359e-08	-1.53805e-10	-1.35691
6454953	chr4:6454953:A:G	9.92168e-09	-1.53805e-10	-1.37828
6455027	chr4:6455027:G:A	1.00104e-08	-1.53805e-10	-1.36938
6455044	chr4:6455044:C:T	2.67655e-08	-0.385884	-3.69205e-10
6455049	chr4:6455049:C:CACCT	9.55775e-09	-0.0794906	-1.33616
6455127	chr4:6455127:G:C	1.0006e-08	-1.53805e-10	-1.36981
6455144	chr4:6455144:G:A	4.44587e-09	-1.52899	-0.652034
6455271	chr4:6455271:C:T	1.00103e-08	-1.53805e-10	-1.36938
6455394	chr4:6455394:A:C	9.93239e-09	-1.53805e-10	-1.3772
6455404	chr4:6455404:T:C	9.94133e-09	-1.53805e-10	-1.3763
6455405	chr4:6455405:G:A	1.00994e-08	-1.53805e-10	-1.36052
6455588	chr4:6455588:G:T	3.86992e-09	-1.14136	-1.17841
6455800	chr4:6455800:C:T	1.2405e-08	-1.53805e-10	-1.1549
6455885	chr4:6455885:G:T	8.14455e-09	-0.249264	-1.32639
6455915	chr4:6455915:A:AC	9.97975e-09	-1.53805e-10	-1.37244
6455974	chr4:6455974:C:G	8.86728e-09	-0.196047	-1.29458
6455975	chr4:6455975:A:G	9.79594e-09	-0.112951	-1.27808
6456485	chr4:6456485:A:G	3.24972e-08	-1.53805e-10	-0.191845
6456560	chr4:6456560:C:T	1.02121e-08	-1.53805e-10	-1.34943
6456690	chr4:6456690:T:C	1.98404e-09	-1.722	-1.26586
6456813	chr4:6456813:A:C	9.97907e-09	-1.53805e-10	-1.37251
6456825	chr4:6456825:T:C	3.30202e-09	-1.10757	-1.37089
6456876	chr4:6456876:G:A	1.05667e-08	-1.53805e-10	-1.31529
6456941	chr4:6456941:C:T	1.79309e-09	-1.71545	-1.3736
6457073	chr4:6457073:G:A	1.0938e-08	-1.53805e-10	-1.28076
6457443	chr4:6457443:C:T	1.96967e-08	-1.53805e-10	-0.692547
6457466	chr4:6457466:G:A	2.05673e-08	0.207988	-0.857285
6457735	chr4:6457735:C:T	6.01668e-09	-0.567464	-1.311
6457755	chr4:6457755:G:C	2.09502e-09	-1.56316	-1.37028
6457827	chr4:6457827:C:T	1.92414e-08	-1.53805e-10	-0.715932
6457888	chr4:6457888:A:G	6.70764e-09	-1.69547	-0.0742793
6458292	chr4:6458292:T:C	2.3638e-09	-1.44319	-1.36954
6458369	chr4:6458369:T:C	3.24426e-09	-1.2648	-1.23131
6458397	chr4:6458397:T:A	5.75299e-09	-0.550121	-1.37316
6458407	chr4:6458407:C:T	1.77518e-09	-1.72152	-1.37758
6458414	chr4:6458414:G:A	3.1502e-09	-1.25396	-1.27158
6458427	chr4:6458427:A:G	2.38217e-09	-1.42743	-1.37755
6458538	chr4:6458538:A:G	2.02531e-08	-1.53805e-10	-0.664691
6458635	chr4:6458635:A:G	7.8333e-09	-0.327218	-1.2874
6458716	chr4:6458716:G:GGGT	6.82663e-09	-0.441441	-1.31073
6458780	chr4:6458780:G:C	4.44941e-08	-1.53805e-10	0.122358
6458812	chr4:6458812:A:G	2.3093e-09	-1.47273	-1.36332
6459024	chr4:6459024:T:G	1.84135e-09	-1.7177	-1.34481
6459238	chr4:6459238:G:A	1.10286e-08	-1.53805e-10	-1.27251
6459248	chr4:6459248:A:G	1.77732e-09	-1.72021	-1.37769
6459290	chr4:6459290:G:A	2.36281e-09	-1.45246	-1.36069
6459764	chr4:6459764:C:G	1.06173e-08	0.0665166	-1.37703
6459801	chr4:6459801:A:C	1.09452e-08	-1.53805e-10	-1.2801
6460587	chr4:6460587:C:T	1.85794e-08	-1.53805e-10	-0.750946
6461096	chr4:6461096:T:C	1.72848e-08	-1.53805e-10	-0.82317
6461132	chr4:6461132:G:A	1.17835e-08	-1.2063	-3.69205e-10
6461347	chr4:6461347:T:C	2.49633e-09	-1.3999	-1.35828
6461680	chr4:6461680:AG:A	2.40247e-09	-1.41857	-1.37793
6461769	chr4:6461769:C:T	8.18797e-09	-1.57033	-3.69205e-10
6461937	chr4:6461937:G:A	2.37416e-09	-1.43849	-1.36986
6461985	chr4:6461985:G:T	1.797e-09	-1.71148	-1.3754
6462364	chr4:6462364:A:G	1.78918e-09	-1.71364	-1.3776
6462411	chr4:6462411:G:A	1.78998e-09	-1.7194	-1.37139
6462438	chr4:6462438:C:T	1.79218e-09	-1.71488	-1.37468
6462443	chr4:6462443:T:C	5.42305e-09	-0.726321	-1.25602
6462547	chr4:6462547:T:C	5.65425e-09	-1.72101	-0.219586
6463001	chr4:6463001:C:A	2.44366e-09	-1.41323	-1.36627
6463069	chr4:6463069:T:G	1.95427e-08	-1.53805e-10	-0.700394
6463074	chr4:6463074:A:G	5.37979e-09	-1.71328	-0.277068
6463564	chr4:6463564:G:C	7.53848e-09	-1.39457	-0.258411
6463647	chr4:6463647:T:C	8.08446e-09	-0.327217	-1.25584
6463874	chr4:6463874:C:T	6.34201e-09	-1.7224	-0.103405
6463928	chr4:6463928:T:C	1.68925e-08	0.504236	-1.35036
6464064	chr4:6464064:T:C	9.72229e-09	-0.0420094	-1.35657
6464151	chr4:6464151:T:A	7.03659e-09	-0.359768	-1.36211
6464201	chr4:6464201:T:C	6.47358e-09	-0.602978	-1.20229
6464360	chr4:6464360:G:T	9.40822e-09	-0.257364	-1.17405
6464406	chr4:6464406:G:C	2.14666e-08	-1.53805e-10	-0.606501
6464579	chr4:6464579:T:C	1.17085e-08	-1.53805e-10	-1.21268
6464597	chr4:6464597:T:C	2.64104e-09	-1.43402	-1.26781
6464660	chr4:6464660:G:A	3.44234e-09	-1.68901	-0.74784
6464782	chr4:6464782:C:T	1.48602e-08	-1.53805e-10	-0.974312
6464800	chr4:6464800:C:G	3.97103e-09	-1.01577	-1.2782
6465272	chr4:6465272:T:G	3.3065e-09	-1.14412	-1.33298
6465319	chr4:6465319:A:G	2.42558e-08	-1.53805e-10	-0.484342
6465485	chr4:6465485:G:A	1.08511e-08	-1.53805e-10	-1.28873
6465509	chr4:6465509:T:C	3.14042e-09	-1.20798	-1.32066
6465678	chr4:6465678:T:C	3.55254e-09	-1.54468	-0.86066
6465945	chr4:6465945:TC:T	3.20467e-09	-1.18593	-1.32246
6466038	chr4:6466038:G:A	2.91609e-09	-1.25417	-1.34859
6466092	chr4:6466092:T:C	1.63767e-08	-0.263144	-0.613996
6466163	chr4:6466163:A:G	2.46469e-08	-0.273043	-0.195304
6466176	chr4:6466176:G:A	1.01128e-08	-1.3592	-3.69205e-10
6466215	chr4:6466215:A:G	7.68598e-09	-0.770005	-0.863596
6466240	chr4:6466240:A:G	1.42948e-08	-1.53805e-10	-1.0131
6466258	chr4:6466258:A:G	2.71025e-09	-1.32749	-1.34847
6466412	chr4:6466412:C:A	3.03161e-08	-1.44787	1.18655
6466829	chr4:6466829:G:C	1.33379e-08	-1.39358	0.311191
6466918	chr4:6466918:T:C	9.41728e-09	-1.09693	-0.333521
6467108	chr4:6467108:C:T	2.49406e-08	-1.70967	1.25317
6467110	chr4:6467110:C:T	1.10851e-08	-1.53805e-10	-1.2674
6467352	chr4:6467352:AATAGAC:A	1.08681e-08	-1.53805e-10	-1.28717
6467598	chr4:6467598:A:G	1.19457e-08	-1.53805e-10	-1.19263
6467910	chr4:6467910:A:G	4.14567e-09	-1.15447	-1.09646
6468120	chr4:6468120:T:C	1.03834e-08	-1.53805e-10	-1.33279
6468273	chr4:6468273:G:C	1.35757e-08	-1.53805e-10	-1.06472
6468334	chr4:6468334:T:C	4.085e-09	-0.983122	-1.28255
6468517	chr4:6468517:T:C	1.08088e-08	-1.53805e-10	-1.29264
6468638	chr4:6468638:C:T	4.8753e-09	-1.71321	-0.375608
6468663	chr4:6468663:G:A	4.89338e-09	-1.71397	-0.371145
6468939	chr4:6468939:G:A	4.57647e-09	-1.67841	-0.47366
6469302	chr4:6469302:C:G	2.93732e-09	-1.66463	-0.930869
6469444	chr4:6469444:G:A	3.03574e-09	-1.70681	-0.855736
6469519	chr4:6469519:A:G	5.74884e-09	-1.68609	-0.237909
6469658	chr4:6469658:G:T	1.53327e-08	-1.53805e-10	-0.943011
6470059	chr4:6470059:A:G	4.2516e-09	-1.23202	-0.993679
6470377	chr4:6470377:T:C	3.98187e-09	-1.72253	-0.568713
6470688	chr4:6470688:G:A	2.54695e-08	-1.57032	1.1348
6470979	chr4:6470979:C:T	1.09783e-08	-1.53805e-10	-1.27708
6471529	chr4:6471529:G:A	9.95656e-09	-1.53805e-10	-1.37477
6471538	chr4:6471538:G:A	7.03184e-09	-1.72255	-3.69205e-10
6471797	chr4:6471797:T:C	2.84037e-09	-1.68486	-0.944207
6471910	chr4:6471910:G:T	8.44906e-09	-1.53894	-3.69205e-10
6472352	chr4:6472352:C:T	1.27689e-08	-1.12599	-3.69205e-10
6472474	chr4:6472474:C:A	1.17193e-08	-1.53805e-10	-1.21176
6472683	chr4:6472683:C:A	3.89336e-08	-1.53805e-10	-0.01114
6473028	chr4:6473028:T:C	3.62158e-09	-1.526	-0.860089
6473086	chr4:6473086:A:C	2.61626e-09	-1.57434	-1.13691
6473139	chr4:6473139:T:A	2.09556e-09	-1.55495	-1.37822
6473175	chr4:6473175:C:T	3.1048e-09	-1.68248	-0.857564
6473222	chr4:6473222:T:C	1.77979e-09	-1.72068	-1.37582
6473274	chr4:6473274:A:G	1.73832e-08	-1.53805e-10	-0.817497
6473366	chr4:6473366:G:C	1.07449e-08	-1.53805e-10	-1.29857
6473970	chr4:6473970:T:C	3.08364e-09	-1.22379	-1.3231
6474078	chr4:6474078:G:A	1.62891e-08	-1.53805e-10	-0.882503
6474253	chr4:6474253:C:T	7.83311e-09	-1.61464	-3.69205e-10
6474427	chr4:6474427:C:T	1.19794e-08	-1.53805e-10	-1.18981
6474991	chr4:6474991:A:G	2.42979e-09	-1.62521	-1.15999
6475152	chr4:6475152:G:C	1.07478e-08	-1.53805e-10	-1.29829
6475255	chr4:6475255:G:A	1.06969e-08	-1.53805e-10	-1.30304
6475820	chr4:6475820:C:T	3.52397e-09	-1.09347	-1.31994
6475991	chr4:6475991:G:A	7.03842e-09	-1.72161	-3.69205e-10
6476189	chr4:6476189:G:A	2.1364e-09	-1.66981	-1.24407
6476543	chr4:6476543:C:T	3.4543e-09	-1.10067	-1.33271
6476600	chr4:6476600:G:A	1.3608e-08	-1.53805e-10	-1.06234
6476965	chr4:6476965:A:C	2.74986e-09	-1.72077	-0.940677
6477253	chr4:6477253:G:A	3.65697e-09	-1.04595	-1.33041
6477279	chr4:6477279:G:A	7.20663e-09	-1.698	-3.69205e-10
6477501	chr4:6477501:T:C	3.33759e-09	-1.08947	-1.37828
6477523	chr4:6477523:A:G	3.49747e-09	-1.04291	-1.37805
6477588	chr4:6477588:T:C	3.40277e-09	-1.07027	-1.37814
6477684	chr4:6477684:G:C	4.48704e-09	-0.793967	-1.37784
6477895	chr4:6477895:T:C	1.27463e-08	-1.53805e-10	-1.12776
6477966	chr4:6477966:T:C	2.73271e-09	-1.35736	-1.31034
6477975	chr4:6477975:T:A	1.38297e-08	-1.53805e-10	-1.04618
6478154	chr4:6478154:G:A	4.77434e-08	-1.53805e-10	0.192843
6478307	chr4:6478307:C:T	7.54423e-09	-1.12864	-0.523579
6478742	chr4:6478742:G:A	1.81173e-09	-1.72262	-1.3561
6478783	chr4:6478783:G:T	1.03246e-08	-1.53805e-10	-1.33847
6479010	chr4:6479010:C:T	1.21804e-08	-1.53805e-10	-1.17317
6479011	chr4:6479011:G:A	1.52411e-08	-1.53805e-10	-0.949004
6479142	chr4:6479142:G:A	2.06939e-08	-0.0257135	-0.617445
6479535	chr4:6479535:C:T	1.00431e-08	-1.53805e-10	-1.36611
6479699	chr4:6479699:G:A	8.22689e-09	-1.56559	-3.69205e-10
6480503	chr4:6480503:G:T	4.96674e-09	-1.58342	-0.486811
6481517	chr4:6481517:T:C	5.94558e-09	-1.70407	-0.186282
6481542	chr4:6481542:C:A	1.1273e-08	-1.53805e-10	-1.25058
6481808	chr4:6481808:A:G	9.92986e-09	-1.53805e-10	-1.37745
6482299	chr4:6482299:C:G	1.0833e-08	-1.53805e-10	-1.2904
6482441	chr4:6482441:C:G	1.22888e-08	-1.53805e-10	-1.16431
6482598	chr4:6482598:G:A	3.20741e-09	-1.63502	-0.872519
6482618	chr4:6482618:C:T	1.19175e-08	-1.53805e-10	-1.19499
6482873	chr4:6482873:T:C	1.41848e-08	-1.53805e-10	-1.02083
6483514	chr4:6483514:T:A	1.25312e-08	-1.53805e-10	-1.14478
6484106	chr4:6484106:A:G	1.30083e-08	-0.410654	-0.696758
6484250	chr4:6484250:T:G	1.22558e-08	-1.53805e-10	-1.167
6484345	chr4:6484345:T:C	9.81029e-08	-1.53805e-10	0.913018
6484647	chr4:6484647:T:G	2.04339e-08	-1.51895	0.863151
6484947	chr4:6484947:C:T	6.5975e-09	-0.460393	-1.32592
6484967	chr4:6484967:G:A	6.74101e-08	-1.53805e-10	0.537796
6485234	chr4:6485234:A:G	6.07535e-08	-1.53805e-10	0.433826
6485298	chr4:6485298:A:G	1.08438e-08	-1.53805e-10	-1.2894
6485348	chr4:6485348:A:G	1.29854e-08	-1.53805e-10	-1.10917
6485416	chr4:6485416:G:C	2.35693e-08	-1.53805e-10	-0.513054
6485716	chr4:6485716:C:T	1.85682e-08	-1.5488	0.797254
6485999	chr4:6485999:C:T	1.20631e-08	-0.319098	-0.863753
6486102	chr4:6486102:C:T	6.41801e-08	-1.53805e-10	0.488694
6486203	chr4:6486203:T:C	1.22477e-08	-1.53805e-10	-1.16766
6486695	chr4:6486695:C:T	7.75142e-09	-1.62512	-3.69205e-10
6486978	chr4:6486978:A:G	6.05958e-09	-0.494264	-1.37709
6487524	chr4:6487524:T:C	3.24576e-09	-1.12151	-1.37414
6487905	chr4:6487905:T:A	9.71313e-09	-1.39952	-3.69205e-10
6488605	chr4:6488605:A:T	4.08371e-08	-1.53805e-10	0.0365929
6488750	chr4:6488750:T:C	2.10719e-08	-0.264157	-0.360903
6489014	chr4:6489014:GCTGT:G	2.14341e-08	-0.306417	-0.301597
6489062	chr4:6489062:T:C	2.36973e-09	-1.48179	-1.32844
6489064	chr4:6489064:C:T	1.33023e-08	-1.55319	0.468128
6489107	chr4:6489107:G:A	2.76572e-09	-1.72032	-0.935379
6489149	chr4:6489149:G:A	1.44847e-08	-1.53805e-10	-0.999905
6489208	chr4:6489208:T:C	3.21146e-09	-1.12988	-1.37639
6489473	chr4:6489473:G:C	8.78478e-08	0.802607	-3.69205e-10
6489755	chr4:6489755:C:T	1.31132e-08	-1.53805e-10	-1.09938
6489925	chr4:6489925:T:C	3.18987e-09	-1.1398	-1.37322
6489939	chr4:6489939:G:A	7.35821e-09	-1.67718	-3.69205e-10
6490620	chr4:6490620:G:A	2.03925e-08	-1.53805e-10	-0.657832
6490678	chr4:6490678:C:T	1.04238e-08	-1.53805e-10	-1.3289
6490963	chr4:6490963:C:T	9.92171e-09	-1.53805e-10	-1.37827
6491012	chr4:6491012:G:A	2.10154e-09	-1.6502	-1.28012
6491228	chr4:6491228:T:C	1.18725e-08	-1.53805e-10	-1.19878
6491300	chr4:6491300:G:A	1.05242e-08	-1.53805e-10	-1.31932
6491755	chr4:6491755:C:T	8.54392e-08	-1.53805e-10	0.774806
6491784	chr4:6491784:T:C	3.4956e-09	-1.6431	-0.778391
6491799	chr4:6491799:A:G	8.49413e-08	-1.53805e-10	0.768962
6491921	chr4:6491921:C:T	1.70388e-08	-1.53805e-10	-0.837508
6491977	chr4:6491977:A:G	3.46913e-09	-1.1719	-1.2572
6492023	chr4:6492023:C:T	7.31947e-08	-1.53805e-10	0.620125
6492264	chr4:6492264:G:C	4.34399e-07	-1.53805e-10	2.40097
6492589	chr4:6492589:T:A	1.15287e-08	-1.53805e-10	-1.22816
6492640	chr4:6492640:T:C	9.96629e-09	-1.53805e-10	-1.37379
6492803	chr4:6492803:G:A	9.24143e-08	-1.53805e-10	0.853283
6492908	chr4:6492908:C:A	7.31396e-09	-1.68321	-3.69205e-10
6493179	chr4:6493179:C:T	1.95077e-08	-1.53805e-10	-0.702187
6493242	chr4:6493242:C:T	5.70501e-09	-0.586514	-1.34514
6493795	chr4:6493795:C:A	1.61371e-08	-0.103404	-0.788474
6493841	chr4:6493841:C:T	9.54871e-09	-1.41659	-3.69205e-10
6493872	chr4:6493872:T:C	4.276e-09	-0.86433	-1.35565
6493971	chr4:6493971:A:G	4.40819e-09	-1.424	-0.765532
6494134	chr4:6494134:C:T	1.70605e-08	-0.400852	-0.435379
6494242	chr4:6494242:G:A	6.83083e-09	-0.959481	-0.792071
6494513	chr4:6494513:C:T	1.10272e-08	-1.53805e-10	-1.27263
6494518	chr4:6494518:C:T	1.42846e-08	0.161907	-1.17573
6494583	chr4:6494583:A:C	1.04598e-08	-1.53805e-10	-1.32546
6494600	chr4:6494600:C:T	1.90009e-08	0.521559	-1.25007
6494648	chr4:6494648:G:A	8.78369e-09	-0.72061	-0.779492
6494658	chr4:6494658:G:A	5.16155e-09	-0.657114	-1.37465
6494752	chr4:6494752:A:G	1.42783e-08	-0.11363	-0.900631
6494916	chr4:6494916:G:A	1.20493e-07	-0.398144	1.51674
6495129	chr4:6495129:T:C	1.0605e-08	-1.53805e-10	-1.31167
6495285	chr4:6495285:A:G	1.24458e-08	-1.53805e-10	-1.15161
6495651	chr4:6495651:A:G	1.12448e-08	-1.53805e-10	-1.2531
6495734	chr4:6495734:G:A	2.99683e-08	-1.53805e-10	-0.272857
6495894	chr4:6495894:A:G	5.4003e-08	0.31604	-3.69205e-10
6495964	chr4:6495964:C:A	2.2313e-08	-1.53805e-10	-0.56783
6496058	chr4:6496058:C:A	2.22396e-08	-1.54809	0.976971
6496270	chr4:6496270:A:G	2.52979e-08	-1.50208	1.0598
6496573	chr4:6496573:T:C	1.13743e-08	-1.53805e-10	-1.24164
6496588	chr4:6496588:A:G	2.91364e-08	-1.53805e-10	-0.301012
6496748	chr4:6496748:C:G	4.90453e-09	-1.00808	-1.07475
6496929	chr4:6496929:G:A	1.90642e-09	-1.66055	-1.36722
6496946	chr4:6496946:C:T	4.02068e-08	-1.53805e-10	0.0210385
6497036	chr4:6497036:G:A	3.33385e-08	-1.53805e-10	-0.166286
6497134	chr4:6497134:A:C	2.26188e-08	-1.53805e-10	-0.554217
6497160	chr4:6497160:C:T	1.47306e-08	-1.53805e-10	-0.983071
6497310	chr4:6497310:G:A	7.54611e-09	-0.700525	-0.951442
6497334	chr4:6497334:C:A	1.12519e-08	-1.53805e-10	-1.25246
6497389	chr4:6497389:G:T	1.6483e-08	0.181714	-1.05239
6497494	chr4:6497494:T:C	1.27884e-08	-1.53805e-10	-1.12446
6497542	chr4:6497542:A:C	1.13543e-08	-1.53805e-10	-1.2434
6498171	chr4:6498171:A:G	1.12637e-08	-1.53805e-10	-1.25141
6498454	chr4:6498454:T:C	1.01623e-08	-1.53805e-10	-1.35431
6498543	chr4:6498543:A:G	1.15553e-08	-1.53805e-10	-1.22585
6498545	chr4:6498545:G:A	3.02948e-08	-1.53805e-10	-0.262021
6498730	chr4:6498730:T:C	2.97447e-09	-1.2337	-1.34923
6499701	chr4:6499701:T:C	2.87575e-09	-1.27668	-1.34001
6499862	chr4:6499862:C:T	9.09341e-09	-1.46545	-3.69205e-10
6499908	chr4:6499908:C:T	1.14482e-08	-1.53805e-10	-1.23517
6500443	chr4:6500443:C:T	1.20536e-08	-1.61853	0.434901
6500563	chr4:6500563:A:G	1.58136e-08	-1.20312	0.290986
6500675	chr4:6500675:T:C	1.08637e-08	-1.53805e-10	-1.28757
6500682	chr4:6500682:A:G	1.40257e-08	-1.17869	0.146584
6500775	chr4:6500775:C:T	2.0798e-09	-1.58446	-1.35627
6500798	chr4:6500798:G:A	1.61246e-08	-1.60966	0.717001
6500929	chr4:6500929:G:A	2.05035e-08	-1.61454	0.962139
6500960	chr4:6500960:A:G	5.35115e-09	-1.21948	-0.776211
6501646	chr4:6501646:G:T	1.0162e-08	-1.53805e-10	-1.35434
6501792	chr4:6501792:C:T	2.36714e-08	-1.53805e-10	-0.50873
6501893	chr4:6501893:T:C	9.56695e-09	-0.246142	-1.16854
6502281	chr4:6502281:G:C	1.05301e-08	-1.53805e-10	-1.31876
6502337	chr4:6502337:T:C	1.1342e-08	-1.53805e-10	-1.24449
6502437	chr4:6502437:C:T	1.13473e-08	-1.53805e-10	-1.24402
6502471	chr4:6502471:T:C	2.23107e-08	-1.53805e-10	-0.567932
6502483	chr4:6502483:C:T	1.94051e-08	-1.53805e-10	-0.707463
6502564	chr4:6502564:T:C	1.94362e-08	-1.53805e-10	-0.70586
6502990	chr4:6502990:G:A	3.79354e-09	-0.972928	-1.36677
6503151	chr4:6503151:C:G	9.99518e-09	-1.53805e-10	-1.3709
6503452	chr4:6503452:A:G	1.10525e-08	-1.53805e-10	-1.27034
6503807	chr4:6503807:AAC:A	6.24426e-08	-1.53805e-10	0.461249
6503924	chr4:6503924:C:T	1.11403e-08	-1.53805e-10	-1.26243
6504309	chr4:6504309:C:CT	1.31639e-08	-1.53805e-10	-1.09552
6504366	chr4:6504366:T:A	1.19449e-08	-1.53805e-10	-1.1927
6504537	chr4:6504537:T:C	4.55159e-09	-1.22747	-0.930051
6504612	chr4:6504612:A:G	1.1188e-08	-1.53805e-10	-1.25815
6504788	chr4:6504788:C:T	4.81067e-09	-1.21368	-0.88848
6504985	chr4:6504985:C:T	1.06544e-08	-1.53805e-10	-1.30702
6504995	chr4:6504995:C:T	1.21706e-08	-1.53805e-10	-1.17397
6505093	chr4:6505093:C:T	1.19563e-08	-1.53805e-10	-1.19174
6505363	chr4:6505363:G:T	1.18312e-08	-1.53805e-10	-1.20226
6505690	chr4:6505690:C:G	4.2124e-09	-1.18904	-1.04592
6505710	chr4:6505710:C:A	4.55052e-09	-1.12388	-1.03388
6505839	chr4:6505839:G:A	3.42441e-08	-1.53805e-10	-0.139484
6505998	chr4:6505998:AT:A	1.04495e-08	-1.53805e-10	-1.32644
6506114	chr4:6506114:C:A	7.77865e-09	-0.437391	-1.18423
6506181	chr4:6506181:A:T	1.23748e-08	-1.53805e-10	-1.15734
6506294	chr4:6506294:A:T	1.42464e-08	-1.53805e-10	-1.0165
6506411	chr4:6506411:G:A	2.12608e-09	-1.54984	-1.36888
6506572	chr4:6506572:C:T	1.03834e-08	-1.53805e-10	-1.33279
6506706	chr4:6506706:G:A	1.57347e-07	-1.51374	2.89919
6506730	chr4:6506730:T:C	1.0485e-08	-1.53805e-10	-1.32305
6506887	chr4:6506887:C:T	1.03834e-08	-1.53805e-10	-1.33279
6507284	chr4:6507284:C:T	1.19401e-08	-1.53805e-10	-1.1931
6507435	chr4:6507435:G:A	9.92542e-09	-1.53805e-10	-1.3779
6507558	chr4:6507558:T:C	9.92561e-09	-1.53805e-10	-1.37788
6507685	chr4:6507685:T:C	4.70281e-09	-1.11429	-1.01055
6508082	chr4:6508082:A:G	3.9792e-09	-1.25368	-1.03824
6508230	chr4:6508230:T:G	1.23672e-08	-1.53805e-10	-1.15795
6508234	chr4:6508234:T:G	6.13372e-07	-1.53805e-10	2.74597
6508357	chr4:6508357:T:C	9.9255e-09	-1.53805e-10	-1.37789
6508538	chr4:6508538:A:G	1.97384e-09	-1.70651	-1.2865
6508568	chr4:6508568:G:A	9.92611e-09	-1.53805e-10	-1.37783
6508667	chr4:6508667:C:T	1.49807e-08	-1.53805e-10	-0.966236
6509083	chr4:6509083:G:A	2.08907e-09	-1.67154	-1.26473
6509186	chr4:6509186:A:G	1.1225e-08	-1.53805e-10	-1.25485
6509420	chr4:6509420:G:A	7.21726e-09	-1.69478	-0.00174847
6509598	chr4:6509598:G:A	2.80968e-08	-1.30229	0.964948
6510153	chr4:6510153:C:T	9.6654e-09	-1.31498	-0.0894641
6510470	chr4:6510470:T:C	6.72894e-09	-1.37104	-0.395541
6510533	chr4:6510533:T:C	7.24252e-09	-1.66731	-0.0257171
6510646	chr4:6510646:C:T	9.97375e-09	-1.53805e-10	-1.37304
6510693	chr4:6510693:T:C	6.26019e-09	-1.68117	-0.157617
6510699	chr4:6510699:C:T	2.09245e-08	-1.53805e-10	-0.632077
6510700	chr4:6510700:G:A	6.89775e-09	-0.370006	-1.3718
6510730	chr4:6510730:C:A	5.30927e-09	-0.632852	-1.37069
6510744	chr4:6510744:G:A	2.08219e-08	-1.53805e-10	-0.636993
6510909	chr4:6510909:A:G	7.04505e-09	-1.66488	-0.0557943
6511090	chr4:6511090:T:G	7.26846e-09	-1.66655	-0.0229031
6511120	chr4:6511120:C:A	5.90471e-09	-1.68009	-0.217155
6511233	chr4:6511233:C:T	6.14095e-09	-1.63584	-0.222183
6511237	chr4:6511237:CCGCTGGTGA:C	6.33439e-09	-1.65727	-0.169732
6513237	chr4:6513237:T:A	1.99253e-07	-1.53805e-10	1.62158
6513320	chr4:6513320:G:A	4.19462e-09	-1.51135	-0.727845
6513340	chr4:6513340:T:C	1.86332e-09	-1.71491	-1.33573
6513750	chr4:6513750:T:C	3.28951e-09	-1.25514	-1.22711
6513865	chr4:6513865:G:A	2.11635e-08	-1.53805e-10	-0.62072
6514044	chr4:6514044:C:A	2.84393e-09	-1.27655	-1.35127
6514164	chr4:6514164:C:T	3.89492e-09	-1.71911	-0.594215
6514548	chr4:6514548:AG:A	1.00519e-08	-1.64028	0.275035
6514575	chr4:6514575:C:A	1.68451e-08	-0.848939	-3.69205e-10
6514597	chr4:6514597:T:C	2.58376e-08	-1.53805e-10	-0.421168
6514881	chr4:6514881:G:A	1.04293e-08	-1.64377	0.315395
6514907	chr4:6514907:A:G	1.86413e-08	-1.53805e-10	-0.747619
6515339	chr4:6515339:T:C	6.42649e-09	-0.969733	-0.842837
6515556	chr4:6515556:G:C	1.88713e-08	-1.53805e-10	-0.735354
6515559	chr4:6515559:A:G	1.68759e-08	-1.53805e-10	-0.847111
6515589	chr4:6515589:G:A	1.12832e-08	-1.53805e-10	-1.24968
6515640	chr4:6515640:T:A	8.73917e-09	-1.67498	0.169799
6515736	chr4:6515736:T:G	3.5915e-09	-1.03139	-1.36304
6515866	chr4:6515866:A:G	9.9279e-09	-1.53805e-10	-1.37765
6516319	chr4:6516319:A:C	1.26142e-08	-0.188942	-0.949232
6516726	chr4:6516726:G:A	3.15459e-09	-1.44351	-1.08063
6517638	chr4:6517638:C:T	1.61273e-08	-1.53805e-10	-0.892487
6517644	chr4:6517644:C:T	1.06057e-08	-1.53805e-10	-1.3116
6517789	chr4:6517789:G:A	7.11851e-09	-1.7103	-3.69205e-10
6517820	chr4:6517820:T:C	1.41078e-08	-1.53805e-10	-1.02627
6517851	chr4:6517851:T:C	1.13848e-08	-1.53805e-10	-1.24072
6518254	chr4:6518254:G:T	1.30772e-08	-1.53805e-10	-1.10213
6518320	chr4:6518320:T:C	4.73688e-09	-1.5638	-0.553823
6518624	chr4:6518624:T:A	1.04977e-08	-1.53805e-10	-1.32184
6518671	chr4:6518671:C:T	6.34534e-08	-1.53805e-10	0.477306
6518855	chr4:6518855:G:A	1.3605e-08	-1.53805e-10	-1.06256
6518968	chr4:6518968:A:G	2.77652e-08	-1.53805e-10	-0.349214
6519171	chr4:6519171:C:T	1.09726e-08	-1.53805e-10	-1.2776
6519230	chr4:6519230:G:A	3.08025e-09	-1.50139	-1.0466
6519254	chr4:6519254:T:C	1.39913e-07	-1.53805e-10	1.26802
6519913	chr4:6519913:A:AG	2.12549e-09	-1.63189	-1.28711
6520157	chr4:6520157:C:T	2.1447e-09	-1.62963	-1.28037
6520247	chr4:6520247:C:T	1.92768e-09	-1.68591	-1.33077
6520355	chr4:6520355:A:G	1.11549e-08	-1.53805e-10	-1.26112
6520407	chr4:6520407:T:C	1.38692e-08	-1.53805e-10	-1.04333
6520951	chr4:6520951:G:A	2.66056e-09	-1.32801	-1.36645
6520952	chr4:6520952:T:A	8.9154e-09	-1.48522	-3.69205e-10
6521658	chr4:6521658:C:T	1.03879e-08	-1.53805e-10	-1.33236
6521668	chr4:6521668:A:G	2.01083e-09	-1.63783	-1.33662
6522041	chr4:6522041:A:T	3.99383e-09	-1.01336	-1.27489
6522079	chr4:6522079:G:A	9.99208e-09	-1.53805e-10	-1.37121
6522243	chr4:6522243:A:C	1.15723e-08	-1.53805e-10	-1.22438
6522343	chr4:6522343:C:T	1.02441e-08	-1.53805e-10	-1.3463
6522364	chr4:6522364:G:A	6.15424e-08	-1.53805e-10	0.446728
6522707	chr4:6522707:A:G	6.72326e-09	-0.831537	-0.935889
6522886	chr4:6522886:G:C	9.93095e-09	-1.53805e-10	-1.37734
6523429	chr4:6523429:C:G	2.32697e-09	-1.53045	-1.29799
6523436	chr4:6523436:C:T	2.72074e-09	-1.50025	-1.17185
6523451	chr4:6523451:G:A	1.05166e-08	-1.53805e-10	-1.32004
6523605	chr4:6523605:C:T	1.85454e-09	-1.69419	-1.36117
6523663	chr4:6523663:G:A	3.21156e-09	-1.3111	-1.19514
6523764	chr4:6523764:C:T	3.21989e-09	-1.41199	-1.09166
6524397	chr4:6524397:G:C	1.00306e-08	-1.53805e-10	-1.36736
6524498	chr4:6524498:G:T	1.45351e-08	-1.53805e-10	-0.996431
6525140	chr4:6525140:C:T	1.45768e-08	-1.53805e-10	-0.993565
6525156	chr4:6525156:G:A	3.69122e-09	-1.11215	-1.25489
6525543	chr4:6525543:C:A	1.78393e-08	-0.942021	0.150427
6525644	chr4:6525644:C:G	4.49271e-09	-1.46533	-0.705216
6525890	chr4:6525890:T:A	1.0423e-08	-1.53805e-10	-1.32898
6526056	chr4:6526056:C:G	1.07682e-08	-0.659432	-0.636969
6526080	chr4:6526080:C:T	1.12583e-08	-1.53805e-10	-1.25189
6526539	chr4:6526539:T:G	1.11434e-08	-1.53805e-10	-1.26215
6526543	chr4:6526543:G:A	4.36174e-09	-1.56406	-0.636071
6526573	chr4:6526573:C:T	3.79672e-09	-1.04104	-1.29782
6526709	chr4:6526709:C:A	1.0016e-08	-1.53805e-10	-1.36881
6527093	chr4:6527093:G:A	1.771e-08	-0.798871	-3.69205e-10
6527164	chr4:6527164:C:T	1.02085e-08	-1.53805e-10	-1.34978
6527225	chr4:6527225:G:A	4.16708e-09	-1.57572	-0.670062
6527538	chr4:6527538:C:T	1.67264e-08	-1.53805e-10	-0.856009
6527733	chr4:6527733:C:A	1.81599e-09	-1.699	-1.37737
6527751	chr4:6527751:T:C	2.84769e-09	-1.47397	-1.15251
6527757	chr4:6527757:C:T	2.03464e-08	-1.53805e-10	-0.660096
6527850	chr4:6527850:A:G	1.07904e-08	-1.53805e-10	-1.29434
6528130	chr4:6528130:G:A	2.4418e-08	-1.53805e-10	-0.477678
6528354	chr4:6528354:G:A	3.40675e-09	-1.2092	-1.23804
6528403	chr4:6528403:G:A	1.83883e-09	-1.68607	-1.3778
6528466	chr4:6528466:C:G	4.44282e-09	-0.911076	-1.27063
6528528	chr4:6528528:A:T	4.37595e-09	-1.04513	-1.15175
6528531	chr4:6528531:G:C	4.3713e-09	-1.05227	-1.14567
6528533	chr4:6528533:CAG:C	4.41025e-09	-1.05631	-1.13276
6528747	chr4:6528747:C:T	3.70664e-09	-1.15436	-1.20851
6528813	chr4:6528813:T:C	2.17697e-09	-1.54704	-1.34803
6528941	chr4:6528941:T:C	2.10103e-09	-1.5934	-1.33717
6529095	chr4:6529095:G:C	1.01009e-08	-1.53805e-10	-1.36038
6529439	chr4:6529439:A:G	1.12749e-08	-1.05955	-0.19087
6529469	chr4:6529469:C:G	2.68988e-09	-1.31097	-1.37253
6529525	chr4:6529525:CTG:C	4.97176e-09	-1.62103	-0.448195
6529762	chr4:6529762:C:G	1.91315e-08	-1.53805e-10	-0.721664
6529851	chr4:6529851:C:T	8.10949e-09	-1.57996	-3.69205e-10
6530318	chr4:6530318:G:A	1.30418e-08	-1.53805e-10	-1.10484
6530338	chr4:6530338:C:T	3.20924e-09	-1.15575	-1.35121
6530339	chr4:6530339:G:A	3.08331e-09	-1.2037	-1.34329
6530448	chr4:6530448:G:A	1.02989e-08	-1.53805e-10	-1.34096
6530519	chr4:6530519:C:T	9.92166e-09	-1.53805e-10	-1.37828
6530610	chr4:6530610:T:C	1.88523e-08	-1.53805e-10	-0.736365
6530795	chr4:6530795:G:A	2.04272e-08	-1.53805e-10	-0.656129
6530871	chr4:6530871:G:T	2.08594e-09	-1.6919	-1.24588
6530958	chr4:6530958:G:A	1.01707e-08	-1.53805e-10	-1.35348
6530965	chr4:6530965:C:T	2.03557e-08	0.375058	-1.0347
6531084	chr4:6531084:A:G	3.40349e-09	-1.34086	-1.10734
6531168	chr4:6531168:G:A	1.01707e-08	-1.53805e-10	-1.35348
6531176	chr4:6531176:C:T	1.33733e-08	-1.53805e-10	-1.07974
6531190	chr4:6531190:A:G	4.30499e-09	-0.853324	-1.3599
6531400	chr4:6531400:A:C	6.96254e-09	-0.385415	-1.34704
6531444	chr4:6531444:A:G	2.30283e-08	-1.53805e-10	-0.536274
6531522	chr4:6531522:G:A	1.01387e-08	-1.53805e-10	-1.35664
6531873	chr4:6531873:C:G	5.7217e-09	-0.590853	-1.33788
6531910	chr4:6531910:G:A	1.38412e-08	-1.04535	-3.69205e-10
6532218	chr4:6532218:C:T	4.45715e-09	-1.11854	-1.05995
6532417	chr4:6532417:C:A	8.46227e-08	2.08921	-1.32401
6532490	chr4:6532490:G:A	1.4867e-08	-1.53805e-10	-0.973855
6532518	chr4:6532518:T:C	1.30666e-08	-1.53805e-10	-1.10294
6532559	chr4:6532559:G:A	1.43445e-08	-1.00963	-3.69205e-10
6532566	chr4:6532566:C:T	1.29457e-08	-1.53805e-10	-1.11224
6532589	chr4:6532589:G:A	9.93979e-09	-1.53805e-10	-1.37645
6532900	chr4:6532900:C:T	2.97449e-09	-1.5005	-1.08243
6533140	chr4:6533140:A:G	2.4755e-08	-1.53805e-10	-0.463972
6533521	chr4:6533521:T:C	1.18875e-08	-1.53805e-10	-1.19751
6533586	chr4:6533586:C:T	2.04782e-09	-1.70078	-1.25545
6533637	chr4:6533637:C:T	1.03437e-08	-1.53805e-10	-1.33662
6533681	chr4:6533681:T:C	3.31372e-08	-1.53805e-10	-0.172343
6533818	chr4:6533818:C:T	6.00707e-09	-0.567069	-1.31299
6533881	chr4:6533881:C:T	3.88875e-08	-1.53805e-10	-0.0123262
6534029	chr4:6534029:CAT:C	4.92846e-09	-1.10378	-0.974197
6534032	chr4:6534032:G:A	3.19016e-08	-1.53805e-10	-0.210344
6534138	chr4:6534138:AC:A	2.16477e-08	-1.53805e-10	-0.598099
6534238	chr4:6534238:C:T	9.92991e-09	-1.53805e-10	-1.37745
6534366	chr4:6534366:A:G	5.27156e-09	-0.664132	-1.34654
6534471	chr4:6534471:A:G	3.40549e-07	-1.53805e-10	2.15756
6534561	chr4:6534561:CCATA:C	1.76854e-08	-1.53805e-10	-0.800262
6534748	chr4:6534748:G:A	4.03889e-08	-1.53805e-10	0.0255573
6534857	chr4:6534857:G:A	2.5229e-08	-1.53805e-10	-0.445004
6535123	chr4:6535123:G:A	5.88756e-09	-0.784346	-1.11581
6535252	chr4:6535252:G:A	2.63211e-09	-1.59245	-1.11276
6535341	chr4:6535341:A:G	2.02388e-07	-1.53805e-10	1.63719
6535596	chr4:6535596:G:A	5.47622e-08	-1.53805e-10	0.330001
6535664	chr4:6535664:C:T	6.52386e-08	-1.53805e-10	0.505053
6536014	chr4:6536014:C:T	2.86607e-09	-1.39851	-1.22155
6536241	chr4:6536241:G:A	1.00262e-08	-1.53805e-10	-1.3678
6536378	chr4:6536378:C:T	4.91994e-09	-1.57968	-0.500024
6536466	chr4:6536466:A:G	1.04881e-08	-1.53805e-10	-1.32275
6536693	chr4:6536693:C:G	2.2299e-08	-1.53805e-10	-0.568458
6536744	chr4:6536744:C:G	2.06893e-09	-1.62569	-1.32028
6536838	chr4:6536838:T:C	6.97808e-09	-1.70412	-0.0261068
6536853	chr4:6536853:G:A	1.16691e-08	-1.53805e-10	-1.21605
6536929	chr4:6536929:G:A	7.80916e-09	-1.07481	-0.54289
6537446	chr4:6537446:G:A	1.15823e-08	-1.53805e-10	-1.22352
6537550	chr4:6537550:TG:T	8.59062e-08	-1.53805e-10	0.780257
6538096	chr4:6538096:T:C	2.94336e-08	-1.53805e-10	-0.290861
6538148	chr4:6538148:A:G	5.60778e-08	-0.50406	0.857801
6538304	chr4:6538304:A:G	1.91067e-08	-1.53805e-10	-0.722958
6538372	chr4:6538372:T:G	2.29942e-09	-1.56946	-1.27088
6538426	chr4:6538426:G:A	6.55241e-09	-0.925795	-0.867371
6538518	chr4:6538518:A:G	9.92201e-09	-1.53805e-10	-1.37824
6538543	chr4:6538543:A:AG	7.11063e-09	-0.725831	-0.985576
6538861	chr4:6538861:C:T	9.93154e-09	-1.53805e-10	-1.37728
6539304	chr4:6539304:C:A	1.00395e-08	-1.69617	0.329698
6539390	chr4:6539390:G:A	4.65912e-08	-1.53805e-10	0.168413
6539391	chr4:6539391:T:G	1.02196e-08	-1.53805e-10	-1.34869
6539501	chr4:6539501:C:T	7.64465e-09	-0.60685	-1.03214
6539738	chr4:6539738:C:T	6.83565e-08	0.155197	0.396541
6539797	chr4:6539797:C:T	8.98981e-09	-1.71862	0.241714
6539815	chr4:6539815:A:G	2.38933e-09	-1.53658	-1.26541
6539865	chr4:6539865:G:A	1.1366e-08	-1.53805e-10	-1.24237
6540088	chr4:6540088:C:T	4.7755e-09	-1.08096	-1.02854
6540208	chr4:6540208:A:G	1.00306e-08	-1.53805e-10	-1.36735
6540234	chr4:6540234:G:T	3.76986e-09	-0.973159	-1.3728
6540235	chr4:6540235:C:A	9.9573e-09	-1.53805e-10	-1.37469
6540268	chr4:6540268:A:G	1.22157e-08	-1.53805e-10	-1.17027
6540380	chr4:6540380:T:C	7.21826e-09	-0.551128	-1.14526
6540392	chr4:6540392:C:T	8.15441e-09	-1.57444	-3.69205e-10
6540410	chr4:6540410:TC:T	2.95401e-08	-1.53805e-10	-0.287251
6540674	chr4:6540674:C:T	9.70157e-09	-1.26304	-0.137672
6540723	chr4:6540723:T:C	1.05418e-08	-1.53805e-10	-1.31765
6540733	chr4:6540733:TG:T	9.98427e-09	-1.53805e-10	-1.37199
6540984	chr4:6540984:A:T	1.4378e-08	-1.65823	0.650932
6541177	chr4:6541177:G:A	4.73032e-09	-1.35619	-0.762814
6541212	chr4:6541212:A:G	1.8237e-08	-1.53805e-10	-0.769545
6541314	chr4:6541314:A:G	1.50327e-08	-1.65078	0.688005
6541426	chr4:6541426:T:G	1.00645e-08	-1.53805e-10	-1.36399
6541546	chr4:6541546:G:A	9.66449e-08	-1.53805e-10	0.898044
6542051	chr4:6542051:C:T	1.05138e-07	-1.53805e-10	0.982276
6542093	chr4:6542093:G:T	1.01275e-08	-1.53805e-10	-1.35774
6542228	chr4:6542228:T:C	1.07653e-08	-1.70596	0.40929
6542232	chr4:6542232:G:A	1.01065e-08	-1.53805e-10	-1.35982
6542361	chr4:6542361:G:C	1.01693e-08	-1.53805e-10	-1.35363
6542574	chr4:6542574:G:A	1.1383e-08	-1.24087	-3.69205e-10
6542744	chr4:6542744:C:T	1.0442e-08	-1.53805e-10	-1.32716
6542764	chr4:6542764:C:T	1.01206e-08	-1.53805e-10	-1.35842
6542879	chr4:6542879:T:G	3.2378e-09	-1.38494	-1.11316
6543227	chr4:6543227:A:C	2.19476e-08	-1.53805e-10	-0.584339
6543232	chr4:6543232:C:T	4.50853e-08	-1.53805e-10	0.135558
6543428	chr4:6543428:A:G	1.00288e-08	-1.53805e-10	-1.36754
6543436	chr4:6543436:T:C	7.64048e-09	-1.18507	-0.454469
6543492	chr4:6543492:G:T	5.07769e-08	-1.53805e-10	0.254443
6543536	chr4:6543536:C:A	1.09896e-08	-1.53805e-10	-1.27605
6543547	chr4:6543547:C:T	3.0862e-08	-0.243471	-3.69205e-10
6543550	chr4:6543550:G:A	3.52578e-09	-1.11766	-1.29523
6543610	chr4:6543610:C:T	9.95777e-09	-1.53805e-10	-1.37465
6543931	chr4:6543931:C:T	1.07845e-08	-1.53805e-10	-1.29489
6544057	chr4:6544057:T:C	1.96128e-08	-1.53805e-10	-0.696815
6544281	chr4:6544281:G:A	9.95667e-09	-1.53805e-10	-1.37476
6544340	chr4:6544340:T:C	8.54445e-08	-1.53805e-10	0.774868
6544622	chr4:6544622:C:A	1.07845e-08	-1.53805e-10	-1.29489
6544625	chr4:6544625:G:T	1.01654e-08	-1.53805e-10	-1.35401
6544706	chr4:6544706:A:G	1.89675e-09	-1.67436	-1.3585
6544739	chr4:6544739:G:A	1.17823e-08	-1.53805e-10	-1.2064
6544782	chr4:6544782:C:G	1.1545e-08	-1.53805e-10	-1.22675
6544842	chr4:6544842:T:C	1.44148e-08	-1.53805e-10	-1.00474
6544855	chr4:6544855:T:C	1.01654e-08	-1.53805e-10	-1.35401
6544933	chr4:6544933:T:C	1.33424e-08	-1.70309	0.621037
6544987	chr4:6544987:C:T	4.73845e-08	-1.53805e-10	0.185297
6545100	chr4:6545100:C:T	9.98686e-09	-1.53805e-10	-1.37173
6545416	chr4:6545416:T:C	1.9834e-09	-1.64679	-1.34139
6545590	chr4:6545590:A:G	3.08407e-09	-1.63717	-0.909574
6545682	chr4:6545682:T:C	1.94179e-09	-1.6787	-1.33069
6546449	chr4:6546449:G:C	2.87926e-09	-1.571	-1.04447
6546550	chr4:6546550:T:C	1.01807e-07	-1.53805e-10	0.950082
6546718	chr4:6546718:A:C	1.0622e-08	-1.53805e-10	-1.31007
6546963	chr4:6546963:C:T	9.99014e-09	-1.53805e-10	-1.3714
6547097	chr4:6547097:A:C	7.0409e-09	-1.72126	-3.69205e-10
6547160	chr4:6547160:C:A	7.12123e-09	-1.53451	-0.175404
6547193	chr4:6547193:T:C	2.59581e-09	-1.64746	-1.07164
6547361	chr4:6547361:G:A	3.71898e-08	-1.53805e-10	-0.0569651
6547456	chr4:6547456:TG:T	1.98715e-09	-1.69352	-1.29277
6547529	chr4:6547529:C:T	1.00939e-08	-1.53805e-10	-1.36107
6547746	chr4:6547746:A:C	1.52701e-08	-1.53805e-10	-0.9471
6547757	chr4:6547757:A:G	1.19741e-08	-1.53805e-10	-1.19025
6547768	chr4:6547768:C:T	2.96003e-09	-1.43164	-1.15616
6547843	chr4:6547843:A:C	1.04595e-08	-1.53805e-10	-1.32548
6548043	chr4:6548043:C:A	3.80605e-09	-1.37301	-0.9634
6548483	chr4:6548483:G:A	1.52891e-08	-1.53805e-10	-0.94586
6548491	chr4:6548491:A:G	2.45316e-09	-1.71508	-1.06054
6548626	chr4:6548626:T:G	1.3641e-08	-1.53805e-10	-1.05992
6548769	chr4:6548769:T:G	8.09189e-08	-1.53805e-10	0.720449
6549444	chr4:6549444:T:A	1.06559e-08	-1.53805e-10	-1.30689
6549576	chr4:6549576:A:G	9.95126e-09	-1.53805e-10	-1.3753
6549748	chr4:6549748:T:C	1.14843e-08	-1.53805e-10	-1.23202
6550060	chr4:6550060:G:A	2.50124e-09	-1.70772	-1.04849
6550232	chr4:6550232:T:C	1.84344e-09	-1.69409	-1.36728
6550443	chr4:6550443:T:C	7.09771e-09	-1.72188	0.00865006
6550466	chr4:6550466:C:T	1.01199e-08	-1.53805e-10	-1.35849
6550766	chr4:6550766:C:T	3.2693e-08	-1.53805e-10	-0.185837
6550803	chr4:6550803:G:A	2.15214e-08	-1.53805e-10	-0.603949
6551000	chr4:6551000:A:C	2.27738e-08	-1.53805e-10	-0.547386
6551178	chr4:6551178:A:G	6.14579e-08	-1.53805e-10	0.445353
6551243	chr4:6551243:A:T	3.64242e-08	-1.53805e-10	-0.0777645
6551390	chr4:6551390:G:A	3.543e-08	-1.53805e-10	-0.105441
6551686	chr4:6551686:G:A	1.87974e-08	-1.53805e-10	-0.739281
6551934	chr4:6551934:T:C	3.27004e-08	-1.53805e-10	-0.18561
6552091	chr4:6552091:G:C	1.17832e-08	-1.53805e-10	-1.20632
6552274	chr4:6552274:C:T	2.90759e-08	-1.53805e-10	-0.303087
6552599	chr4:6552599:C:T	1.09752e-08	-1.53805e-10	-1.27736
6552712	chr4:6552712:T:A	7.03058e-09	-1.72273	-3.69205e-10
6553373	chr4:6553373:C:A	3.67221e-08	-1.53805e-10	-0.0696211
6553411	chr4:6553411:G:A	2.1506e-09	-1.71021	-1.19704
6553991	chr4:6553991:A:G	1.04659e-08	-1.53805e-10	-1.32488
6554102	chr4:6554102:C:T	9.94872e-09	-1.53805e-10	-1.37555
6554122	chr4:6554122:A:G	5.87796e-08	-1.53805e-10	0.400797
6554155	chr4:6554155:G:T	4.01395e-08	-1.53805e-10	0.0193622
6554204	chr4:6554204:T:G	3.56545e-08	-1.53805e-10	-0.0991232
6554267	chr4:6554267:G:A	3.28719e-09	-1.60456	-0.878403
6554768	chr4:6554768:G:A	4.61753e-09	-0.961816	-1.18132
6554777	chr4:6554777:T:C	4.18434e-08	-1.53805e-10	0.0609354
6554856	chr4:6554856:T:G	1.40458e-08	-1.53805e-10	-1.03068
6555544	chr4:6555544:T:C	2.19976e-09	-1.62774	-1.25691
6555581	chr4:6555581:G:A	1.8909e-08	-1.53805e-10	-0.733361
6555815	chr4:6555815:G:A	8.25993e-09	-1.56158	-3.69205e-10
6555994	chr4:6555994:T:C	3.90064e-08	-1.53805e-10	-0.00927369
6556330	chr4:6556330:T:C	4.65485e-08	-1.53805e-10	0.167496
6556365	chr4:6556365:G:T	1.19243e-08	-1.53805e-10	-1.19442
6556633	chr4:6556633:C:T	4.84563e-08	-1.53805e-10	0.207664
6556663	chr4:6556663:G:C	2.11762e-08	-1.53805e-10	-0.620119
6556702	chr4:6556702:T:C	1.32891e-08	-1.53805e-10	-1.08605
6556731	chr4:6556731:T:C	7.12182e-09	-1.48509	-0.224745
6557079	chr4:6557079:C:T	1.14304e-08	-1.53805e-10	-1.23672
6557097	chr4:6557097:A:C	8.63165e-08	-1.53805e-10	0.785022
6557334	chr4:6557334:A:G	4.9313e-09	-0.799888	-1.27751
6557505	chr4:6557505:A:G	2.87162e-08	-1.53805e-10	-0.315538
6557648	chr4:6557648:G:A	7.09547e-09	-1.71354	-3.69205e-10
6557717	chr4:6557717:G:C	1.09431e-08	-1.53805e-10	-1.28029
6557841	chr4:6557841:C:A	1.0871e-08	-1.53805e-10	-1.2869
6557862	chr4:6557862:C:T	3.57297e-08	-1.53805e-10	-0.0970155
6558328	chr4:6558328:G:T	7.12503e-09	-1.70938	-3.69205e-10
6558468	chr4:6558468:G:A	1.01591e-08	-1.53805e-10	-1.35463
6558892	chr4:6558892:G:A	1.07674e-08	-1.53805e-10	-1.29647
6558959	chr4:6558959:G:A	3.34386e-09	-1.7151	-0.750776
6559203	chr4:6559203:C:T	1.61106e-08	-1.53805e-10	-0.893523
6559204	chr4:6559204:A:G	2.03046e-09	-1.60865	-1.35608
6559559	chr4:6559559:A:G	4.83919e-08	-1.53805e-10	0.206333
6559679	chr4:6559679:T:C	6.21742e-08	-1.53805e-10	0.456942
6560030	chr4:6560030:A:G	5.22662e-08	-1.53805e-10	0.283351
6560550	chr4:6560550:G:A	2.76054e-08	-1.53805e-10	-0.354987
6561216	chr4:6561216:G:A	3.16086e-09	-1.67499	-0.84716
6561330	chr4:6561330:A:T	1.04698e-08	-1.53805e-10	-1.32451
6561640	chr4:6561640:C:CACCT	1.06225e-08	-1.53805e-10	-1.31003
6561722	chr4:6561722:T:C	2.14481e-09	-1.71789	-1.19206
6562207	chr4:6562207:T:TG	1.66632e-08	-1.53805e-10	-0.859796
6562379	chr4:6562379:T:C	1.17793e-08	-1.53805e-10	-1.20665
6562667	chr4:6562667:T:C	1.87548e-08	-1.53805e-10	-0.741551
6562758	chr4:6562758:A:G	6.84384e-08	-1.53805e-10	0.552936
6562865	chr4:6562865:A:C	4.87839e-09	-1.36494	-0.723241
6562869	chr4:6562869:C:A	1.87468e-09	-1.70217	-1.34239
6562889	chr4:6562889:G:A	1.87994e-08	-1.53805e-10	-0.739176
6563097	chr4:6563097:T:C	1.01132e-08	-1.35916	-3.69205e-10
6563522	chr4:6563522:G:A	1.54189e-08	-1.53805e-10	-0.937404
6564279	chr4:6564279:C:G	5.56049e-08	-1.53805e-10	0.345273
6564735	chr4:6564735:T:TA	7.67164e-09	-1.63547	-3.69205e-10
6564835	chr4:6564835:C:T	1.88043e-08	-1.53805e-10	-0.738913
6565071	chr4:6565071:T:G	1.77315e-09	-1.72205	-1.37819
6565239	chr4:6565239:C:T	9.94299e-09	-1.53805e-10	-1.37613
6565464	chr4:6565464:G:C	2.10976e-08	-1.53805e-10	-0.62384
6565465	chr4:6565465:G:A	2.11262e-08	-1.53805e-10	-0.622486
6565493	chr4:6565493:C:T	1.98013e-08	-1.53805e-10	-0.687253
6565761	chr4:6565761:A:G	1.01442e-08	-1.3561	-3.69205e-10
6565811	chr4:6565811:G:A	5.42793e-09	-1.68291	-0.298529
6565902	chr4:6565902:G:A	1.35099e-08	-1.53805e-10	-1.06957
6566039	chr4:6566039:A:G	9.5414e-09	-1.47519	0.0578275
6566072	chr4:6566072:C:T	1.00227e-08	-1.53805e-10	-1.36814
6566102	chr4:6566102:T:C	2.51229e-09	-1.51172	-1.24009
6566663	chr4:6566663:A:C	2.79749e-09	-1.44926	-1.19501
6567399	chr4:6567399:A:G	3.60241e-08	-1.53805e-10	-0.0888093
6567591	chr4:6567591:C:G	1.01393e-08	-1.53805e-10	-1.35658
6567675	chr4:6567675:C:T	3.94836e-08	-1.53805e-10	0.00288651
6567680	chr4:6567680:A:C	1.9937e-08	-1.53805e-10	-0.680419
6568015	chr4:6568015:A:G	9.97335e-09	-1.53805e-10	-1.37308
6568102	chr4:6568102:A:C	3.49722e-08	-1.53805e-10	-0.118444
6568143	chr4:6568143:A:C	2.83581e-09	-1.31187	-1.3188
6568168	chr4:6568168:G:A	4.23941e-08	-1.53805e-10	0.0740117
6568305	chr4:6568305:C:T	3.0845e-09	-1.22395	-1.32266
6568346	chr4:6568346:G:A	1.16455e-07	-1.53805e-10	1.0845
6568397	chr4:6568397:G:A	9.95886e-09	-1.53805e-10	-1.37454
6568547	chr4:6568547:T:C	2.0945e-08	-1.53805e-10	-0.631099
6568612	chr4:6568612:C:G	2.99626e-09	-1.25013	-1.32551
6568620	chr4:6568620:C:A	4.04758e-09	-1.30203	-0.97285
6569010	chr4:6569010:G:C	1.11669e-07	-1.53805e-10	1.04254
6569041	chr4:6569041:G:A	3.9811e-09	-1.31674	-0.974702
6569149	chr4:6569149:A:G	2.99248e-09	-1.34902	-1.22787
6569203	chr4:6569203:G:A	1.02067e-08	-1.53805e-10	-1.34996
6569363	chr4:6569363:G:A	4.98239e-09	-1.06239	-1.0047
6569433	chr4:6569433:G:T	4.48862e-08	-1.53805e-10	0.131131
6569617	chr4:6569617:C:T	1.59345e-08	-1.53805e-10	-0.90451
6569879	chr4:6569879:G:A	1.00729e-08	-1.53805e-10	-1.36315
6570025	chr4:6570025:G:C	2.98516e-09	-1.42041	-1.15894
6570285	chr4:6570285:A:G	3.10173e-09	-1.45455	-1.08648
6570292	chr4:6570292:G:C	3.93322e-09	-1.32093	-0.982614
6570359	chr4:6570359:A:G	7.86804e-09	-0.48499	-1.1252
6570653	chr4:6570653:T:A	1.37436e-08	-1.01984	-0.0325799
6570771	chr4:6570771:A:G	1.49649e-08	-1.53805e-10	-0.967289
6570997	chr4:6570997:T:C	5.62491e-08	-1.53805e-10	0.356792
6571186	chr4:6571186:A:G	1.02866e-08	-1.53805e-10	-1.34216
6571403	chr4:6571403:G:T	1.014e-08	-1.53805e-10	-1.35651
6571538	chr4:6571538:G:T	1.01199e-08	-1.53805e-10	-1.3585
6571656	chr4:6571656:C:T	1.91714e-08	-1.53805e-10	-0.71958
6571780	chr4:6571780:T:C	2.26572e-08	-0.55252	-3.69205e-10
6571857	chr4:6571857:A:T	1.05592e-08	-1.53805e-10	-1.316
6571961	chr4:6571961:C:T	3.15452e-08	-1.53805e-10	-0.221577
6572009	chr4:6572009:C:T	9.93628e-09	-1.53805e-10	-1.37681
6572157	chr4:6572157:C:T	3.40865e-09	-1.24666	-1.20002
6572203	chr4:6572203:A:T	1.65858e-08	-1.53805e-10	-0.864449
6572369	chr4:6572369:G:A	1.07841e-08	-1.53805e-10	-1.29492
6572454	chr4:6572454:C:T	8.99686e-08	-1.53805e-10	0.826462
6572481	chr4:6572481:A:G	1.19257e-08	-1.53805e-10	-1.1943
6572543	chr4:6572543:G:A	1.01926e-08	-1.53805e-10	-1.35133
6572902	chr4:6572902:G:T	8.07508e-08	-1.53805e-10	0.718369
6573145	chr4:6573145:T:C	2.76078e-09	-1.55806	-1.09942
6573768	chr4:6573768:G:A	7.42946e-09	-1.66755	-3.69205e-10
6574135	chr4:6574135:G:A	9.93568e-09	-1.53805e-10	-1.37687
6574233	chr4:6574233:C:T	4.2476e-09	-1.03837	-1.18828
6574301	chr4:6574301:T:A	1.06716e-08	-1.53805e-10	-1.30542
6574416	chr4:6574416:A:G	5.66114e-09	-1.11755	-0.821822
6574564	chr4:6574564:T:C	7.81684e-09	-1.61672	-3.69205e-10
6574640	chr4:6574640:C:T	1.58066e-08	-0.912573	-3.69205e-10
6575059	chr4:6575059:T:C	1.5298e-08	-1.53805e-10	-0.945279
6575099	chr4:6575099:C:A	2.75833e-08	-1.53805e-10	-0.355786
6575324	chr4:6575324:C:T	1.70649e-08	-1.53805e-10	-0.835978
6575399	chr4:6575399:C:G	1.05694e-08	-1.53805e-10	-1.31503
6575616	chr4:6575616:G:A	1.00094e-08	-1.53805e-10	-1.36947
6575983	chr4:6575983:C:A	9.92335e-09	-1.53805e-10	-1.37811
6576161	chr4:6576161:T:C	2.45097e-08	-1.53805e-10	-0.473928
6576325	chr4:6576325:G:A	1.57939e-08	-1.53805e-10	-0.913375
6576760	chr4:6576760:A:G	8.13175e-09	-1.14466	-0.432563
6576887	chr4:6576887:C:T	1.27039e-08	-1.53805e-10	-1.13109
6577180	chr4:6577180:G:A	3.46593e-08	-1.53805e-10	-0.127433
6577188	chr4:6577188:C:T	2.02334e-08	-1.53805e-10	-0.665663
6577206	chr4:6577206:C:G	1.15337e-08	-1.53805e-10	-1.22772
6577277	chr4:6577277:A:G	1.61225e-08	-1.53805e-10	-0.892782
6577356	chr4:6577356:C:T	1.29738e-08	-0.0263	-1.08377
6577378	chr4:6577378:A:C	1.19863e-08	-1.53805e-10	-1.18923
6577412	chr4:6577412:A:G	2.54655e-08	-1.53805e-10	-0.435673
6577874	chr4:6577874:T:G	2.71085e-08	-1.53805e-10	-0.37315
6578108	chr4:6578108:C:T	9.93141e-09	-1.53805e-10	-1.3773
6578362	chr4:6578362:G:A	1.26042e-08	-1.53805e-10	-1.13897
6578397	chr4:6578397:G:A	1.66475e-08	-1.53805e-10	-0.86074
6578556	chr4:6578556:A:G	8.86308e-09	-0.147611	-1.34349
6579544	chr4:6579544:A:AGCTGGAGGGGCATTGTTAAGTAATGAACTGGGAGG	1.53001e-08	-1.53805e-10	-0.945142
6579548	chr4:6579548:C:T	1.47235e-08	-1.53805e-10	-0.983554
6579550	chr4:6579550:A:AGGTATG	1.49735e-08	-1.53805e-10	-0.966716
6579551	chr4:6579551:C:G	1.47598e-08	-1.53805e-10	-0.98109
6579624	chr4:6579624:CATT:C	1.05325e-08	-1.53805e-10	-1.31853
6579632	chr4:6579632:C:T	2.33307e-08	-0.00394388	-0.519285
6579677	chr4:6579677:C:A	5.11762e-08	-1.53805e-10	0.262275
6579717	chr4:6579717:T:C	4.564e-08	-1.53805e-10	0.147786
6579752	chr4:6579752:T:C	3.47894e-08	-0.0635112	-0.0601741
6579778	chr4:6579778:A:G	2.00067e-08	-1.53805e-10	-0.67693
6579834	chr4:6579834:A:G	9.91857e-09	-0.216406	-1.16218
6579881	chr4:6579881:T:C	1.40879e-08	-0.206543	-0.821143
6580161	chr4:6580161:A:G	3.06093e-08	-0.0451046	-0.206591
6580210	chr4:6580210:G:A	6.69614e-08	-1.53805e-10	0.531118
6580558	chr4:6580558:G:A	1.8043e-08	-1.53805e-10	-0.780241
6580631	chr4:6580631:A:T	1.02001e-08	-1.53805e-10	-1.3506
6580750	chr4:6580750:T:C	4.30961e-08	0.0253515	0.0650822
6580752	chr4:6580752:C:T	1.20592e-08	-1.53805e-10	-1.18317
6580778	chr4:6580778:C:T	4.59596e-08	0.0784246	0.0763398
6580786	chr4:6580786:T:C	2.27943e-08	-1.53805e-10	-0.546488
6580789	chr4:6580789:C:A	1.31742e-08	-1.53805e-10	-1.09474
6580823	chr4:6580823:G:A	2.65369e-08	-1.53805e-10	-0.394462
6580903	chr4:6580903:T:C	4.78878e-09	-1.65554	-0.451181
6581018	chr4:6581018:G:T	1.19034e-08	-1.53805e-10	-1.19618
6581220	chr4:6581220:G:A	9.98091e-09	-1.53805e-10	-1.37232
6581256	chr4:6581256:CT:C	1.12828e-08	-1.53805e-10	-1.24972
6581265	chr4:6581265:G:A	8.85168e-08	-1.72096	2.53115
6581480	chr4:6581480:G:A	1.24973e-08	-1.53805e-10	-1.14748
6581482	chr4:6581482:C:A	2.28964e-08	0.286678	-0.828695
6581807	chr4:6581807:C:T	1.18e-08	-1.53805e-10	-1.2049
6581987	chr4:6581987:C:T	5.58352e-08	0.289645	0.05976
6582288	chr4:6582288:T:A	1.14271e-08	-1.53805e-10	-1.23701
6582425	chr4:6582425:A:G	1.4063e-08	-1.53805e-10	-1.02945
6582652	chr4:6582652:G:A	1.03565e-08	-1.53805e-10	-1.33539
6582741	chr4:6582741:C:T	1.79889e-08	-1.53805e-10	-0.783245
6583171	chr4:6583171:AG:A	1.13998e-08	-1.53805e-10	-1.2394
6584093	chr4:6584093:T:C	3.80065e-09	-1.00514	-1.33269
6584193	chr4:6584193:C:T	9.97614e-09	-1.53805e-10	-1.3728
6584221	chr4:6584221:C:T	1.73088e-08	-1.53805e-10	-0.821783
6584415	chr4:6584415:G:A	2.78864e-09	-1.69594	-0.951504
6584715	chr4:6584715:C:T	2.17594e-09	-1.52827	-1.36727
6584854	chr4:6584854:G:T	1.19235e-08	-1.53805e-10	-1.19448
6585123	chr4:6585123:G:A	1.32467e-08	-1.53805e-10	-1.08925
6585883	chr4:6585883:G:A	1.04231e-08	-1.53805e-10	-1.32898
6586597	chr4:6586597:C:T	1.00468e-08	-1.53805e-10	-1.36575
6587296	chr4:6587296:G:A	3.53814e-08	-1.53805e-10	-0.106813
6587344	chr4:6587344:G:A	1.40044e-08	-1.53805e-10	-1.03363
6587421	chr4:6587421:T:C	4.13333e-09	-0.906826	-1.34709
6587863	chr4:6587863:T:C	1.01231e-08	-1.53805e-10	-1.35818
6587906	chr4:6587906:C:T	2.01643e-08	-1.53805e-10	-0.669086
6588283	chr4:6588283:G:A	8.72225e-09	-0.66059	-0.846531
6588521	chr4:6588521:C:G	1.07672e-08	-1.53805e-10	-1.29649
6588622	chr4:6588622:G:A	1.02029e-08	-1.53805e-10	-1.35033
6588663	chr4:6588663:T:C	5.4714e-09	-0.83613	-1.13733
6588850	chr4:6588850:G:A	1.02172e-08	-1.53805e-10	-1.34893
6588868	chr4:6588868:C:T	2.90352e-06	4.30068	-3.69205e-10
6589108	chr4:6589108:A:T	1.01252e-08	-1.53805e-10	-1.35797
6589174	chr4:6589174:C:T	1.0212e-08	-1.53805e-10	-1.34943
6589288	chr4:6589288:C:T	6.52849e-09	-0.585703	-1.21112
6589533	chr4:6589533:G:A	1.00055e-08	-1.53805e-10	-1.36986
6590200	chr4:6590200:C:T	4.48373e-09	-1.30882	-0.863724
6590334	chr4:6590334:A:G	3.97878e-09	-1.34721	-0.944817
6590466	chr4:6590466:C:A	9.77225e-09	-1.39345	-3.69205e-10
6590468	chr4:6590468:TC:T	2.62216e-08	-1.53805e-10	-0.406417
6590478	chr4:6590478:C:T	7.92109e-09	-0.61281	-0.99066
6590574	chr4:6590574:A:T	6.22657e-08	-1.53805e-10	0.458412
6590604	chr4:6590604:G:A	1.04377e-08	-1.53805e-10	-1.32757
6591390	chr4:6591390:T:C	7.27461e-09	-0.381718	-1.30689
6591472	chr4:6591472:C:T	7.13873e-09	-0.356269	-1.3512
6591710	chr4:6591710:G:A	9.68192e-08	-1.20662	2.10647
6592053	chr4:6592053:C:T	5.69285e-08	0.368798	-3.69205e-10
6592282	chr4:6592282:A:C	9.99208e-09	-1.53805e-10	-1.37121
6592445	chr4:6592445:C:G	9.96743e-09	-1.53805e-10	-1.37368
6592446	chr4:6592446:T:A	1.07317e-08	-1.53805e-10	-1.2998
6592504	chr4:6592504:G:A	1.24967e-08	-1.53805e-10	-1.14754
6592529	chr4:6592529:G:A	4.00212e-09	-1.18461	-1.10157
6592568	chr4:6592568:C:A	7.87211e-09	-1.23728	-0.372396
6592685	chr4:6592685:G:A	1.7839e-09	-1.71699	-1.37721
6592917	chr4:6592917:C:A	1.08502e-08	-1.53805e-10	-1.28882
6593100	chr4:6593100:A:G	3.41899e-08	-0.214739	0.0736699
6593389	chr4:6593389:C:T	1.18516e-08	-1.53805e-10	-1.20054
6594006	chr4:6594006:C:T	1.53926e-08	-1.53805e-10	-0.939112
6594307	chr4:6594307:GTGGCGCCTGCAGCCTCAGGGAGGC:G	5.53408e-09	-0.768554	-1.19352
6594364	chr4:6594364:G:A	1.15723e-08	-1.53805e-10	-1.22439
6594380	chr4:6594380:G:A	1.66028e-08	-1.53805e-10	-0.863429
6594468	chr4:6594468:G:A	1.14572e-08	-1.53805e-10	-1.23438
6594633	chr4:6594633:G:A	1.02806e-08	-1.5051	0.162356
6594749	chr4:6594749:G:A	1.81922e-08	0.478995	-1.251
6594750	chr4:6594750:C:T	5.74023e-08	0.377086	-3.69205e-10
6594788	chr4:6594788:C:T	1.45036e-08	-1.53805e-10	-0.998605
6594790	chr4:6594790:T:C	1.90232e-08	-1.53805e-10	-0.727338
6594825	chr4:6594825:C:T	1.15056e-08	-1.49365	0.263479
6594920	chr4:6594920:A:G	4.16326e-09	-1.32407	-0.922628
6595077	chr4:6595077:C:T	1.06723e-08	-1.53805e-10	-1.30535
6595087	chr4:6595087:C:T	1.13809e-08	-1.53805e-10	-1.24106
6595362	chr4:6595362:C:T	1.36453e-08	0.207909	-1.26751
6595395	chr4:6595395:A:C	1.50506e-08	-1.53805e-10	-0.961579
6595553	chr4:6595553:T:G	7.11953e-09	-0.348998	-1.36116
6595910	chr4:6595910:C:G	1.00869e-08	-1.53805e-10	-1.36176
6596441	chr4:6596441:G:A	9.93829e-09	-1.53805e-10	-1.3766
6596457	chr4:6596457:A:G	2.62117e-09	-1.37784	-1.33154
6596623	chr4:6596623:C:G	2.15244e-08	0.772683	-1.3765
6597148	chr4:6597148:C:T	1.01782e-08	-1.53805e-10	-1.35275
6597249	chr4:6597249:G:A	1.00415e-08	-1.53805e-10	-1.36627
6597575	chr4:6597575:C:G	1.00842e-08	-1.53805e-10	-1.36203
6597828	chr4:6597828:G:A	1.00512e-08	-1.53805e-10	-1.36531
6597957	chr4:6597957:T:A	3.63498e-09	-1.1624	-1.21999
6597988	chr4:6597988:A:G	9.96419e-09	-1.53805e-10	-1.374
6598285	chr4:6598285:A:G	3.32667e-09	-1.27286	-1.19817
6598470	chr4:6598470:G:A	1.36596e-08	-1.53805e-10	-1.05855
6598479	chr4:6598479:C:T	1.09274e-08	-1.53805e-10	-1.28173
6598513	chr4:6598513:C:A	1.03584e-08	-1.53805e-10	-1.3352
6599588	chr4:6599588:A:G	4.50421e-08	0.836586	-0.701986
6599604	chr4:6599604:A:G	9.9423e-09	-1.53805e-10	-1.3762
6599650	chr4:6599650:G:A	9.92394e-09	-1.53805e-10	-1.37805
6599694	chr4:6599694:C:G	9.92179e-09	-1.53805e-10	-1.37826
6599887	chr4:6599887:G:A	1.07444e-08	-1.53805e-10	-1.29862
6600015	chr4:6600015:A:G	4.89874e-09	-1.51201	-0.572012
6600161	chr4:6600161:A:G	4.7879e-09	-0.738097	-1.36881
6600397	chr4:6600397:C:T	1.42712e-08	0.0688393	-1.0836
6600410	chr4:6600410:C:G	1.39666e-08	-1.03633	-3.69205e-10
6600528	chr4:6600528:A:G	3.85985e-09	-1.48939	-0.832978
6600556	chr4:6600556:G:T	1.8325e-08	-1.53805e-10	-0.76473
6600651	chr4:6600651:G:A	1.05888e-08	-1.53805e-10	-1.3132
6600789	chr4:6600789:A:G	5.01124e-09	-1.42377	-0.637547
6601138	chr4:6601138:A:C	4.03618e-08	-1.53805e-10	0.0248843
6601326	chr4:6601326:A:G	4.19824e-09	-0.95359	-1.28474
6601564	chr4:6601564:A:AAGCAGGG	1.15521e-08	-0.31485	-0.911277
6601606	chr4:6601606:G:A	1.06367e-08	-1.53805e-10	-1.30869
6602384	chr4:6602384:C:T	1.79341e-08	-1.53805e-10	-0.786293
6602829	chr4:6602829:C:T	1.30486e-07	-1.53805e-10	1.19827
6602956	chr4:6602956:A:G	7.78492e-09	-0.721858	-0.898952
6603023	chr4:6603023:G:A	2.1374e-08	-0.610822	-3.69205e-10
6603123	chr4:6603123:G:A	7.90014e-07	3.15289	-0.15384
6603146	chr4:6603146:T:C	3.35135e-08	-1.53805e-10	-0.161052
6603277	chr4:6603277:C:T	6.54367e-09	-0.638874	-1.15563
6603544	chr4:6603544:C:T	9.95795e-09	-1.53805e-10	-1.37463
6603620	chr4:6603620:GC:G	1.01196e-08	-1.53805e-10	-1.35853
6603635	chr4:6603635:G:A	2.8846e-08	0.564081	-0.875108
6603859	chr4:6603859:A:G	9.9233e-09	-1.53805e-10	-1.37811
6604289	chr4:6604289:G:A	1.22599e-08	-1.53805e-10	-1.16667
6604458	chr4:6604458:G:A	1.14783e-08	-1.53805e-10	-1.23254
6604542	chr4:6604542:G:A	9.96069e-09	-1.53805e-10	-1.37435
6604626	chr4:6604626:G:A	2.3062e-08	-1.53805e-10	-0.534812
6604785	chr4:6604785:G:T	3.0383e-09	-1.70216	-0.859541
6605137	chr4:6605137:A:G	4.92449e-09	-1.11197	-0.966807
6605195	chr4:6605195:G:A	2.67198e-08	-1.53805e-10	-0.387594
6605319	chr4:6605319:A:G	7.04753e-09	-1.72032	-3.69205e-10
6605568	chr4:6605568:A:G	1.89593e-09	-1.66286	-1.37043
6605669	chr4:6605669:G:A	4.99841e-08	0.238705	-3.69205e-10
6605733	chr4:6605733:C:T	4.02645e-09	-0.914106	-1.36601
6606103	chr4:6606103:T:C	1.97056e-09	-1.65625	-1.33843
6606351	chr4:6606351:G:A	7.09718e-09	-1.7133	-3.69205e-10
6606442	chr4:6606442:C:T	5.76912e-09	-0.574698	-1.34578
6606660	chr4:6606660:T:C	2.09249e-08	-1.53805e-10	-0.63206
6606708	chr4:6606708:T:C	4.07474e-08	1.25745	-1.22306
6606758	chr4:6606758:C:T	7.21741e-09	-1.6965	-3.69205e-10
6606938	chr4:6606938:T:C	2.22372e-08	-1.53805e-10	-0.571232
6607031	chr4:6607031:A:G	1.73436e-08	-1.53805e-10	-0.819776
6607129	chr4:6607129:T:C	1.37484e-08	-0.119752	-0.932322
6607543	chr4:6607543:C:T	6.97149e-08	0.571416	-3.69205e-10
6607658	chr4:6607658:G:A	1.01928e-07	1.13915	-0.187879
6608592	chr4:6608592:T:G	3.10152e-07	2.37365	-0.309586
6608772	chr4:6608772:T:C	9.93563e-09	-1.53805e-10	-1.37687
6608895	chr4:6608895:C:T	2.24635e-09	-1.64263	-1.22106
6608898	chr4:6608898:C:T	1.31201e-08	-1.53805e-10	-1.09885
6609048	chr4:6609048:G:A	1.42569e-07	1.267	0.0198275
6609230	chr4:6609230:G:A	1.10096e-08	-1.53805e-10	-1.27423
6609511	chr4:6609511:TG:T	1.8815e-09	-1.66888	-1.37205
6609833	chr4:6609833:G:A	1.00202e-08	-1.53805e-10	-1.36839
6610657	chr4:6610657:G:A	3.42348e-09	-1.51463	-0.927708
6610810	chr4:6610810:C:A	4.82604e-08	0.479699	-0.276086
6611001	chr4:6611001:C:T	1.32705e-06	3.51772	-3.69205e-10
6611005	chr4:6611005:C:G	9.95352e-09	-1.53805e-10	-1.37507
6611237	chr4:6611237:C:T	9.94795e-09	-1.53805e-10	-1.37563
6611333	chr4:6611333:C:G	1.12881e-08	-1.53805e-10	-1.24925
6611348	chr4:6611348:G:A	2.06906e-08	-1.53805e-10	-0.643321
6611386	chr4:6611386:G:T	1.00313e-08	-1.53805e-10	-1.36729
6611525	chr4:6611525:T:G	1.71301e-08	-1.56847	0.736307
6611759	chr4:6611759:A:G	3.79877e-08	-0.0348483	-0.000887734
6611878	chr4:6611878:A:G	2.9986e-08	-1.54483	1.27256
6611926	chr4:6611926:A:C	1.98558e-08	-1.53805e-10	-0.684503
6611989	chr4:6611989:T:C	1.90179e-08	-1.53805e-10	-0.72762
6612185	chr4:6612185:C:T	1.08876e-08	-1.53805e-10	-1.28538
6612274	chr4:6612274:G:A	7.89091e-09	-1.60729	-3.69205e-10
6612441	chr4:6612441:A:G	2.50509e-08	-1.55654	1.10445
6612656	chr4:6612656:GTCAGGT:G	2.37146e-08	-1.53805e-10	-0.506907
6612732	chr4:6612732:A:G	1.05276e-08	-1.53805e-10	-1.31899
6612798	chr4:6612798:G:A	1.06498e-08	-1.53805e-10	-1.30745
6613029	chr4:6613029:G:C	8.22743e-09	-1.48857	-0.0769591
6613189	chr4:6613189:C:T	1.09227e-08	-1.53805e-10	-1.28215
6613227	chr4:6613227:C:T	2.87858e-09	-1.69457	-0.921131
6613324	chr4:6613324:C:A	1.04375e-08	-1.53805e-10	-1.3276
6613407	chr4:6613407:T:G	1.07135e-08	-1.53805e-10	-1.3015
6613760	chr4:6613760:AAAG:A	7.54126e-09	-1.65261	-3.69205e-10
6613890	chr4:6613890:G:A	3.56666e-09	-1.64202	-0.75935
6614079	chr4:6614079:T:G	5.61648e-08	-1.53805e-10	0.355292
6614381	chr4:6614381:G:A	1.23566e-08	-1.53805e-10	-1.15881
6614953	chr4:6614953:A:T	2.22841e-09	-1.72065	-1.15107
6615202	chr4:6615202:C:T	1.02125e-08	-1.53805e-10	-1.34939
6615208	chr4:6615208:C:T	2.51356e-09	-1.57528	-1.17602
6615221	chr4:6615221:T:C	2.6149e-09	-1.58559	-1.12618
6615305	chr4:6615305:C:T	1.47638e-08	-1.53805e-10	-0.980819
6615439	chr4:6615439:G:C	5.17897e-09	-1.01398	-1.01441
6615478	chr4:6615478:A:T	3.22041e-09	-1.12574	-1.37775
6615498	chr4:6615498:A:G	4.61179e-09	-0.824701	-1.31968
6615604	chr4:6615604:C:T	8.58473e-08	-1.53805e-10	0.779572
6615655	chr4:6615655:G:C	9.24224e-09	-0.655261	-0.793952
6615899	chr4:6615899:G:T	1.0262e-08	-1.53805e-10	-1.34455
6615910	chr4:6615910:TCTC:T	2.18671e-08	-0.588014	-3.69205e-10
6616030	chr4:6616030:C:T	4.05232e-09	-1.71162	-0.562091
6616219	chr4:6616219:T:C	1.13177e-08	-0.625216	-0.621418
6616295	chr4:6616295:C:T	1.01523e-08	-1.53805e-10	-1.35529
6616363	chr4:6616363:T:C	1.41488e-08	-0.762538	-0.26083
6616395	chr4:6616395:T:C	1.78163e-08	-0.211518	-0.581366
6616424	chr4:6616424:C:A	7.58531e-08	-1.53805e-10	0.6558
6616474	chr4:6616474:G:A	6.62556e-09	-0.852753	-0.92931
6616606	chr4:6616606:G:A	1.35163e-08	-1.53805e-10	-1.0691
6616951	chr4:6616951:G:A	1.12598e-08	-1.53805e-10	-1.25176
6617048	chr4:6617048:G:A	1.47248e-08	-1.53805e-10	-0.983462
6617277	chr4:6617277:A:G	3.72777e-09	-1.11561	-1.24158
6617325	chr4:6617325:A:G	2.96192e-09	-1.21119	-1.37596
6617477	chr4:6617477:G:A	3.15739e-09	-1.5852	-0.938057
6617651	chr4:6617651:T:C	2.15104e-09	-1.7193	-1.18775
6617838	chr4:6617838:G:A	1.02806e-08	-1.53805e-10	-1.34274
6617910	chr4:6617910:C:T	1.98719e-09	-1.70261	-1.28367
6618009	chr4:6618009:G:A	1.05523e-08	-1.53805e-10	-1.31666
6618206	chr4:6618206:G:A	1.04709e-08	-1.53805e-10	-1.3244
6618291	chr4:6618291:A:G	1.57726e-08	-1.53805e-10	-0.914723
6618356	chr4:6618356:T:G	2.10845e-09	-1.55516	-1.37188
6618614	chr4:6618614:C:T	1.26487e-08	-1.53805e-10	-1.13544
6618871	chr4:6618871:G:A	5.3828e-08	-1.53805e-10	0.312795
6618983	chr4:6618983:A:G	2.21503e-09	-1.51028	-1.36746
6619264	chr4:6619264:A:G	2.46542e-08	-1.53805e-10	-0.46805
6619370	chr4:6619370:A:G	1.69337e-08	-1.53805e-10	-0.843691
6619461	chr4:6619461:G:C	2.09698e-09	-1.62566	-1.30685
6619527	chr4:6619527:G:A	1.00792e-08	-1.53805e-10	-1.36252
6620201	chr4:6620201:T:C	1.5183e-08	-1.53805e-10	-0.95282
6620286	chr4:6620286:C:T	2.72523e-08	-1.53805e-10	-0.367859
6620302	chr4:6620302:T:A	1.09428e-08	-1.53805e-10	-1.28032
6620408	chr4:6620408:G:A	6.2496e-08	-1.53805e-10	0.462105
6620413	chr4:6620413:C:A	2.7403e-09	-1.52655	-1.13838
6620454	chr4:6620454:G:A	1.86713e-08	-1.53805e-10	-0.746013
6620517	chr4:6620517:C:T	6.52134e-08	-1.53805e-10	0.504666
6620581	chr4:6620581:G:C	1.18134e-08	-1.53805e-10	-1.20376
6620701	chr4:6620701:T:G	1.03098e-08	-1.53805e-10	-1.33991
6620920	chr4:6620920:A:G	1.20212e-08	-1.53805e-10	-1.18632
6621059	chr4:6621059:T:C	2.34086e-09	-1.45219	-1.37029
6621284	chr4:6621284:G:A	2.45397e-08	-0.472705	-3.69205e-10
6621305	chr4:6621305:G:T	1.28629e-08	-1.53805e-10	-1.11865
6621476	chr4:6621476:A:G	2.67266e-08	-1.53805e-10	-0.387338
6621557	chr4:6621557:G:A	5.82409e-08	-1.53805e-10	0.39159
6621605	chr4:6621605:G:A	1.15777e-08	-1.20866	-0.0152511
6621615	chr4:6621615:C:T	7.743e-09	-1.62621	-3.69205e-10
6622174	chr4:6622174:G:A	9.95038e-09	-1.53805e-10	-1.37539
6622946	chr4:6622946:T:G	1.28411e-07	-1.53805e-10	1.18224
6623044	chr4:6623044:A:G	1.27984e-08	-1.53805e-10	-1.12368
6623211	chr4:6623211:G:A	2.39776e-09	-1.42294	-1.37553
6623451	chr4:6623451:T:A	8.7459e-08	-1.53805e-10	0.798171
6623483	chr4:6623483:C:T	1.5334e-08	-1.53805e-10	-0.942927
6623629	chr4:6623629:G:A	5.69488e-08	-1.53805e-10	0.369153
6623822	chr4:6623822:A:G	1.01387e-08	-1.53805e-10	-1.35664
6623916	chr4:6623916:T:C	5.94805e-08	0.412651	-3.69205e-10
6623950	chr4:6623950:A:G	1.69118e-08	-1.53805e-10	-0.844988
6624178	chr4:6624178:T:C	8.202e-09	-0.414734	-1.15389
6624427	chr4:6624427:A:G	1.10775e-08	-1.53805e-10	-1.26809
6624471	chr4:6624471:G:T	2.90049e-08	-1.53805e-10	-0.305532
6624536	chr4:6624536:T:C	2.41308e-09	-1.71367	-1.07843
6624582	chr4:6624582:G:C	7.03445e-09	-1.72218	-3.69205e-10
6624624	chr4:6624624:G:A	4.00669e-08	-1.53805e-10	0.0175519
6624847	chr4:6624847:G:A	1.53811e-08	-1.53805e-10	-0.939861
6625043	chr4:6625043:G:A	2.11998e-08	-1.53805e-10	-0.619009
6625357	chr4:6625357:G:T	8.54346e-08	2.12735	-1.3526
6625590	chr4:6625590:A:AC	1.15585e-08	-1.53805e-10	-1.22558
6625750	chr4:6625750:G:A	7.22679e-08	1.98429	-1.37691
6625883	chr4:6625883:T:A	8.98309e-08	2.15628	-1.33135
6626035	chr4:6626035:T:C	1.66263e-08	-1.53805e-10	-0.862014
6626255	chr4:6626255:GT:G	8.9563e-08	2.06645	-1.2445
6626267	chr4:6626267:T:C	6.14944e-08	1.64487	-1.19893
6626550	chr4:6626550:G:A	9.63284e-08	2.12968	-1.23491
6626554	chr4:6626554:G:A	1.05765e-07	2.13906	-1.15084
6626645	chr4:6626645:C:T	1.01616e-07	2.17825	-1.23005
6626711	chr4:6626711:T:C	4.60733e-08	1.51559	-1.35836
6626777	chr4:6626777:A:G	1.22727e-08	-1.53805e-10	-1.16562
6626807	chr4:6626807:A:G	1.21594e-08	-1.53805e-10	-1.1749
6626942	chr4:6626942:G:A	1.00289e-08	-1.53805e-10	-1.36753
6626950	chr4:6626950:C:T	3.30236e-07	2.75646	-0.629647
6627302	chr4:6627302:A:G	2.77481e-08	-1.53805e-10	-0.34983
6627690	chr4:6627690:A:G	9.96532e-09	-1.53805e-10	-1.37389
6627691	chr4:6627691:G:A	1.29673e-08	-1.53805e-10	-1.11057
6628056	chr4:6628056:A:G	3.60333e-08	0.271001	-0.359557
6628090	chr4:6628090:A:T	4.18077e-08	0.980289	-0.920206
6628220	chr4:6628220:G:A	5.00947e-08	0.781467	-0.54055
6628302	chr4:6628302:CAGAT:C	1.12026e-08	-1.53805e-10	-1.25685
6628375	chr4:6628375:C:T	4.51398e-08	0.553885	-0.417119
6628457	chr4:6628457:C:T	1.74108e-08	-1.53805e-10	-0.815909
6628468	chr4:6628468:T:C	1.02226e-08	-1.53805e-10	-1.3484
6628596	chr4:6628596:G:A	9.99969e-09	-1.53805e-10	-1.37044
6628651	chr4:6628651:T:A	1.25271e-08	-1.53805e-10	-1.1451
6628745	chr4:6628745:G:A	4.99945e-08	0.563379	-0.324465
6628937	chr4:6628937:A:G	4.352e-08	0.435361	-0.335139
6629071	chr4:6629071:T:TTTAAAATTA	4.43343e-08	0.516585	-0.397825
6629088	chr4:6629088:TA:T	2.47449e-08	-1.53805e-10	-0.46438
6629271	chr4:6629271:A:G	1.02936e-08	-1.53805e-10	-1.34147
6629409	chr4:6629409:A:G	1.22648e-08	-1.53805e-10	-1.16627
6629418	chr4:6629418:C:T	4.56109e-08	0.513414	-0.366265
6629522	chr4:6629522:C:T	1.10987e-08	-1.53805e-10	-1.26617
6629610	chr4:6629610:G:A	4.69751e-08	0.570509	-0.39389
6630435	chr4:6630435:A:C	1.34451e-08	-1.55905	0.484666
6630517	chr4:6630517:T:A	7.29744e-09	-1.68547	-3.69205e-10
6630693	chr4:6630693:TTC:T	9.93295e-09	-1.53805e-10	-1.37714
6630788	chr4:6630788:A:G	7.13248e-09	-1.70834	-3.69205e-10
6631283	chr4:6631283:G:A	1.11135e-08	-1.53805e-10	-1.26484
6631408	chr4:6631408:C:G	9.93335e-09	-1.53805e-10	-1.3771
6631451	chr4:6631451:A:G	1.17963e-08	-1.20522	-3.69205e-10
6631502	chr4:6631502:T:C	9.95673e-09	-1.53805e-10	-1.37475
6631549	chr4:6631549:T:C	2.98702e-08	0.598786	-0.874922
6632104	chr4:6632104:T:C	1.06857e-08	-0.206461	-1.09763
6632290	chr4:6632290:A:AG	3.42733e-08	0.339888	-0.478521
6632636	chr4:6632636:C:T	1.12631e-08	-1.53805e-10	-1.25147
6633009	chr4:6633009:T:C	1.7979e-08	-1.53805e-10	-0.783792
6633013	chr4:6633013:C:A	5.84733e-08	1.05854	-0.662965
6633151	chr4:6633151:G:A	1.00382e-08	-1.53805e-10	-1.3666
6633703	chr4:6633703:T:C	1.0476e-08	-1.53805e-10	-1.32391
6633769	chr4:6633769:G:A	1.67703e-08	-1.53805e-10	-0.853388
6633833	chr4:6633833:A:T	1.56409e-07	1.37948	-3.69205e-10
6633840	chr4:6633840:T:G	2.70262e-08	-1.53805e-10	-0.376191
6634166	chr4:6634166:G:A	2.9331e-08	0.798196	-1.09255
6634168	chr4:6634168:C:T	3.27848e-08	-0.183035	-3.69205e-10
6634372	chr4:6634372:T:C	2.6093e-08	-1.53805e-10	-0.411333
6634443	chr4:6634443:G:A	5.83861e-09	-1.41553	-0.492971
6634624	chr4:6634624:G:C	9.93163e-09	-1.53805e-10	-1.37727
6634867	chr4:6634867:C:A	5.31907e-08	0.270077	0.0308076
6634964	chr4:6634964:A:G	2.26594e-08	-1.53805e-10	-0.552425
6635123	chr4:6635123:T:C	1.11771e-08	-1.53805e-10	-1.25913
6635728	chr4:6635728:A:G	1.17611e-08	-1.53805e-10	-1.2082
6636033	chr4:6636033:A:T	1.43993e-08	-1.53805e-10	-1.00582
6636139	chr4:6636139:G:T	1.00774e-08	-1.53805e-10	-1.36271
6636175	chr4:6636175:C:T	4.90042e-08	-1.35397	1.57288
6636253	chr4:6636253:A:G	1.60656e-08	-1.53805e-10	-0.89632
6637061	chr4:6637061:C:T	1.13303e-08	-1.53805e-10	-1.24552
6637237	chr4:6637237:A:C	6.5519e-08	0.874418	-0.365076
6638501	chr4:6638501:G:C	1.13367e-08	-1.53805e-10	-1.24495
6638801	chr4:6638801:T:C	8.46783e-09	-1.53672	-3.69205e-10
6638846	chr4:6638846:T:G	1.01681e-08	-1.53805e-10	-1.35374
6639572	chr4:6639572:C:G	8.64032e-09	-1.46014	-0.0564147
6639940	chr4:6639940:G:A	9.3641e-09	-0.109481	-1.32663
6639941	chr4:6639941:G:A	1.30925e-08	-1.53805e-10	-1.10096
6640130	chr4:6640130:T:C	2.48805e-08	-1.53805e-10	-0.458916
6640363	chr4:6640363:C:T	8.09085e-09	-0.626477	-0.955788
6640457	chr4:6640457:AACAGGGGTG:A	5.27964e-08	1.49168	-1.19823
6640914	chr4:6640914:C:T	1.27273e-08	-1.12925	-3.69205e-10
6641487	chr4:6641487:C:A	1.18579e-08	-1.53805e-10	-1.20001
6641793	chr4:6641793:C:G	9.9441e-09	-1.53805e-10	-1.37602
6642546	chr4:6642546:C:G	1.80802e-09	-1.70966	-1.3711
6642664	chr4:6642664:G:A	1.83993e-09	-1.70288	-1.3604
6643118	chr4:6643118:C:T	1.87713e-08	-1.53805e-10	-0.740668
6643127	chr4:6643127:C:T	9.93204e-09	-1.53805e-10	-1.37723
6643614	chr4:6643614:G:A	1.03829e-08	-1.53805e-10	-1.33284
6643667	chr4:6643667:A:G	1.15587e-08	-1.53805e-10	-1.22556
6643870	chr4:6643870:T:C	1.66824e-08	-1.58225	0.723605
6644063	chr4:6644063:G:T	5.55882e-08	1.18835	-0.843374
6644188	chr4:6644188:T:A	2.08691e-08	-1.53805e-10	-0.634729
6644319	chr4:6644319:G:A	1.11936e-08	-0.401641	-0.856014
6644328	chr4:6644328:T:C	1.68408e-08	-1.53805e-10	-0.849191
6644493	chr4:6644493:A:G	1.06535e-08	-0.481982	-0.82513
6644841	chr4:6644841:T:C	1.35181e-08	-1.53805e-10	-1.06897
6644891	chr4:6644891:T:C	1.82301e-08	-1.53805e-10	-0.769924
6645002	chr4:6645002:C:T	2.2587e-08	0.710408	-1.26603
6645329	chr4:6645329:G:A	2.93402e-09	-1.63216	-0.964462
6645629	chr4:6645629:G:A	7.03182e-09	-1.72255	-3.69205e-10
6645684	chr4:6645684:T:G	5.1384e-09	-1.58292	-0.453335
6646145	chr4:6646145:T:C	2.50341e-08	0.785288	-1.23805
6646195	chr4:6646195:T:C	1.27617e-08	-1.69965	0.573101
6646573	chr4:6646573:T:C	2.88174e-09	-1.59573	-1.01888
6646896	chr4:6646896:G:A	1.04321e-08	-1.53805e-10	-1.32811
6647070	chr4:6647070:A:C	1.08829e-08	-1.53805e-10	-1.28581
6647340	chr4:6647340:A:G	1.2399e-08	-1.44359	0.288211
6647374	chr4:6647374:A:C	1.67521e-07	-1.11477	2.56288
6647438	chr4:6647438:A:G	1.84386e-08	-1.53805e-10	-0.758552
6647646	chr4:6647646:C:G	2.21024e-08	-1.53805e-10	-0.577313
6647651	chr4:6647651:T:C	1.36996e-08	-0.492419	-0.563214
6647809	chr4:6647809:A:G	8.54447e-09	-1.52771	-3.69205e-10
6647972	chr4:6647972:G:A	2.97455e-08	-1.53805e-10	-0.280322
6648094	chr4:6648094:G:A	3.1377e-08	-1.11932	0.892399
6648183	chr4:6648183:T:A	1.55136e-08	-1.53805e-10	-0.931281
6648390	chr4:6648390:A:T	6.37831e-09	-1.5517	-0.268398
6648403	chr4:6648403:A:C	2.20924e-08	-1.53805e-10	-0.577765
6648503	chr4:6648503:G:A	3.45968e-09	-1.07509	-1.35673
6648504	chr4:6648504:C:T	5.74028e-09	-0.728642	-1.19685
6648539	chr4:6648539:T:C	3.35152e-08	-1.53805e-10	-0.160999
6648581	chr4:6648581:A:G	6.00933e-09	-0.504191	-1.37549
6648695	chr4:6648695:CCTGG:C	1.00416e-08	-1.53805e-10	-1.36626
6648839	chr4:6648839:A:C	5.09087e-09	-1.01374	-1.03181
6648919	chr4:6648919:A:G	6.41609e-09	-0.876689	-0.937501
6648953	chr4:6648953:T:C	1.75392e-08	-1.53805e-10	-0.808563
6649085	chr4:6649085:T:C	1.05848e-08	-1.53805e-10	-1.31358
6649518	chr4:6649518:T:C	1.90436e-08	-1.53805e-10	-0.726266
6649570	chr4:6649570:TA:T	3.42634e-09	-1.0676	-1.37391
6649630	chr4:6649630:G:A	9.92801e-09	-1.53805e-10	-1.37764
6649694	chr4:6649694:A:G	4.5686e-09	-1.21903	-0.934766
6650651	chr4:6650651:A:G	1.03727e-07	-1.53805e-10	0.968765
6651378	chr4:6651378:G:A	1.87674e-08	-1.53805e-10	-0.740878
6651840	chr4:6651840:C:CAGT	5.75101e-08	0.378963	-3.69205e-10
6651891	chr4:6651891:A:G	1.0702e-08	-1.53805e-10	-1.30257
6652043	chr4:6652043:T:C	2.46771e-08	-1.1885	0.721377
6652066	chr4:6652066:C:T	1.4943e-07	-1.39318	2.72702
6652067	chr4:6652067:G:A	1.12948e-08	-1.53805e-10	-1.24865
6652074	chr4:6652074:C:T	1.00121e-08	-1.53805e-10	-1.3692
6652168	chr4:6652168:G:A	1.24362e-08	-1.53805e-10	-1.15239
6652886	chr4:6652886:A:T	3.06717e-09	-1.42975	-1.12249
6652945	chr4:6652945:G:C	1.48687e-08	-1.53805e-10	-0.973737
6653237	chr4:6653237:C:G	4.81571e-09	-0.833706	-1.26741
6653525	chr4:6653525:C:T	9.92291e-09	-1.53805e-10	-1.37815
6653983	chr4:6653983:G:A	3.74514e-09	-1.7096	-0.642935
6654406	chr4:6654406:A:G	7.287e-09	-1.65285	-0.0340587
6654700	chr4:6654700:A:G	1.30454e-08	-1.53805e-10	-1.10456
6654956	chr4:6654956:AAAAC:A	9.92175e-09	-1.53805e-10	-1.37827
6654981	chr4:6654981:G:A	1.1372e-08	-1.53805e-10	-1.24185
6655166	chr4:6655166:T:C	1.04868e-08	-1.32288	-3.69205e-10
6655434	chr4:6655434:T:A	2.75207e-09	-1.63503	-1.02562
6655690	chr4:6655690:T:A	4.8259e-09	-1.13744	-0.961565
6655720	chr4:6655720:C:T	1.63829e-08	-1.53805e-10	-0.876763
6655867	chr4:6655867:G:GA	1.103e-08	-1.53805e-10	-1.27238
6655914	chr4:6655914:C:T	2.73049e-09	-1.65286	-1.01565
6656251	chr4:6656251:C:A	6.69214e-09	-1.67518	-0.0968835
6656805	chr4:6656805:A:G	1.34245e-08	-1.53805e-10	-1.07592
6656907	chr4:6656907:A:G	3.10297e-09	-1.62494	-0.915702
6656974	chr4:6656974:C:T	1.38252e-08	-1.04651	-3.69205e-10
6657123	chr4:6657123:A:G	2.15088e-08	-1.3522	0.747662
6657171	chr4:6657171:G:A	1.82737e-08	-1.53805e-10	-0.767534
6657501	chr4:6657501:T:C	1.18743e-08	-1.53805e-10	-1.19862
6657708	chr4:6657708:A:G	1.18932e-08	-1.53805e-10	-1.19703
6657734	chr4:6657734:C:T	1.33941e-08	-1.53805e-10	-1.07818
6657819	chr4:6657819:A:G	1.94392e-09	-1.70372	-1.30458
6658127	chr4:6658127:A:G	1.1934e-08	-1.53805e-10	-1.19361
6658144	chr4:6658144:CACAA:C	5.20955e-09	-1.32561	-0.696896
6658186	chr4:6658186:A:G	1.0515e-08	-1.53805e-10	-1.32019
6658349	chr4:6658349:A:G	1.05934e-08	-1.53805e-10	-1.31276
6658598	chr4:6658598:G:A	1.69255e-08	-1.53805e-10	-0.844175
6658698	chr4:6658698:C:T	2.75296e-09	-1.66229	-0.99803
6658797	chr4:6658797:G:A	1.31814e-08	-1.53805e-10	-1.09419
6658929	chr4:6658929:A:G	4.6139e-08	-0.777341	0.936
6659274	chr4:6659274:A:C	3.95126e-09	-1.71727	-0.5817
6659375	chr4:6659375:A:C	1.03006e-08	-1.53805e-10	-1.34079
6659501	chr4:6659501:C:T	2.90479e-09	-1.65809	-0.948547
6659838	chr4:6659838:A:G	1.10875e-08	-1.019	-0.248174
6659842	chr4:6659842:G:A	1.07119e-08	-1.53805e-10	-1.30164
6659864	chr4:6659864:G:A	1.67714e-08	-1.53805e-10	-0.853324
6659919	chr4:6659919:C:T	4.31765e-09	-1.67628	-0.534013
6660049	chr4:6660049:TAAGG:T	1.50087e-08	-1.53805e-10	-0.96437
6660130	chr4:6660130:G:A	1.29449e-08	-1.53805e-10	-1.11229
6660503	chr4:6660503:G:A	5.59346e-09	-1.59994	-0.351465
6660881	chr4:6660881:T:C	5.66472e-09	-1.35018	-0.588561
6660998	chr4:6660998:C:T	1.38524e-08	-1.53805e-10	-1.04454
6661020	chr4:6661020:T:C	6.45568e-09	-1.67624	-0.131799
6661092	chr4:6661092:G:A	5.60617e-09	-1.60922	-0.339907
6661140	chr4:6661140:G:A	1.82209e-08	-1.53805e-10	-0.770431
6661433	chr4:6661433:T:C	6.04835e-09	-1.56341	-0.309803
6661533	chr4:6661533:T:C	4.46307e-09	-1.66809	-0.509075
6661690	chr4:6661690:C:T	9.92264e-09	-1.53805e-10	-1.37818
6661787	chr4:6661787:G:T	8.64516e-09	-1.516	-3.69205e-10
6662392	chr4:6662392:C:T	7.88439e-09	-1.60811	-3.69205e-10
6662853	chr4:6662853:G:T	1.13825e-08	-1.53805e-10	-1.24092
6663186	chr4:6663186:T:G	4.13466e-09	-0.905913	-1.34768
6663253	chr4:6663253:A:G	1.97675e-08	-1.53805e-10	-0.688958
6663472	chr4:6663472:C:T	6.98077e-09	-1.72179	-0.00804513
6663596	chr4:6663596:C:G	1.4105e-08	-1.53805e-10	-1.02647
6664128	chr4:6664128:C:T	1.25627e-08	-1.53805e-10	-1.14227
6664211	chr4:6664211:G:A	4.8826e-09	-0.803904	-1.28342
6664238	chr4:6664238:C:T	7.88213e-09	-1.6084	-3.69205e-10
6664333	chr4:6664333:G:A	3.10912e-08	-1.53805e-10	-0.236073
6664494	chr4:6664494:G:A	1.41419e-08	-1.53805e-10	-1.02386
6664508	chr4:6664508:T:C	1.73312e-08	-1.53805e-10	-0.820492
6664517	chr4:6664517:A:T	4.2907e-09	-0.893882	-1.32267
6664815	chr4:6664815:T:A	7.01877e-09	-1.72044	-0.00397044
6665050	chr4:6665050:G:C	6.06428e-09	-1.62666	-0.243926
6665059	chr4:6665059:ACACT:A	2.05791e-09	-1.61535	-1.33595
6665072	chr4:6665072:C:T	6.9332e-09	-1.71271	-0.023967
6665103	chr4:6665103:A:ACCCGCTGACACTCATG	1.44894e-08	-1.53805e-10	-0.999583
6665270	chr4:6665270:CCCA:C	2.85527e-09	-1.72272	-0.901111
6665278	chr4:6665278:A:G	5.84304e-09	-1.65742	-0.250325
6665293	chr4:6665293:T:C	7.96001e-09	-1.59857	-3.69205e-10
6665305	chr4:6665305:TTC:T	6.33273e-09	-1.58683	-0.24044
6665429	chr4:6665429:C:T	4.01649e-08	-1.70215	1.72215
6665523	chr4:6665523:GCTCA:G	8.12507e-09	-1.57804	-3.69205e-10
6665566	chr4:6665566:C:T	3.59411e-08	-1.69944	1.60833
6665596	chr4:6665596:A:G	9.02698e-09	-1.47278	-3.69205e-10
6665640	chr4:6665640:T:C	1.25531e-08	-1.53805e-10	-1.14303
6665945	chr4:6665945:G:A	1.01385e-08	-1.53805e-10	-1.35666
6666100	chr4:6666100:G:T	1.37052e-08	-1.53805e-10	-1.05522
6666289	chr4:6666289:C:T	1.01719e-08	-1.53805e-10	-1.35337
6666317	chr4:6666317:A:C	6.14488e-09	-1.70681	-0.150568
6666577	chr4:6666577:G:A	7.88748e-09	-1.60772	-3.69205e-10
6666921	chr4:6666921:A:G	2.15493e-09	-1.72184	-1.1834
6666975	chr4:6666975:T:C	1.00456e-08	-1.53805e-10	-1.36586
6667115	chr4:6667115:T:C	1.77995e-08	-1.64285	0.849028
6667210	chr4:6667210:A:C	1.26799e-08	-1.69992	0.566943
6667727	chr4:6667727:C:G	1.24005e-08	-1.68836	0.533097
6667739	chr4:6667739:G:A	1.31213e-08	-1.53805e-10	-1.09876
6667839	chr4:6667839:G:C	1.46802e-08	-1.53479	0.548293
6668022	chr4:6668022:G:A	5.64796e-09	-0.749568	-1.19214
6668268	chr4:6668268:G:A	2.58157e-08	-1.53805e-10	-0.422016
6668540	chr4:6668540:C:T	1.28319e-08	-1.70809	0.587026
6668545	chr4:6668545:A:C	9.95615e-09	-1.53805e-10	-1.37481
6668588	chr4:6668588:C:T	8.57317e-09	-0.263638	-1.26072
6668867	chr4:6668867:C:T	1.37893e-08	-1.53805e-10	-1.0491
6669614	chr4:6669614:C:G	5.05555e-08	-1.60203	1.8521
6669654	chr4:6669654:C:T	2.29348e-09	-1.67845	-1.16448
6669841	chr4:6669841:G:A	1.42599e-08	-1.44911	0.433566
6669937	chr4:6669937:G:A	3.93057e-09	-1.01309	-1.29112
6669950	chr4:6669950:A:C	1.20736e-08	-0.990506	-0.191469
6670787	chr4:6670787:G:A	9.11862e-09	-0.207902	-1.25478
6670854	chr4:6670854:A:C	1.29848e-08	-1.53805e-10	-1.10922
6670880	chr4:6670880:A:G	5.24471e-09	-0.857633	-1.15815
6670931	chr4:6670931:G:A	3.95031e-08	0.00338152	-3.69205e-10
6670972	chr4:6670972:C:G	1.07218e-08	-1.53805e-10	-1.30072
6671127	chr4:6671127:G:C	1.13914e-08	-1.53805e-10	-1.24014
6671226	chr4:6671226:T:G	1.01326e-08	-1.53805e-10	-1.35724
6671246	chr4:6671246:TC:T	7.46299e-09	-1.66304	-3.69205e-10
6671334	chr4:6671334:G:A	1.92055e-09	-1.70749	-1.31289
6671383	chr4:6671383:T:A	1.05959e-08	-1.53805e-10	-1.31253
6671420	chr4:6671420:G:A	4.85917e-08	0.210455	-3.69205e-10
6671485	chr4:6671485:A:C	1.04011e-08	-1.53805e-10	-1.33108
6671524	chr4:6671524:G:A	1.0147e-08	-1.53805e-10	-1.35582
6671690	chr4:6671690:G:A	1.98379e-08	-1.53805e-10	-0.685406
6671735	chr4:6671735:C:T	1.4573e-08	-0.924781	-0.0690491
6671825	chr4:6671825:G:A	5.18042e-09	-1.7033	-0.324814
6671903	chr4:6671903:G:C	5.18881e-09	-1.70652	-0.319978
6672271	chr4:6672271:C:T	1.06998e-08	-1.53805e-10	-1.30277
6672623	chr4:6672623:G:A	5.8165e-09	-1.69284	-0.219462
6672823	chr4:6672823:C:T	7.15649e-09	-1.70498	-3.69205e-10
6672827	chr4:6672827:T:C	1.62105e-08	-1.41932	0.531984
6672880	chr4:6672880:G:A	1.32144e-08	-1.53805e-10	-1.09169
6672905	chr4:6672905:G:A	1.07125e-08	-1.53805e-10	-1.30159
6672918	chr4:6672918:G:A	1.27832e-08	-1.53805e-10	-1.12487
6673471	chr4:6673471:A:G	1.07087e-08	-1.53805e-10	-1.30195
6673472	chr4:6673472:T:C	1.04328e-08	-1.32805	-3.69205e-10
6673515	chr4:6673515:G:A	1.03907e-08	-1.53805e-10	-1.33209
6673792	chr4:6673792:A:C	8.01315e-09	-1.63964	0.0477213
6673802	chr4:6673802:A:G	1.30652e-08	-1.53805e-10	-1.10305
6674151	chr4:6674151:C:T	1.417e-08	-1.53805e-10	-1.02187
6674187	chr4:6674187:C:A	7.22016e-09	-1.69612	-3.69205e-10
6674328	chr4:6674328:C:G	4.49132e-09	-0.939328	-1.23152
6674380	chr4:6674380:C:G	1.22e-08	-1.53805e-10	-1.17157
6675379	chr4:6675379:G:C	1.73125e-08	-1.53805e-10	-0.82157
6675493	chr4:6675493:TGGAC:T	5.82925e-09	-1.65597	-0.254138
6675625	chr4:6675625:G:A	1.85722e-08	-1.68571	0.93438
6675667	chr4:6675667:C:T	7.29341e-09	-1.68603	-3.69205e-10
6675703	chr4:6675703:A:G	3.87202e-09	-1.68017	-0.639052
6676114	chr4:6676114:G:C	1.28997e-08	-1.53805e-10	-1.1158
6676304	chr4:6676304:A:G	1.34319e-08	-1.53805e-10	-1.07536
6676311	chr4:6676311:A:G	5.52327e-08	-1.53805e-10	0.338557
6676335	chr4:6676335:CACAATT:C	4.89968e-09	-1.72261	-0.361221
6676595	chr4:6676595:C:T	1.20667e-08	-1.53805e-10	-1.18255
6676702	chr4:6676702:A:G	3.38675e-09	-1.65958	-0.79355
6676826	chr4:6676826:G:A	8.07057e-09	-0.327327	-1.25745
6676949	chr4:6676949:T:C	3.9789e-09	-1.6939	-0.598098
6676998	chr4:6676998:G:A	2.55106e-09	-1.72245	-1.01405
6677568	chr4:6677568:A:G	1.64103e-08	-1.53805e-10	-0.875087
6677664	chr4:6677664:C:T	1.54478e-08	-1.33498	0.399442
6678163	chr4:6678163:G:A	3.71181e-09	-1.36795	-0.99353
6678472	chr4:6678472:C:T	1.0286e-08	-1.53805e-10	-1.34221
6678481	chr4:6678481:A:T	1.39045e-08	-1.53805e-10	-1.04079
6678596	chr4:6678596:G:A	2.01579e-08	-1.53805e-10	-0.669403
6679020	chr4:6679020:G:C	2.22094e-08	-1.53805e-10	-0.572485
6679103	chr4:6679103:C:T	3.04319e-08	-1.53805e-10	-0.257507
6679164	chr4:6679164:A:G	3.76924e-09	-1.49097	-0.855153
6679724	chr4:6679724:T:C	7.58573e-09	-1.64673	-3.69205e-10
6679818	chr4:6679818:A:G	1.44804e-08	-1.53805e-10	-1.0002
6679933	chr4:6679933:G:A	9.48486e-09	-1.4233	-3.69205e-10
6679996	chr4:6679996:T:C	3.71477e-09	-1.50885	-0.851827
6680020	chr4:6680020:A:G	4.33778e-09	-1.71069	-0.49495
6680084	chr4:6680084:C:CTTA	4.44897e-09	-1.67608	-0.504241
6684135	chr4:6684135:G:A	3.60652e-08	-0.0876694	-3.69205e-10
6684345	chr4:6684345:C:T	2.78594e-08	-1.53805e-10	-0.345828
6684387	chr4:6684387:T:C	2.30727e-09	-1.56502	-1.27191
6684476	chr4:6684476:C:T	4.74106e-09	-1.42401	-0.692728
6684642	chr4:6684642:CAT:C	2.06765e-08	-1.7204	1.0764
6684775	chr4:6684775:G:A	3.07056e-08	1.09956	-1.34812
6685184	chr4:6685184:T:C	1.10119e-08	-1.53805e-10	-1.27403
6685386	chr4:6685386:G:A	6.02123e-09	-0.513051	-1.36466
6685412	chr4:6685412:G:C	2.33213e-08	-0.52363	-3.69205e-10
6685534	chr4:6685534:A:G	7.21071e-09	-1.69743	-3.69205e-10
6685570	chr4:6685570:C:T	1.44032e-08	-1.53805e-10	-1.00555
6685818	chr4:6685818:A:C	1.94402e-09	-1.69493	-1.31331
6685961	chr4:6685961:G:T	2.44475e-09	-1.47412	-1.30494
6686017	chr4:6686017:G:A	7.0513e-09	-1.39616	-0.323625
6686204	chr4:6686204:T:G	1.03745e-08	-1.53805e-10	-1.33365
6686508	chr4:6686508:G:T	1.95396e-09	-1.6262	-1.37694
6686622	chr4:6686622:C:T	4.95919e-09	-1.61411	-0.457642
6686756	chr4:6686756:G:A	1.35715e-08	-1.53805e-10	-1.06503
6687125	chr4:6687125:C:T	9.89587e-09	-1.63524	0.254358
6687151	chr4:6687151:T:G	1.00402e-08	-1.64167	0.275264
6687263	chr4:6687263:G:A	1.83977e-08	-1.48353	0.722752
6687644	chr4:6687644:A:C	1.35715e-08	-1.53805e-10	-1.06503
6687861	chr4:6687861:G:A	1.55157e-08	-1.53805e-10	-0.931144
6687929	chr4:6687929:A:G	7.27157e-09	-1.64301	-0.0460192
6688087	chr4:6688087:G:A	4.81874e-09	-0.958706	-1.14178
6688125	chr4:6688125:C:T	1.15123e-08	-1.53805e-10	-1.22958
6688214	chr4:6688214:G:A	3.02816e-08	-1.6829	1.42044
6688240	chr4:6688240:G:A	9.19057e-09	-1.45732	0.00249492
6688262	chr4:6688262:C:T	1.21996e-08	-1.53805e-10	-1.1716
6688308	chr4:6688308:CT:C	8.76901e-09	-1.50178	-3.69205e-10
6688328	chr4:6688328:T:G	1.24854e-08	-1.53805e-10	-1.14844
6688469	chr4:6688469:G:A	1.36695e-08	-1.53805e-10	-1.05783
6688762	chr4:6688762:G:C	2.61605e-09	-1.67071	-1.04062
6688789	chr4:6688789:G:A	5.23561e-09	-1.62875	-0.388761
6689036	chr4:6689036:C:T	2.56959e-08	-1.53805e-10	-0.426667
6689064	chr4:6689064:C:T	3.56545e-08	-1.53805e-10	-0.0991228
6689093	chr4:6689093:A:G	4.0811e-08	-1.53805e-10	0.0359533
6689199	chr4:6689199:C:T	5.57957e-08	-1.53805e-10	0.348699
6689356	chr4:6689356:A:T	1.0177e-08	-1.53805e-10	-1.35287
6689403	chr4:6689403:G:A	2.4347e-08	-1.53805e-10	-0.480592
6690079	chr4:6690079:C:G	1.74637e-08	-1.53805e-10	-0.812873
6690114	chr4:6690114:C:T	1.54669e-08	-0.258436	-0.675861
6690269	chr4:6690269:A:G	1.96485e-08	-1.53805e-10	-0.695
6690286	chr4:6690286:T:C	1.98405e-08	-1.53805e-10	-0.685273
6690646	chr4:6690646:G:T	1.11626e-08	-1.53805e-10	-1.26043
6690836	chr4:6690836:C:T	1.00114e-08	-1.53805e-10	-1.36928
6690867	chr4:6690867:A:G	3.39033e-08	-1.53805e-10	-0.149485
6690930	chr4:6690930:C:T	3.31129e-09	-1.45688	-1.01877
6691022	chr4:6691022:T:C	4.12809e-09	-1.30998	-0.945208
6691646	chr4:6691646:G:A	7.90473e-09	-1.60554	-3.69205e-10
6691827	chr4:6691827:G:T	3.959e-09	-1.21574	-1.08127
6691854	chr4:6691854:C:T	4.07219e-09	-1.23524	-1.03358
6691937	chr4:6691937:G:A	1.54851e-08	-1.53805e-10	-0.93312
6692029	chr4:6692029:AAC:A	1.02414e-08	-1.53805e-10	-1.34656
6692069	chr4:6692069:GTGTGTA:G	1.87394e-08	-1.53805e-10	-0.742368
6692173	chr4:6692173:A:G	4.91051e-09	-0.897987	-1.18363
6692175	chr4:6692175:A:G	4.21804e-09	-1.70401	-0.529613
6692191	chr4:6692191:C:T	1.95701e-08	-1.53805e-10	-0.698994
6692198	chr4:6692198:A:G	1.88325e-08	-1.53805e-10	-0.737413
6692436	chr4:6692436:G:A	1.11739e-08	-1.53805e-10	-1.25942
6692472	chr4:6692472:A:G	2.75681e-08	-1.53805e-10	-0.356339
6692652	chr4:6692652:C:CTACCTCCATGCTCCT	1.44726e-08	-1.53805e-10	-1.00074
6692797	chr4:6692797:A:C	1.75742e-08	-1.53805e-10	-0.806567
6692799	chr4:6692799:T:C	1.75941e-08	-1.53805e-10	-0.805438
6692863	chr4:6692863:G:T	4.5192e-09	-1.20009	-0.964578
6693095	chr4:6693095:G:A	4.81197e-08	-1.53805e-10	0.200694
6693258	chr4:6693258:G:A	2.18933e-09	-1.72212	-1.16728
6693295	chr4:6693295:T:C	1.06746e-08	-1.53805e-10	-1.30513
6693451	chr4:6693451:T:G	9.99633e-09	-1.53805e-10	-1.37078
6694007	chr4:6694007:G:A	1.05644e-08	-1.53805e-10	-1.31551
6694107	chr4:6694107:TG:T	1.29175e-08	-1.53805e-10	-1.11441
6694256	chr4:6694256:G:C	9.95266e-09	-1.53805e-10	-1.37516
6694658	chr4:6694658:C:A	3.57451e-08	-1.53805e-10	-0.0965865
6694733	chr4:6694733:G:A	1.99257e-09	-1.67879	-1.30478
6695033	chr4:6695033:C:T	4.1637e-09	-1.60078	-0.645815
6695088	chr4:6695088:A:C	1.01731e-08	-1.53805e-10	-1.35325
6695126	chr4:6695126:C:T	1.01219e-08	-1.53805e-10	-1.35829
6695189	chr4:6695189:C:T	1.04496e-08	-1.53805e-10	-1.32644
6695367	chr4:6695367:A:C	1.04136e-08	-1.53805e-10	-1.32989
6695629	chr4:6695629:CAG:TAG	3.74638e-09	-1.10006	-1.25215
6695652	chr4:6695652:C:T	3.79844e-08	-1.53805e-10	-0.0358238
6695790	chr4:6695790:T:C	1.01166e-08	-1.53805e-10	-1.35882
6695863	chr4:6695863:G:A	2.75047e-09	-1.49782	-1.1634
6695907	chr4:6695907:A:G	1.69624e-08	-1.53805e-10	-0.842002
6695946	chr4:6695946:T:C	1.92899e-09	-1.71533	-1.30067
6696039	chr4:6696039:T:G	1.86523e-09	-1.69536	-1.35425
6696061	chr4:6696061:AGAT:A	1.04352e-08	-1.53805e-10	-1.32781
6696068	chr4:6696068:A:C	1.93636e-09	-1.71204	-1.30014
6696095	chr4:6696095:C:T	1.87671e-09	-1.71255	-1.33093
6696322	chr4:6696322:C:G	1.08802e-08	-1.53805e-10	-1.28606
6696441	chr4:6696441:C:T	1.24087e-08	-1.53805e-10	-1.1546
6696640	chr4:6696640:T:C	1.75522e-08	-1.53805e-10	-0.80782
6696688	chr4:6696688:A:C	1.85431e-08	-1.53805e-10	-0.752898
6696840	chr4:6696840:G:A	1.39771e-08	-1.03558	-3.69205e-10
6696937	chr4:6696937:G:A	2.74464e-08	-0.360765	-3.69205e-10
6697374	chr4:6697374:C:T	2.91761e-08	-1.53805e-10	-0.299649
6697476	chr4:6697476:C:T	3.4163e-08	-1.53805e-10	-0.141855
6697664	chr4:6697664:G:A	1.4435e-08	-1.53805e-10	-1.00334
6697923	chr4:6697923:T:C	7.03071e-09	-1.72271	-3.69205e-10
6698130	chr4:6698130:T:C	2.86096e-09	-1.52376	-1.09808
6698148	chr4:6698148:C:T	1.07882e-08	-1.53805e-10	-1.29454
6698293	chr4:6698293:C:T	3.16475e-09	-1.48918	-1.03175
6698330	chr4:6698330:G:A	2.40555e-09	-1.43264	-1.36259
6698559	chr4:6698559:G:A	3.50946e-08	-1.53805e-10	-0.114952
6698702	chr4:6698702:G:A	1.94123e-08	-1.53805e-10	-0.707092
6698960	chr4:6698960:T:C	2.43808e-09	-1.58421	-1.19758
6699128	chr4:6699128:C:T	1.2609e-08	-1.53805e-10	-1.13859
6699418	chr4:6699418:CTT:C	1.19371e-08	-1.53805e-10	-1.19335
6699476	chr4:6699476:C:T	7.36382e-09	-1.21541	-0.461011
6699819	chr4:6699819:T:C	1.86507e-09	-1.72215	-1.32755
6700100	chr4:6700100:T:G	1.13202e-08	-1.53805e-10	-1.24641
6700352	chr4:6700352:TCA:T	1.38598e-08	-1.53805e-10	-1.044
6701154	chr4:6701154:G:A	1.04646e-07	-1.53805e-10	0.977583
6701157	chr4:6701157:T:C	2.33949e-09	-1.65595	-1.16711
6701188	chr4:6701188:C:T	1.00173e-08	-1.53805e-10	-1.36868
6701630	chr4:6701630:T:G	1.01356e-08	-1.53805e-10	-1.35694
6701884	chr4:6701884:T:A	9.92162e-09	-1.53805e-10	-1.37828
6702067	chr4:6702067:C:T	9.93065e-09	-1.53805e-10	-1.37737
6702135	chr4:6702135:C:A	1.4956e-08	-0.967883	-3.69205e-10
6702379	chr4:6702379:C:T	1.15159e-08	-1.53805e-10	-1.22927
6702427	chr4:6702427:C:T	9.92863e-09	-1.53805e-10	-1.37758
6702520	chr4:6702520:G:C	1.46375e-08	-1.53805e-10	-0.989409
6702589	chr4:6702589:G:C	2.41846e-09	-1.60746	-1.18241
6702865	chr4:6702865:C:T	9.92259e-09	-1.53805e-10	-1.37818
6703253	chr4:6703253:C:A	9.9224e-09	-1.53805e-10	-1.3782
6703610	chr4:6703610:AAATAAATAAATAAAT:A	1.58163e-08	-1.53805e-10	-0.911959
6703630	chr4:6703630:AAAT:A	1.65537e-08	-1.53805e-10	-0.866389
6703634	chr4:6703634:A:T	4.01623e-08	-1.53805e-10	0.0199296
6703635	chr4:6703635:A:T	1.2359e-08	-1.53805e-10	-1.15862
6703697	chr4:6703697:C:T	8.11235e-09	-1.57961	-3.69205e-10
6703940	chr4:6703940:T:C	1.37291e-08	-1.53805e-10	-1.05348
6704221	chr4:6704221:T:C	1.00521e-08	-1.53805e-10	-1.36522
6704390	chr4:6704390:A:C	1.02498e-08	-1.53805e-10	-1.34574
6704528	chr4:6704528:C:A	9.92697e-09	-1.53805e-10	-1.37774
6704609	chr4:6704609:C:A	1.89143e-09	-1.6661	-1.36957
6704761	chr4:6704761:G:A	2.21253e-09	-1.54031	-1.33855
6704763	chr4:6704763:T:A	1.13798e-08	-1.53805e-10	-1.24116
6704779	chr4:6704779:T:G	1.27477e-08	-1.53805e-10	-1.12765
6704856	chr4:6704856:GA:G	9.96994e-09	-1.53805e-10	-1.37342
6705006	chr4:6705006:T:C	1.84966e-09	-1.71401	-1.34399
6705187	chr4:6705187:G:A	8.76011e-08	-1.53805e-10	0.799794
6705225	chr4:6705225:A:T	1.03419e-08	-1.53805e-10	-1.3368
6705252	chr4:6705252:G:A	1.17693e-08	-1.53805e-10	-1.2075
6705637	chr4:6705637:T:C	1.27029e-08	-1.53805e-10	-1.13117
6706126	chr4:6706126:A:G	1.16628e-08	-1.53805e-10	-1.21659
6706343	chr4:6706343:G:A	1.47429e-08	-1.53805e-10	-0.982234
6706788	chr4:6706788:C:T	1.89547e-09	-1.68556	-1.34797
6706949	chr4:6706949:G:A	9.92567e-09	-1.53805e-10	-1.37787
6707083	chr4:6707083:T:C	1.04865e-08	-1.53805e-10	-1.32291
6707960	chr4:6707960:GA:G	1.95919e-08	-0.906425	0.208543
6708085	chr4:6708085:C:A	1.04285e-08	-1.53805e-10	-1.32846
6708629	chr4:6708629:T:C	1.67381e-08	-0.85531	-3.69205e-10
6708828	chr4:6708828:T:C	1.20194e-08	-1.53805e-10	-1.18648
6708834	chr4:6708834:C:T	1.21329e-08	-1.53805e-10	-1.17708
6708849	chr4:6708849:AG:A	9.98477e-09	-1.53805e-10	-1.37194
6708975	chr4:6708975:A:T	9.97426e-09	-1.53805e-10	-1.37299
6709012	chr4:6709012:C:T	1.21634e-08	-1.53805e-10	-1.17456
6709146	chr4:6709146:A:C	1.12198e-08	-1.53805e-10	-1.25532
6709994	chr4:6709994:G:T	1.213e-08	-1.53805e-10	-1.17732
6710033	chr4:6710033:C:G	2.84369e-09	-1.35529	-1.27261
6710074	chr4:6710074:C:G	2.28013e-09	-1.58055	-1.26822
6710525	chr4:6710525:G:A	1.00989e-08	-1.53805e-10	-1.36057
6710735	chr4:6710735:C:A	1.9661e-09	-1.65219	-1.34476
6711298	chr4:6711298:G:T	1.85257e-09	-1.70149	-1.35493
6711336	chr4:6711336:T:C	1.48831e-08	-1.53805e-10	-0.97277
6711698	chr4:6711698:T:G	2.02674e-09	-1.61041	-1.35616
6711854	chr4:6711854:G:A	1.5807e-08	-0.912543	-3.69205e-10
6712585	chr4:6712585:G:A	2.09011e-09	-1.57424	-1.36154
6712686	chr4:6712686:G:A	9.33895e-09	-1.43881	-3.69205e-10
6713225	chr4:6713225:G:A	1.41899e-08	-1.02047	-3.69205e-10
6713252	chr4:6713252:A:G	9.93366e-09	-1.53805e-10	-1.37707
6713267	chr4:6713267:C:A	1.15358e-08	-1.53805e-10	-1.22754
6713866	chr4:6713866:A:G	1.09141e-08	-1.53805e-10	-1.28295
6713949	chr4:6713949:T:A	1.16e-08	-1.53805e-10	-1.222
6714213	chr4:6714213:G:T	9.93533e-09	-1.53805e-10	-1.3769
6714701	chr4:6714701:T:G	1.13222e-08	-1.53805e-10	-1.24623
6715122	chr4:6715122:A:G	1.38381e-08	-1.53805e-10	-1.04557
6715201	chr4:6715201:G:A	1.46904e-08	-1.53805e-10	-0.985807
6715617	chr4:6715617:C:T	1.48432e-08	-1.53805e-10	-0.975456
6716002	chr4:6716002:A:ACAT	1.11268e-08	-1.53805e-10	-1.26364
6716982	chr4:6716982:T:C	1.09615e-08	-1.53805e-10	-1.27861
6717048	chr4:6717048:G:T	2.54088e-09	-1.71635	-1.02414
6717084	chr4:6717084:A:G	3.95623e-08	0.00487739	-3.69205e-10
6717365	chr4:6717365:TAGTC:T	5.46515e-09	-1.5621	-0.412502
6717896	chr4:6717896:C:T	1.32275e-08	-1.53805e-10	-1.0907
6718108	chr4:6718108:G:A	7.39555e-08	-1.53805e-10	0.630465
6718119	chr4:6718119:C:T	2.31142e-08	-1.53805e-10	-0.53255
6718556	chr4:6718556:A:G	2.28429e-08	-1.53805e-10	-0.54436
6718854	chr4:6718854:T:A	2.2331e-09	-1.67406	-1.19554
6719032	chr4:6719032:C:T	1.89014e-08	-1.53805e-10	-0.733762
6719081	chr4:6719081:T:G	1.02759e-08	-1.53805e-10	-1.3432
6719235	chr4:6719235:G:C	4.84476e-08	-1.53805e-10	0.207485
6719250	chr4:6719250:G:C	4.85539e-09	-1.60238	-0.490529
6719352	chr4:6719352:C:G	2.19423e-09	-1.69711	-1.19006
6719826	chr4:6719826:G:A	1.8704e-07	-1.53805e-10	1.55833
6719849	chr4:6719849:A:G	2.07959e-08	-1.53805e-10	-0.638245
6720014	chr4:6720014:T:C	9.77267e-09	-1.17843	-0.214977
6720247	chr4:6720247:T:G	1.19229e-08	-1.53805e-10	-1.19454
6721458	chr4:6721458:C:T	1.01033e-08	-1.53805e-10	-1.36014
6721484	chr4:6721484:T:C	1.01004e-08	-1.53805e-10	-1.36042
6721927	chr4:6721927:A:G	5.13212e-09	-0.835714	-1.20177
6722503	chr4:6722503:A:G	2.02565e-09	-1.59443	-1.37268
6722598	chr4:6722598:A:G	2.39943e-09	-1.66899	-1.12878
6722857	chr4:6722857:G:A	7.18367e-09	-1.70119	-3.69205e-10
6722997	chr4:6722997:G:A	1.01046e-08	-1.53805e-10	-1.36
6723013	chr4:6723013:T:C	2.57162e-09	-1.70652	-1.02194
6723183	chr4:6723183:A:G	1.40091e-08	-1.53805e-10	-1.03329
6723375	chr4:6723375:G:A	3.60339e-09	-1.66916	-0.721963
6723393	chr4:6723393:C:T	1.26693e-08	-1.53805e-10	-1.13382
6723430	chr4:6723430:T:A	1.39771e-08	-1.53805e-10	-1.03557
6723927	chr4:6723927:T:C	1.86335e-09	-1.685	-1.36562
6724056	chr4:6724056:C:G	6.77734e-09	-1.69417	-0.0652436
6724376	chr4:6724376:C:T	1.32621e-08	-1.53805e-10	-1.08809
6724406	chr4:6724406:C:T	2.64627e-09	-1.38281	-1.31704
6724440	chr4:6724440:G:A	2.72957e-09	-1.36743	-1.30143
6724442	chr4:6724442:A:T	2.31107e-08	-1.53805e-10	-0.532702
6724582	chr4:6724582:C:T	2.43306e-09	-1.40629	-1.37756
6724714	chr4:6724714:C:T	5.60066e-09	-0.734964	-1.21515
6724733	chr4:6724733:C:T	2.70132e-08	-1.53805e-10	-0.376671
6725004	chr4:6725004:G:A	2.22544e-08	-1.53805e-10	-0.57046
6725249	chr4:6725249:T:C	4.50525e-09	-1.65548	-0.512275
6726165	chr4:6726165:A:G	1.33658e-08	-1.0803	-3.69205e-10
6726451	chr4:6726451:T:C	2.26034e-09	-1.70249	-1.15499
6726468	chr4:6726468:A:T	2.66549e-08	-1.53805e-10	-0.390025
6726490	chr4:6726490:G:A	3.36848e-09	-1.52314	-0.935393
6727198	chr4:6727198:G:A	1.94375e-08	-1.53805e-10	-0.705794
6727303	chr4:6727303:T:C	5.00111e-09	-1.61697	-0.44637
6727328	chr4:6727328:C:T	8.58932e-08	-1.53805e-10	0.780106
6727377	chr4:6727377:C:T	3.81255e-09	-1.11314	-1.22156
6727422	chr4:6727422:C:T	2.00237e-08	-1.53805e-10	-0.676082
6727434	chr4:6727434:C:G	2.34284e-08	-1.53805e-10	-0.519049
6727482	chr4:6727482:G:A	9.9232e-09	-1.53805e-10	-1.37812
6727960	chr4:6727960:T:C	2.5547e-09	-1.44726	-1.28781
6728341	chr4:6728341:G:A	2.4908e-09	-1.72217	-1.03823
6728380	chr4:6728380:T:A	5.81522e-09	-1.60867	-0.303853
6728545	chr4:6728545:C:T	2.83499e-09	-1.72265	-0.908315
6728860	chr4:6728860:A:G	2.50716e-08	-1.53805e-10	-0.451263
6729172	chr4:6729172:T:C	3.02683e-09	-1.7209	-0.844581
6729307	chr4:6729307:G:A	1.07928e-08	-1.53805e-10	-1.29412
6729392	chr4:6729392:G:A	1.07177e-08	-1.3011	-3.69205e-10
6729463	chr4:6729463:T:G	1.05549e-08	-1.23131	-0.0851031
6729909	chr4:6729909:C:G	2.2014e-09	-1.72274	-1.16117
6730078	chr4:6730078:C:T	1.95012e-09	-1.6594	-1.34571
6730211	chr4:6730211:G:A	7.88524e-09	-1.64639	0.0383814
6730252	chr4:6730252:A:C	5.50648e-08	-1.53805e-10	0.335513
6730264	chr4:6730264:T:A	2.17936e-09	-1.7221	-1.17187
6730316	chr4:6730316:C:G	1.15681e-08	-1.53805e-10	-1.22475
6730696	chr4:6730696:A:T	2.71576e-09	-1.44206	-1.23186
6730883	chr4:6730883:C:G	1.93775e-08	-1.53805e-10	-0.708888
6730933	chr4:6730933:G:A	2.12419e-09	-1.69979	-1.21982
6731198	chr4:6731198:T:C	2.0792e-09	-1.72272	-1.2183
6731220	chr4:6731220:G:A	1.02129e-08	-1.53805e-10	-1.34934
6731501	chr4:6731501:C:T	1.03591e-08	-1.53805e-10	-1.33513
6731507	chr4:6731507:A:T	1.25244e-08	-1.53805e-10	-1.14532
6731616	chr4:6731616:T:C	2.57623e-09	-1.71164	-1.01504
6731776	chr4:6731776:T:G	1.5218e-08	-1.53805e-10	-0.950521
6731834	chr4:6731834:G:T	1.57549e-08	-1.53805e-10	-0.91585
6731861	chr4:6731861:G:A	2.80975e-09	-1.7198	-0.920105
6731932	chr4:6731932:G:A	4.74535e-09	-1.50685	-0.608981
6732069	chr4:6732069:C:A	3.85646e-08	-1.53805e-10	-0.020664
6732090	chr4:6732090:C:T	2.38965e-09	-1.54501	-1.25685
6732193	chr4:6732193:C:T	2.64221e-09	-1.46153	-1.23985
6732220	chr4:6732220:G:C	2.60259e-09	-1.48186	-1.23463
6732265	chr4:6732265:C:T	2.54138e-09	-1.52479	-1.2155
6732316	chr4:6732316:G:A	2.35751e-09	-1.58302	-1.23237
6732561	chr4:6732561:G:A	2.43818e-09	-1.71668	-1.06506
6732569	chr4:6732569:C:G	2.44206e-09	-1.71572	-1.06444
6732586	chr4:6732586:G:A	3.61599e-09	-1.72265	-0.664982
6732640	chr4:6732640:G:A	2.11948e-09	-1.67601	-1.24582
6732652	chr4:6732652:G:A	1.06571e-08	-1.53805e-10	-1.30677
6732680	chr4:6732680:C:A	3.90333e-09	-1.7051	-0.606071
6732700	chr4:6732700:G:A	2.12451e-09	-1.54132	-1.37814
6732998	chr4:6732998:G:T	3.30098e-09	-1.16117	-1.31761
6733005	chr4:6733005:A:G	7.4304e-09	-0.864589	-0.80283
6733116	chr4:6733116:C:T	1.60356e-08	-1.53805e-10	-0.898188
6733285	chr4:6733285:G:A	3.18648e-09	-1.39904	-1.11504
6733292	chr4:6733292:A:G	3.37298e-09	-1.1301	-1.32711
6733357	chr4:6733357:G:A	1.34867e-08	-1.53805e-10	-1.07129
6733588	chr4:6733588:G:A	2.18585e-08	-1.53805e-10	-0.588409
6733691	chr4:6733691:G:T	2.7528e-09	-1.57661	-1.08377
6733719	chr4:6733719:T:C	3.33859e-09	-1.31473	-1.15272
6733753	chr4:6733753:C:G	3.17213e-09	-1.45928	-1.05931
6733970	chr4:6733970:C:T	1.91537e-09	-1.71776	-1.30533
6734008	chr4:6734008:A:G	2.65799e-09	-1.35075	-1.34468
6734052	chr4:6734052:C:T	2.47609e-09	-1.66754	-1.09878
6734208	chr4:6734208:T:G	7.92793e-09	-1.60261	-3.69205e-10
6734337	chr4:6734337:T:C	2.16647e-09	-1.62549	-1.27441
6734340	chr4:6734340:C:T	1.09815e-08	-1.53805e-10	-1.27679
6734509	chr4:6734509:A:G	1.30051e-08	-1.41141	0.303751
6734512	chr4:6734512:C:T	3.23079e-09	-1.61489	-0.885385
6734719	chr4:6734719:T:C	5.47444e-09	-1.70061	-0.272301
6734856	chr4:6734856:C:G	2.39396e-09	-1.61078	-1.18927
6734859	chr4:6734859:A:G	4.87724e-08	-1.53805e-10	0.214166
6734926	chr4:6734926:T:A	4.18824e-09	-1.57285	-0.667866
6734963	chr4:6734963:C:T	9.92961e-09	-1.53805e-10	-1.37748
6734970	chr4:6734970:G:T	9.92936e-09	-1.53805e-10	-1.3775
6734985	chr4:6734985:A:C	5.89855e-09	-1.53978	-0.358509
6735219	chr4:6735219:C:T	4.17941e-08	-1.53805e-10	0.0597566
6735272	chr4:6735272:A:C	1.15412e-08	-1.53805e-10	-1.22708
6735276	chr4:6735276:C:T	7.88216e-09	-1.71666	0.108263
6735358	chr4:6735358:T:C	1.81528e-09	-1.71196	-1.3648
6735359	chr4:6735359:G:A	1.80822e-09	-1.71708	-1.36358
6735396	chr4:6735396:T:C	1.04132e-08	-1.53805e-10	-1.32992
6735614	chr4:6735614:G:A	1.24292e-08	-1.15295	-3.69205e-10
6735619	chr4:6735619:A:C	1.16182e-08	-1.53805e-10	-1.22042
6735655	chr4:6735655:A:C	1.28699e-08	-1.53805e-10	-1.1181
6735685	chr4:6735685:C:T	1.09235e-08	-1.53805e-10	-1.28208
6735707	chr4:6735707:A:G	1.08626e-08	-1.53805e-10	-1.28767
6735786	chr4:6735786:A:G	1.11076e-08	-1.53805e-10	-1.26537
6735793	chr4:6735793:T:C	1.10299e-08	-1.53805e-10	-1.27239
6735817	chr4:6735817:C:G	1.09054e-08	-1.53805e-10	-1.28374
6735882	chr4:6735882:T:C	1.0789e-08	-1.53805e-10	-1.29447
6735929	chr4:6735929:A:G	1.1955e-08	-1.53805e-10	-1.19185
6736180	chr4:6736180:T:C	1.01631e-08	-1.53805e-10	-1.35424
6736302	chr4:6736302:C:T	1.89456e-09	-1.72031	-1.31371
6736305	chr4:6736305:G:A	1.91818e-09	-1.7162	-1.30542
6736314	chr4:6736314:C:T	7.57088e-09	-1.7221	0.0734062
6736562	chr4:6736562:A:G	1.02081e-08	-1.54527	0.195444
6736651	chr4:6736651:C:T	1.2042e-08	-1.53805e-10	-1.18459
6736667	chr4:6736667:T:A	1.12604e-08	-1.71732	0.465609
6737156	chr4:6737156:C:T	2.35945e-09	-1.57344	-1.24113
6737208	chr4:6737208:T:C	1.97112e-09	-1.72273	-1.27166
6737293	chr4:6737293:A:T	1.40003e-08	-1.53805e-10	-1.03392
6737315	chr4:6737315:C:T	2.26083e-09	-1.62388	-1.23339
6737377	chr4:6737377:C:T	1.04961e-08	-1.53805e-10	-1.322
6737404	chr4:6737404:T:C	9.28682e-08	-0.828401	1.68658
6737419	chr4:6737419:T:C	1.20848e-08	-1.53805e-10	-1.18105
6737468	chr4:6737468:G:A	2.65475e-09	-1.72172	-0.97493
6737594	chr4:6737594:T:C	1.12874e-08	-1.71988	0.47056
6737857	chr4:6737857:G:A	1.0119e-08	-1.53805e-10	-1.35858
6737893	chr4:6737893:C:T	9.92733e-09	-1.53805e-10	-1.37771
6738066	chr4:6738066:T:A	9.97505e-09	-1.53805e-10	-1.37291
6738291	chr4:6738291:A:G	1.12224e-08	-1.53926	0.284176
6738320	chr4:6738320:C:G	2.97936e-09	-1.62859	-0.952697
6738387	chr4:6738387:G:A	3.35063e-08	-0.161266	-3.69205e-10
6738412	chr4:6738412:C:T	2.71179e-09	-1.72259	-0.952804
6738519	chr4:6738519:T:C	4.63687e-09	-1.71138	-0.427578
6738561	chr4:6738561:TATA:T	7.87446e-09	-1.70044	0.0910648
6738570	chr4:6738570:A:G	1.09254e-08	-1.53805e-10	-1.28191
6738629	chr4:6738629:T:C	7.19488e-09	-1.69431	-0.00532321
6739121	chr4:6739121:C:T	2.03848e-08	-1.53805e-10	-0.65821
6739241	chr4:6739241:C:T	2.0845e-08	-1.53805e-10	-0.635884
6739291	chr4:6739291:G:A	1.26828e-08	-1.53805e-10	-1.13275
6739349	chr4:6739349:C:T	3.93858e-09	-1.27661	-1.02557
6739595	chr4:6739595:T:C	1.01604e-08	-1.53805e-10	-1.3545
6739803	chr4:6739803:A:G	1.08573e-08	-1.53805e-10	-1.28816
6740297	chr4:6740297:T:C	1.49545e-08	-1.72271	0.754725
6740588	chr4:6740588:A:G	8.21993e-08	-0.831326	1.56747
6740602	chr4:6740602:C:T	6.85787e-09	-1.0665	-0.681101
6740613	chr4:6740613:T:A	1.48225e-08	-1.53805e-10	-0.976849
6740681	chr4:6740681:A:G	1.0197e-08	-1.53805e-10	-1.35091
6740762	chr4:6740762:C:T	2.97514e-08	-1.53805e-10	-0.280123
6740888	chr4:6740888:G:T	2.93663e-08	-1.53805e-10	-0.29315
6741013	chr4:6741013:T:C	1.19784e-08	-1.53805e-10	-1.1899
6741044	chr4:6741044:C:T	3.21183e-09	-1.61866	-0.887494
6741072	chr4:6741072:G:A	1.98696e-09	-1.60891	-1.37749
6741114	chr4:6741114:C:T	2.64644e-08	-1.53805e-10	-0.397197
6741115	chr4:6741115:G:A	1.97682e-09	-1.6143	-1.3772
6741150	chr4:6741150:C:G	3.95677e-09	-1.35899	-0.938584
6741628	chr4:6741628:G:C	1.15422e-08	-1.53805e-10	-1.22699
6741699	chr4:6741699:A:T	1.43546e-08	-1.53805e-10	-1.00892
6741720	chr4:6741720:C:A	1.954e-08	-1.56561	0.865077
6741751	chr4:6741751:T:C	7.87434e-08	-1.53805e-10	0.693196
6741911	chr4:6741911:A:G	2.13187e-08	-1.59529	0.981874
6741915	chr4:6741915:C:CAAAA	1.5882e-08	-1.59903	0.69122
6742055	chr4:6742055:C:T	2.27747e-08	-1.57705	1.0297
6742183	chr4:6742183:G:A	2.06551e-08	-1.50677	0.861739
6742189	chr4:6742189:T:C	4.63682e-09	-1.64062	-0.498349
6742239	chr4:6742239:T:C	3.85305e-09	-1.16799	-1.15614
6742252	chr4:6742252:T:A	3.459e-09	-1.26938	-1.16264
6742389	chr4:6742389:C:T	1.0199e-08	-1.53805e-10	-1.3507
6742422	chr4:6742422:G:A	9.9326e-09	-1.53805e-10	-1.37718
6742423	chr4:6742423:C:T	1.89976e-09	-1.7191	-1.31216
6742463	chr4:6742463:T:C	1.04227e-08	-1.53805e-10	-1.32901
6742485	chr4:6742485:G:T	7.41522e-09	-1.66946	-3.69205e-10
6742591	chr4:6742591:G:A	1.06106e-08	-1.31114	-3.69205e-10
6742601	chr4:6742601:G:A	2.45051e-08	-1.53805e-10	-0.474117
6742619	chr4:6742619:C:T	1.1684e-08	-1.53805e-10	-1.21478
6742778	chr4:6742778:A:AT	1.18878e-08	-1.53805e-10	-1.19749
6743017	chr4:6743017:T:C	2.08396e-09	-1.63065	-1.30808
6743119	chr4:6743119:T:G	9.69591e-09	-1.72191	0.320616
6743375	chr4:6743375:T:C	1.01658e-08	-1.53805e-10	-1.35397
6743378	chr4:6743378:T:C	2.88921e-08	-1.53805e-10	-0.30943
6743382	chr4:6743382:T:G	1.69511e-08	-1.53805e-10	-0.842664
6743388	chr4:6743388:A:G	1.06944e-08	-1.53805e-10	-1.30328
6743415	chr4:6743415:A:G	2.30612e-09	-1.58672	-1.25071
6743725	chr4:6743725:C:T	2.34386e-09	-1.54383	-1.27737
6743728	chr4:6743728:A:G	2.23283e-08	-1.53805e-10	-0.567144
6743747	chr4:6743747:A:G	2.61105e-09	-1.3923	-1.32094
6743923	chr4:6743923:A:C	2.23252e-09	-1.58316	-1.28671
6744019	chr4:6744019:T:C	2.4434e-07	2.71421	-0.888648
6744042	chr4:6744042:A:G	1.97544e-09	-1.63374	-1.35846
6744107	chr4:6744107:A:T	1.28805e-08	-1.53805e-10	-1.11728
6744186	chr4:6744186:A:G	2.37273e-09	-1.52568	-1.28328
6744294	chr4:6744294:T:C	1.78553e-08	-1.53805e-10	-0.790696
6744327	chr4:6744327:C:T	1.34643e-08	-1.53805e-10	-1.07296
6744329	chr4:6744329:A:G	4.57399e-09	-1.13496	-1.01766
6744387	chr4:6744387:G:C	2.17455e-09	-1.54324	-1.35293
6744426	chr4:6744426:A:C	2.39487e-09	-1.48325	-1.31642
6744462	chr4:6744462:A:G	2.33278e-09	-1.54126	-1.28468
6744515	chr4:6744515:T:C	4.09361e-09	-1.62173	-0.641841
6744551	chr4:6744551:T:C	2.19576e-09	-1.51098	-1.37549
6744669	chr4:6744669:A:AAAG	1.311e-08	-1.53805e-10	-1.09962
6744748	chr4:6744748:A:G	1.07465e-08	-1.53805e-10	-1.29842
6744853	chr4:6744853:T:A	2.99191e-09	-1.50323	-1.07386
6744910	chr4:6744910:T:G	3.27073e-09	-1.54536	-0.942625
6744950	chr4:6744950:G:A	5.72268e-08	-1.53805e-10	0.374023
6745132	chr4:6745132:T:A	2.82844e-07	-1.48	3.4519
6745398	chr4:6745398:G:A	1.07152e-08	-1.53805e-10	-1.30134
6745401	chr4:6745401:AC:A	3.88157e-08	-1.53805e-10	-0.0141746
6745451	chr4:6745451:T:C	4.95058e-07	3.22157	-0.68989
6745484	chr4:6745484:C:T	6.05209e-09	-1.59915	-0.273445
6745565	chr4:6745565:A:G	2.19375e-08	-1.28352	0.69872
6745647	chr4:6745647:G:A	2.17653e-09	-1.62804	-1.26722
6745675	chr4:6745675:C:T	3.66661e-09	-1.60265	-0.771084
6745678	chr4:6745678:T:C	4.02624e-09	-1.64645	-0.633711
6745699	chr4:6745699:T:C	1.22e-08	-1.53805e-10	-1.17156
6745713	chr4:6745713:G:T	2.77337e-09	-1.7223	-0.930635
6745821	chr4:6745821:C:T	1.0085e-08	-1.53805e-10	-1.36195
6745830	chr4:6745830:G:A	1.07438e-07	-1.53805e-10	1.00391
6746153	chr4:6746153:C:T	4.2757e-07	3.08013	-0.695005
6746261	chr4:6746261:C:A	1.32234e-08	-1.53805e-10	-1.09101
6746340	chr4:6746340:G:A	2.96114e-09	-1.67064	-0.916789
6746342	chr4:6746342:C:T	3.03723e-09	-1.66544	-0.89661
6746599	chr4:6746599:G:A	1.96217e-09	-1.68823	-1.31072
6747044	chr4:6747044:C:T	2.81979e-09	-1.27597	-1.36037
6747287	chr4:6747287:C:G	4.91054e-07	-1.44581	3.96937
6747419	chr4:6747419:A:G	6.37721e-08	0.482318	-3.69205e-10
6747483	chr4:6747483:T:A	9.92549e-09	-1.53805e-10	-1.37789
6748910	chr4:6748910:C:T	9.94422e-09	-1.53805e-10	-1.37601
6749048	chr4:6749048:A:G	1.35353e-08	-0.0650293	-1.00267
6749063	chr4:6749063:C:T	3.859e-09	-1.17534	-1.14725
6749264	chr4:6749264:T:C	1.93003e-08	0.150486	-0.863366
6749341	chr4:6749341:T:A	2.00778e-08	0.257211	-0.930592
6749539	chr4:6749539:T:G	1.0639e-08	-1.53805e-10	-1.30847
6749605	chr4:6749605:T:C	3.90398e-09	-1.00003	-1.31097
6749698	chr4:6749698:C:T	1.27708e-08	-1.53805e-10	-1.12584
6749869	chr4:6749869:C:G	2.57667e-09	-1.70732	-1.01918
6749970	chr4:6749970:A:G	3.56903e-08	0.746393	-0.844512
6750012	chr4:6750012:G:A	1.17125e-08	-1.53805e-10	-1.21234
6750057	chr4:6750057:G:A	1.32981e-08	-1.53805e-10	-1.08538
6750212	chr4:6750212:C:T	1.37361e-07	-1.53805e-10	1.24961
6750485	chr4:6750485:G:T	1.35843e-08	-1.53805e-10	-1.06409
6750904	chr4:6750904:C:T	4.08843e-09	-1.07182	-1.19302
6751025	chr4:6751025:G:A	1.13768e-08	-1.53805e-10	-1.24142
6751154	chr4:6751154:G:A	2.81981e-09	-1.27433	-1.362
6751182	chr4:6751182:T:C	1.00023e-08	-1.53805e-10	-1.37019
6751567	chr4:6751567:C:G	8.97237e-09	-1.10033	-0.37852
6751607	chr4:6751607:G:C	8.95087e-09	-1.23318	-0.248068
6751673	chr4:6751673:A:G	6.29851e-09	-0.457262	-1.37542
6751695	chr4:6751695:C:T	3.9995e-08	0.0157556	-3.69205e-10
6751704	chr4:6751704:T:C	4.87649e-08	-1.53805e-10	0.214012
6751744	chr4:6751744:C:T	7.26906e-09	-0.412626	-1.27675
6751773	chr4:6751773:G:A	8.09267e-09	-0.203842	-1.3782
6751961	chr4:6751961:G:T	1.00386e-08	-1.1083	-0.258263
6752312	chr4:6752312:C:A	3.11532e-09	-1.26707	-1.2696
6752519	chr4:6752519:C:T	9.92601e-09	-1.53805e-10	-1.37784
6752843	chr4:6752843:A:G	3.6643e-09	-1.00616	-1.36821
6752974	chr4:6752974:G:A	2.86311e-09	-1.31773	-1.30336
6753120	chr4:6753120:G:C	2.34834e-08	-0.206437	-0.310268
6753460	chr4:6753460:G:T	1.15646e-08	-1.53805e-10	-1.22505
6753483	chr4:6753483:C:T	1.05758e-08	-1.53805e-10	-1.31443
6753597	chr4:6753597:G:A	2.97245e-09	-1.28445	-1.29916
6753612	chr4:6753612:T:C	1.0413e-08	-1.53805e-10	-1.32995
6754132	chr4:6754132:C:T	2.6045e-09	-1.37946	-1.3363
6754341	chr4:6754341:G:T	1.00136e-08	-1.53805e-10	-1.36905
6754541	chr4:6754541:G:C	1.13076e-07	-1.53805e-10	1.05506
6754641	chr4:6754641:AG:A	1.83835e-08	-1.53805e-10	-0.761546
6755029	chr4:6755029:A:G	1.52936e-08	-1.53805e-10	-0.945563
6755170	chr4:6755170:T:C	2.2175e-09	-1.50971	-1.36691
6755457	chr4:6755457:T:C	1.85108e-09	-1.72268	-1.33455
6755516	chr4:6755516:T:A	4.49465e-08	-1.53805e-10	0.132473
6755594	chr4:6755594:C:T	3.67945e-09	-1.47592	-0.894315
6755761	chr4:6755761:C:T	4.59323e-09	-1.50701	-0.641409
6756277	chr4:6756277:A:G	7.13903e-09	-1.70742	-3.69205e-10
6756295	chr4:6756295:T:C	2.7808e-09	-1.40276	-1.2475
6756449	chr4:6756449:G:A	5.87122e-08	0.399649	-3.69205e-10
6756606	chr4:6756606:C:T	1.13584e-08	-1.53805e-10	-1.24304
6756614	chr4:6756614:T:A	1.13981e-08	-1.53805e-10	-1.23955
6756675	chr4:6756675:A:T	1.34758e-08	-1.53805e-10	-1.0721
6756808	chr4:6756808:G:A	1.59073e-08	-0.906222	-3.69205e-10
6756840	chr4:6756840:T:A	4.47534e-09	-1.52674	-0.64768
6756881	chr4:6756881:T:C	1.29586e-08	-1.53805e-10	-1.11124
6757162	chr4:6757162:A:G	3.04791e-09	-1.59424	-0.964302
6757402	chr4:6757402:G:T	1.02366e-08	-1.53805e-10	-1.34703
6757699	chr4:6757699:G:A	2.96304e-09	-1.3082	-1.27859
6757726	chr4:6757726:C:T	3.03276e-09	-1.72042	-0.843103
6757869	chr4:6757869:A:T	9.92194e-09	-1.53805e-10	-1.37825
6757911	chr4:6757911:C:T	3.74963e-09	-1.70799	-0.643356
6757992	chr4:6757992:A:C	1.04101e-08	-1.53805e-10	-1.33022
6758339	chr4:6758339:A:C	5.13769e-09	-1.52166	-0.514734
6758947	chr4:6758947:G:A	6.79124e-09	-1.64048	-0.116882
6759012	chr4:6759012:C:T	1.32171e-08	-1.53805e-10	-1.09149
6759326	chr4:6759326:G:T	3.45813e-09	-1.05431	-1.37796
6759345	chr4:6759345:A:G	4.70815e-09	-0.745757	-1.37795
6759373	chr4:6759373:T:C	1.61827e-08	-1.53805e-10	-0.889058
6759759	chr4:6759759:G:A	2.03513e-08	-1.53805e-10	-0.659853
6759770	chr4:6759770:C:T	1.01987e-08	-1.53805e-10	-1.35074
6759775	chr4:6759775:G:A	1.1543e-08	-1.53805e-10	-1.22692
6759901	chr4:6759901:T:C	1.57771e-08	-1.53805e-10	-0.91444
6759992	chr4:6759992:A:C	1.72447e-08	-1.53805e-10	-0.825494
6760005	chr4:6760005:G:A	2.04738e-09	-1.7054	-1.25104
6760223	chr4:6760223:G:T	3.09041e-09	-1.21718	-1.32752
6760329	chr4:6760329:C:T	1.02164e-08	-1.53805e-10	-1.349
6760380	chr4:6760380:A:G	5.20849e-09	-1.43331	-0.589398
6760456	chr4:6760456:T:C	1.1475e-08	-1.53805e-10	-1.23282
6760562	chr4:6760562:T:C	1.34663e-08	-1.53805e-10	-1.07281
6760684	chr4:6760684:C:T	6.79864e-09	-1.43705	-0.319228
6760876	chr4:6760876:A:G	6.61314e-09	-0.482482	-1.30146
6761052	chr4:6761052:A:G	2.89924e-09	-1.62616	-0.982389
6761268	chr4:6761268:T:C	4.82998e-09	-1.37193	-0.726231
6761388	chr4:6761388:C:T	7.89187e-09	-1.70785	0.100686
6761445	chr4:6761445:A:T	4.73789e-09	-1.51553	-0.601883
6761631	chr4:6761631:A:G	1.81678e-08	-1.68707	0.91372
6762110	chr4:6762110:G:A	6.26093e-09	-1.65475	-0.183915
6762145	chr4:6762145:G:A	1.43268e-08	-1.53805e-10	-1.01087
6762232	chr4:6762232:T:G	3.8871e-09	-1.71701	-0.598324
6762693	chr4:6762693:G:A	9.23163e-09	-0.136916	-1.31345
6762961	chr4:6762961:G:A	2.13799e-07	-1.53805e-10	1.69204
6763086	chr4:6763086:G:C	1.03833e-08	-1.53805e-10	-1.3328
6763273	chr4:6763273:A:G	2.488e-09	-1.52976	-1.23176
6763337	chr4:6763337:C:T	1.256e-08	-1.53805e-10	-1.14248
6763654	chr4:6763654:G:A	2.77989e-09	-1.2885	-1.36209
6763677	chr4:6763677:G:A	7.81581e-09	-0.241165	-1.37568
6763783	chr4:6763783:C:G	9.93796e-09	-1.53805e-10	-1.37664
6763859	chr4:6763859:A:G	1.2256e-08	-1.53805e-10	-1.16699
6763946	chr4:6763946:C:T	1.24701e-08	-1.53805e-10	-1.14967
6764101	chr4:6764101:AAACAC:A	1.24571e-08	-1.53805e-10	-1.15071
6764149	chr4:6764149:A:G	1.52519e-08	-0.948297	-3.69205e-10
6764175	chr4:6764175:T:G	9.46027e-09	-0.556735	-0.869162
6764179	chr4:6764179:C:T	3.0852e-09	-1.3497	-1.19669
6764307	chr4:6764307:T:C	1.29856e-08	-1.10916	-3.69205e-10
6764437	chr4:6764437:A:G	1.02935e-08	-1.53805e-10	-1.34149
6764455	chr4:6764455:A:G	1.02883e-08	-1.53805e-10	-1.34199
6764918	chr4:6764918:C:A	1.84624e-08	-0.757261	-3.69205e-10
6765089	chr4:6765089:A:G	4.21475e-09	-1.63906	-0.595352
6765260	chr4:6765260:T:C	2.01492e-08	-1.53805e-10	-0.669833
6765335	chr4:6765335:C:T	1.03538e-08	-1.53805e-10	-1.33564
6765388	chr4:6765388:C:A	9.72926e-09	-1.42802	0.030162
6765439	chr4:6765439:A:C	1.06393e-08	-1.53805e-10	-1.30844
6765609	chr4:6765609:C:T	7.34506e-09	-1.68498	0.00601359
6765675	chr4:6765675:T:C	1.31513e-08	-0.442461	-0.654018
6765684	chr4:6765684:C:T	2.04539e-09	-1.68865	-1.26875
6765701	chr4:6765701:A:G	7.59595e-09	-1.64538	-3.69205e-10
6765702	chr4:6765702:A:G	9.74473e-07	-1.53805e-10	3.2089
6765705	chr4:6765705:A:G	1.07876e-08	-1.2946	-3.69205e-10
6765824	chr4:6765824:G:A	2.53792e-09	-1.69056	-1.0511
6765839	chr4:6765839:T:A	2.08466e-09	-1.70726	-1.23113
6766065	chr4:6766065:G:A	1.27307e-08	-1.53805e-10	-1.12898
6766095	chr4:6766095:A:ATCC	1.814e-08	-0.774877	-3.69205e-10
6766244	chr4:6766244:G:A	1.00461e-08	-1.53805e-10	-1.36581
6766264	chr4:6766264:C:A	1.52989e-08	-0.945217	-3.69205e-10
6766314	chr4:6766314:T:C	2.90303e-09	-1.70183	-0.905417
6766492	chr4:6766492:G:A	1.08062e-08	-1.53805e-10	-1.29288
6766603	chr4:6766603:G:A	9.96534e-09	-1.53805e-10	-1.37389
6766622	chr4:6766622:C:T	9.96964e-09	-1.53805e-10	-1.37345
6766744	chr4:6766744:C:T	8.81093e-07	-1.53805e-10	3.10816
6766951	chr4:6766951:C:A	1.01979e-08	-1.53805e-10	-1.35082
6767092	chr4:6767092:C:T	2.96696e-08	-1.53805e-10	-0.282875
6767109	chr4:6767109:T:C	1.92229e-08	-0.716898	-3.69205e-10
6767161	chr4:6767161:G:A	1.02267e-08	-1.53805e-10	-1.348
6767201	chr4:6767201:G:A	2.02439e-08	-1.70973	1.04459
6767262	chr4:6767262:G:A	1.23061e-08	-1.53805e-10	-1.16291
6767657	chr4:6767657:T:C	2.8825e-09	-1.52276	-1.09158
6767778	chr4:6767778:G:A	8.87919e-08	-0.478462	1.29176
6767818	chr4:6767818:T:G	3.36391e-09	-1.72153	-0.738367
6767848	chr4:6767848:A:T	1.73923e-08	-1.53805e-10	-0.816972
6768155	chr4:6768155:G:A	3.90641e-08	-1.53805e-10	-0.00779452
6768294	chr4:6768294:G:C	1.64278e-08	-0.874022	-3.69205e-10
6768358	chr4:6768358:T:C	1.84629e-08	-1.53805e-10	-0.757235
6768598	chr4:6768598:G:A	2.0858e-08	-1.53805e-10	-0.635263
6768716	chr4:6768716:T:C	1.08244e-08	-1.53805e-10	-1.2912
6769217	chr4:6769217:T:C	2.67029e-08	-1.46354	1.07532
6769305	chr4:6769305:T:C	2.51386e-09	-1.61101	-1.14017
6769729	chr4:6769729:T:G	1.25236e-08	-1.53805e-10	-1.14538
6769764	chr4:6769764:G:C	2.87325e-09	-1.25689	-1.36066
6770019	chr4:6770019:T:A	1.00199e-08	-1.53805e-10	-1.36843
6770059	chr4:6770059:C:T	1.03701e-08	-1.53805e-10	-1.33407
6770302	chr4:6770302:G:A	9.92267e-09	-1.53805e-10	-1.37818
6770834	chr4:6770834:T:C	8.92595e-09	-1.48404	-3.69205e-10
6770959	chr4:6770959:T:C	1.79533e-09	-1.71924	-1.36857
6771210	chr4:6771210:C:T	6.34433e-08	-1.27754	1.75469
6771221	chr4:6771221:T:C	6.65817e-08	-1.53805e-10	0.525431
6771346	chr4:6771346:T:C	2.74082e-08	-1.53805e-10	-0.362157
6771622	chr4:6771622:C:T	1.03669e-08	-1.53805e-10	-1.33438
6772120	chr4:6772120:G:A	1.03634e-08	-0.658943	-0.675771
6772609	chr4:6772609:C:T	1.24878e-08	-1.53805e-10	-1.14824
6772823	chr4:6772823:A:C	1.34152e-08	-1.53805e-10	-1.07661
6773134	chr4:6773134:G:A	8.0403e-08	0.344914	0.369139
6773170	chr4:6773170:C:A	8.93101e-09	-1.48347	-3.69205e-10
6773190	chr4:6773190:C:T	3.07645e-09	-1.53732	-1.0119
6773273	chr4:6773273:G:A	1.18178e-08	-1.53805e-10	-1.20339
6773466	chr4:6773466:G:T	1.05204e-08	-1.53805e-10	-1.31968
6774054	chr4:6774054:C:T	3.31069e-09	-1.28923	-1.18661
6774294	chr4:6774294:A:T	2.74912e-09	-1.58578	-1.07594
6774485	chr4:6774485:G:A	1.81783e-09	-1.72221	-1.35315
6774657	chr4:6774657:G:A	1.01411e-08	-1.53805e-10	-1.3564
6774738	chr4:6774738:C:T	2.63323e-09	-1.61683	-1.08796
6774739	chr4:6774739:G:A	1.21134e-08	-1.53805e-10	-1.17869
6774746	chr4:6774746:A:G	2.95854e-09	-1.50101	-1.08729
6774922	chr4:6774922:G:A	3.43657e-08	-0.154544	0.0186047
6775053	chr4:6775053:G:A	5.66268e-09	-0.562087	-1.37701
6775167	chr4:6775167:G:A	3.73196e-09	-1.45338	-0.902683
6775297	chr4:6775297:C:T	2.61994e-09	-1.58862	-1.12123
6775437	chr4:6775437:T:C	4.79066e-09	-0.728856	-1.37747
6775571	chr4:6775571:G:T	1.04213e-08	-1.53805e-10	-1.32915
6775605	chr4:6775605:G:A	3.9341e-08	-0.00073098	-3.69205e-10
6775792	chr4:6775792:A:C	1.18491e-08	-1.53805e-10	-1.20075
6775841	chr4:6775841:C:A	1.51043e-08	-1.53805e-10	-0.958019
6775873	chr4:6775873:G:C	1.21545e-08	-1.53805e-10	-1.1753
6775878	chr4:6775878:A:G	2.54154e-09	-1.61659	-1.12364
6776072	chr4:6776072:A:G	1.02946e-08	-1.53805e-10	-1.34138
6776143	chr4:6776143:C:G	3.89836e-09	-1.07231	-1.24013
6776825	chr4:6776825:T:C	4.37263e-09	-1.38749	-0.810139
6776976	chr4:6776976:C:T	1.04599e-08	-1.53805e-10	-1.32545
6777127	chr4:6777127:G:A	2.91708e-09	-1.60001	-1.0024
6777226	chr4:6777226:G:C	3.54568e-08	-1.53805e-10	-0.104684
6777239	chr4:6777239:C:T	1.24213e-08	-1.53805e-10	-1.15359
6777504	chr4:6777504:G:A	1.20919e-08	-1.53805e-10	-1.18046
6777890	chr4:6777890:A:G	1.02699e-08	-1.53805e-10	-1.34378
6777971	chr4:6777971:T:G	1.04894e-08	-1.53805e-10	-1.32264
6777989	chr4:6777989:C:G	1.03092e-08	-1.53805e-10	-1.33996
6778228	chr4:6778228:G:A	1.04028e-08	-1.53805e-10	-1.33092
6778601	chr4:6778601:A:G	1.04919e-08	-1.53805e-10	-1.32239
6778766	chr4:6778766:A:C	1.45946e-08	-1.53805e-10	-0.992349
6778990	chr4:6778990:A:G	1.56657e-08	-1.53805e-10	-0.921528
6779022	chr4:6779022:G:A	2.90109e-08	0.777535	-1.08286
6779052	chr4:6779052:G:A	3.12502e-08	-1.53805e-10	-0.230972
6779533	chr4:6779533:A:T	1.79368e-08	-1.53805e-10	-0.786143
6779563	chr4:6779563:G:C	9.18428e-08	-1.53805e-10	0.84708
6779588	chr4:6779588:A:G	1.01723e-08	-1.53805e-10	-1.35333
6779808	chr4:6779808:C:A	6.56061e-09	-1.42685	-0.365066
6779914	chr4:6779914:A:G	1.03131e-08	-1.53805e-10	-1.33959
6779925	chr4:6779925:T:A	1.22339e-08	-1.53805e-10	-1.16878
6780490	chr4:6780490:C:A	1.01846e-08	-1.53805e-10	-1.35212
6780737	chr4:6780737:A:G	9.93438e-09	-1.53805e-10	-1.377
6781234	chr4:6781234:T:C	1.13613e-08	-1.53805e-10	-1.24278
6782208	chr4:6782208:G:A	1.13323e-08	-1.53805e-10	-1.24534
6782327	chr4:6782327:A:G	8.9236e-08	-1.53805e-10	0.818286
6782329	chr4:6782329:G:A	2.38917e-08	-1.53805e-10	-0.499467
6782859	chr4:6782859:C:T	1.69685e-08	-1.53805e-10	-0.841643
6783143	chr4:6783143:C:T	1.24156e-08	-1.15404	-3.69205e-10
6783701	chr4:6783701:G:A	1.24253e-08	-1.53805e-10	-1.15326
6783761	chr4:6783761:A:G	1.01032e-08	-1.53805e-10	-1.36015
6783870	chr4:6783870:G:C	1.96169e-09	-1.68038	-1.31881
6784086	chr4:6784086:A:G	3.82181e-08	-1.53805e-10	-0.0296895
6784821	chr4:6784821:CT:C	1.51827e-08	-0.952841	-3.69205e-10
6785128	chr4:6785128:G:A	9.92185e-09	-1.53805e-10	-1.37826
6786582	chr4:6786582:A:G	1.76646e-08	-1.53805e-10	-0.801436
6786909	chr4:6786909:G:A	1.00872e-08	-1.53805e-10	-1.36173
6786972	chr4:6786972:A:G	1.06428e-08	-1.53805e-10	-1.30812
6787274	chr4:6787274:A:G	1.84106e-09	-1.68675	-1.37591
6787579	chr4:6787579:C:T	2.24951e-07	1.74288	-3.69205e-10
6787613	chr4:6787613:G:A	1.03275e-08	-1.53805e-10	-1.33819
6787632	chr4:6787632:T:C	1.39361e-08	-1.53805e-10	-1.03852
6787772	chr4:6787772:A:G	1.71729e-08	-1.53805e-10	-0.829664
6788203	chr4:6788203:A:C	1.00733e-08	-1.36311	-3.69205e-10
6788774	chr4:6788774:C:T	2.65002e-09	-1.44895	-1.24948
6789258	chr4:6789258:A:G	1.19204e-08	-1.53805e-10	-1.19475
6789487	chr4:6789487:T:G	1.28572e-08	-1.53805e-10	-1.1191
6789599	chr4:6789599:C:T	1.43653e-08	-1.53805e-10	-1.00819
6789833	chr4:6789833:C:T	2.52981e-09	-1.49421	-1.25064
6790450	chr4:6790450:G:A	2.9945e-08	-1.53805e-10	-0.273637
6790716	chr4:6790716:G:A	2.53282e-08	-1.53805e-10	-0.441079
6791206	chr4:6791206:A:G	7.02592e-08	-1.53805e-10	0.579193
6792507	chr4:6792507:G:A	1.00975e-08	-1.53805e-10	-1.36071
6793638	chr4:6793638:TA:T	2.57464e-09	-1.68201	-1.04528
6793694	chr4:6793694:C:G	3.10789e-08	-1.53805e-10	-0.236468
6793847	chr4:6793847:A:G	1.02265e-08	-1.53805e-10	-1.34802
6794735	chr4:6794735:G:A	2.07291e-08	-1.53805e-10	-0.641462
6795435	chr4:6795435:T:C	1.13473e-08	-1.53805e-10	-1.24402
6795904	chr4:6795904:T:G	1.05927e-08	-1.53805e-10	-1.31283
6795951	chr4:6795951:G:A	1.69523e-08	-1.53805e-10	-0.842596
6796757	chr4:6796757:A:G	9.96672e-09	-1.53805e-10	-1.37375
6796765	chr4:6796765:C:A	1.02221e-08	-1.53805e-10	-1.34844
6797435	chr4:6797435:G:A	8.71517e-09	-1.50793	-3.69205e-10
6797492	chr4:6797492:G:A	9.93639e-09	-1.53805e-10	-1.37679
6797931	chr4:6797931:G:A	1.30627e-08	-1.53805e-10	-1.10324
6798281	chr4:6798281:G:A	1.04643e-08	-1.53805e-10	-1.32503
6798776	chr4:6798776:C:T	9.92184e-09	-1.53805e-10	-1.37826
6798832	chr4:6798832:G:A	7.56426e-08	-1.53805e-10	0.653021
6798953	chr4:6798953:G:A	7.66042e-09	-1.63693	-3.69205e-10
6799203	chr4:6799203:C:T	1.4941e-08	-1.53805e-10	-0.968886
6799404	chr4:6799404:A:G	2.10545e-08	-1.53805e-10	-0.625885
6799843	chr4:6799843:C:T	1.94753e-09	-1.67433	-1.33211
6799989	chr4:6799989:T:G	2.35654e-09	-1.45323	-1.36257
6800206	chr4:6800206:C:T	6.92573e-08	-1.53805e-10	0.56483
6801154	chr4:6801154:A:G	1.50717e-08	-1.53805e-10	-0.960177
6801400	chr4:6801400:G:A	1.4893e-08	-1.53805e-10	-0.972108
6801473	chr4:6801473:G:C	2.88789e-08	-1.53805e-10	-0.309889
6801484	chr4:6801484:T:A	2.73002e-08	-1.53805e-10	-0.366104
6801670	chr4:6801670:C:T	1.07373e-08	-1.53805e-10	-1.29928
6801741	chr4:6801741:T:G	9.93018e-09	-1.53805e-10	-1.37742
6801833	chr4:6801833:G:A	4.62191e-09	-0.770467	-1.37172
6802268	chr4:6802268:G:C	1.87055e-08	-1.53805e-10	-0.744184
6803039	chr4:6803039:GT:G	2.32409e-09	-1.45877	-1.3709
6803143	chr4:6803143:T:G	7.0307e-09	-1.72271	-3.69205e-10
6803980	chr4:6803980:T:G	1.00035e-08	-1.53805e-10	-1.37007
6804132	chr4:6804132:G:A	1.13621e-08	-1.53805e-10	-1.24272
6804308	chr4:6804308:A:G	1.10686e-08	-1.26888	-3.69205e-10
6805370	chr4:6805370:T:C	1.35422e-08	-1.53805e-10	-1.06719
6806562	chr4:6806562:G:A	2.6887e-08	-1.53805e-10	-0.381356
6807048	chr4:6807048:A:G	9.94885e-09	-1.53805e-10	-1.37554
6807141	chr4:6807141:G:T	1.01193e-08	-1.53805e-10	-1.35855
6809103	chr4:6809103:C:T	7.26335e-09	-1.69016	-3.69205e-10
6809193	chr4:6809193:G:A	3.54512e-08	1.0369	-1.14174
6809644	chr4:6809644:CCT:C	2.39203e-09	-1.51386	-1.287
6809774	chr4:6809774:A:G	7.91326e-09	-1.60446	-3.69205e-10
6810090	chr4:6810090:A:G	1.7943e-08	-1.53805e-10	-0.7858
6810189	chr4:6810189:TATAGTAACCGAA:T	1.08812e-08	-1.53805e-10	-1.28596
6810198	chr4:6810198:C:T	3.19164e-08	-1.18238	0.9725
6810304	chr4:6810304:C:T	9.96708e-09	-1.53805e-10	-1.37371
6810402	chr4:6810402:C:G	1.61199e-08	-1.53805e-10	-0.892941
6811047	chr4:6811047:C:A	1.00558e-08	-1.53805e-10	-1.36485
6811439	chr4:6811439:A:G	1.02488e-08	-1.53805e-10	-1.34584
6811535	chr4:6811535:C:T	7.1112e-09	-1.71133	-3.69205e-10
6812657	chr4:6812657:A:G	9.92259e-09	-1.53805e-10	-1.37818
6812669	chr4:6812669:A:T	9.96283e-09	-1.53805e-10	-1.37414
6813385	chr4:6813385:C:T	1.38569e-08	-1.53805e-10	-1.04422
6813620	chr4:6813620:C:T	9.26595e-09	-1.44665	-3.69205e-10
6813627	chr4:6813627:G:A	9.52054e-09	-1.41955	-3.69205e-10
6814566	chr4:6814566:C:T	1.66399e-08	-1.53805e-10	-0.861196
6814667	chr4:6814667:C:T	1.00223e-08	-1.53805e-10	-1.36818
6814850	chr4:6814850:A:G	1.02573e-08	-1.53805e-10	-1.34501
6815585	chr4:6815585:G:C	1.01523e-08	-1.53805e-10	-1.3553
6816058	chr4:6816058:A:G	1.10759e-08	-1.53805e-10	-1.26822
6816105	chr4:6816105:C:T	9.97751e-09	-1.53805e-10	-1.37267
6816201	chr4:6816201:C:A	3.37816e-09	-1.56478	-0.890883
6816400	chr4:6816400:A:G	1.06982e-08	-1.53805e-10	-1.30293
6816425	chr4:6816425:A:G	1.01216e-08	-1.53805e-10	-1.35832
6817047	chr4:6817047:A:G	1.70878e-06	3.1746	0.595931
6817069	chr4:6817069:G:T	1.00801e-08	-1.53805e-10	-1.36243
6817297	chr4:6817297:G:A	4.99347e-09	-1.24845	-0.816416
6817365	chr4:6817365:C:T	4.64283e-09	-0.794449	-1.34323
6817421	chr4:6817421:T:C	1.60101e-08	-1.53805e-10	-0.899778
6817591	chr4:6817591:A:G	1.06752e-08	-1.53805e-10	-1.30508
6817762	chr4:6817762:G:A	3.79097e-09	-1.4274	-0.91298
6818628	chr4:6818628:A:G	1.09435e-07	-1.53805e-10	1.02233
6818640	chr4:6818640:C:T	1.23068e-07	-1.53805e-10	1.13974
6818727	chr4:6818727:T:C	1.26141e-08	-1.53805e-10	-1.13818
6819374	chr4:6819374:A:G	7.22209e-09	-1.69585	-3.69205e-10
6819445	chr4:6819445:G:A	3.62319e-09	-1.55909	-0.826554
6819538	chr4:6819538:T:A	1.62079e-08	-1.53805e-10	-0.8875
6819895	chr4:6819895:A:G	1.17655e-08	-1.53805e-10	-1.20782
6820184	chr4:6820184:C:G	1.45368e-08	-0.996315	-3.69205e-10
6820627	chr4:6820627:T:C	1.08788e-07	-1.53805e-10	1.0164
6820800	chr4:6820800:A:G	1.61652e-08	-1.53805e-10	-0.89014
6821399	chr4:6821399:A:G	1.18897e-08	-1.53805e-10	-1.19732
6821694	chr4:6821694:G:C	1.66383e-08	-1.53805e-10	-0.861289
6821912	chr4:6821912:T:C	4.46439e-08	-1.53805e-10	0.125718
6822335	chr4:6822335:G:C	3.64874e-08	-1.53805e-10	-0.0760325
6823088	chr4:6823088:T:TA	4.17347e-08	-1.53805e-10	0.0583355
6823193	chr4:6823193:G:A	1.1068e-08	-1.53805e-10	-1.26894
6823360	chr4:6823360:C:T	2.96028e-09	-1.44877	-1.13895
6823673	chr4:6823673:T:G	1.01816e-08	-1.53805e-10	-1.35242
6823801	chr4:6823801:T:C	2.21517e-08	-1.53805e-10	-0.575082
6823891	chr4:6823891:C:T	7.9833e-09	-1.59565	-3.69205e-10
6823892	chr4:6823892:G:A	7.03127e-09	-1.72263	-3.69205e-10
6824871	chr4:6824871:T:G	1.68268e-08	-1.53805e-10	-0.850027
6824892	chr4:6824892:A:G	1.51854e-08	-1.53805e-10	-0.952662
6825029	chr4:6825029:C:G	3.87716e-08	-0.0153118	-3.69205e-10
6825227	chr4:6825227:C:A	1.14134e-08	-1.53805e-10	-1.23821
6825433	chr4:6825433:A:T	1.00196e-08	-1.53805e-10	-1.36845
6825511	chr4:6825511:C:T	0.000316833	7.17622	1.81691
6825739	chr4:6825739:A:G	4.08824e-07	1.35682	0.983464
6826146	chr4:6826146:A:G	1.21716e-08	-1.53805e-10	-1.17389
6826346	chr4:6826346:T:C	1.09747e-08	-1.53805e-10	-1.27741
6827100	chr4:6827100:A:G	1.01161e-08	-1.53805e-10	-1.35887
6827691	chr4:6827691:G:C	1.2742e-08	-1.53805e-10	-1.12809
6828047	chr4:6828047:A:G	1.18257e-08	-1.53805e-10	-1.20273
6828671	chr4:6828671:A:G	6.43713e-08	-1.53805e-10	0.49167
6828854	chr4:6828854:C:T	1.20631e-08	-1.53805e-10	-1.18284
6828961	chr4:6828961:T:C	1.24873e-07	1.1543	-3.69205e-10
6828992	chr4:6828992:A:G	1.84081e-07	-1.53805e-10	1.54238
6829339	chr4:6829339:A:G	1.19307e-08	-1.53805e-10	-1.19388
6830077	chr4:6830077:A:G	8.27479e-09	-1.55978	-3.69205e-10
6830546	chr4:6830546:A:G	2.34225e-09	-1.49047	-1.33141
6831124	chr4:6831124:C:T	1.01665e-08	-1.53805e-10	-1.3539
6831279	chr4:6831279:G:C	2.56521e-09	-1.38287	-1.34809
6831296	chr4:6831296:C:T	1.72031e-08	-1.53805e-10	-0.827908
6831673	chr4:6831673:C:T	8.17883e-08	-1.53805e-10	0.731136
6832043	chr4:6832043:G:A	1.1316e-08	-1.53805e-10	-1.24678
6832063	chr4:6832063:G:A	1.14144e-08	-1.53805e-10	-1.23812
6832067	chr4:6832067:T:C	9.97725e-09	-1.53805e-10	-1.37269
6832983	chr4:6832983:C:G	1.17088e-08	-1.21266	-3.69205e-10
6833025	chr4:6833025:A:AC	1.50073e-08	-1.53805e-10	-0.964462
6833158	chr4:6833158:A:G	1.02461e-08	-1.53805e-10	-1.3461
6833534	chr4:6833534:G:T	1.18308e-08	-1.53805e-10	-1.20229
6833908	chr4:6833908:G:A	0.00220102	7.68943	3.24201
6834094	chr4:6834094:A:C	7.56818e-09	-1.4232	-0.22585
6834110	chr4:6834110:TA:T	9.9622e-09	-1.53805e-10	-1.3742
6834624	chr4:6834624:C:T	1.07014e-08	-1.53805e-10	-1.30262
6834694	chr4:6834694:A:G	1.15889e-08	-1.22295	-3.69205e-10
6834935	chr4:6834935:A:C	3.03991e-09	-1.18848	-1.37269
6835000	chr4:6835000:T:A	2.56321e-08	-1.53805e-10	-0.429154
6835165	chr4:6835165:C:A	1.04693e-08	-1.53805e-10	-1.32455
6835723	chr4:6835723:G:T	3.39627e-09	-1.20413	-1.24619
6835800	chr4:6835800:A:G	1.00472e-08	-1.53805e-10	-1.3657
6836078	chr4:6836078:C:G	1.28208e-08	-1.53805e-10	-1.12193
6836597	chr4:6836597:G:C	7.86357e-09	-1.61076	-3.69205e-10
6836858	chr4:6836858:G:A	1.09532e-08	-1.53805e-10	-1.27937
6837005	chr4:6837005:T:G	1.21409e-08	-1.53805e-10	-1.17642
6837275	chr4:6837275:T:G	1.92663e-08	-1.53805e-10	-0.714643
6837500	chr4:6837500:C:T	2.4115e-07	1.81242	-3.69205e-10
6837661	chr4:6837661:C:T	1.07981e-08	-1.53805e-10	-1.29363
6838007	chr4:6838007:A:G	1.01894e-08	-1.53805e-10	-1.35165
6838217	chr4:6838217:C:G	2.63642e-08	-1.53805e-10	-0.40099
6838501	chr4:6838501:T:C	1.00287e-08	-1.53805e-10	-1.36755
6838535	chr4:6838535:T:A	7.99859e-09	-1.59373	-3.69205e-10
6838900	chr4:6838900:G:A	9.93029e-09	-1.53805e-10	-1.37741
6839160	chr4:6839160:T:C	1.00739e-08	-1.53805e-10	-1.36305
6839724	chr4:6839724:T:G	2.07358e-08	-1.53805e-10	-0.641135
6840023	chr4:6840023:A:G	4.20285e-09	-1.65167	-0.585565
6840968	chr4:6840968:G:A	2.25354e-09	-1.49996	-1.36053
6841351	chr4:6841351:C:T	7.51891e-09	-1.65558	-3.69205e-10
6842363	chr4:6842363:T:C	2.78435e-09	-1.2889	-1.36008
6842731	chr4:6842731:A:G	1.09361e-08	-1.53805e-10	-1.28093
6842849	chr4:6842849:A:G	3.37822e-08	-0.153063	-3.69205e-10
6842865	chr4:6842865:A:T	1.37044e-05	4.91312	0.939357
6843052	chr4:6843052:A:G	8.39682e-08	-1.53805e-10	0.75744
6843313	chr4:6843313:A:G	5.28906e-08	-1.53805e-10	0.295227
6843314	chr4:6843314:C:T	4.39738e-08	-1.53805e-10	0.110595
6843317	chr4:6843317:C:T	1.23035e-08	-1.16311	-3.69205e-10
6843767	chr4:6843767:C:T	5.22572e-09	-0.662281	-1.35712
6844225	chr4:6844225:C:T	2.73912e-08	0.964825	-1.3276
6844230	chr4:6844230:G:A	1.45064e-08	-1.53805e-10	-0.998411
6844722	chr4:6844722:C:T	1.24727e-08	-1.14946	-3.69205e-10
6844840	chr4:6844840:A:G	1.1264e-08	-1.53805e-10	-1.25139
6845602	chr4:6845602:T:A	2.56614e-08	-1.53805e-10	-0.428009
6846017	chr4:6846017:T:C	2.03405e-09	-1.59778	-1.36519
6846153	chr4:6846153:C:T	1.28808e-08	-1.53805e-10	-1.11726
6847159	chr4:6847159:ATG:A	3.62282e-09	-1.01862	-1.36713
6847475	chr4:6847475:A:G	8.17601e-09	-1.57179	-3.69205e-10
6848063	chr4:6848063:G:A	1.139e-08	-1.53805e-10	-1.24026
6848512	chr4:6848512:TGTATTAG:T	1.13149e-08	-1.53805e-10	-1.24688
6848658	chr4:6848658:A:G	7.05971e-09	-1.71859	-3.69205e-10
6848797	chr4:6848797:A:G	3.76373e-09	-0.980719	-1.36687
6848943	chr4:6848943:T:G	1.36115e-08	-1.53805e-10	-1.06208
6849202	chr4:6849202:G:A	2.599e-09	-1.34487	-1.373
6849403	chr4:6849403:G:A	5.00242e-09	-0.753675	-1.3094
6850186	chr4:6850186:A:G	2.91238e-08	-1.53805e-10	-0.301443
6850387	chr4:6850387:A:G	5.68865e-09	-0.567308	-1.36722
6850440	chr4:6850440:T:G	5.50502e-08	-1.53805e-10	0.335247
6850638	chr4:6850638:T:G	2.21033e-08	-1.53805e-10	-0.577272
6850914	chr4:6850914:C:T	3.95013e-09	-1.44686	-0.852388
6851410	chr4:6851410:A:G	9.10141e-09	-1.46457	-3.69205e-10
6851773	chr4:6851773:T:C	1.10036e-08	-1.53805e-10	-1.27477
6852052	chr4:6852052:T:C	1.57568e-08	-1.53805e-10	-0.915723
6852217	chr4:6852217:C:G	4.6492e-08	0.108103	0.0581776
6852228	chr4:6852228:T:A	1.02573e-08	-1.53805e-10	-1.345
6852333	chr4:6852333:T:C	4.2122e-09	-1.72274	-0.512274
6852367	chr4:6852367:T:G	2.63292e-08	-1.53805e-10	-0.402319
6852898	chr4:6852898:G:A	4.18521e-09	-1.52848	-0.712957
6853069	chr4:6853069:A:T	1.05853e-08	-1.53805e-10	-1.31353
6853595	chr4:6853595:T:G	1.30966e-08	-1.53805e-10	-1.10065
6853624	chr4:6853624:A:T	2.70641e-08	-1.53805e-10	-0.374791
6853730	chr4:6853730:A:G	3.91688e-09	-1.54336	-0.764343
6853867	chr4:6853867:C:A	8.19667e-08	-1.53805e-10	0.733314
6854040	chr4:6854040:G:A	9.71484e-09	-1.54001	0.140664
6854831	chr4:6854831:T:C	1.66495e-08	-1.53805e-10	-0.860618
6854937	chr4:6854937:A:C	6.68809e-08	-1.53805e-10	0.529915
6855058	chr4:6855058:C:T	1.61663e-07	-1.53805e-10	1.41252
6855147	chr4:6855147:C:T	2.51609e-08	-1.53805e-10	-0.447708
6855551	chr4:6855551:T:C	5.23295e-05	7.10932	0.0829957
6856113	chr4:6856113:C:A	0.00248897	7.16453	3.88985
6856123	chr4:6856123:A:G	1.53851e-08	-1.53805e-10	-0.939597
6856632	chr4:6856632:T:C	8.11081e-09	-1.5798	-3.69205e-10
6857032	chr4:6857032:G:A	3.16955e-08	-1.53805e-10	-0.216824
6857208	chr4:6857208:G:C	4.62134e-08	-1.53805e-10	0.16027
6857606	chr4:6857606:C:T	9.60467e-09	-1.41075	-3.69205e-10
6857712	chr4:6857712:A:G	1.95913e-09	-1.63831	-1.36219
6858357	chr4:6858357:T:G	1.19755e-08	-1.53805e-10	-1.19013
6858861	chr4:6858861:G:A	2.23848e-09	-1.51844	-1.34877
6858951	chr4:6858951:A:T	1.09022e-07	-1.53805e-10	1.01856
6859013	chr4:6859013:T:G	2.71471e-09	-1.43232	-1.24199
6859369	chr4:6859369:A:G	1.21998e-08	-1.53805e-10	-1.17158
6859430	chr4:6859430:T:C	1.65927e-07	1.43855	-3.69205e-10
6860257	chr4:6860257:T:C	7.1376e-09	-1.70762	-3.69205e-10
6860584	chr4:6860584:C:G	1.82002e-08	-1.53805e-10	-0.771569
6863331	chr4:6863331:T:C	3.25476e-08	-1.53805e-10	-0.190296
6863794	chr4:6863794:C:T	9.06733e-09	-1.46832	-3.69205e-10
6863842	chr4:6863842:T:C	5.32231e-08	-1.53805e-10	0.301493
6864480	chr4:6864480:T:G	1.12936e-08	-1.53805e-10	-1.24877
6865011	chr4:6865011:C:A	1.02324e-08	-1.53805e-10	-1.34744
6865380	chr4:6865380:A:G	1.27408e-08	-1.53805e-10	-1.12819
6865827	chr4:6865827:A:G	2.9379e-07	-1.53805e-10	2.00987
6866021	chr4:6866021:A:G	1.55499e-08	-0.928943	-3.69205e-10
6866428	chr4:6866428:T:C	1.53271e-08	0.373525	-1.3169
6866725	chr4:6866725:T:C	1.41983e-07	2.36552	-1.08281
6866768	chr4:6866768:A:C	2.15699e-08	0.337139	-0.93884
6867368	chr4:6867368:G:C	1.09918e-08	-1.27585	-3.69205e-10
6868054	chr4:6868054:T:C	7.99728e-09	-1.5939	-3.69205e-10
6868433	chr4:6868433:T:C	1.16e-08	-1.53805e-10	-1.22199
6869299	chr4:6869299:T:A	1.48579e-08	-1.53805e-10	-0.974469
6869347	chr4:6869347:G:A	5.90476e-08	-1.53805e-10	0.405345
6869529	chr4:6869529:G:A	9.29503e-09	-0.193943	-1.24958
6870038	chr4:6870038:T:A	5.79424e-08	1.41221	-1.02576
6870366	chr4:6870366:C:T	9.93061e-09	-1.53805e-10	-1.37738
6870619	chr4:6870619:G:A	1.873e-08	0.372114	-1.11499
6870957	chr4:6870957:G:T	1.6111e-08	-1.53805e-10	-0.893495
6870986	chr4:6870986:C:T	2.55117e-08	-1.53805e-10	-0.433863
6871959	chr4:6871959:G:A	1.04195e-08	-1.53805e-10	-1.32932
6871969	chr4:6871969:G:A	1.33039e-07	-1.53805e-10	1.21765
6872617	chr4:6872617:C:A	9.98593e-09	-1.53805e-10	-1.37182
6872790	chr4:6872790:A:G	1.26467e-08	-1.53805e-10	-1.1356
6873107	chr4:6873107:G:A	2.39456e-08	0.866779	-1.36399
6873122	chr4:6873122:TCAAGCTTTTCTTTTACATAATTCCCA:T	1.0186e-08	-1.53805e-10	-1.35198
6873486	chr4:6873486:G:A	7.13662e-09	-1.70776	-3.69205e-10
6873617	chr4:6873617:ATTAGTTAGTAAAGAATCCAGTTTCACCTC:A	1.01874e-08	-1.53805e-10	-1.35184
6873667	chr4:6873667:A:G	1.0021e-08	-1.53805e-10	-1.36832
6873839	chr4:6873839:G:A	1.07562e-08	-1.53805e-10	-1.29752
6874290	chr4:6874290:G:A	1.07843e-08	-1.53805e-10	-1.29491
6874427	chr4:6874427:G:A	1.02743e-08	-1.34335	-3.69205e-10
6874716	chr4:6874716:G:C	1.12612e-08	-1.53805e-10	-1.25164
6874731	chr4:6874731:A:G	7.41619e-09	-1.66933	-3.69205e-10
6874842	chr4:6874842:G:A	6.61223e-08	1.34355	-0.825038
6874864	chr4:6874864:T:TCA	1.92729e-07	2.7601	-1.17181
6874955	chr4:6874955:G:A	1.06605e-08	-1.53805e-10	-1.30646
6875884	chr4:6875884:G:C	1.34171e-08	-1.53805e-10	-1.07647
6875973	chr4:6875973:T:G	1.11445e-08	-1.53805e-10	-1.26205
6876175	chr4:6876175:C:T	4.1472e-08	1.21002	-1.158
6876910	chr4:6876910:C:CT	1.04561e-08	-1.32581	-3.69205e-10
6877467	chr4:6877467:T:C	4.32399e-09	-0.978981	-1.22984
6878112	chr4:6878112:C:T	3.86956e-07	-1.53805e-10	2.28531
6878192	chr4:6878192:T:C	1.41469e-08	-1.53805e-10	-1.0235
6878458	chr4:6878458:AAAAAT:A	1.14776e-08	-1.53805e-10	-1.2326
6878577	chr4:6878577:G:A	1.31126e-08	-0.0442434	-1.05518
6878631	chr4:6878631:C:T	1.02718e-08	-1.53805e-10	-1.3436
6878763	chr4:6878763:C:G	2.37909e-09	-1.48037	-1.32591
6879043	chr4:6879043:G:A	2.74144e-08	0.827412	-1.18934
6879133	chr4:6879133:G:C	1.19537e-08	-1.53805e-10	-1.19196
6880456	chr4:6880456:C:T	3.04347e-08	0.75885	-1.01626
6881285	chr4:6881285:C:T	4.0734e-05	5.56571	1.37611
6881605	chr4:6881605:C:T	1.87243e-08	-1.53805e-10	-0.743176
6881654	chr4:6881654:G:A	1.00489e-06	-1.53805e-10	3.23963
6881787	chr4:6881787:A:G	2.68786e-09	-1.52269	-1.16157
6882360	chr4:6882360:A:G	1.12272e-08	-1.53805e-10	-1.25465
6882624	chr4:6882624:G:GT	1.02544e-08	-1.53805e-10	-1.34529
6883677	chr4:6883677:GTTTTC:G	1.16611e-08	-1.53805e-10	-1.21674
6884088	chr4:6884088:T:C	3.25995e-08	0.249768	-0.438468
6884219	chr4:6884219:A:G	1.00893e-08	-1.53805e-10	-1.36152
6884923	chr4:6884923:G:A	1.44294e-07	2.59191	-1.29306
6884971	chr4:6884971:C:G	7.59736e-08	-1.53805e-10	0.657387
6885103	chr4:6885103:A:G	7.83757e-08	2.03407	-1.34556
6885300	chr4:6885300:C:A	5.14721e-08	1.62181	-1.35376
6885374	chr4:6885374:C:A	1.25406e-07	2.49908	-1.34052
6885780	chr4:6885780:A:G	3.14444e-08	-1.53805e-10	-0.224779
6885785	chr4:6885785:C:T	1.40823e-08	-1.53805e-10	-1.02808
6886404	chr4:6886404:A:G	8.70531e-09	-1.50907	-3.69205e-10
6886498	chr4:6886498:G:A	1.18252e-08	-1.53805e-10	-1.20277
6886939	chr4:6886939:G:A	2.72921e-07	3.08819	-1.15201
6887113	chr4:6887113:T:TTGGG	1.35508e-08	-1.53805e-10	-1.06655
6887205	chr4:6887205:A:G	2.31268e-09	-1.47296	-1.36163
6887405	chr4:6887405:T:C	8.95219e-08	1.95939	-1.1379
6887836	chr4:6887836:C:T	1.29603e-08	-1.11111	-3.69205e-10
6887883	chr4:6887883:T:G	3.61725e-07	2.21183	0.00605528
6888240	chr4:6888240:C:T	5.61861e-08	1.60112	-1.24545
6888257	chr4:6888257:T:C	2.15405e-08	-1.53805e-10	-0.603063
6888469	chr4:6888469:C:G	1.00943e-08	-1.53805e-10	-1.36103
6888800	chr4:6888800:C:T	6.96753e-08	1.78843	-1.21758
6889084	chr4:6889084:A:T	1.26127e-08	-1.53805e-10	-1.1383
6889159	chr4:6889159:A:G	1.17558e-08	-1.53805e-10	-1.20865
6889186	chr4:6889186:G:T	4.05812e-08	-1.53805e-10	0.0303069
6889187	chr4:6889187:C:T	4.05648e-08	-1.53805e-10	0.0299012
6889263	chr4:6889263:T:C	1.00061e-08	-1.53805e-10	-1.36981
6889283	chr4:6889283:C:T	2.29948e-08	0.729998	-1.26773
6889410	chr4:6889410:T:TGGCTTTGCGA	1.2226e-08	-1.53805e-10	-1.16944
6889444	chr4:6889444:G:C	1.05198e-08	-1.31974	-3.69205e-10
6889708	chr4:6889708:G:A	0.594113	11.8167	4.71288
6889792	chr4:6889792:G:C	0.0050013	12.1158	-0.36361
6889952	chr4:6889952:C:A	1.51083e-08	0.387885	-1.34564
6890036	chr4:6890036:A:G	6.943e-08	1.27851	-0.711193
6890056	chr4:6890056:C:A	3.57464e-08	-1.53805e-10	-0.096549
6890269	chr4:6890269:C:T	1.63737e-08	0.279388	-1.15671
6890442	chr4:6890442:C:A	3.2293e-08	-1.53805e-10	-0.198147
6891094	chr4:6891094:C:T	2.18102e-07	2.99551	-1.28354
6891160	chr4:6891160:C:A	1.80415e-08	0.377004	-1.15733
6891279	chr4:6891279:C:T	3.55966e-08	-1.53805e-10	-0.100748
6891454	chr4:6891454:C:T	0.39269	12.9723	3.14319
6891521	chr4:6891521:C:T	1.35772e-08	-1.53805e-10	-1.06461
6891581	chr4:6891581:C:A	1.44138e-08	-1.02272	0.0179004
6891710	chr4:6891710:G:A	1.24712e-08	-1.53805e-10	-1.14958
6891751	chr4:6891751:T:C	1.16772e-08	-1.53805e-10	-1.21536
6891769	chr4:6891769:G:C	1.79542e-08	0.511559	-1.29674
6891812	chr4:6891812:A:G	9.96235e-09	-1.53805e-10	-1.37419
6892461	chr4:6892461:G:A	2.14855e-08	-1.53805e-10	-0.605621
6892578	chr4:6892578:C:T	3.54881e-08	-1.2557	1.1519
6892671	chr4:6892671:C:T	1.15858e-08	-1.53805e-10	-1.22322
6893042	chr4:6893042:G:T	1.01844e-08	-1.53805e-10	-1.35214
6893051	chr4:6893051:C:T	1.08831e-08	-1.53805e-10	-1.28579
6893260	chr4:6893260:C:T	1.00647e-08	-1.53805e-10	-1.36396
6893376	chr4:6893376:A:G	9.9361e-09	-1.53805e-10	-1.37682
6893458	chr4:6893458:A:C	3.87043e-09	-1.06171	-1.25792
6893553	chr4:6893553:C:G	1.77444e-09	-1.7226	-1.37692
6893950	chr4:6893950:CA:C	1.07167e-08	-1.53805e-10	-1.30119
6894276	chr4:6894276:C:T	1.13637e-08	-1.2069	-0.0356747
6894474	chr4:6894474:T:A	1.20441e-08	-1.53805e-10	-1.18442
6894851	chr4:6894851:C:T	5.9634e-09	-1.07723	-0.810126
6894879	chr4:6894879:G:A	6.29016e-09	-0.509669	-1.32434
6894919	chr4:6894919:C:T	1.81662e-07	1.82076	-0.291607
6894920	chr4:6894920:G:A	9.92636e-09	-1.53805e-10	-1.37781
6895075	chr4:6895075:A:G	2.99305e-09	-1.2119	-1.3648
6895415	chr4:6895415:A:C	2.19307e-08	-1.53805e-10	-0.585112
6898722	chr4:6898722:C:T	2.97317e-09	-1.23782	-1.34555
6899024	chr4:6899024:T:C	1.43348e-08	-1.53805e-10	-1.01031
6900051	chr4:6900051:G:A	2.48315e-08	-0.460884	-3.69205e-10
6900192	chr4:6900192:A:G	8.39276e-09	-0.669853	-0.875776
6900319	chr4:6900319:C:T	8.22859e-09	-1.56538	-3.69205e-10
6900333	chr4:6900333:A:G	2.41756e-09	-1.71191	-1.07834
6900487	chr4:6900487:C:G	9.0521e-09	-0.721169	-0.748833
6900691	chr4:6900691:C:T	1.04756e-08	-1.53805e-10	-1.32395
6900915	chr4:6900915:C:G	2.0713e-09	-1.58231	-1.36251
6900950	chr4:6900950:C:G	3.19633e-09	-1.65264	-0.858358
6901185	chr4:6901185:C:A	1.21539e-08	-1.26176	0.0864107
6901247	chr4:6901247:G:C	1.30792e-08	-1.53805e-10	-1.10198
6901421	chr4:6901421:C:G	2.42864e-09	-1.52719	-1.25848
6901432	chr4:6901432:A:G	2.18668e-09	-1.51305	-1.37757
6901947	chr4:6901947:C:T	3.60246e-09	-1.01672	-1.37466
6902347	chr4:6902347:A:G	7.21607e-09	-0.944923	-0.751766
6902854	chr4:6902854:G:A	1.08354e-08	-1.53805e-10	-1.29018
6902888	chr4:6902888:C:T	6.79206e-08	-1.53805e-10	0.545341
6902942	chr4:6902942:A:G	2.63134e-09	-1.35272	-1.35279
6903083	chr4:6903083:A:G	1.06156e-08	-1.53805e-10	-1.31067
6903239	chr4:6903239:C:T	3.45148e-09	-1.05836	-1.37583
6903820	chr4:6903820:A:C	1.08563e-08	-1.53805e-10	-1.28826
6903848	chr4:6903848:G:A	1.7725e-09	-1.72255	-1.37806
6903970	chr4:6903970:C:T	2.49085e-08	-1.53805e-10	-0.45779
6904254	chr4:6904254:A:G	1.29909e-08	-1.53805e-10	-1.10875
6904329	chr4:6904329:G:C	5.38012e-08	-1.53805e-10	0.312297
6904349	chr4:6904349:T:G	5.75774e-09	-1.39289	-0.529567
6904372	chr4:6904372:A:T	9.0436e-09	-0.800891	-0.67005
6904387	chr4:6904387:G:T	2.19864e-08	-0.582574	-3.69205e-10
6904551	chr4:6904551:C:T	1.00178e-08	-1.53805e-10	-1.36864
6904564	chr4:6904564:T:C	7.3239e-09	-0.825501	-0.856354
6905078	chr4:6905078:T:G	8.9394e-09	-1.48253	-3.69205e-10
6905083	chr4:6905083:GCTGGGA:G	1.10284e-08	-1.27253	-3.69205e-10
6905103	chr4:6905103:C:T	8.03714e-09	-1.58892	-3.69205e-10
6905105	chr4:6905105:G:C	7.73166e-09	-1.62767	-3.69205e-10
6905124	chr4:6905124:T:A	1.19927e-08	-1.1887	-3.69205e-10
6905129	chr4:6905129:TTG:T	1.69019e-08	-0.845572	-3.69205e-10
6905135	chr4:6905135:G:A	1.52601e-08	-0.94776	-3.69205e-10
6905136	chr4:6905136:T:C	2.80405e-09	-1.58073	-1.0612
6905147	chr4:6905147:A:G	3.0934e-09	-1.70432	-0.839408
6905325	chr4:6905325:C:T	6.63871e-09	-1.63363	-0.146454
6905446	chr4:6905446:G:A	1.08243e-08	-1.16175	-0.129463
6905600	chr4:6905600:G:A	3.05522e-09	-1.6667	-0.889453
6905632	chr4:6905632:G:A	1.27886e-08	-1.53805e-10	-1.12444
6905639	chr4:6905639:G:A	1.24185e-08	-1.53805e-10	-1.15381
6906024	chr4:6906024:A:G	1.27715e-08	-1.53805e-10	-1.12578
6906075	chr4:6906075:G:A	1.34815e-08	-1.53805e-10	-1.07168
6906155	chr4:6906155:G:A	9.92249e-09	-1.53805e-10	-1.3782
6906532	chr4:6906532:C:T	2.13329e-08	-1.53805e-10	-0.612749
6906589	chr4:6906589:G:A	1.13097e-08	0.0791587	-1.3265
6906844	chr4:6906844:C:T	1.09194e-08	-1.53805e-10	-1.28246
6906855	chr4:6906855:C:A	1.01889e-08	-1.53805e-10	-1.3517
6907024	chr4:6907024:G:A	1.7786e-08	-1.53805e-10	-0.794585
6907323	chr4:6907323:G:A	1.14241e-08	-1.53805e-10	-1.23728
6907494	chr4:6907494:C:T	1.05115e-08	-1.53805e-10	-1.32053
6907687	chr4:6907687:T:C	9.94398e-09	-1.53805e-10	-1.37603
6907836	chr4:6907836:G:A	9.63973e-09	-1.40711	-3.69205e-10
6908050	chr4:6908050:G:C	3.36507e-09	-1.51497	-0.944575
6908600	chr4:6908600:C:G	1.07615e-08	-1.53805e-10	-1.29702
6908608	chr4:6908608:C:G	4.0073e-08	1.21489	-1.19719
6909181	chr4:6909181:A:G	1.2532e-08	-1.53805e-10	-1.14471
6909933	chr4:6909933:C:T	1.03158e-08	-1.53805e-10	-1.33932
6910155	chr4:6910155:C:T	1.93953e-08	-1.53805e-10	-0.707969
6910180	chr4:6910180:G:A	1.4184e-08	-1.53805e-10	-1.02088
6911594	chr4:6911594:G:A	1.00296e-08	-1.53805e-10	-1.36745
6911844	chr4:6911844:G:A	1.64971e-08	0.148502	-1.01832
6911972	chr4:6911972:A:G	5.94084e-09	-0.647569	-1.24358
6912281	chr4:6912281:G:A	1.00922e-08	-1.53805e-10	-1.36124
6913037	chr4:6913037:A:G	1.68818e-08	-0.846765	-3.69205e-10
6913064	chr4:6913064:C:T	1.66607e-08	-1.53805e-10	-0.859943
6913309	chr4:6913309:A:G	9.92175e-09	-1.53805e-10	-1.37827
6913615	chr4:6913615:A:G	1.03032e-08	-0.0259847	-1.31456
6913995	chr4:6913995:G:T	4.61441e-09	-0.836243	-1.30757
6914536	chr4:6914536:G:A	5.38422e-08	1.55924	-1.24618
6914725	chr4:6914725:C:G	1.03805e-08	-1.53805e-10	-1.33307
6914851	chr4:6914851:C:T	2.68697e-09	-1.32778	-1.3568
6915359	chr4:6915359:T:G	5.59759e-08	0.705412	-0.35349
6915537	chr4:6915537:C:T	6.96968e-08	1.05096	-0.479804
6915573	chr4:6915573:G:A	1.01518e-08	-1.53805e-10	-1.35535
6915779	chr4:6915779:C:T	1.086e-08	-1.28791	-3.69205e-10
6915821	chr4:6915821:G:A	1.12182e-08	-1.53805e-10	-1.25546
6916242	chr4:6916242:G:A	1.22036e-08	-1.53805e-10	-1.17127
6916256	chr4:6916256:T:C	2.7839e-06	5.38057	-1.12196
6916347	chr4:6916347:C:T	7.51848e-08	1.06695	-0.419996
6916754	chr4:6916754:A:G	7.16052e-09	-1.70442	-3.69205e-10
6916952	chr4:6916952:A:G	3.36732e-06	5.66691	-1.21804
6917182	chr4:6917182:T:C	7.07541e-09	-1.71637	-3.69205e-10
6917512	chr4:6917512:C:T	1.22825e-08	-1.53805e-10	-1.16483
6917828	chr4:6917828:G:GT	1.60963e-08	-1.53805e-10	-0.894408
6917934	chr4:6917934:G:A	3.2949e-08	0.239398	-0.417434
6917947	chr4:6917947:C:T	6.50554e-08	1.81161	-1.30937
6918739	chr4:6918739:G:A	6.0746e-07	3.76803	-1.03175
6918983	chr4:6918983:T:C	2.22368e-06	5.17327	-1.13935
6918999	chr4:6918999:C:T	9.8909e-07	4.41618	-1.1924
6919142	chr4:6919142:G:A	1.09104e-06	4.52756	-1.20567
6919222	chr4:6919222:C:T	4.94681e-08	-1.53805e-10	0.228329
6919240	chr4:6919240:G:A	2.01676e-08	-0.668922	-3.69205e-10
6919631	chr4:6919631:T:C	1.0382e-08	-1.53805e-10	-1.33292
6919697	chr4:6919697:T:C	2.43806e-09	-1.61776	-1.16404
6919754	chr4:6919754:A:G	2.59912e-08	-0.415241	-3.69205e-10
6920198	chr4:6920198:A:G	1.04678e-08	-1.53805e-10	-1.32469
6920296	chr4:6920296:G:T	3.72873e-08	0.428342	-0.482689
6920484	chr4:6920484:C:G	2.62443e-07	2.89323	-0.996193
6920516	chr4:6920516:G:A	1.27466e-08	-1.53805e-10	-1.12774
6920599	chr4:6920599:CTGTT:C	1.3353e-08	-1.04738	-0.0338788
6921075	chr4:6921075:C:T	4.32259e-09	-0.835251	-1.37389
6921100	chr4:6921100:A:T	7.23732e-09	-1.69375	-3.69205e-10
6921300	chr4:6921300:G:A	4.26651e-09	-1.21104	-1.01117
6921524	chr4:6921524:T:G	3.04008e-08	-1.53805e-10	-0.25853
6921556	chr4:6921556:C:T	1.01723e-08	-1.53805e-10	-1.35333
6921604	chr4:6921604:C:T	7.68357e-09	-1.63391	-3.69205e-10
6921777	chr4:6921777:A:G	4.22339e-09	-0.868095	-1.36426
6921817	chr4:6921817:T:C	1.74644e-08	-1.53805e-10	-0.812834
6921879	chr4:6921879:T:C	1.18223e-07	1.13328	-0.0337018
6922160	chr4:6922160:C:T	1.71727e-08	-1.49686	0.667182
6922239	chr4:6922239:A:G	5.77849e-09	-0.673676	-1.24518
6922316	chr4:6922316:T:G	8.07845e-09	-0.325382	-1.25842
6922403	chr4:6922403:C:T	1.00887e-08	-1.53805e-10	-1.36158
6922450	chr4:6922450:C:T	4.17675e-08	-1.53805e-10	0.0591198
6922486	chr4:6922486:C:T	1.81467e-08	-0.774507	-3.69205e-10
6922907	chr4:6922907:C:T	7.16962e-09	-1.70315	-3.69205e-10
6923051	chr4:6923051:A:G	4.75907e-08	-1.53805e-10	0.189638
6923195	chr4:6923195:C:G	1.41982e-08	-1.53805e-10	-1.01988
6923232	chr4:6923232:C:T	8.13545e-08	0.800296	-0.0744778
6923486	chr4:6923486:G:A	1.02047e-08	-1.53805e-10	-1.35015
6923617	chr4:6923617:G:A	1.274e-08	-1.53805e-10	-1.12825
6924264	chr4:6924264:T:G	3.55333e-07	2.21782	-0.0177627
6924304	chr4:6924304:TCGGTGTCCC:T	1.84403e-08	-0.261145	-0.497316
6924486	chr4:6924486:A:G	1.22933e-08	-1.53805e-10	-1.16394
6924548	chr4:6924548:A:G	2.38899e-08	-1.53805e-10	-0.499541
6924594	chr4:6924594:C:T	1.11039e-08	-1.53805e-10	-1.2657
6924631	chr4:6924631:TGCACTGCA:T	2.16644e-08	-0.201139	-0.39619
6924645	chr4:6924645:A:G	2.89387e-07	2.20001	-0.205246
6924884	chr4:6924884:G:A	2.6115e-07	2.13252	-0.240424
6925150	chr4:6925150:A:G	5.06906e-08	-1.53805e-10	0.252741
6925284	chr4:6925284:A:G	2.52214e-08	-0.213334	-0.231971
6925352	chr4:6925352:G:T	4.62598e-08	0.534822	-0.373547
6925474	chr4:6925474:G:A	1.13964e-08	-1.53805e-10	-1.23971
6925585	chr4:6925585:T:C	1.04167e-08	-1.53805e-10	-1.32959
6926129	chr4:6926129:T:C	7.61463e-08	-0.930333	1.58999
6926384	chr4:6926384:T:C	7.09369e-09	-1.71379	-3.69205e-10
6926631	chr4:6926631:C:A	2.06768e-07	2.36125	-0.702653
6926843	chr4:6926843:C:T	4.73795e-08	0.596546	-0.411355
6926878	chr4:6926878:C:T	1.1468e-08	-1.53805e-10	-1.23344
6927048	chr4:6927048:T:C	7.08726e-09	-1.7147	-3.69205e-10
6927209	chr4:6927209:C:G	1.01764e-08	-1.53805e-10	-1.35293
6927218	chr4:6927218:C:A	1.19849e-08	-1.53805e-10	-1.18935
6927295	chr4:6927295:T:C	1.18652e-08	-1.53805e-10	-1.19939
6927391	chr4:6927391:G:C	9.93189e-09	-1.53805e-10	-1.37725
6927535	chr4:6927535:C:T	6.33794e-07	3.88826	-1.10954
6927621	chr4:6927621:C:T	7.06053e-09	-1.71848	-3.69205e-10
6927751	chr4:6927751:A:G	3.15884e-08	0.118377	-0.338588
6928387	chr4:6928387:T:C	1.22719e-08	0.0851421	-1.25083
6928391	chr4:6928391:G:A	4.76556e-08	-1.53805e-10	0.191002
6928490	chr4:6928490:G:A	2.31869e-07	2.82959	-1.05642
6928689	chr4:6928689:T:C	3.08149e-08	0.0930157	-0.338015
6928751	chr4:6928751:A:G	4.53303e-08	0.615713	-0.474736
6928784	chr4:6928784:G:A	6.84706e-08	0.553407	-3.69205e-10
6928898	chr4:6928898:G:A	1.03582e-08	-0.103896	-1.23132
6929016	chr4:6929016:A:G	4.4986e-08	-1.53805e-10	0.133353
6929083	chr4:6929083:G:C	7.28417e-07	3.52004	-0.602165
6929090	chr4:6929090:A:G	1.13176e-08	-1.53805e-10	-1.24664
6929509	chr4:6929509:C:T	1.01333e-08	-1.53805e-10	-1.35718
6929609	chr4:6929609:G:T	1.04119e-08	-1.53805e-10	-1.33005
6929720	chr4:6929720:A:G	8.20805e-09	-1.56788	-3.69205e-10
6930040	chr4:6930040:C:T	1.05349e-08	-1.53805e-10	-1.31831
6930119	chr4:6930119:A:T	6.2566e-08	0.976115	-0.512891
6930384	chr4:6930384:G:A	1.00128e-08	-1.53805e-10	-1.36913
6930682	chr4:6930682:T:C	7.54996e-09	-1.65146	-3.69205e-10
6930925	chr4:6930925:A:G	1.58821e-08	-1.53805e-10	-0.907805
6931022	chr4:6931022:T:A	1.29564e-08	-1.53805e-10	-1.11141
6931157	chr4:6931157:C:A	8.77951e-08	1.88726	-1.08525
6931259	chr4:6931259:T:C	8.65881e-08	1.85046	-1.0623
6931527	chr4:6931527:T:C	1.73202e-08	-0.821127	-3.69205e-10
6931570	chr4:6931570:C:T	2.12774e-07	2.67285	-0.985617
6931735	chr4:6931735:C:G	2.63793e-07	2.89364	-0.991477
6932157	chr4:6932157:C:G	7.57845e-09	-1.64769	-3.69205e-10
6932315	chr4:6932315:C:T	2.87837e-07	2.96946	-0.980066
6932326	chr4:6932326:C:T	2.23752e-07	2.66259	-0.925049
6932928	chr4:6932928:A:G	1.13116e-07	1.71762	-0.662203
6932975	chr4:6932975:G:C	7.03817e-09	-1.72165	-3.69205e-10
6933449	chr4:6933449:C:T	9.92241e-09	-1.53805e-10	-1.3782
6933920	chr4:6933920:C:T	1.76793e-08	-0.096286	-0.70432
6934022	chr4:6934022:T:C	1.8341e-08	-0.000514342	-0.763344
6934156	chr4:6934156:T:C	1.47806e-08	-0.97968	-3.69205e-10
6934479	chr4:6934479:T:G	1.01393e-08	-1.53805e-10	-1.35658
6934636	chr4:6934636:C:T	1.73661e-08	-0.220273	-0.598203
6934665	chr4:6934665:C:A	4.22906e-08	1.0211	-0.949538
6934765	chr4:6934765:G:A	8.9266e-09	-0.172102	-1.31186
6935112	chr4:6935112:T:A	3.10961e-08	0.606445	-0.84236
6935159	chr4:6935159:T:A	1.36015e-08	-1.53805e-10	-1.06282
6935309	chr4:6935309:A:G	8.15233e-09	-1.57469	-3.69205e-10
6935608	chr4:6935608:A:G	3.07135e-08	0.621383	-0.869678
6935987	chr4:6935987:T:C	1.19648e-08	-1.53805e-10	-1.19103
6936074	chr4:6936074:G:A	4.33206e-09	-0.830802	-1.37615
6936210	chr4:6936210:A:G	7.03832e-09	-1.72163	-3.69205e-10
6936257	chr4:6936257:C:T	5.75882e-07	3.42514	-0.742235
6936268	chr4:6936268:G:A	2.78204e-08	0.747624	-1.09485
6936388	chr4:6936388:A:G	1.33318e-08	-0.328379	-0.754465
6936559	chr4:6936559:T:C	1.59305e-08	-0.244987	-0.659774
6936824	chr4:6936824:G:T	6.91328e-08	0.90292	-0.339889
6937078	chr4:6937078:C:T	1.89617e-08	0.575131	-1.30571
6937226	chr4:6937226:A:T	2.62277e-08	0.635394	-1.04158
6937316	chr4:6937316:G:T	1.33479e-08	-0.469811	-0.611827
6937489	chr4:6937489:AC:A	3.24054e-07	3.2835	-1.17558
6937512	chr4:6937512:A:G	1.11011e-08	-1.53805e-10	-1.26596
6937741	chr4:6937741:A:G	8.01967e-09	-1.5911	-3.69205e-10
6938307	chr4:6938307:C:T	1.87255e-06	4.76038	-0.898321
6938354	chr4:6938354:G:C	5.92233e-08	0.408316	-3.69205e-10
6938467	chr4:6938467:T:C	9.93791e-09	-1.53805e-10	-1.37664
6938828	chr4:6938828:G:A	5.80509e-09	-0.579065	-1.3352
6939299	chr4:6939299:C:T	4.34443e-08	-1.53805e-10	0.098481
6939433	chr4:6939433:G:A	9.70679e-09	-0.200761	-1.19941
6939542	chr4:6939542:A:G	1.17732e-08	-1.20717	-3.69205e-10
6939648	chr4:6939648:C:T	1.28605e-08	0.255721	-1.37456
6939810	chr4:6939810:G:A	4.13443e-09	-1.42073	-0.832921
6939854	chr4:6939854:G:C	1.0086e-08	-1.53805e-10	-1.36185
6939966	chr4:6939966:C:G	9.88576e-07	3.98157	-0.758303
6940007	chr4:6940007:G:A	1.02898e-08	-0.480681	-0.861162
6940071	chr4:6940071:G:A	3.83375e-07	3.47624	-1.20023
6940075	chr4:6940075:C:T	3.7277e-07	3.44663	-1.19867
6940131	chr4:6940131:C:A	4.05062e-08	1.16597	-1.13752
6940164	chr4:6940164:C:T	6.56084e-09	-0.414578	-1.3773
6940247	chr4:6940247:C:T	1.35417e-08	-1.53805e-10	-1.06723
6940411	chr4:6940411:G:T	7.28446e-09	-1.68726	-3.69205e-10
6941071	chr4:6941071:C:G	1.00983e-08	-1.53805e-10	-1.36063
6941106	chr4:6941106:A:G	1.48518e-08	-1.53805e-10	-0.974878
6941112	chr4:6941112:C:T	1.61323e-08	-1.53805e-10	-0.892176
6941130	chr4:6941130:T:G	1.17647e-07	1.51207	-0.417387
6941285	chr4:6941285:T:A	8.28554e-09	-0.777695	-0.780791
6941320	chr4:6941320:G:T	1.25872e-08	-1.53805e-10	-1.14032
6941335	chr4:6941335:G:A	9.93016e-09	-1.53805e-10	-1.37742
6941465	chr4:6941465:A:G	1.0778e-08	-1.53805e-10	-1.2955
6941633	chr4:6941633:C:T	1.6317e-08	-1.53805e-10	-0.880794
6941642	chr4:6941642:TC:T	6.10479e-07	3.63399	-0.892741
6941770	chr4:6941770:C:T	5.50193e-08	-1.53805e-10	0.334685
6941881	chr4:6941881:G:A	1.08207e-08	-1.53805e-10	-1.29154
6942044	chr4:6942044:C:T	6.85178e-09	-0.372881	-1.37561
6942082	chr4:6942082:A:G	1.08037e-08	-1.53805e-10	-1.29311
6942776	chr4:6942776:G:A	1.00521e-08	-1.53805e-10	-1.36522
6943065	chr4:6943065:G:A	7.07787e-09	-0.337799	-1.37823
6943136	chr4:6943136:G:A	1.05184e-08	-1.53805e-10	-1.31988
6943166	chr4:6943166:A:G	8.47572e-09	-0.62134	-0.914453
6943294	chr4:6943294:A:G	8.73862e-09	-1.50525	-3.69205e-10
6943445	chr4:6943445:C:T	1.01074e-08	-1.53805e-10	-1.35973
6943506	chr4:6943506:A:G	1.45586e-08	0.237258	-1.23207
6943708	chr4:6943708:C:G	1.46537e-08	-1.53805e-10	-0.988307
6943742	chr4:6943742:G:A	1.01074e-08	-1.53805e-10	-1.35973
6943829	chr4:6943829:T:A	1.05592e-08	-1.53805e-10	-1.316
6943862	chr4:6943862:T:TG	1.88077e-08	-0.996102	0.25737
6943870	chr4:6943870:AAATCTAAATATGTTTCTT:A	2.29803e-08	-0.853596	0.315233
6943899	chr4:6943899:T:G	1.95785e-08	-1.53805e-10	-0.698567
6944000	chr4:6944000:C:T	8.53888e-08	0.534327	0.239889
6944047	chr4:6944047:G:T	1.68587e-08	-1.53805e-10	-0.848132
6944118	chr4:6944118:A:G	1.05858e-08	-1.53805e-10	-1.31348
6944173	chr4:6944173:T:C	7.34789e-09	-1.67859	-3.69205e-10
6944273	chr4:6944273:C:T	9.88866e-09	-0.516502	-0.865108
6944321	chr4:6944321:AT:A	1.95016e-08	-0.702501	-3.69205e-10
6944365	chr4:6944365:G:A	1.71542e-08	0.524508	-1.35526
6944443	chr4:6944443:T:C	1.05496e-08	-1.53805e-10	-1.31691
6944481	chr4:6944481:C:T	2.60509e-08	0.69546	-1.10841
6944684	chr4:6944684:A:G	6.42077e-09	-0.95526	-0.8582
6944754	chr4:6944754:C:G	9.92219e-09	-1.53805e-10	-1.37822
6944773	chr4:6944773:G:T	2.01807e-08	0.560415	-1.22869
6944964	chr4:6944964:A:G	1.06578e-08	-1.53805e-10	-1.3067
6945133	chr4:6945133:G:A	1.76215e-08	0.566755	-1.37064
6945394	chr4:6945394:C:T	1.64418e-08	-1.53805e-10	-0.873171
6945437	chr4:6945437:T:C	1.43794e-08	-1.17919	0.171981
6945474	chr4:6945474:C:T	4.2849e-08	-1.53805e-10	0.0846839
6945546	chr4:6945546:C:T	7.62907e-09	-1.64103	-3.69205e-10
6945843	chr4:6945843:C:T	1.20416e-08	0.14593	-1.33056
6946080	chr4:6946080:T:C	1.23347e-08	-0.239056	-0.921528
6946141	chr4:6946141:T:C	1.08947e-08	-1.53805e-10	-1.28472
6946184	chr4:6946184:G:A	2.30067e-08	0.713258	-1.25047
6946442	chr4:6946442:C:T	8.13604e-09	-1.57669	-3.69205e-10
6947038	chr4:6947038:T:C	1.03927e-08	-0.925793	-0.406098
6947115	chr4:6947115:C:T	2.52264e-08	0.7721	-1.21721
6947223	chr4:6947223:C:T	2.75958e-08	0.794771	-1.15011
6947314	chr4:6947314:G:A	9.94491e-09	-1.53805e-10	-1.37594
6948128	chr4:6948128:T:G	4.73433e-08	-1.53805e-10	0.184427
6948201	chr4:6948201:G:A	6.88589e-09	-0.4891	-1.25442
6948316	chr4:6948316:C:T	7.89855e-09	-1.60632	-3.69205e-10
6948609	chr4:6948609:G:A	1.24407e-08	-1.53805e-10	-1.15202
6948744	chr4:6948744:G:T	2.54167e-08	0.69114	-1.12873
6949132	chr4:6949132:G:C	1.0974e-08	-0.31441	-0.963055
6949203	chr4:6949203:G:A	8.10459e-09	-1.22942	-0.351151
6949746	chr4:6949746:C:T	9.92292e-09	-1.53805e-10	-1.37815
6949810	chr4:6949810:C:T	4.35055e-07	3.46917	-1.0667
6949856	chr4:6949856:G:T	1.23119e-08	-0.328723	-0.833706
6949921	chr4:6949921:G:T	1.00465e-08	-1.53805e-10	-1.36577
6949937	chr4:6949937:G:A	1.10917e-08	-1.53805e-10	-1.2668
6950061	chr4:6950061:C:T	9.42085e-09	-1.43007	-3.69205e-10
6950117	chr4:6950117:C:T	8.92989e-09	-1.48359	-3.69205e-10
6950524	chr4:6950524:G:A	2.61586e-08	0.785611	-1.19443
6950619	chr4:6950619:G:A	1.44029e-08	-1.53805e-10	-1.00557
6950687	chr4:6950687:AT:A	3.73928e-08	-0.101328	0.0498063
6950950	chr4:6950950:A:G	4.79217e-08	-1.53805e-10	0.19657
6951543	chr4:6951543:A:G	1.6946e-08	-1.04924	0.206273
6951747	chr4:6951747:G:T	1.11092e-08	-1.53805e-10	-1.26522
6951968	chr4:6951968:G:C	1.2506e-08	-1.53805e-10	-1.14679
6952227	chr4:6952227:C:G	1.48243e-08	-1.53805e-10	-0.976734
6952542	chr4:6952542:A:G	1.75825e-08	-1.53805e-10	-0.806097
6952703	chr4:6952703:G:C	4.28918e-08	-1.53805e-10	0.0856827
6953185	chr4:6953185:C:T	1.01437e-08	-1.53805e-10	-1.35615
6954045	chr4:6954045:G:A	6.43879e-09	-0.844031	-0.966627
6954245	chr4:6954245:G:A	5.69242e-08	0.368721	-3.69205e-10
6954332	chr4:6954332:T:C	6.9974e-08	1.94828	-1.37316
6954359	chr4:6954359:C:T	6.27677e-09	-0.91302	-0.923124
6954407	chr4:6954407:T:C	2.36084e-08	0.805456	-1.31685
6954607	chr4:6954607:G:GACTA	1.55298e-08	-0.094737	-0.835498
6954895	chr4:6954895:G:A	1.13438e-08	-1.53805e-10	-1.24432
6954933	chr4:6954933:C:G	2.66118e-08	-0.391645	-3.69205e-10
6955121	chr4:6955121:G:A	1.12702e-08	-1.25084	-3.69205e-10
6955359	chr4:6955359:C:T	1.00032e-08	-1.53805e-10	-1.37009
6955538	chr4:6955538:C:T	1.1919e-08	-1.53805e-10	-1.19487
6955605	chr4:6955605:G:A	6.69091e-09	-0.868388	-0.90386
6956091	chr4:6956091:T:A	8.06498e-09	-1.58547	-3.69205e-10
6956542	chr4:6956542:C:G	1.63592e-08	-1.53805e-10	-0.878207
6956676	chr4:6956676:C:A	1.00143e-08	-1.53805e-10	-1.36898
6956732	chr4:6956732:T:C	2.51885e-08	-1.53805e-10	-0.446613
6956833	chr4:6956833:G:T	2.28701e-09	-1.54692	-1.29883
6956855	chr4:6956855:C:T	1.60207e-08	0.206927	-1.10605
6956887	chr4:6956887:G:A	1.59257e-05	6.98969	-0.987001
6957029	chr4:6957029:G:A	1.71594e-08	-1.53805e-10	-0.830452
6957043	chr4:6957043:G:A	1.07122e-08	-1.53805e-10	-1.30162
6957255	chr4:6957255:T:C	3.02598e-08	-1.53805e-10	-0.263179
6957555	chr4:6957555:A:C	1.19272e-08	-1.53805e-10	-1.19417
6958001	chr4:6958001:C:G	1.0004e-08	-1.53805e-10	-1.37002
6958192	chr4:6958192:ACT:A	1.79321e-09	-1.71078	-1.37821
6958202	chr4:6958202:G:A	9.10562e-09	-0.0985496	-1.36556
6958274	chr4:6958274:T:TC	2.88288e-08	1.03069	-1.34231
6958432	chr4:6958432:T:G	2.06845e-09	-1.62497	-1.32123
6958433	chr4:6958433:A:C	2.01858e-09	-1.62368	-1.34693
6958569	chr4:6958569:A:G	1.05554e-08	-1.53805e-10	-1.31636
6959074	chr4:6959074:G:A	2.98833e-09	-1.70764	-0.870645
6959075	chr4:6959075:C:T	9.30479e-09	-0.170754	-1.27171
6959120	chr4:6959120:T:C	2.61131e-09	-1.71782	-0.995328
6959229	chr4:6959229:A:G	1.39149e-08	-1.53805e-10	-1.04004
6959247	chr4:6959247:T:A	1.00313e-08	-1.53805e-10	-1.36729
6959380	chr4:6959380:G:T	3.11684e-09	-1.71189	-0.824292
6959862	chr4:6959862:C:T	1.80972e-08	0.516338	-1.29358
6959876	chr4:6959876:G:C	1.23843e-08	-1.53805e-10	-1.15657
6959946	chr4:6959946:C:T	1.51575e-08	0.382852	-1.33736
6960021	chr4:6960021:C:T	3.47694e-09	-1.6811	-0.745747
6960334	chr4:6960334:C:T	3.18314e-09	-1.71064	-0.804493
6960363	chr4:6960363:A:G	1.0104e-08	-1.53805e-10	-1.36007
6960816	chr4:6960816:C:T	9.9646e-09	-1.53805e-10	-1.37396
6961210	chr4:6961210:A:AG	2.62715e-08	0.588967	-0.993481
6961311	chr4:6961311:G:T	1.10026e-08	-1.53805e-10	-1.27486
6961391	chr4:6961391:C:G	7.89288e-09	-1.60704	-3.69205e-10
6961431	chr4:6961431:GC:G	1.19543e-08	-1.53805e-10	-1.19191
6962166	chr4:6962166:G:A	4.26554e-09	-1.70527	-0.517157
6962263	chr4:6962263:G:A	9.92177e-09	-1.53805e-10	-1.37827
6962321	chr4:6962321:G:A	9.67547e-09	-1.72089	0.317481
6962326	chr4:6962326:G:A	5.36621e-08	-1.53805e-10	0.309708
6962527	chr4:6962527:T:C	7.09446e-09	-1.71368	-3.69205e-10
6962813	chr4:6962813:G:A	1.28437e-08	-1.68107	0.56093
6963498	chr4:6963498:G:A	1.0083e-08	-1.53805e-10	-1.36214
6963946	chr4:6963946:C:T	1.03722e-08	-1.72151	0.387637
6964150	chr4:6964150:TA:T	4.72204e-08	0.879038	-0.697211
6964203	chr4:6964203:C:T	9.81074e-09	-1.72181	0.332286
6964365	chr4:6964365:C:T	1.34288e-08	-1.53805e-10	-1.07559
6964564	chr4:6964564:G:A	7.15619e-09	-1.70502	-3.69205e-10
6964575	chr4:6964575:T:C	2.29601e-08	0.52308	-1.06232
6964899	chr4:6964899:A:G	3.77093e-08	-1.53805e-10	-0.043093
6964975	chr4:6964975:T:G	1.58863e-08	-1.53805e-10	-0.907543
6965171	chr4:6965171:TTG:T	1.3302e-08	-1.53805e-10	-1.08508
6965515	chr4:6965515:A:G	2.02331e-08	-1.53805e-10	-0.665679
6965717	chr4:6965717:T:G	9.9408e-09	-1.53805e-10	-1.37635
6966061	chr4:6966061:A:G	3.52288e-08	-1.53805e-10	-0.111135
6966463	chr4:6966463:A:G	2.7168e-08	0.722976	-1.09394
6967080	chr4:6967080:A:T	1.29111e-08	-1.53805e-10	-1.11491
6967230	chr4:6967230:T:G	7.939e-09	-1.60121	-3.69205e-10
6967436	chr4:6967436:A:G	4.98925e-08	0.494411	-0.257538
6967468	chr4:6967468:T:C	4.40749e-08	-1.53805e-10	0.112892
6968045	chr4:6968045:G:A	7.90747e-09	-1.60519	-3.69205e-10
6968127	chr4:6968127:A:G	1.851e-08	-1.53805e-10	-0.754689
6968156	chr4:6968156:T:C	2.67662e-08	-1.53805e-10	-0.385857
6968201	chr4:6968201:G:T	1.57931e-08	-1.21112	0.297699
6968215	chr4:6968215:C:T	4.52118e-09	-1.67915	-0.485078
6968511	chr4:6968511:G:A	1.18872e-08	-1.53805e-10	-1.19754
6968687	chr4:6968687:C:CTG	8.97632e-06	6.20417	-0.774823
6968792	chr4:6968792:TTTACG:T	1.28553e-08	-1.53805e-10	-1.11924
6968797	chr4:6968797:G:T	1.08792e-08	-1.53805e-10	-1.28615
6968802	chr4:6968802:T:C	5.07125e-09	-1.59086	-0.458553
6968884	chr4:6968884:G:A	7.66726e-09	-1.63604	-3.69205e-10
6969081	chr4:6969081:C:T	1.64188e-08	0.431361	-1.30593
6969249	chr4:6969249:A:G	4.12482e-08	-1.53805e-10	0.0466083
6969429	chr4:6969429:G:A	1.06459e-08	0.0483691	-1.35619
6969878	chr4:6969878:G:A	1.88544e-08	0.058647	-0.794898
6969929	chr4:6969929:C:T	9.95953e-09	-1.53805e-10	-1.37447
6969952	chr4:6969952:C:T	7.14221e-09	-1.70698	-3.69205e-10
6970141	chr4:6970141:G:A	1.24398e-08	-1.53805e-10	-1.15209
6970545	chr4:6970545:A:G	1.14271e-08	-1.53805e-10	-1.23701
6971096	chr4:6971096:G:A	7.24123e-08	0.70328	-0.0939032
6971457	chr4:6971457:G:C	4.95075e-09	-1.67282	-0.400641
6971564	chr4:6971564:A:G	4.27776e-08	1.46116	-1.37814
6971722	chr4:6971722:C:T	7.71919e-09	-1.62929	-3.69205e-10
6971904	chr4:6971904:A:G	1.33775e-08	-1.53805e-10	-1.07942
6972380	chr4:6972380:C:T	1.67087e-08	-1.53805e-10	-0.857068
6972517	chr4:6972517:A:G	1.1507e-08	-1.53805e-10	-1.23004
6972592	chr4:6972592:G:A	7.52242e-09	-1.70513	0.050019
6972805	chr4:6972805:G:A	1.17034e-08	-1.53805e-10	-1.21312
6972843	chr4:6972843:T:C	1.04331e-08	-1.53805e-10	-1.32801
6972961	chr4:6972961:G:A	1.56259e-08	-1.53805e-10	-0.924066
6972991	chr4:6972991:T:C	2.39565e-09	-1.54655	-1.25279
6973079	chr4:6973079:T:C	1.12436e-08	-1.53805e-10	-1.2532
6973281	chr4:6973281:A:G	1.34608e-08	0.127786	-1.201
6973884	chr4:6973884:C:T	2.90005e-05	6.8212	-0.219126
6974083	chr4:6974083:C:T	7.38251e-09	-1.67388	-3.69205e-10
6974387	chr4:6974387:G:C	1.05919e-08	-1.53805e-10	-1.31291
6974962	chr4:6974962:AG:A	6.73926e-08	0.83548	-0.297944
6975384	chr4:6975384:A:G	3.15804e-09	-1.15369	-1.36935
6975441	chr4:6975441:T:A	9.53193e-09	-1.41835	-3.69205e-10
6975903	chr4:6975903:G:A	1.08916e-08	-1.53805e-10	-1.28501
6975923	chr4:6975923:T:A	4.59114e-08	-1.53805e-10	0.153714
6976308	chr4:6976308:A:G	8.1624e-09	-1.57346	-3.69205e-10
6977002	chr4:6977002:C:A	8.3884e-09	-1.69954	0.153395
6978157	chr4:6978157:G:A	2.47701e-08	-1.53805e-10	-0.463361
6978348	chr4:6978348:G:T	7.20702e-08	0.719124	-0.114481
6978391	chr4:6978391:T:C	5.86897e-09	-1.70439	-0.198927
6978693	chr4:6978693:T:C	6.72992e-09	-1.71156	-0.0548701
6978989	chr4:6978989:G:C	9.92507e-09	-1.53805e-10	-1.37793
6980295	chr4:6980295:A:C	1.086e-08	-1.53805e-10	-1.28791
6980589	chr4:6980589:T:C	3.15694e-08	-1.53805e-10	-0.220811
6981042	chr4:6981042:A:T	6.4645e-08	-1.53805e-10	0.495912
6981313	chr4:6981313:C:G	7.74944e-09	-1.68234	0.056957
6981549	chr4:6981549:C:A	1.28678e-08	-1.57008	0.451809
6981794	chr4:6981794:C:G	1.02127e-08	-1.53805e-10	-1.34937
6981941	chr4:6981941:C:T	1.01239e-08	-1.53805e-10	-1.3581
6981950	chr4:6981950:T:C	1.82688e-05	6.55958	-0.419623
6982454	chr4:6982454:C:T	1.51171e-08	-1.70246	0.745287
6982737	chr4:6982737:C:G	1.52432e-08	-1.68572	0.736855
6982826	chr4:6982826:G:C	8.38398e-09	-1.67574	0.129069
6983527	chr4:6983527:G:A	7.03772e-09	-1.72171	-3.69205e-10
6983887	chr4:6983887:G:A	8.77364e-09	-1.68119	0.179943
6984162	chr4:6984162:T:C	1.1177e-08	-1.53805e-10	-1.25914
6984257	chr4:6984257:A:G	1.07226e-08	-1.53805e-10	-1.30064
6984330	chr4:6984330:C:A	1.62176e-08	-1.70129	0.814386
6984367	chr4:6984367:C:T	1.64513e-08	-1.68656	0.813961
6984509	chr4:6984509:T:A	2.35056e-08	-1.26264	0.74688
6984901	chr4:6984901:C:T	8.14756e-09	-1.57528	-3.69205e-10
6984944	chr4:6984944:G:T	4.53537e-08	0.141494	-3.69205e-10
6984950	chr4:6984950:C:T	8.37395e-09	-1.67434	0.126467
6985131	chr4:6985131:A:G	1.28527e-08	-1.53805e-10	-1.11944
6985276	chr4:6985276:C:T	3.32088e-08	0.233666	-0.403849
6985526	chr4:6985526:G:A	9.13842e-08	1.9739	-1.13182
6985667	chr4:6985667:G:T	1.14841e-08	-1.53805e-10	-1.23204
6985998	chr4:6985998:A:T	1.05933e-08	-1.53805e-10	-1.31278
6986183	chr4:6986183:T:C	7.51627e-09	-1.70056	0.0446348
6986438	chr4:6986438:A:C	7.32695e-09	-1.68144	-3.69205e-10
6986910	chr4:6986910:A:G	1.97914e-08	-1.53805e-10	-0.68775
6987018	chr4:6987018:C:A	1.14388e-08	-1.61427	0.378286
6987324	chr4:6987324:G:C	5.21866e-08	0.281827	-3.69205e-10
6987894	chr4:6987894:T:G	1.17522e-08	-1.53805e-10	-1.20896
6987991	chr4:6987991:C:T	1.10973e-08	-1.64293	0.376628
6988224	chr4:6988224:G:A	1.25737e-08	-1.53805e-10	-1.14139
6988459	chr4:6988459:A:C	2.19147e-08	-0.585841	-3.69205e-10
6989112	chr4:6989112:C:T	1.28527e-08	-1.53805e-10	-1.11944
6989233	chr4:6989233:T:G	9.88853e-09	-1.5918	0.210175
6990435	chr4:6990435:C:T	7.77112e-09	-1.62258	-3.69205e-10
6991167	chr4:6991167:C:T	1.06422e-08	-1.53805e-10	-1.30817
6991208	chr4:6991208:G:A	8.00097e-09	-1.59344	-3.69205e-10
6991244	chr4:6991244:G:A	5.3927e-05	8.13503	-0.912646
6991760	chr4:6991760:G:A	1.17602e-08	-1.53805e-10	-1.20827
6992109	chr4:6992109:C:T	1.3592e-08	-1.53805e-10	-1.06352
6992210	chr4:6992210:G:A	2.44147e-08	0.898473	-1.37628
6992351	chr4:6992351:T:C	1.0051e-08	-1.53805e-10	-1.36533
6992357	chr4:6992357:C:T	6.32865e-05	8.19982	-0.817391
6992541	chr4:6992541:A:G	1.13189e-08	-1.24652	-3.69205e-10
6992762	chr4:6992762:C:G	5.10866e-08	1.51464	-1.25412
6992939	chr4:6992939:A:G	8.09125e-09	-1.58221	-3.69205e-10
6993084	chr4:6993084:G:A	2.75256e-07	2.46148	-0.516776
6993114	chr4:6993114:A:G	2.58128e-08	-0.42213	-3.69205e-10
6993150	chr4:6993150:A:C	1.21114e-08	-1.53805e-10	-1.17885
6993371	chr4:6993371:A:G	2.51908e-09	-1.54788	-1.20123
6993383	chr4:6993383:G:A	7.77608e-09	-1.62195	-3.69205e-10
6993712	chr4:6993712:C:T	7.89395e-09	-1.6069	-3.69205e-10
6993965	chr4:6993965:A:G	4.31731e-08	1.42429	-1.33207
6993989	chr4:6993989:G:A	2.15992e-07	-1.53805e-10	1.70224
6994329	chr4:6994329:G:A	7.69695e-09	-1.63217	-3.69205e-10
6994402	chr4:6994402:G:A	5.49701e-08	1.60222	-1.26843
6994564	chr4:6994564:G:A	1.28076e-08	-1.53805e-10	-1.12296
6994660	chr4:6994660:C:T	1.25959e-08	-1.68324	0.543612
6995027	chr4:6995027:G:A	8.00712e-09	-1.59267	-3.69205e-10
6995154	chr4:6995154:C:T	5.58457e-08	1.66492	-1.31532
6995574	chr4:6995574:G:A	8.04066e-09	-1.58849	-3.69205e-10
6995669	chr4:6995669:T:C	4.23931e-08	1.39411	-1.32012
6995763	chr4:6995763:C:T	1.04525e-08	-1.53805e-10	-1.32616
6995875	chr4:6995875:C:T	1.16903e-08	-1.53805e-10	-1.21424
6996115	chr4:6996115:C:T	3.51479e-08	0.609202	-0.722636
6997234	chr4:6997234:C:G	1.2549e-08	-1.53805e-10	-1.14335
6997424	chr4:6997424:C:T	1.03011e-08	-1.53805e-10	-1.34075
6997574	chr4:6997574:C:T	1.58154e-08	-1.01588	0.103864
6997785	chr4:6997785:A:G	1.02241e-08	-1.53805e-10	-1.34825
6997843	chr4:6997843:G:A	2.55332e-07	2.40216	-0.532591
6997852	chr4:6997852:T:C	3.15062e-08	1.15325	-1.37607
6998655	chr4:6998655:T:C	2.72446e-08	-1.53805e-10	-0.368143
6998694	chr4:6998694:A:C	1.02758e-08	-1.53805e-10	-1.34321
6998757	chr4:6998757:T:C	9.9729e-09	-1.53805e-10	-1.37313
6999553	chr4:6999553:C:T	8.14776e-09	-1.57526	-3.69205e-10
7000054	chr4:7000054:G:A	7.83029e-09	-1.615	-3.69205e-10
7000283	chr4:7000283:C:T	8.17341e-09	-1.57211	-3.69205e-10
7000311	chr4:7000311:G:A	4.32188e-05	7.18886	-0.187832
7000393	chr4:7000393:C:T	2.23565e-08	-1.12844	0.562564
7000455	chr4:7000455:CA:C	1.00039e-08	-1.53805e-10	-1.37003
7000617	chr4:7000617:A:G	4.79916e-05	7.54416	-0.43838
7000880	chr4:7000880:A:T	1.00952e-08	-1.53805e-10	-1.36093
7001076	chr4:7001076:C:T	4.82915e-08	1.30596	-1.1017
7001453	chr4:7001453:C:T	1.17388e-08	-1.53805e-10	-1.2101
7001610	chr4:7001610:C:T	1.16122e-08	-1.53805e-10	-1.22095
7001639	chr4:7001639:T:A	2.30924e-05	7.05739	-0.683133
7001832	chr4:7001832:G:A	1.47072e-08	-1.53805e-10	-0.984659
7001979	chr4:7001979:C:T	1.14838e-08	-1.53805e-10	-1.23206
7002280	chr4:7002280:C:T	1.44678e-08	-1.53805e-10	-1.00107
7002768	chr4:7002768:G:A	2.317e-08	0.819252	-1.34939
7002773	chr4:7002773:T:A	1.00091e-08	-1.53805e-10	-1.3695
7003186	chr4:7003186:T:C	9.96745e-09	-1.53805e-10	-1.37367
7003310	chr4:7003310:G:T	2.02123e-08	0.679102	-1.34581
7003469	chr4:7003469:G:A	2.16631e-08	0.755803	-1.35319
7003472	chr4:7003472:C:G	3.06155e-08	1.03737	-1.28887
7003783	chr4:7003783:C:T	2.33518e-08	-0.522326	-3.69205e-10
7003800	chr4:7003800:G:C	1.20924e-08	-1.53805e-10	-1.18042
7003861	chr4:7003861:A:G	2.57108e-09	-1.5809	-1.14778
7003918	chr4:7003918:TGA:T	3.65731e-09	-1.53164	-0.844629
7004026	chr4:7004026:C:T	2.15496e-08	0.758065	-1.36071
7004299	chr4:7004299:C:T	1.4173e-08	-1.53805e-10	-1.02166
7004364	chr4:7004364:G:A	1.33775e-08	-1.53805e-10	-1.07942
7004529	chr4:7004529:C:T	2.02032e-09	-1.62846	-1.34129
7004536	chr4:7004536:A:T	8.03618e-09	-1.58904	-3.69205e-10
7004624	chr4:7004624:C:G	7.26883e-09	-1.6894	-3.69205e-10
7004671	chr4:7004671:A:G	5.75687e-08	0.845342	-0.465362
7004741	chr4:7004741:A:G	1.41024e-08	-1.53805e-10	-1.02665
7004814	chr4:7004814:G:A	3.84506e-08	1.14717	-1.17079
7005014	chr4:7005014:A:G	3.21829e-08	-1.53805e-10	-0.201565
7005187	chr4:7005187:G:A	2.05768e-09	-1.62878	-1.32264
7005506	chr4:7005506:G:T	3.3506e-08	-1.53805e-10	-0.161274
7005990	chr4:7005990:G:A	1.01557e-08	-1.53805e-10	-1.35496
7006150	chr4:7006150:CAAAG:C	1.22666e-08	0.124346	-1.29046
7006272	chr4:7006272:T:TA	1.97246e-09	-1.66555	-1.32816
7007063	chr4:7007063:G:A	1.73471e-08	-1.53805e-10	-0.819575
7007546	chr4:7007546:G:A	1.37603e-08	-1.53805e-10	-1.05121
7007640	chr4:7007640:C:T	9.03018e-09	-1.47243	-3.69205e-10
7007897	chr4:7007897:G:A	1.58877e-08	-0.907452	-3.69205e-10
7008079	chr4:7008079:C:T	2.48895e-05	7.47926	-1.03006
7008586	chr4:7008586:C:T	4.90237e-08	0.514654	-0.295349
7009300	chr4:7009300:T:C	1.27543e-08	-1.53805e-10	-1.12713
7009459	chr4:7009459:G:A	1.27281e-07	1.25875	-0.0853426
7010047	chr4:7010047:C:T	1.22473e-08	-1.53805e-10	-1.16769
7010611	chr4:7010611:G:T	1.13269e-08	-1.28194	0.0361213
7011002	chr4:7011002:G:A	2.73644e-08	0.996283	-1.36004
7011127	chr4:7011127:C:T	7.91433e-09	-1.60432	-3.69205e-10
7011260	chr4:7011260:G:C	1.87424e-08	-1.53805e-10	-0.74221
7011665	chr4:7011665:T:C	1.52184e-08	0.29979	-1.25028
7011898	chr4:7011898:A:G	1.30905e-08	-1.53805e-10	-1.10111
7012249	chr4:7012249:C:T	2.23682e-05	7.39379	-1.0514
7012267	chr4:7012267:A:G	1.14222e-08	-1.66866	0.431223
7012411	chr4:7012411:A:T	9.93149e-09	-1.53805e-10	-1.37729
7012511	chr4:7012511:T:C	7.9275e-09	-1.60266	-3.69205e-10
7013098	chr4:7013098:G:T	1.08964e-08	-1.53805e-10	-1.28456
7013215	chr4:7013215:C:T	1.53599e-08	-1.53805e-10	-0.941238
7013312	chr4:7013312:G:A	1.38621e-08	-1.53805e-10	-1.04384
7013415	chr4:7013415:G:A	1.19635e-08	-1.53805e-10	-1.19114
7013451	chr4:7013451:T:C	2.15347e-08	-0.0533934	-0.549941
7013492	chr4:7013492:T:C	1.48627e-08	-1.53805e-10	-0.974147
7013783	chr4:7013783:G:A	5.21088e-09	-1.664	-0.358247
7013979	chr4:7013979:G:C	1.44569e-08	-1.3216	0.31977
7014012	chr4:7014012:G:A	1.36688e-08	-1.53805e-10	-1.05788
7014614	chr4:7014614:C:T	3.55511e-08	-1.53805e-10	-0.102029
7014924	chr4:7014924:A:G	2.96749e-08	0.178165	-0.460862
7015018	chr4:7015018:A:ATG	9.94987e-09	-1.53805e-10	-1.37544
7015316	chr4:7015316:C:T	1.48248e-08	-1.53805e-10	-0.976699
7015637	chr4:7015637:A:G	1.15243e-08	-1.53805e-10	-1.22854
7015685	chr4:7015685:C:T	1.81249e-07	2.85547	-1.32859
7015741	chr4:7015741:T:C	7.73378e-09	-1.6274	-3.69205e-10
7015763	chr4:7015763:T:C	7.54062e-09	-1.65269	-3.69205e-10
7015782	chr4:7015782:C:T	5.4109e-09	-1.63584	-0.348743
7015864	chr4:7015864:G:A	4.93041e-09	-1.59787	-0.479703
7015909	chr4:7015909:C:G	1.31029e-08	-1.53805e-10	-1.10016
7016041	chr4:7016041:A:G	9.92198e-09	-1.53805e-10	-1.37825
7016137	chr4:7016137:G:C	3.45286e-08	0.199095	-0.330306
7016458	chr4:7016458:G:A	2.41951e-09	-1.45925	-1.33019
7016604	chr4:7016604:A:G	1.22294e-08	-1.53805e-10	-1.16916
7016779	chr4:7016779:G:C	7.04092e-09	-1.72126	-3.69205e-10
7016865	chr4:7016865:G:A	7.8729e-05	8.11011	-0.509337
7016910	chr4:7016910:C:T	1.06241e-08	-1.53805e-10	-1.30988
7016965	chr4:7016965:C:G	5.05562e-09	-1.30305	-0.749446
7017441	chr4:7017441:C:G	1.93569e-09	-1.64019	-1.37235
7018263	chr4:7018263:C:T	8.52305e-08	-1.53805e-10	0.772361
7019026	chr4:7019026:G:T	8.26725e-05	8.40626	-0.75662
7019071	chr4:7019071:T:G	9.19065e-09	-0.164559	-1.29025
7019108	chr4:7019108:G:A	9.9535e-09	-1.53805e-10	-1.37507
7019126	chr4:7019126:A:G	6.8981e-05	8.26607	-0.797485
7019166	chr4:7019166:C:T	9.85343e-09	-1.38518	-3.69205e-10
7019376	chr4:7019376:T:C	1.09763e-08	-1.53805e-10	-1.27726
7019380	chr4:7019380:T:C	6.22437e-05	8.718	-1.35218
7019390	chr4:7019390:T:TG	1.05652e-07	-1.53805e-10	0.987157
7019443	chr4:7019443:G:T	0.000104848	9.21352	-1.32625
7019489	chr4:7019489:T:C	2.7263e-08	0.0210615	-0.388529
7020025	chr4:7020025:G:A	7.63057e-09	-1.64084	-3.69205e-10
7020558	chr4:7020558:T:C	1.00207e-08	-1.53805e-10	-1.36835
7020613	chr4:7020613:G:C	0.000108359	9.09852	-1.17831
7020769	chr4:7020769:T:C	3.3829e-08	0.303533	-0.455212
7020781	chr4:7020781:G:A	1.11733e-08	-1.53805e-10	-1.25947
7020949	chr4:7020949:A:T	7.08536e-09	-1.71497	-3.69205e-10
7021539	chr4:7021539:G:T	1.03706e-08	-1.53805e-10	-1.33403
7021706	chr4:7021706:A:T	1.50944e-08	-1.3625	0.403827
7021752	chr4:7021752:G:A	8.11628e-09	-0.508727	-1.0704
7022350	chr4:7022350:A:G	3.44016e-08	0.235861	-0.370757
7022517	chr4:7022517:A:G	5.22391e-09	-1.45004	-0.569716
7022622	chr4:7022622:G:A	8.04457e-05	8.49202	-0.869682
7022634	chr4:7022634:A:G	1.08771e-08	-1.53805e-10	-1.28634
7023110	chr4:7023110:C:T	1.00975e-08	-1.53805e-10	-1.36071
7023251	chr4:7023251:G:A	1.07631e-08	-1.53805e-10	-1.29687
7023323	chr4:7023323:G:T	1.10358e-08	-1.53805e-10	-1.27185
7023758	chr4:7023758:A:G	1.02481e-08	-1.53805e-10	-1.3459
7023796	chr4:7023796:T:C	3.98582e-05	7.87963	-0.959547
7023843	chr4:7023843:G:A	7.92133e-09	-1.60344	-3.69205e-10
7024103	chr4:7024103:G:A	1.72446e-07	2.7644	-1.28731
7024406	chr4:7024406:T:C	1.02465e-08	-1.53805e-10	-1.34606
7024652	chr4:7024652:C:T	5.86049e-05	7.75154	-0.445969
7024676	chr4:7024676:C:T	1.03792e-08	-1.53805e-10	-1.33319
7024706	chr4:7024706:C:G	1.32822e-08	-1.53805e-10	-1.08657
7025302	chr4:7025302:C:T	1.16149e-08	-1.53805e-10	-1.22071
7025314	chr4:7025314:C:T	1.85613e-08	0.24846	-1.00038
7025433	chr4:7025433:C:T	7.96091e-09	-1.59845	-3.69205e-10
7026101	chr4:7026101:G:T	1.12477e-07	2.29772	-1.24797
7026255	chr4:7026255:A:G	9.92419e-09	-1.53805e-10	-1.37802
7027036	chr4:7027036:A:C	8.34314e-09	-1.55156	-3.69205e-10
7027043	chr4:7027043:T:A	1.39988e-07	2.5735	-1.30494
7027228	chr4:7027228:G:A	2.99132e-08	0.0272852	-0.301983
7027514	chr4:7027514:C:T	1.28585e-08	-1.53805e-10	-1.11899
7028177	chr4:7028177:TACAC:T	1.19433e-08	-1.53805e-10	-1.19283
7028628	chr4:7028628:C:T	2.92617e-08	0.00609347	-0.302813
7028899	chr4:7028899:G:GCGATC	7.9446e-09	-1.60051	-3.69205e-10
7028962	chr4:7028962:C:G	8.68474e-09	-1.42246	-0.0889746
7028977	chr4:7028977:G:A	4.49811e-09	-1.68995	-0.479393
7029081	chr4:7029081:C:T	9.961e-09	-1.53805e-10	-1.37432
7029109	chr4:7029109:G:A	1.00698e-08	-1.53805e-10	-1.36346
7029337	chr4:7029337:T:C	4.78198e-08	0.344435	-0.149993
7029346	chr4:7029346:C:T	1.13795e-08	-1.53805e-10	-1.24119
7029359	chr4:7029359:A:G	1.77203e-08	-1.53805e-10	-0.798288
7029977	chr4:7029977:G:A	4.74013e-09	-1.60758	-0.509356
7030453	chr4:7030453:G:A	3.91153e-09	-1.63079	-0.678281
7031022	chr4:7031022:C:A	7.50609e-09	-1.65728	-3.69205e-10
7031197	chr4:7031197:A:T	2.01996e-07	2.23365	-0.598397
7031476	chr4:7031476:A:G	3.28898e-08	-1.53805e-10	-0.179837
7031944	chr4:7031944:C:T	1.89048e-05	6.87693	-0.70276
7032301	chr4:7032301:T:A	3.33128e-08	0.248065	-0.415121
7033007	chr4:7033007:G:A	2.08075e-08	-0.637685	-3.69205e-10
7033123	chr4:7033123:C:G	3.61174e-08	-0.0862235	-3.69205e-10
7033410	chr4:7033410:C:CTT	1.02802e-08	-1.53805e-10	-1.34278
7033910	chr4:7033910:G:A	9.64365e-09	-1.45752	0.0508248
7034229	chr4:7034229:AT:A	3.82299e-05	8.00997	-1.1316
7034398	chr4:7034398:C:A	9.98661e-09	-1.53805e-10	-1.37175
7034996	chr4:7034996:C:T	2.6581e-08	0.825085	-1.21789
7035671	chr4:7035671:A:T	1.09149e-08	-1.53805e-10	-1.28287
7035891	chr4:7035891:TCTC:T	0.000384468	9.17089	0.0157254
7035975	chr4:7035975:G:T	2.69471e-07	3.0527	-1.12924
7036119	chr4:7036119:C:T	1.43088e-07	2.48799	-1.19753
7036714	chr4:7036714:G:A	1.66337e-08	-1.53805e-10	-0.861569
7036715	chr4:7036715:G:C	9.92976e-09	-1.53805e-10	-1.37746
7036758	chr4:7036758:G:A	3.78758e-08	-1.53805e-10	-0.0386869
7037047	chr4:7037047:G:A	1.56371e-07	-1.53805e-10	1.37924
7037157	chr4:7037157:G:T	3.82821e-08	-1.53805e-10	-0.0280162
7037203	chr4:7037203:G:A	8.72167e-08	1.28547	-0.490069
7037470	chr4:7037470:G:A	8.7747e-08	1.27034	-0.468881
7038048	chr4:7038048:T:G	3.82335e-08	0.616474	-0.645761
7038420	chr4:7038420:G:C	9.92639e-09	-1.53805e-10	-1.3778
7038609	chr4:7038609:G:A	5.41952e-08	1.06608	-0.746484
7039024	chr4:7039024:GGT:G	3.31081e-08	0.228458	-0.401679
7039131	chr4:7039131:G:C	8.99557e-07	4.16812	-1.03921
7039298	chr4:7039298:T:C	3.39993e-08	-1.53805e-10	-0.146657
7039650	chr4:7039650:A:G	0.000517465	10.2987	-0.814971
7040184	chr4:7040184:G:T	8.68792e-09	-1.51106	-3.69205e-10
7040481	chr4:7040481:T:A	4.05643e-08	1.34153	-1.31164
7040499	chr4:7040499:G:A	2.30549e-08	0.831728	-1.36685
7040622	chr4:7040622:G:A	0.000368873	10.0792	-0.933989
7042051	chr4:7042051:C:G	1.7759e-08	-1.53805e-10	-0.796109
7042068	chr4:7042068:G:A	1.66994e-08	-1.53805e-10	-0.857624
7042630	chr4:7042630:A:G	3.092e-09	-1.19251	-1.35167
7043262	chr4:7043262:G:A	2.9791e-08	-1.53805e-10	-0.278794
7043856	chr4:7043856:G:C	2.35806e-08	-1.53805e-10	-0.512575
7043930	chr4:7043930:C:A	4.70716e-08	0.625602	-0.44693
7045578	chr4:7045578:T:C	8.95894e-09	-1.48035	-3.69205e-10
7045694	chr4:7045694:G:C	4.36995e-09	-1.16183	-1.03642
7046096	chr4:7046096:T:C	3.37645e-09	-1.30218	-1.154
7046407	chr4:7046407:C:T	7.02761e-05	6.57525	0.911939
7046692	chr4:7046692:T:C	4.87338e-09	-1.00051	-1.0887
7047549	chr4:7047549:C:T	1.23522e-08	-1.15916	-3.69205e-10
7047770	chr4:7047770:G:A	3.3885e-08	-1.53805e-10	-0.150027
7048384	chr4:7048384:T:C	3.94664e-09	-1.04124	-1.2589
7048883	chr4:7048883:G:A	3.66835e-06	4.2186	0.315897
7048885	chr4:7048885:G:A	1.62934e-08	-1.53805e-10	-0.882239
7048933	chr4:7048933:A:G	1.7157e-08	-1.53805e-10	-0.830595
7049229	chr4:7049229:C:A	9.40203e-05	7.8181	-0.0398333
7049872	chr4:7049872:T:A	1.20588e-08	-1.53805e-10	-1.1832
7049873	chr4:7049873:C:G	1.21003e-08	-1.53805e-10	-1.17977
7049905	chr4:7049905:T:C	2.31218e-09	-1.50188	-1.33293
7049934	chr4:7049934:G:A	1.4849e-06	4.55563	-0.925532
7050351	chr4:7050351:T:A	3.83448e-09	-1.08947	-1.23949
7050388	chr4:7050388:G:C	2.90209e-09	-1.3175	-1.29007
7050455	chr4:7050455:T:C	6.64519e-05	7.40252	0.0287175
7050479	chr4:7050479:C:T	1.71129e-08	-1.53805e-10	-0.833165
7050612	chr4:7050612:G:GAT	7.84651e-09	-1.61293	-3.69205e-10
7050642	chr4:7050642:GCT:G	7.86101e-09	-1.61108	-3.69205e-10
7050670	chr4:7050670:C:T	8.83538e-09	-1.49423	-3.69205e-10
7050686	chr4:7050686:C:T	1.2614e-08	-1.13819	-3.69205e-10
7051050	chr4:7051050:A:G	2.73301e-06	5.15755	-0.917394
7051260	chr4:7051260:G:A	1.97829e-08	0.530186	-1.21837
7051315	chr4:7051315:TGCCCTACCAGGTGGACCCCAGCCCCTA:T	9.06723e-09	-1.46833	-3.69205e-10
7051456	chr4:7051456:G:C	9.2232e-09	-1.45128	-3.69205e-10
7051754	chr4:7051754:C:T	1.11737e-08	-1.53805e-10	-1.25944
7051852	chr4:7051852:C:T	3.64608e-08	-1.53805e-10	-0.0767619
7052284	chr4:7052284:T:C	3.98265e-09	-1.00558	-1.28547
7052418	chr4:7052418:C:T	9.41871e-09	-1.4303	-3.69205e-10
7052628	chr4:7052628:G:A	2.0422e-08	-0.656387	-3.69205e-10
7052672	chr4:7052672:A:G	4.01002e-09	-0.999052	-1.28515
7052953	chr4:7052953:C:G	7.39884e-09	-0.3375	-1.33418
7053526	chr4:7053526:C:T	3.1619e-06	5.00912	-0.623188
7053530	chr4:7053530:T:C	2.6122e-09	-1.34869	-1.36412
7053841	chr4:7053841:T:C	7.76708e-08	-1.53805e-10	0.679481
7053876	chr4:7053876:A:G	1.22935e-06	3.8977	-0.456464
7055301	chr4:7055301:C:T	1.00597e-08	-1.53805e-10	-1.36446
7055702	chr4:7055702:G:T	1.91764e-08	-1.53805e-10	-0.719316
7055708	chr4:7055708:A:G	1.89724e-08	-1.53805e-10	-0.730016
7055859	chr4:7055859:A:C	1.17923e-08	-1.53805e-10	-1.20556
7055951	chr4:7055951:A:G	1.27092e-07	1.17191	-3.69205e-10
7056410	chr4:7056410:G:A	6.97065e-09	-0.353666	-1.37763
7056464	chr4:7056464:T:C	2.04665e-08	0.720382	-1.37459
7057055	chr4:7057055:C:G	2.54356e-08	-0.43685	-3.69205e-10
7057140	chr4:7057140:C:G	8.88879e-09	-0.186917	-1.30129
7057155	chr4:7057155:A:T	5.22426e-08	-0.412323	0.695222
7057478	chr4:7057478:C:G	1.24374e-08	-1.53805e-10	-1.15229
7057482	chr4:7057482:T:C	1.79444e-08	-1.53805e-10	-0.785722
7057726	chr4:7057726:G:A	2.61485e-08	-0.409208	-3.69205e-10
7057898	chr4:7057898:AC:A	2.47396e-06	5.12961	-0.98903
7057939	chr4:7057939:A:C	1.17047e-08	-1.53805e-10	-1.21301
7058410	chr4:7058410:C:T	2.49017e-06	5.24527	-1.09817
7058708	chr4:7058708:A:G	1.24521e-08	-1.53805e-10	-1.15111
7059343	chr4:7059343:A:G	1.53574e-08	-1.53805e-10	-0.9414
7059757	chr4:7059757:G:A	9.93182e-09	-1.53805e-10	-1.37725
7060225	chr4:7060225:T:G	9.22664e-09	-1.4509	-3.69205e-10
7060226	chr4:7060226:T:C	1.22989e-08	-1.72186	0.558372
7060359	chr4:7060359:C:T	8.88749e-09	-1.48835	-3.69205e-10
7060415	chr4:7060415:ACT:A	1.51819e-08	-1.53805e-10	-0.952895
7061521	chr4:7061521:G:A	1.21711e-08	-1.53805e-10	-1.17394
7062491	chr4:7062491:TA:T	2.83334e-06	4.27621	-3.69205e-10
7062550	chr4:7062550:C:T	5.15884e-07	3.86622	-1.29334
7062597	chr4:7062597:C:T	9.94936e-09	-1.53805e-10	-1.37549
7062802	chr4:7062802:A:G	5.71418e-08	1.61027	-1.23774
7063143	chr4:7063143:G:A	9.36853e-08	2.02634	-1.1594
7063539	chr4:7063539:C:G	1.08563e-08	-1.53805e-10	-1.28826
7063540	chr4:7063540:C:T	1.12289e-08	-1.53805e-10	-1.2545
7063844	chr4:7063844:G:A	2.85433e-08	-1.53805e-10	-0.321575
7063998	chr4:7063998:A:C	1.05388e-08	-1.53805e-10	-1.31794
7064038	chr4:7064038:C:G	1.93137e-08	-1.53805e-10	-0.712186
7064325	chr4:7064325:T:G	8.64995e-07	4.34747	-1.25775
7064378	chr4:7064378:TG:T	1.80701e-08	-0.778739	-3.69205e-10
7064380	chr4:7064380:AC:A	1.78778e-08	-0.789439	-3.69205e-10
7064475	chr4:7064475:G:C	1.12548e-08	-1.53805e-10	-1.2522
7064624	chr4:7064624:C:A	9.42983e-09	-1.42912	-3.69205e-10
7064789	chr4:7064789:G:A	7.09723e-07	4.15616	-1.26429
7065608	chr4:7065608:T:G	2.98865e-09	-1.20334	-1.37484
7065661	chr4:7065661:A:G	9.45911e-09	-1.42602	-3.69205e-10
7066243	chr4:7066243:G:A	1.00921e-08	-1.53805e-10	-1.36125
7066550	chr4:7066550:C:A	1.00918e-08	-1.53805e-10	-1.36128
7066594	chr4:7066594:A:G	9.34239e-09	-1.43844	-3.69205e-10
7066638	chr4:7066638:A:G	1.10498e-08	-1.53805e-10	-1.27059
7066962	chr4:7066962:A:G	1.00117e-08	-1.36925	-3.69205e-10
7067016	chr4:7067016:G:T	5.89081e-07	3.92009	-1.21453
7067372	chr4:7067372:C:A	2.05511e-09	-1.57442	-1.37824
7067535	chr4:7067535:G:A	1.23344e-08	-1.53805e-10	-1.16061
7067714	chr4:7067714:A:G	3.68661e-09	-1.08237	-1.28592
7067771	chr4:7067771:T:C	1.28542e-08	-1.53805e-10	-1.11933
7068077	chr4:7068077:C:A	8.41962e-07	4.31216	-1.24942
7068174	chr4:7068174:T:C	4.44923e-07	3.67215	-1.24725
7068397	chr4:7068397:T:C	1.10089e-08	-1.2743	-3.69205e-10
7069069	chr4:7069069:C:T	9.48692e-09	-1.42308	-3.69205e-10
7069238	chr4:7069238:G:T	9.59269e-09	-1.412	-3.69205e-10
7069408	chr4:7069408:A:ATG	3.82674e-09	-1.10221	-1.22878
7069510	chr4:7069510:C:A	4.41219e-09	-1.0871	-1.10153
7069532	chr4:7069532:A:G	5.41197e-07	3.38269	-0.761901
7069540	chr4:7069540:A:G	9.71598e-09	-1.39923	-3.69205e-10
7069636	chr4:7069636:G:A	1.00497e-08	-1.53805e-10	-1.36545
7069791	chr4:7069791:C:A	9.57952e-09	-1.41337	-3.69205e-10
7070014	chr4:7070014:A:G	1.75764e-06	5.05796	-1.25923
7070116	chr4:7070116:C:T	9.03889e-09	-1.47146	-3.69205e-10
7070272	chr4:7070272:C:T	7.4439e-07	3.95656	-1.017
7070391	chr4:7070391:C:T	1.34847e-08	-1.53805e-10	-1.07144
7070404	chr4:7070404:A:G	1.01981e-08	-1.53805e-10	-1.3508
7070629	chr4:7070629:T:G	9.15252e-09	-1.45897	-3.69205e-10
7070736	chr4:7070736:G:A	1.1985e-08	-1.53805e-10	-1.18934
7070806	chr4:7070806:A:G	1.70444e-08	-1.53805e-10	-0.837176
7070853	chr4:7070853:C:A	9.4291e-09	-1.4292	-3.69205e-10
7071460	chr4:7071460:A:G	9.5315e-09	-1.4184	-3.69205e-10
7071613	chr4:7071613:G:T	1.00618e-08	-1.53805e-10	-1.36426
7071825	chr4:7071825:A:C	4.52868e-08	-1.53805e-10	0.140017
7072364	chr4:7072364:C:T	1.01817e-08	-1.53805e-10	-1.35241
7072406	chr4:7072406:GT:G	5.5757e-07	3.855	-1.20441
7072856	chr4:7072856:T:C	1.42126e-06	4.67869	-1.0924
7073233	chr4:7073233:G:A	1.20175e-08	-1.18663	-3.69205e-10
7073542	chr4:7073542:G:C	1.63847e-08	-0.876649	-3.69205e-10
7073662	chr4:7073662:C:T	1.8057e-08	-1.53805e-10	-0.779463
7074141	chr4:7074141:C:A	1.05517e-08	-1.53805e-10	-1.31671
7074191	chr4:7074191:C:T	9.99229e-09	-1.53805e-10	-1.37118
7074260	chr4:7074260:C:T	4.41603e-09	-1.20553	-0.982224
7074521	chr4:7074521:G:A	1.0013e-08	-1.53805e-10	-1.36912
7074632	chr4:7074632:C:T	1.75268e-08	-1.53805e-10	-0.809265
7074693	chr4:7074693:T:C	1.36283e-08	-1.53805e-10	-1.06085
7074709	chr4:7074709:T:C	4.03092e-07	3.45846	-1.1323
7075701	chr4:7075701:T:C	2.52302e-09	-1.37267	-1.37487
7075826	chr4:7075826:G:A	1.05507e-08	-1.31681	-3.69205e-10
7075975	chr4:7075975:A:G	1.04318e-08	-1.53805e-10	-1.32814
7076303	chr4:7076303:G:A	7.99548e-09	-0.336886	-1.25724
7076418	chr4:7076418:C:T	1.78843e-07	2.6439	-1.13039
7076434	chr4:7076434:G:A	2.8081e-08	-1.53805e-10	-0.337905
7076436	chr4:7076436:T:C	3.57271e-07	3.30863	-1.10313
7076462	chr4:7076462:C:T	1.3751e-08	-1.53805e-10	-1.05188
7077036	chr4:7077036:C:T	5.53706e-08	-1.53805e-10	0.341051
7077052	chr4:7077052:C:G	2.08969e-08	-1.53805e-10	-0.633399
7077201	chr4:7077201:T:C	2.27926e-09	-1.65525	-1.1939
7077307	chr4:7077307:G:A	8.80899e-09	-1.49723	-3.69205e-10
7077340	chr4:7077340:C:CATCG	8.60624e-09	-1.52051	-3.69205e-10
7077490	chr4:7077490:T:C	9.17557e-09	-1.45645	-3.69205e-10
7077541	chr4:7077541:G:A	8.7127e-09	-1.50822	-3.69205e-10
7077701	chr4:7077701:T:C	3.10793e-08	-1.53805e-10	-0.236457
7077766	chr4:7077766:G:A	8.83098e-09	-1.49473	-3.69205e-10
7077906	chr4:7077906:T:C	1.23252e-08	-1.53805e-10	-1.16135
7077994	chr4:7077994:A:G	5.23419e-07	3.95016	-1.36278
7078006	chr4:7078006:C:T	1.18493e-08	-1.53805e-10	-1.20073
7078200	chr4:7078200:A:G	1.63844e-08	-1.53805e-10	-0.87667
7078428	chr4:7078428:G:T	1.001e-07	2.10041	-1.16724
7078484	chr4:7078484:TCCTCCTACAACAG:T	7.57777e-09	-1.64778	-3.69205e-10
7078599	chr4:7078599:T:A	7.57194e-09	-1.64855	-3.69205e-10
7078632	chr4:7078632:C:T	1.33054e-07	1.54617	-0.328411
7079186	chr4:7079186:G:A	7.23569e-09	-1.69397	-3.69205e-10
7079195	chr4:7079195:T:C	2.25124e-09	-1.50795	-1.35357
7079331	chr4:7079331:G:A	2.34773e-08	-0.516965	-3.69205e-10
7079623	chr4:7079623:C:T	1.45327e-07	2.17157	-0.865584
7079642	chr4:7079642:T:C	1.83524e-07	2.55315	-1.0138
7079837	chr4:7079837:A:G	1.06601e-08	-1.53805e-10	-1.30649
7079885	chr4:7079885:A:C	1.48677e-08	-1.53805e-10	-0.973809
7080464	chr4:7080464:G:A	2.87939e-08	-0.312834	-3.69205e-10
7080665	chr4:7080665:A:G	7.52337e-09	-1.65498	-3.69205e-10
7080690	chr4:7080690:A:G	7.4818e-09	-1.66052	-3.69205e-10
7080819	chr4:7080819:T:C	7.48042e-09	-1.66071	-3.69205e-10
7081123	chr4:7081123:T:A	1.00232e-08	-1.53805e-10	-1.3681
7081219	chr4:7081219:G:C	1.08502e-08	-1.53805e-10	-1.28882
7081836	chr4:7081836:C:T	4.64767e-07	3.04639	-0.577851
7081877	chr4:7081877:T:G	5.1485e-09	-1.41838	-0.615918
7082668	chr4:7082668:C:T	6.48214e-09	-1.51435	-0.289596
7082731	chr4:7082731:C:T	1.05328e-08	-1.53805e-10	-1.3185
7082830	chr4:7082830:T:C	2.33809e-09	-1.47406	-1.3496
7082903	chr4:7082903:G:A	3.45498e-08	-1.53805e-10	-0.130596
7082913	chr4:7082913:A:G	2.47998e-09	-1.5374	-1.22735
7083108	chr4:7083108:C:T	3.37547e-08	0.540709	-0.694588
7083131	chr4:7083131:G:A	9.99726e-09	-0.326429	-1.04426
7083208	chr4:7083208:G:A	1.34964e-08	-1.07057	-3.69205e-10
7083277	chr4:7083277:C:T	3.09363e-07	0.212433	1.84908
7083426	chr4:7083426:G:C	1.65527e-08	-1.53805e-10	-0.866452
7083782	chr4:7083782:T:A	1.78725e-09	-1.72077	-1.37155
7084059	chr4:7084059:T:C	9.31403e-08	-1.53805e-10	0.861108
7084327	chr4:7084327:G:A	8.04024e-09	-1.58854	-3.69205e-10
7084457	chr4:7084457:G:A	6.32545e-08	-1.53805e-10	0.474167
7084548	chr4:7084548:G:A	9.80635e-09	-0.0370688	-1.3529
7084553	chr4:7084553:A:G	1.00901e-08	-1.53805e-10	-1.36144
7084605	chr4:7084605:G:T	1.02551e-07	-1.53805e-10	0.95736
7084644	chr4:7084644:C:T	9.97977e-09	-1.53805e-10	-1.37244
7084946	chr4:7084946:A:T	9.16177e-08	-1.53805e-10	0.844626
7085025	chr4:7085025:A:G	8.38316e-08	-1.53805e-10	0.755812
7085027	chr4:7085027:TTC:T	8.07333e-08	-1.53805e-10	0.718153
7085034	chr4:7085034:C:CTT	7.80304e-08	-1.53805e-10	0.6841
7085203	chr4:7085203:G:T	6.43697e-08	0.727007	-0.235362
7085253	chr4:7085253:T:C	3.10843e-08	0.307159	-0.543456
7085492	chr4:7085492:T:C	9.92749e-09	-1.53805e-10	-1.37769
7085502	chr4:7085502:A:T	9.02013e-08	-1.53805e-10	0.829046
7085944	chr4:7085944:T:G	1.08581e-07	-1.53805e-10	1.0145
7086346	chr4:7086346:C:T	2.05846e-08	-1.53805e-10	-0.648457
7087259	chr4:7087259:G:A	5.49416e-07	1.58055	1.05531
7087692	chr4:7087692:C:T	9.05216e-09	-1.46999	-3.69205e-10
7087874	chr4:7087874:G:A	1.28604e-08	-1.53805e-10	-1.11885
7088264	chr4:7088264:C:T	9.36565e-08	-1.53805e-10	0.866636
7088447	chr4:7088447:T:C	1.97145e-08	-0.693522	0.00187684
7089221	chr4:7089221:C:A	1.36815e-08	-1.53805e-10	-1.05696
7089276	chr4:7089276:T:C	1.30015e-08	-1.53805e-10	-1.10793
7089474	chr4:7089474:A:G	7.5075e-09	-1.6571	-3.69205e-10
7089952	chr4:7089952:C:T	7.61314e-08	-1.53805e-10	0.659462
7089968	chr4:7089968:G:A	9.99327e-09	-1.37109	-3.69205e-10
7090061	chr4:7090061:AATAGAG:A	1.7533e-07	1.49367	-3.69205e-10
7090267	chr4:7090267:C:T	1.05093e-07	-1.44794	2.42979
7090925	chr4:7090925:C:G	1.38372e-07	-1.53805e-10	1.25694
7090968	chr4:7090968:A:G	6.56539e-08	-1.53805e-10	0.511399
7091334	chr4:7091334:G:A	6.9361e-08	-1.53805e-10	0.566326
7091476	chr4:7091476:C:T	4.85407e-09	-1.72197	-0.371208
7091530	chr4:7091530:G:C	1.24116e-08	-1.15436	-3.69205e-10
7092107	chr4:7092107:A:G	4.54982e-06	3.52728	1.22257
7092258	chr4:7092258:G:A	7.04153e-09	-1.72117	-3.69205e-10
7092319	chr4:7092319:A:ACTTTTT	6.74087e-08	-1.53805e-10	0.537775
7092651	chr4:7092651:G:A	9.9216e-09	-1.53805e-10	-1.37828
7092934	chr4:7092934:C:T	7.04249e-09	-1.72104	-3.69205e-10
7093037	chr4:7093037:A:G	7.10926e-08	-1.53805e-10	0.590985
7093155	chr4:7093155:C:T	6.85059e-08	-1.53805e-10	0.553921
7093267	chr4:7093267:AC:A	1.2455e-08	-1.53805e-10	-1.15088
7093274	chr4:7093274:T:G	6.52847e-08	-1.53805e-10	0.505759
7093336	chr4:7093336:G:A	1.08711e-08	-1.53805e-10	-1.28689
7093387	chr4:7093387:C:T	7.5666e-09	-1.64926	-3.69205e-10
7093714	chr4:7093714:C:T	8.67732e-09	-1.51229	-3.69205e-10
7093967	chr4:7093967:A:ACT	7.72611e-08	-1.53805e-10	0.674192
7093969	chr4:7093969:T:TTTTAA	7.89889e-08	-1.53805e-10	0.696308
7094190	chr4:7094190:C:G	4.19538e-09	-1.61138	-0.627635
7094281	chr4:7094281:T:C	7.13255e-09	-0.929648	-0.778682
7094535	chr4:7094535:T:C	4.00416e-09	-0.923279	-1.36239
7094592	chr4:7094592:T:C	5.60785e-09	-1.21265	-0.73618
7094890	chr4:7094890:G:T	1.06425e-08	-1.53805e-10	-1.30814
7095254	chr4:7095254:A:G	7.167e-09	-1.70351	-3.69205e-10
7095298	chr4:7095298:C:T	6.27145e-09	-1.11479	-0.7222
7095334	chr4:7095334:A:C	1.31787e-08	-1.21255	0.118156
7095533	chr4:7095533:C:T	7.18593e-09	-1.70087	-3.69205e-10
7095597	chr4:7095597:T:C	2.0344e-09	-1.72037	-1.24242
7095603	chr4:7095603:C:T	7.36761e-09	-1.14729	-0.528616
7095730	chr4:7095730:G:A	1.91824e-08	-1.53805e-10	-0.719004
7095749	chr4:7095749:T:C	8.4846e-09	-0.985099	-0.549647
7095771	chr4:7095771:G:A	6.53815e-09	-1.208	-0.587347
7095903	chr4:7095903:G:T	4.21275e-09	-0.856768	-1.37812
7095954	chr4:7095954:A:C	7.03334e-09	-1.72234	-3.69205e-10
7097119	chr4:7097119:A:T	1.07813e-08	-1.53805e-10	-1.29519
7097210	chr4:7097210:T:G	9.92192e-09	-1.53805e-10	-1.37825
7097757	chr4:7097757:G:A	2.08263e-08	-0.636783	-3.69205e-10
7097793	chr4:7097793:G:A	2.62542e-09	-1.33737	-1.37039
7098007	chr4:7098007:G:A	1.63974e-08	-1.53805e-10	-0.875874
7098259	chr4:7098259:C:G	2.37535e-08	-1.53805e-10	-0.505267
7098686	chr4:7098686:G:A	1.00331e-08	-1.53805e-10	-1.36711
7099321	chr4:7099321:C:T	3.30337e-08	-0.543695	0.368225
7099471	chr4:7099471:A:G	1.88726e-08	-1.53805e-10	-0.73529
7099498	chr4:7099498:G:A	1.02124e-08	-1.53805e-10	-1.34939
7099755	chr4:7099755:T:C	1.32742e-08	-1.53805e-10	-1.08718
7099889	chr4:7099889:T:G	9.6653e-09	-1.40446	-3.69205e-10
7099898	chr4:7099898:A:G	9.95615e-09	-1.53805e-10	-1.37481
7100024	chr4:7100024:G:T	7.92469e-08	-1.53805e-10	0.69957
7100035	chr4:7100035:G:A	2.0786e-08	-0.540631	-0.0980898
7100569	chr4:7100569:G:A	1.73073e-08	-1.53805e-10	-0.821871
7100572	chr4:7100572:C:T	2.20632e-08	-1.53805e-10	-0.579088
7100710	chr4:7100710:GT:G	1.13929e-08	-0.596527	-0.643485
7100766	chr4:7100766:C:T	1.16231e-08	-0.518081	-0.701923
7100769	chr4:7100769:C:T	2.32685e-08	-1.53805e-10	-0.525898
7100843	chr4:7100843:C:T	2.61307e-09	-1.72273	-0.989737
7100849	chr4:7100849:A:G	1.25147e-08	-0.491794	-0.654299
7100870	chr4:7100870:C:T	1.14542e-08	-0.536901	-0.697745
7101033	chr4:7101033:T:C	8.70321e-08	-1.53805e-10	0.793278
7101099	chr4:7101099:T:C	1.97347e-07	-0.0601695	1.67214
7101217	chr4:7101217:T:C	1.0112e-08	-1.53805e-10	-1.35928
7101305	chr4:7101305:C:T	1.03619e-08	-1.53805e-10	-1.33487
7101824	chr4:7101824:C:T	7.23095e-09	-1.69463	-3.69205e-10
7102114	chr4:7102114:AC:A	1.94309e-09	-1.6318	-1.37692
7103238	chr4:7103238:C:T	3.74153e-08	-0.0509198	-3.69205e-10
7103502	chr4:7103502:T:G	4.7249e-08	-1.53805e-10	0.182432
7103518	chr4:7103518:G:A	5.10995e-08	-1.53805e-10	0.260777
7104197	chr4:7104197:T:C	4.08374e-08	-1.54427	1.58087
7104241	chr4:7104241:C:A	1.01065e-08	-1.53805e-10	-1.35982
7104268	chr4:7104268:T:C	6.95944e-08	-1.53805e-10	0.569685
7104344	chr4:7104344:G:A	1.40961e-08	-1.49934	0.472242
7104512	chr4:7104512:C:T	2.71721e-08	-1.53805e-10	-0.370809
7104655	chr4:7104655:T:C	1.83619e-08	-1.53805e-10	-0.762721
7104670	chr4:7104670:C:T	1.60576e-08	-1.53805e-10	-0.896813
7105059	chr4:7105059:T:C	6.47528e-08	-1.53805e-10	0.497578
7105159	chr4:7105159:G:T	2.41651e-09	-1.51263	-1.27805
7105186	chr4:7105186:G:A	2.56397e-08	-0.387417	-0.0414405
7105280	chr4:7105280:T:A	9.94163e-09	-1.53805e-10	-1.37627
7105406	chr4:7105406:C:T	3.2732e-08	-1.53805e-10	-0.184645
7105442	chr4:7105442:G:C	2.24378e-08	-1.53805e-10	-0.562251
7105453	chr4:7105453:C:T	1.02138e-08	-1.53805e-10	-1.34926
7105778	chr4:7105778:G:GT	5.25558e-08	-1.53805e-10	0.288876
7105861	chr4:7105861:A:G	2.4797e-08	-1.53805e-10	-0.462276
7106001	chr4:7106001:C:T	7.34591e-09	-1.67885	-3.69205e-10
7106101	chr4:7106101:T:C	5.47338e-09	-1.1278	-0.845305
7106341	chr4:7106341:T:C	1.13259e-08	-1.53805e-10	-1.24591
7106376	chr4:7106376:G:A	3.33849e-09	-1.25693	-1.21055
7106512	chr4:7106512:C:T	7.33772e-08	-1.53805e-10	0.622615
7106620	chr4:7106620:G:A	5.20513e-07	0.762725	1.81909
7106706	chr4:7106706:A:G	4.22678e-09	-1.36512	-0.866434
7106747	chr4:7106747:G:A	1.00792e-08	-1.53805e-10	-1.36253
7107007	chr4:7107007:A:G	1.25371e-08	-1.53805e-10	-1.14431
7107093	chr4:7107093:C:T	2.96769e-08	-1.53805e-10	-0.282631
7107174	chr4:7107174:G:A	2.99497e-08	-1.53805e-10	-0.273479
7107287	chr4:7107287:G:C	1.2108e-08	-1.53805e-10	-1.17914
7107356	chr4:7107356:G:A	1.92606e-07	-0.376563	1.96421
7107457	chr4:7107457:C:T	1.28649e-08	-1.53805e-10	-1.11849
7107915	chr4:7107915:C:T	1.67777e-08	-0.852949	-3.69205e-10
7108050	chr4:7108050:G:A	1.0199e-08	-1.53805e-10	-1.35071
7108142	chr4:7108142:G:A	1.45922e-08	-1.53805e-10	-0.992509
7108299	chr4:7108299:C:T	1.14191e-08	-1.53805e-10	-1.23771
7108322	chr4:7108322:C:T	1.83643e-08	-1.53805e-10	-0.762592
7108488	chr4:7108488:C:T	7.73291e-08	-1.53805e-10	0.675072
7108526	chr4:7108526:C:G	1.68257e-08	-1.53805e-10	-0.850094
7108960	chr4:7108960:C:T	1.70941e-07	-1.53805e-10	1.46832
7109011	chr4:7109011:G:C	1.30076e-08	-1.10746	-3.69205e-10
7109155	chr4:7109155:G:A	1.6643e-08	-1.53805e-10	-0.86101
7109311	chr4:7109311:A:G	3.47127e-08	-1.53805e-10	-0.125892
7109470	chr4:7109470:G:A	1.65903e-07	-1.53805e-10	1.43841
7109505	chr4:7109505:G:A	4.69332e-08	-1.53805e-10	0.175727
7109527	chr4:7109527:G:A	1.09392e-08	-1.53805e-10	-1.28065
7109670	chr4:7109670:G:A	1.33758e-08	-1.53805e-10	-1.07955
7109721	chr4:7109721:G:A	1.13462e-07	-1.53805e-10	1.05847
7110360	chr4:7110360:T:C	1.13703e-08	-1.34854	0.106549
7110486	chr4:7110486:A:AC	5.22538e-08	-1.53805e-10	0.283114
7110495	chr4:7110495:A:G	5.59215e-08	-1.53805e-10	0.350951
7110506	chr4:7110506:A:G	1.93122e-09	-1.67333	-1.34152
7110949	chr4:7110949:G:T	7.54744e-08	-0.789688	1.44048
7111061	chr4:7111061:T:C	1.20301e-08	-1.53805e-10	-1.18559
7111108	chr4:7111108:G:A	4.56986e-07	1.70082	0.75083
7111135	chr4:7111135:G:T	1.60377e-08	-0.898054	-3.69205e-10
7111190	chr4:7111190:G:T	3.22285e-08	1.09765	-1.2978
7111249	chr4:7111249:C:CTTGT	4.0888e-07	1.64183	0.698595
7111322	chr4:7111322:C:G	7.7199e-09	-1.6292	-3.69205e-10
7111339	chr4:7111339:T:C	1.91329e-09	-1.69289	-1.33128
7111459	chr4:7111459:A:C	3.86605e-07	0.647523	1.63688
7111523	chr4:7111523:G:T	1.84365e-07	-1.53805e-10	1.54392
7111563	chr4:7111563:TG:T	1.26521e-08	-1.13517	-3.69205e-10
7111753	chr4:7111753:C:T	1.44457e-08	-1.53805e-10	-1.0026
7111770	chr4:7111770:G:T	1.01515e-08	-1.53805e-10	-1.35537
7111905	chr4:7111905:A:G	4.24476e-07	1.65649	0.721373
7112108	chr4:7112108:G:GA	2.05563e-07	-1.53805e-10	1.65275
7112259	chr4:7112259:A:G	3.79265e-07	1.69583	0.569406
7112276	chr4:7112276:T:C	3.38041e-07	1.52496	0.62521
7112279	chr4:7112279:G:A	9.95053e-09	-1.53805e-10	-1.37537
7112319	chr4:7112319:C:T	2.62937e-08	0.884416	-1.28809
7112340	chr4:7112340:C:T	1.05183e-08	-1.53805e-10	-1.31988
7112364	chr4:7112364:C:T	2.1475e-09	-1.66317	-1.24553
7112590	chr4:7112590:T:C	1.09493e-07	1.76872	-0.745862
7112606	chr4:7112606:G:A	3.22706e-08	1.10786	-1.3067
7112761	chr4:7112761:C:T	1.80116e-07	-1.53805e-10	1.5206
7112832	chr4:7112832:C:G	1.79843e-08	-1.53805e-10	-0.783498
7112939	chr4:7112939:T:C	3.92996e-07	1.74917	0.551628
7112942	chr4:7112942:C:T	3.23008e-08	1.1116	-1.3095
7113002	chr4:7113002:C:T	1.98927e-09	-1.6806	-1.30463
7113201	chr4:7113201:G:A	3.4818e-07	1.70949	0.470235
7113330	chr4:7113330:C:G	3.23581e-08	1.08417	-1.28031
7113538	chr4:7113538:G:T	3.65456e-08	1.20104	-1.27547
7113805	chr4:7113805:A:T	1.10308e-08	-1.53805e-10	-1.2723
7114047	chr4:7114047:C:A	3.95309e-08	0.00408364	-3.69205e-10
7114223	chr4:7114223:T:C	7.43364e-09	-1.66698	-3.69205e-10
7114260	chr4:7114260:C:T	2.39009e-08	-0.499082	-3.69205e-10
7114814	chr4:7114814:G:A	3.29417e-08	0.986718	-1.16498
7114826	chr4:7114826:T:G	1.02354e-08	-1.53805e-10	-1.34714
7114914	chr4:7114914:C:T	8.47907e-09	-1.60414	0.0687449
7115010	chr4:7115010:A:G	1.64479e-07	-1.53805e-10	1.42978
7115060	chr4:7115060:A:G	4.78155e-07	1.04069	1.45625
7115982	chr4:7115982:C:T	1.01505e-08	-1.53805e-10	-1.35547
7116143	chr4:7116143:G:A	1.40382e-08	-1.26039	0.229175
7116175	chr4:7116175:A:G	2.25185e-08	0.549191	-1.10785
7116217	chr4:7116217:C:T	2.27386e-09	-1.47338	-1.37814
7116362	chr4:7116362:C:G	1.08072e-08	-1.53805e-10	-1.29278
7116365	chr4:7116365:A:G	2.25112e-07	0.228731	1.51487
7116480	chr4:7116480:T:C	5.60631e-07	0.138025	2.51804
7116542	chr4:7116542:A:T	1.63288e-08	-1.53805e-10	-0.88007
7116587	chr4:7116587:C:T	1.97418e-09	-1.61791	-1.37494
7116688	chr4:7116688:C:T	1.04506e-06	-0.450402	3.72923
7116800	chr4:7116800:T:C	5.94964e-07	0.361045	2.35446
7117068	chr4:7117068:G:A	9.92256e-09	-1.53805e-10	-1.37819
7117144	chr4:7117144:A:G	1.02108e-08	-1.53805e-10	-1.34956
7117145	chr4:7117145:G:C	2.44386e-08	-1.53805e-10	-0.476834
7117355	chr4:7117355:C:T	3.03054e-09	-1.45625	-1.10801
7117556	chr4:7117556:C:T	2.61783e-09	-1.34934	-1.36131
7117574	chr4:7117574:A:G	1.46986e-08	-1.53805e-10	-0.985243
7117693	chr4:7117693:G:T	1.84032e-07	-1.53805e-10	1.54211
7117789	chr4:7117789:C:T	9.02633e-07	0.424213	2.7081
7118345	chr4:7118345:A:C	2.59106e-09	-1.45719	-1.26374
7118974	chr4:7118974:A:T	1.11687e-08	-1.53805e-10	-1.25989
7118996	chr4:7118996:G:A	1.03809e-08	-1.53805e-10	-1.33303
7119034	chr4:7119034:T:C	3.49329e-09	-1.31654	-1.10561
7119213	chr4:7119213:C:G	3.73145e-09	-1.30381	-1.0524
7119287	chr4:7119287:G:A	8.82517e-07	0.579935	2.52984
7119387	chr4:7119387:T:C	1.00569e-08	-1.53805e-10	-1.36474
7119907	chr4:7119907:GATTA:G	1.4205e-08	-1.53805e-10	-1.01941
7120153	chr4:7120153:A:G	4.30193e-09	-0.90307	-1.31087
7120295	chr4:7120295:G:A	5.9909e-08	1.7891	-1.36927
7120379	chr4:7120379:C:T	1.60539e-08	-1.53805e-10	-0.897044
7120390	chr4:7120390:T:C	1.49898e-07	-1.53805e-10	1.33696
7120731	chr4:7120731:G:A	1.23914e-07	-1.53805e-10	1.14659
7120783	chr4:7120783:G:T	9.2169e-08	-1.53805e-10	0.850626
7120896	chr4:7120896:T:G	2.35417e-09	-1.44428	-1.37253
7121039	chr4:7121039:C:T	1.25839e-08	-1.53805e-10	-1.14058
7121101	chr4:7121101:A:C	2.4709e-09	-1.52221	-1.24621
7121201	chr4:7121201:G:T	1.23749e-08	-1.53805e-10	-1.15733
7121294	chr4:7121294:A:G	9.58277e-08	-1.53805e-10	0.889554
7121366	chr4:7121366:G:T	1.64988e-08	-0.324158	-0.545552
7121859	chr4:7121859:C:T	1.27467e-08	-1.12773	-3.69205e-10
7121952	chr4:7121952:C:T	1.13363e-08	-1.53805e-10	-1.24499
7121954	chr4:7121954:A:AG	2.70587e-08	0.69451	-1.0695
7122016	chr4:7122016:G:C	2.14107e-08	-1.53805e-10	-0.60911
7122099	chr4:7122099:G:A	2.32129e-09	-1.6704	-1.16048
7122368	chr4:7122368:C:T	1.36912e-08	-1.53805e-10	-1.05624
7122447	chr4:7122447:C:A	2.02772e-08	-1.53805e-10	-0.663499
7122499	chr4:7122499:G:T	7.15278e-09	-1.7055	-3.69205e-10
7122632	chr4:7122632:A:C	1.65728e-08	0.276901	-1.14213
7122883	chr4:7122883:C:T	7.01364e-08	-1.53805e-10	0.577444
7123198	chr4:7123198:A:T	2.15659e-08	0.232623	-0.83451
7123220	chr4:7123220:GAGTAC:G	1.47171e-08	-1.53805e-10	-0.98399
7123261	chr4:7123261:C:A	1.51305e-08	-1.53805e-10	-0.956285
7123382	chr4:7123382:G:A	1.80674e-08	0.581585	-1.36047
7123463	chr4:7123463:C:T	3.5588e-07	3.56044	-1.35885
7123517	chr4:7123517:C:T	1.37605e-08	-1.53805e-10	-1.05119
7123801	chr4:7123801:C:A	3.28516e-09	-1.56412	-0.919466
7124019	chr4:7124019:G:C	2.68749e-09	-1.70839	-0.976004
7124161	chr4:7124161:T:C	2.8203e-08	-1.53805e-10	-0.333571
7124175	chr4:7124175:C:T	2.54138e-07	-1.53805e-10	1.86488
7124199	chr4:7124199:GA:G	1.69736e-08	-1.53805e-10	-0.84134
7124238	chr4:7124238:A:G	2.07059e-09	-1.57465	-1.37051
7124307	chr4:7124307:G:C	2.09184e-07	3.04288	-1.37267
7124336	chr4:7124336:G:A	6.02862e-09	-0.568884	-1.3076
7124385	chr4:7124385:C:T	1.81739e-08	-1.53805e-10	-0.773012
7124504	chr4:7124504:C:T	1.14964e-08	-1.53805e-10	-1.23096
7124521	chr4:7124521:C:T	5.74335e-09	-0.643306	-1.28165
7124791	chr4:7124791:C:A	5.5571e-09	-0.595892	-1.36203
7124815	chr4:7124815:C:T	2.20896e-07	3.09601	-1.37132
7124980	chr4:7124980:A:G	9.95411e-09	-1.53805e-10	-1.37501
7125101	chr4:7125101:C:A	8.19844e-08	1.86382	-1.13029
7125106	chr4:7125106:C:T	9.99027e-09	-1.53805e-10	-1.37139
7125131	chr4:7125131:T:C	4.0799e-07	3.62698	-1.28873
7125557	chr4:7125557:A:G	1.49713e-08	-1.53805e-10	-0.966864
7125789	chr4:7125789:C:A	2.38416e-09	-1.54251	-1.26164
7126175	chr4:7126175:GT:G	2.29927e-09	-1.72134	-1.11907
7126214	chr4:7126214:C:T	5.20954e-09	-1.72137	-0.301134
7126463	chr4:7126463:C:T	2.15452e-08	-1.53805e-10	-0.602844
7126615	chr4:7126615:T:G	1.04739e-08	-1.53805e-10	-1.32411
7126840	chr4:7126840:A:C	6.62424e-08	-1.53805e-10	0.520323
7127078	chr4:7127078:T:C	4.38252e-09	-1.63959	-0.55579
7127132	chr4:7127132:C:T	9.99498e-09	-1.53805e-10	-1.37092
7127147	chr4:7127147:G:A	5.21153e-08	-0.0830773	0.363538
7127149	chr4:7127149:A:T	2.18455e-08	-1.53805e-10	-0.589005
7127154	chr4:7127154:G:T	1.73017e-08	-1.53805e-10	-0.822193
7127274	chr4:7127274:A:G	8.8882e-08	0.358393	0.455918
7127886	chr4:7127886:AAAT:A	1.01625e-08	-1.53805e-10	-1.35429
7128193	chr4:7128193:G:A	1.57186e-08	-1.53805e-10	-0.918151
7128312	chr4:7128312:A:G	4.63099e-09	-1.18583	-0.954395
7128361	chr4:7128361:G:A	1.15451e-08	-1.53805e-10	-1.22674
7128850	chr4:7128850:C:T	1.71757e-08	-1.53805e-10	-0.829506
7128851	chr4:7128851:G:A	2.16036e-08	-1.53805e-10	-0.600139
7129105	chr4:7129105:G:T	1.32023e-08	-1.53805e-10	-1.09261
7129726	chr4:7129726:C:T	2.6964e-09	-1.65125	-1.02983
7129761	chr4:7129761:G:A	1.22715e-08	-1.53805e-10	-1.16572
7129806	chr4:7129806:G:A	9.92365e-09	-1.53805e-10	-1.37808
7130170	chr4:7130170:G:A	1.12438e-08	-1.53805e-10	-1.25318
7130180	chr4:7130180:G:A	1.26594e-08	-1.53805e-10	-1.1346
7130434	chr4:7130434:G:C	1.03127e-08	-1.53805e-10	-1.33962
7130477	chr4:7130477:C:T	1.25908e-08	-1.53805e-10	-1.14003
7130489	chr4:7130489:A:G	9.99839e-09	-1.53805e-10	-1.37057
7130638	chr4:7130638:A:C	3.48875e-09	-1.29356	-1.12989
7130644	chr4:7130644:A:T	2.91044e-09	-1.28656	-1.31814
7131911	chr4:7131911:C:T	2.7055e-08	-1.53805e-10	-0.375128
7132005	chr4:7132005:TGTAA:T	9.9216e-09	-1.53805e-10	-1.37828
7132178	chr4:7132178:G:A	4.79748e-09	-1.71605	-0.388853
7132270	chr4:7132270:C:G	8.19953e-09	-0.440664	-1.12826
7132479	chr4:7132479:T:G	2.92991e-08	0.406905	-0.702348
7132528	chr4:7132528:G:A	4.95978e-08	-1.53805e-10	0.230949
7132615	chr4:7132615:T:C	2.49193e-08	0.326437	-0.783792
7132650	chr4:7132650:T:C	2.58048e-08	0.368143	-0.790582
7132653	chr4:7132653:C:T	5.43448e-08	-1.53805e-10	0.32235
7132731	chr4:7132731:G:A	2.77306e-09	-1.70902	-0.94403
7132832	chr4:7132832:C:T	8.61986e-08	0.783656	-3.69205e-10
7133041	chr4:7133041:A:T	1.07024e-08	-1.53805e-10	-1.30253
7133210	chr4:7133210:TC:T	4.2957e-09	-1.69655	-0.518834
7133440	chr4:7133440:G:C	4.90552e-09	-1.70654	-0.3761
7133528	chr4:7133528:C:T	4.38464e-09	-1.70739	-0.487505
7133540	chr4:7133540:T:C	1.0875e-08	-1.53805e-10	-1.28653
7133773	chr4:7133773:T:C	5.54968e-09	-0.646204	-1.31305
7134371	chr4:7134371:G:T	2.42438e-08	-1.53805e-10	-0.484836
7134588	chr4:7134588:A:T	1.24971e-08	-1.53805e-10	-1.1475
7135271	chr4:7135271:A:G	5.62759e-09	-1.2821	-0.663215
7135330	chr4:7135330:G:A	2.79809e-08	-1.71656	1.37508
7135392	chr4:7135392:G:A	6.70793e-09	-1.70733	-0.0623781
7135413	chr4:7135413:C:T	5.42156e-08	0.259309	0.0606619
7135517	chr4:7135517:C:A	9.92327e-09	-1.53805e-10	-1.37812
7135518	chr4:7135518:C:G	1.02494e-08	-1.53805e-10	-1.34578
7135609	chr4:7135609:T:C	4.12682e-08	1.38676	-1.33967
7135794	chr4:7135794:A:G	2.55638e-08	-1.54648	1.11466
7135991	chr4:7135991:A:T	1.12965e-08	-1.53805e-10	-1.2485
7136226	chr4:7136226:G:A	9.98886e-09	-1.53805e-10	-1.37153
7136266	chr4:7136266:C:T	3.49895e-09	-1.71468	-0.705861
7136727	chr4:7136727:T:C	1.06337e-08	-1.53805e-10	-1.30897
7136746	chr4:7136746:C:T	1.30515e-08	-1.53805e-10	-1.1041
7136751	chr4:7136751:G:T	2.02828e-08	-1.53805e-10	-0.663226
7136824	chr4:7136824:G:A	1.00779e-08	-1.53805e-10	-1.36266
7137322	chr4:7137322:C:T	5.2039e-08	-0.507387	0.786382
7137373	chr4:7137373:C:T	1.42787e-08	-1.01423	-3.69205e-10
7137499	chr4:7137499:C:T	1.00416e-08	-1.53805e-10	-1.36626
7137753	chr4:7137753:T:C	1.33924e-08	-0.0831048	-0.995205
7137764	chr4:7137764:A:G	3.428e-09	-1.55529	-0.885735
7137893	chr4:7137893:C:T	7.10658e-09	-1.71198	-3.69205e-10
7137935	chr4:7137935:C:T	5.51878e-09	-0.672953	-1.29189
7138064	chr4:7138064:G:A	1.30409e-08	-1.53805e-10	-1.10491
7138269	chr4:7138269:C:T	1.14138e-08	-1.23817	-3.69205e-10
7138360	chr4:7138360:C:T	7.97242e-09	-1.59701	-3.69205e-10
7138393	chr4:7138393:C:T	9.93621e-09	-1.53805e-10	-1.37681
7138881	chr4:7138881:G:C	5.06319e-08	-1.53805e-10	0.251584
7138885	chr4:7138885:T:C	2.51697e-09	-1.57164	-1.1783
7139027	chr4:7139027:A:T	5.36181e-08	-1.53805e-10	0.308888
7139110	chr4:7139110:C:T	9.16964e-09	-1.4571	-3.69205e-10
7139191	chr4:7139191:C:T	4.01718e-09	-1.43974	-0.842681
7139219	chr4:7139219:TGGAAGGAGCATCTGTCTGTATCTTGTGGGCTCCATGAAGCAGGGACCA:T	1.0826e-08	-1.53805e-10	-1.29105
7139272	chr4:7139272:C:T	2.28953e-08	-0.542065	-3.69205e-10
7139342	chr4:7139342:T:C	9.9404e-09	-1.53805e-10	-1.37639
7139433	chr4:7139433:G:A	1.00784e-08	-1.53805e-10	-1.3626
7139799	chr4:7139799:A:C	1.01705e-08	-1.53805e-10	-1.35351
7139840	chr4:7139840:G:A	1.76357e-08	-1.53805e-10	-0.803075
7139883	chr4:7139883:C:G	9.92162e-09	-1.53805e-10	-1.37828
7139891	chr4:7139891:C:T	3.68076e-08	-1.53805e-10	-0.0672929
7139914	chr4:7139914:G:T	2.69854e-08	-1.53805e-10	-0.377701
7139999	chr4:7139999:G:T	1.01171e-08	-1.53805e-10	-1.35877
7140039	chr4:7140039:G:A	1.95895e-09	-1.70942	-1.29117
7140114	chr4:7140114:C:T	9.96909e-09	-1.53805e-10	-1.37351
7140679	chr4:7140679:G:A	1.1943e-08	-1.53805e-10	-1.19285
7140700	chr4:7140700:G:A	9.45237e-09	-0.990267	-0.436466
7140729	chr4:7140729:G:A	3.02565e-09	-1.50857	-1.0573
7140854	chr4:7140854:G:A	2.67564e-08	-1.12624	0.740015
7141141	chr4:7141141:A:G	2.79922e-09	-1.65143	-0.992224
7141220	chr4:7141220:C:G	7.03587e-09	-1.72198	-3.69205e-10
7141243	chr4:7141243:C:T	2.395e-09	-1.5364	-1.26322
7141254	chr4:7141254:C:A	2.64302e-09	-1.32296	-1.37812
7141523	chr4:7141523:A:G	1.89468e-09	-1.65736	-1.37659
7141659	chr4:7141659:A:G	1.05776e-08	-1.53805e-10	-1.31426
7141667	chr4:7141667:G:A	9.99712e-09	-1.53805e-10	-1.3707
7142181	chr4:7142181:G:T	4.60638e-09	-1.30738	-0.838171
7142365	chr4:7142365:G:T	1.98381e-09	-1.72234	-1.26564
7142677	chr4:7142677:A:C	5.62261e-09	-1.54193	-0.404276
7143200	chr4:7143200:C:T	1.06265e-08	-1.53805e-10	-1.30964
7143895	chr4:7143895:A:G	1.98684e-09	-1.61925	-1.3672
7144053	chr4:7144053:C:T	1.62681e-08	-1.53805e-10	-0.883795
7144060	chr4:7144060:C:T	1.07877e-08	-1.53805e-10	-1.29459
7144211	chr4:7144211:G:A	7.86014e-09	-1.61119	-3.69205e-10
7144275	chr4:7144275:G:T	2.27084e-09	-1.65164	-1.2012
7144292	chr4:7144292:CAG:C	1.3104e-08	-1.53805e-10	-1.10008
7144306	chr4:7144306:C:T	2.92168e-09	-1.68054	-0.920295
7144460	chr4:7144460:A:G	1.06235e-08	-1.53805e-10	-1.30993
7144623	chr4:7144623:C:A	1.11994e-08	-1.53805e-10	-1.25714
7144738	chr4:7144738:C:T	1.07925e-08	-1.53805e-10	-1.29415
7145196	chr4:7145196:G:A	1.03997e-08	-1.53805e-10	-1.33122
7145325	chr4:7145325:C:G	3.32048e-09	-1.21815	-1.25474
7145448	chr4:7145448:G:C	1.01006e-08	-1.53805e-10	-1.3604
7145499	chr4:7145499:C:T	9.92566e-09	-1.53805e-10	-1.37788
7145773	chr4:7145773:C:T	1.0618e-07	-1.53805e-10	0.99214
7145776	chr4:7145776:C:T	1.02041e-08	-1.53805e-10	-1.3502
7145861	chr4:7145861:G:C	8.53028e-09	-1.52938	-3.69205e-10
7145880	chr4:7145880:C:T	1.38147e-08	-1.53805e-10	-1.04727
7145885	chr4:7145885:C:G	1.00293e-08	-1.53805e-10	-1.36749
7145934	chr4:7145934:G:A	1.34676e-08	-1.53805e-10	-1.07271
7146007	chr4:7146007:T:C	2.17654e-09	-1.56794	-1.32732
7146019	chr4:7146019:G:C	3.12099e-09	-1.19553	-1.33932
7146372	chr4:7146372:C:T	1.26119e-08	-1.52164	0.383288
7146751	chr4:7146751:C:T	1.1019e-07	2.21017	-1.18096
7147125	chr4:7147125:G:A	2.72064e-09	-1.66818	-1.00395
7147206	chr4:7147206:C:G	6.9214e-09	-1.61447	-0.123911
7147222	chr4:7147222:T:C	1.80234e-09	-1.72273	-1.36118
7147281	chr4:7147281:T:G	2.45433e-09	-1.71952	-1.05563
7147513	chr4:7147513:G:A	1.15703e-08	-1.53805e-10	-1.22456
7147541	chr4:7147541:TCCACCCCAC:T	1.26039e-08	-1.13899	-3.69205e-10
7147642	chr4:7147642:G:C	7.2723e-09	-1.66127	-0.0276541
7147680	chr4:7147680:C:A	1.27371e-08	-1.59802	0.469542
7147983	chr4:7147983:A:G	1.12253e-08	-1.53805e-10	-1.25483
7148481	chr4:7148481:C:G	1.0181e-08	-1.53805e-10	-1.35248
7148512	chr4:7148512:G:T	1.34435e-08	-0.876659	-0.197841
7148600	chr4:7148600:T:C	2.26074e-09	-1.69526	-1.16204
7149034	chr4:7149034:T:C	5.54051e-09	-0.59177	-1.36914
7149067	chr4:7149067:C:T	1.22342e-07	-1.53805e-10	1.13382
7149081	chr4:7149081:A:G	9.93522e-09	-1.53805e-10	-1.37691
7149244	chr4:7149244:C:T	1.10811e-08	-1.53805e-10	-1.26775
7149343	chr4:7149343:T:C	2.60813e-09	-1.44964	-1.26473
7149406	chr4:7149406:G:C	7.58702e-09	-1.64656	-3.69205e-10
7149582	chr4:7149582:C:T	1.08988e-08	-1.53805e-10	-1.28435
7149929	chr4:7149929:C:T	1.69787e-08	-0.461582	-0.379454
7149981	chr4:7149981:A:G	2.35515e-09	-1.48437	-1.33202
7150015	chr4:7150015:A:T	1.91617e-09	-1.65868	-1.36399
7150203	chr4:7150203:G:T	1.77373e-09	-1.72249	-1.37743
7150509	chr4:7150509:G:T	1.121e-08	-1.53805e-10	-1.2562
7150658	chr4:7150658:G:A	6.21601e-09	-0.498181	-1.34769
7150720	chr4:7150720:C:T	2.18466e-09	-1.62392	-1.26762
7150776	chr4:7150776:G:A	1.37049e-08	-0.324394	-0.73085
7150817	chr4:7150817:G:C	2.70242e-08	-1.53805e-10	-0.376267
7150895	chr4:7150895:T:C	2.00577e-09	-1.67572	-1.30126
7151335	chr4:7151335:G:A	5.29408e-09	-1.66331	-0.343096
7151484	chr4:7151484:G:C	2.05347e-09	-1.61701	-1.33646
7151585	chr4:7151585:C:T	2.19945e-08	-1.53805e-10	-0.582206
7151744	chr4:7151744:T:C	9.95828e-09	-1.53805e-10	-1.37459
7151966	chr4:7151966:G:A	2.97409e-08	-0.383496	0.103021
7152028	chr4:7152028:C:T	6.90256e-08	-0.620213	1.18169
7152299	chr4:7152299:G:A	1.96729e-09	-1.67773	-1.31861
7152308	chr4:7152308:C:T	1.65933e-08	-1.53805e-10	-0.864
7152443	chr4:7152443:C:T	1.00291e-08	-0.223009	-1.1445
7152545	chr4:7152545:A:G	1.14036e-08	-0.201117	-1.03795
7153011	chr4:7153011:C:T	3.68903e-09	-1.21193	-1.1557
7153016	chr4:7153016:T:C	6.7615e-09	-1.15378	-0.607971
7153079	chr4:7153079:A:G	2.09694e-09	-1.56041	-1.37211
7153216	chr4:7153216:A:G	1.1073e-07	-1.53805e-10	1.03409
7153247	chr4:7153247:G:A	1.83435e-09	-1.69706	-1.36925
7153355	chr4:7153355:C:G	2.87926e-09	-1.31024	-1.30522
7153397	chr4:7153397:T:C	8.05447e-09	-0.713309	-0.873462
7153425	chr4:7153425:T:C	2.43257e-08	-1.53805e-10	-0.481466
7153971	chr4:7153971:G:C	8.34454e-08	-1.53805e-10	0.751194
7154027	chr4:7154027:A:G	1.64043e-08	0.501036	-1.37649
7154308	chr4:7154308:C:T	1.8113e-08	-1.53805e-10	-0.776369
7154414	chr4:7154414:C:A	7.29734e-09	-1.68549	-3.69205e-10
7154448	chr4:7154448:C:T	9.99223e-09	-1.53805e-10	-1.37119
7154488	chr4:7154488:C:T	1.01282e-08	-1.53805e-10	-1.35767
7154499	chr4:7154499:C:T	9.98527e-09	-1.53805e-10	-1.37189
7154588	chr4:7154588:C:T	1.00071e-08	-1.53805e-10	-1.36971
7154667	chr4:7154667:T:C	1.07364e-08	-1.53805e-10	-1.29936
7154781	chr4:7154781:C:G	1.65568e-08	-1.53805e-10	-0.866202
7154837	chr4:7154837:G:A	2.85469e-09	-1.6298	-0.994237
7155072	chr4:7155072:C:G	8.31265e-09	-1.55522	-3.69205e-10
7155157	chr4:7155157:T:C	1.39404e-08	-1.53805e-10	-1.03821
7155215	chr4:7155215:C:G	7.15763e-09	-1.70482	-3.69205e-10
7155328	chr4:7155328:T:G	1.032e-08	-1.53805e-10	-1.33892
7155343	chr4:7155343:C:T	3.34966e-09	-1.10001	-1.36413
7155425	chr4:7155425:TC:T	5.83121e-08	-1.53805e-10	0.392811
7155655	chr4:7155655:A:G	2.51875e-09	-1.70012	-1.04912
7155718	chr4:7155718:C:T	1.05361e-08	-1.53805e-10	-1.31819
7156176	chr4:7156176:C:G	3.84013e-09	-1.05932	-1.26817
7156349	chr4:7156349:C:T	4.41706e-07	-1.53805e-10	2.41765
7156429	chr4:7156429:A:C	2.20794e-08	-1.53805e-10	-0.578352
7156512	chr4:7156512:G:A	1.90107e-08	-1.53805e-10	-0.727999
7156562	chr4:7156562:G:A	1.70501e-07	-1.53805e-10	1.46574
7156740	chr4:7156740:G:T	3.3066e-09	-1.3179	-1.15918
7157300	chr4:7157300:T:C	1.02396e-08	-1.53805e-10	-1.34673
7157371	chr4:7157371:CAGACAG:C	3.43099e-08	-1.53805e-10	-0.137566
7157865	chr4:7157865:TC:T	4.0251e-08	-1.53805e-10	0.0221372
7157975	chr4:7157975:G:A	2.71052e-09	-1.31435	-1.36151
7158436	chr4:7158436:A:G	1.26975e-07	1.17099	-3.69205e-10
7158903	chr4:7158903:G:A	1.0171e-08	-1.53805e-10	-1.35346
7159196	chr4:7159196:G:A	4.96276e-08	-1.53805e-10	0.231549
7159347	chr4:7159347:C:T	1.72168e-08	-1.53805e-10	-0.827113
7159463	chr4:7159463:G:C	1.3631e-08	-1.05789	-0.00276707
7159467	chr4:7159467:A:T	1.13291e-08	-1.53805e-10	-1.24562
7159556	chr4:7159556:G:A	1.08798e-08	-1.53805e-10	-1.28609
7159600	chr4:7159600:C:A	3.09664e-08	-1.53805e-10	-0.240095
7159605	chr4:7159605:G:A	4.19252e-09	-0.914845	-1.32485
7159662	chr4:7159662:C:T	1.29821e-08	-1.53805e-10	-1.10943
7159801	chr4:7159801:C:T	2.26392e-08	-1.53805e-10	-0.553317
7159900	chr4:7159900:T:A	1.40635e-08	-1.53805e-10	-1.02941
7160200	chr4:7160200:G:A	1.16879e-08	-0.920862	-0.293582
7160471	chr4:7160471:A:C	1.01487e-08	-1.53805e-10	-1.35565
7160691	chr4:7160691:C:T	4.0748e-09	-1.63678	-0.631401
7160725	chr4:7160725:C:T	1.04541e-08	-1.53805e-10	-1.32601
7160883	chr4:7160883:T:C	1.8423e-09	-1.72274	-1.33925
7160938	chr4:7160938:C:T	1.00313e-08	-1.53805e-10	-1.36729
7161244	chr4:7161244:A:G	4.37763e-09	-1.53072	-0.665767
7161283	chr4:7161283:G:A	2.1759e-08	-1.53805e-10	-0.592973
7161473	chr4:7161473:C:A	6.31516e-09	-1.72038	-0.109663
7161507	chr4:7161507:A:T	1.8299e-09	-1.72264	-1.3461
7161699	chr4:7161699:C:T	2.89885e-09	-1.33768	-1.271
7161952	chr4:7161952:G:A	2.25592e-08	-1.53805e-10	-0.556853
7162376	chr4:7162376:C:T	2.80064e-07	-1.53805e-10	1.96202
7162412	chr4:7162412:A:T	2.73288e-09	-1.71445	-0.953195
7162454	chr4:7162454:C:A	3.23909e-09	-1.24128	-1.25643
7162455	chr4:7162455:T:C	2.65502e-09	-1.7176	-0.97895
7162534	chr4:7162534:A:T	1.31403e-08	-1.53805e-10	-1.09731
7162680	chr4:7162680:G:A	2.0839e-09	-1.7211	-1.21766
7162783	chr4:7162783:T:C	1.90318e-09	-1.72166	-1.30781
7162786	chr4:7162786:C:T	1.3309e-08	-1.53805e-10	-1.08456
7162987	chr4:7162987:A:G	9.90493e-08	-1.53805e-10	0.922619
7163008	chr4:7163008:C:T	3.4591e-08	-1.53805e-10	-0.129406
7163064	chr4:7163064:T:A	3.12976e-09	-1.54451	-0.987535
7163186	chr4:7163186:T:C	4.63101e-09	-1.67276	-0.46746
7163377	chr4:7163377:C:T	2.23456e-09	-1.68822	-1.18074
7163484	chr4:7163484:G:A	1.39867e-08	-1.53805e-10	-1.03489
7163688	chr4:7163688:G:A	1.03292e-08	-1.53805e-10	-1.33803
7163725	chr4:7163725:C:T	1.24564e-08	-1.53805e-10	-1.15076
7163899	chr4:7163899:C:T	9.95495e-09	-1.53805e-10	-1.37493
7163920	chr4:7163920:G:A	1.03317e-08	-1.53805e-10	-1.33778
7164117	chr4:7164117:A:G	9.92724e-09	-1.53805e-10	-1.37772
7164230	chr4:7164230:T:C	1.06375e-08	-1.53805e-10	-1.30861
7164292	chr4:7164292:T:C	1.09253e-08	-1.53805e-10	-1.28192
7164596	chr4:7164596:CCT:C	1.02375e-08	-1.53805e-10	-1.34694
7164669	chr4:7164669:A:G	4.51326e-08	-1.53805e-10	0.136607
7164800	chr4:7164800:C:T	1.83869e-08	-1.53805e-10	-0.761363
7164807	chr4:7164807:C:T	1.79489e-08	-1.53805e-10	-0.785472
7164965	chr4:7164965:C:T	1.28481e-08	-1.53805e-10	-1.1198
7165000	chr4:7165000:T:A	9.93464e-09	-1.53805e-10	-1.37697
7165540	chr4:7165540:T:G	3.41749e-08	-1.53805e-10	-0.141507
7165550	chr4:7165550:G:A	2.87723e-09	-1.44939	-1.16678
7165554	chr4:7165554:T:A	2.90639e-09	-1.4475	-1.15859
7165679	chr4:7165679:C:T	3.00775e-09	-1.47005	-1.10175
7165736	chr4:7165736:C:T	4.37719e-08	-1.53805e-10	0.105995
7165749	chr4:7165749:C:T	2.49924e-07	-1.53805e-10	1.84816
7166105	chr4:7166105:T:A	9.92218e-09	-1.53805e-10	-1.37823
7166245	chr4:7166245:T:A	7.35564e-09	-1.67753	-3.69205e-10
7166438	chr4:7166438:G:A	1.12071e-08	-1.53805e-10	-1.25645
7166510	chr4:7166510:A:G	1.12397e-08	-1.53805e-10	-1.25355
7166564	chr4:7166564:A:G	3.33286e-09	-1.68661	-0.782554
7166572	chr4:7166572:G:A	3.32805e-08	-1.53805e-10	-0.168026
7166734	chr4:7166734:C:G	9.92189e-09	-1.53805e-10	-1.37826
7166757	chr4:7166757:C:T	2.28952e-09	-1.6032	-1.24146
7166761	chr4:7166761:C:T	9.23988e-08	0.174815	0.678301
7166860	chr4:7166860:G:A	2.74396e-08	-1.53805e-10	-0.361012
7167153	chr4:7167153:C:T	2.27143e-09	-1.55482	-1.29777
7167271	chr4:7167271:G:T	2.31277e-09	-1.61844	-1.21612
7167428	chr4:7167428:C:T	2.78905e-07	-1.53805e-10	1.95787
7167584	chr4:7167584:CT:C	2.7613e-09	-1.55229	-1.10501
7167630	chr4:7167630:C:T	7.07047e-08	0.102527	0.482987
7167743	chr4:7167743:GAA:G	1.13828e-07	-1.53805e-10	1.06169
7167886	chr4:7167886:C:G	1.01477e-08	-1.53805e-10	-1.35575
7167979	chr4:7167979:T:G	1.83937e-08	-1.53805e-10	-0.76099
7168120	chr4:7168120:C:T	2.25632e-09	-1.49747	-1.36179
7168434	chr4:7168434:G:T	2.31765e-09	-1.47802	-1.35443
7168436	chr4:7168436:T:C	2.25574e-09	-1.50015	-1.35938
7168441	chr4:7168441:T:C	1.07725e-08	-0.331812	-0.964188
7168615	chr4:7168615:C:T	3.8591e-09	-1.70757	-0.614997
7168665	chr4:7168665:G:C	1.2388e-07	-1.53805e-10	1.14631
7168706	chr4:7168706:C:A	1.86606e-08	-1.53805e-10	-0.746586
7168835	chr4:7168835:C:T	1.64039e-08	-1.68803	0.812549
7169059	chr4:7169059:A:G	3.28131e-09	-1.69398	-0.790778
7169673	chr4:7169673:C:T	1.17995e-08	-1.53805e-10	-1.20494
7169730	chr4:7169730:G:A	1.0838e-08	-1.53805e-10	-1.28994
7169745	chr4:7169745:A:C	9.88476e-09	-1.30193	-0.0800745
7169809	chr4:7169809:T:C	1.24717e-08	-1.53805e-10	-1.14954
7170069	chr4:7170069:C:T	1.05981e-08	-1.53805e-10	-1.31233
7170084	chr4:7170084:C:G	3.82947e-08	-1.53805e-10	-0.0276864
7170339	chr4:7170339:C:A	5.4e-09	-1.66776	-0.318836
7171023	chr4:7171023:C:A	4.05407e-09	-1.66513	-0.608149
7171100	chr4:7171100:T:C	4.11154e-08	-1.59663	1.64001
7171286	chr4:7171286:C:T	7.17931e-08	-1.53805e-10	0.60079
7171446	chr4:7171446:TATTAGTC:T	1.42671e-08	-1.53805e-10	-1.01504
7171496	chr4:7171496:G:A	1.26804e-08	-1.53805e-10	-1.13294
7171632	chr4:7171632:C:T	1.21737e-08	-1.53805e-10	-1.17372
7172239	chr4:7172239:G:T	1.29503e-08	-1.11188	-3.69205e-10
7172344	chr4:7172344:A:T	5.65364e-09	-1.55428	-0.386417
7172517	chr4:7172517:A:G	1.39463e-08	-1.53805e-10	-1.03779
7172721	chr4:7172721:G:C	1.88813e-08	-1.53805e-10	-0.734826
7172870	chr4:7172870:A:C	4.35176e-09	-1.34156	-0.860861
7172964	chr4:7172964:C:T	1.82771e-08	-1.53805e-10	-0.76735
7173009	chr4:7173009:G:A	1.31067e-08	-1.53805e-10	-1.09987
7173093	chr4:7173093:G:A	2.11788e-08	-1.53805e-10	-0.619997
7173257	chr4:7173257:G:A	2.33171e-08	-1.53805e-10	-0.523812
7173266	chr4:7173266:A:G	6.81431e-09	-1.66581	-0.0881637
7173448	chr4:7173448:C:T	1.43938e-08	-1.53805e-10	-1.0062
7173522	chr4:7173522:A:T	1.10329e-08	-1.53805e-10	-1.27211
7173751	chr4:7173751:T:C	3.5657e-09	-1.7227	-0.678941
7173953	chr4:7173953:G:A	3.72386e-09	-1.64919	-0.70905
7173969	chr4:7173969:C:T	1.10595e-08	-1.26971	-3.69205e-10
7174080	chr4:7174080:A:G	1.61006e-08	-1.53805e-10	-0.89414
7174226	chr4:7174226:C:T	1.21921e-08	-1.53805e-10	-1.17221
7174306	chr4:7174306:A:G	4.12384e-09	-1.64358	-0.61263
7174317	chr4:7174317:T:G	3.93667e-09	-1.64963	-0.65303
7174344	chr4:7174344:A:G	1.21407e-08	-1.53805e-10	-1.17643
7174578	chr4:7174578:G:A	9.92366e-09	-1.53805e-10	-1.37808
7174588	chr4:7174588:G:A	5.88528e-09	-1.65329	-0.247249
7174621	chr4:7174621:G:A	1.22425e-08	-1.53805e-10	-1.16808
7174743	chr4:7174743:T:C	2.13201e-08	-1.53805e-10	-0.613348
7174771	chr4:7174771:AC:A	2.71718e-09	-1.64386	-1.02955
7174778	chr4:7174778:A:G	2.47124e-09	-1.65814	-1.11013
7174812	chr4:7174812:T:G	9.95818e-09	-1.53805e-10	-1.3746
7175088	chr4:7175088:G:C	8.38278e-09	-1.54682	-3.69205e-10
7175090	chr4:7175090:A:G	2.86959e-09	-1.6994	-0.919432
7175091	chr4:7175091:T:C	2.37163e-08	-1.60955	1.10271
7175095	chr4:7175095:T:C	1.92659e-09	-1.71965	-1.2976
7175284	chr4:7175284:T:C	3.36939e-08	-1.53805e-10	-0.155683
7175435	chr4:7175435:T:C	3.38771e-09	-1.71123	-0.741615
7175594	chr4:7175594:A:G	9.26633e-09	-1.68406	0.237451
7175665	chr4:7175665:T:C	1.52861e-08	-1.53805e-10	-0.946052
7175772	chr4:7175772:G:A	1.89735e-09	-1.70336	-1.32919
7176249	chr4:7176249:A:G	2.16226e-08	-1.53805e-10	-0.599259
7176253	chr4:7176253:A:G	2.16943e-08	-1.53805e-10	-0.595951
7176258	chr4:7176258:A:G	2.22182e-08	-1.53805e-10	-0.572088
7176267	chr4:7176267:A:G	1.44531e-08	-1.53805e-10	-1.00209
7176298	chr4:7176298:G:A	2.70448e-08	-1.53805e-10	-0.375505
7176511	chr4:7176511:A:C	2.12227e-08	-1.53805e-10	-0.617929
7176843	chr4:7176843:T:C	2.39644e-09	-1.66335	-1.13567
7176954	chr4:7176954:A:G	2.07244e-08	-1.53805e-10	-0.641687
7177249	chr4:7177249:G:A	1.78037e-09	-1.72247	-1.3737
7177261	chr4:7177261:C:T	2.17014e-09	-1.71714	-1.18106
7177293	chr4:7177293:C:T	2.25378e-09	-1.71896	-1.14143
7177307	chr4:7177307:T:C	5.69263e-09	-1.71099	-0.222833
7177379	chr4:7177379:T:G	1.90137e-09	-1.71768	-1.31274
7177568	chr4:7177568:T:C	2.42281e-09	-1.7004	-1.08767
7177623	chr4:7177623:G:A	2.07669e-09	-1.67842	-1.2638
7177633	chr4:7177633:A:G	1.98234e-08	-1.53805e-10	-0.686137
7177781	chr4:7177781:C:T	2.20123e-08	-1.53805e-10	-0.581399
7177799	chr4:7177799:G:A	1.12405e-08	-1.53805e-10	-1.25348
7178071	chr4:7178071:T:G	2.0484e-09	-1.71374	-1.2422
7178122	chr4:7178122:C:T	1.43188e-08	-1.53805e-10	-1.01142
7178188	chr4:7178188:G:T	9.9216e-09	-1.53805e-10	-1.37828
7178743	chr4:7178743:A:G	1.47046e-08	-1.53805e-10	-0.98484
7178915	chr4:7178915:G:A	2.20913e-09	-1.7214	-1.159
7179382	chr4:7179382:T:A	2.17217e-08	-1.53805e-10	-0.594687
7179567	chr4:7179567:C:T	9.65218e-09	-1.40582	-3.69205e-10
7179568	chr4:7179568:C:T	9.7232e-09	-1.39848	-3.69205e-10
7179603	chr4:7179603:A:G	1.28753e-08	-1.53805e-10	-1.11769
7179626	chr4:7179626:G:C	1.04184e-08	-1.66561	0.336182
7179714	chr4:7179714:G:C	2.13232e-08	-1.53805e-10	-0.613205
7179963	chr4:7179963:T:C	2.35539e-09	-1.66972	-1.14657
7180264	chr4:7180264:G:A	1.00515e-08	-1.53805e-10	-1.36527
7180348	chr4:7180348:A:C	9.9839e-09	-1.37203	-3.69205e-10
7180479	chr4:7180479:A:T	2.24508e-08	-1.68135	1.11967
7180522	chr4:7180522:A:G	9.99198e-09	-1.53805e-10	-1.37122
7180565	chr4:7180565:C:T	2.82068e-09	-1.58985	-1.04617
7180583	chr4:7180583:TG:T	1.83948e-09	-1.72222	-1.3413
7180813	chr4:7180813:G:A	2.88462e-09	-1.7158	-0.897804
7180928	chr4:7180928:C:A	8.17964e-09	-1.71914	0.147791
7180955	chr4:7180955:C:T	3.23122e-08	-1.53805e-10	-0.197552
7180983	chr4:7180983:T:C	2.41533e-08	-1.53805e-10	-0.488576
7181090	chr4:7181090:C:G	1.10498e-08	-1.27058	-3.69205e-10
7181482	chr4:7181482:T:C	2.03095e-08	-1.71157	1.04966
7181507	chr4:7181507:C:T	1.9165e-09	-1.71854	-1.30396
7181637	chr4:7181637:A:G	1.86247e-09	-1.71814	-1.33296
7181722	chr4:7181722:A:G	1.15999e-08	-1.53805e-10	-1.222
7181768	chr4:7181768:T:TC	1.5374e-08	-1.53805e-10	-0.940323
7182257	chr4:7182257:A:G	6.0732e-09	-1.58614	-0.282977
7182643	chr4:7182643:A:G	4.69682e-09	-1.63194	-0.494172
7183341	chr4:7183341:C:T	3.18019e-08	-1.53805e-10	-0.213474
7183582	chr4:7183582:TA:T	1.18227e-08	-1.53805e-10	-1.20298
7183594	chr4:7183594:C:A	2.11556e-08	-1.53805e-10	-0.621096
7183679	chr4:7183679:C:T	9.09147e-09	-1.46566	-3.69205e-10
7183715	chr4:7183715:G:A	1.51324e-08	-1.53805e-10	-0.956157
7184045	chr4:7184045:G:A	2.75925e-08	-1.53805e-10	-0.355454
7184513	chr4:7184513:T:C	5.12981e-09	-1.71221	-0.325716
7184530	chr4:7184530:A:G	2.38352e-09	-1.69338	-1.11105
7184549	chr4:7184549:G:A	2.33233e-09	-1.71088	-1.11525
7184651	chr4:7184651:C:T	2.40652e-09	-1.70962	-1.0852
7184729	chr4:7184729:G:A	2.43665e-09	-1.6702	-1.11217
7184802	chr4:7184802:T:C	1.06356e-08	-1.53805e-10	-1.3088
7184833	chr4:7184833:A:T	1.01564e-08	-1.53805e-10	-1.3549
7184910	chr4:7184910:G:A	3.27083e-08	-1.53805e-10	-0.185371
7185006	chr4:7185006:C:A	1.01389e-08	-1.53805e-10	-1.35662
7185144	chr4:7185144:T:C	1.14083e-08	-1.53805e-10	-1.23866
7185375	chr4:7185375:T:G	1.39222e-08	-1.53805e-10	-1.03952
7185401	chr4:7185401:A:C	1.32583e-08	-1.53805e-10	-1.08837
7185600	chr4:7185600:A:G	1.31454e-08	-1.53805e-10	-1.09693
7186291	chr4:7186291:C:T	1.76956e-08	-1.53805e-10	-0.799684
7186491	chr4:7186491:T:C	3.16325e-08	-1.53805e-10	-0.218812
7187493	chr4:7187493:T:C	1.31901e-08	-1.53805e-10	-1.09353
7187546	chr4:7187546:G:A	1.00662e-08	-1.53805e-10	-1.36382
7188219	chr4:7188219:A:G	1.3719e-08	-1.53805e-10	-1.05421
7188288	chr4:7188288:T:G	7.69834e-09	-1.24916	-0.38283
7188345	chr4:7188345:G:A	1.59063e-08	-1.53805e-10	-0.906286
7188463	chr4:7188463:C:G	9.92217e-09	-1.53805e-10	-1.37823
7188723	chr4:7188723:C:T	1.00976e-08	-1.53805e-10	-1.3607
7188794	chr4:7188794:C:T	1.80566e-08	-1.53805e-10	-0.779485
7188798	chr4:7188798:T:G	1.6442e-08	-1.53805e-10	-0.873159
7188951	chr4:7188951:A:G	1.54455e-08	-1.53805e-10	-0.935678
7189169	chr4:7189169:G:A	2.77921e-09	-1.38513	-1.2657
7189391	chr4:7189391:T:G	7.03108e-09	-1.72266	-3.69205e-10
7190396	chr4:7190396:C:T	3.99632e-08	-0.958782	0.973743
7190594	chr4:7190594:C:T	1.74101e-08	-1.0767	0.260754
7190804	chr4:7190804:A:G	2.64309e-09	-1.32748	-1.37357
7190854	chr4:7190854:C:T	1.24862e-08	-1.53805e-10	-1.14837
7190880	chr4:7190880:G:A	3.07132e-08	-1.53805e-10	-0.248306
7190889	chr4:7190889:C:T	1.00468e-08	-1.53805e-10	-1.36575
7191052	chr4:7191052:T:C	1.12649e-08	-1.53805e-10	-1.2513
7191167	chr4:7191167:C:T	1.30122e-08	-1.53805e-10	-1.10711
7191447	chr4:7191447:A:C	9.59743e-09	-0.362906	-1.0486
7191453	chr4:7191453:G:T	1.72076e-08	-1.53805e-10	-0.827648
7191663	chr4:7191663:G:T	1.07547e-08	-1.53805e-10	-1.29766
7191788	chr4:7191788:C:T	1.50473e-08	-1.53805e-10	-0.961803
7191961	chr4:7191961:C:T	1.60129e-08	-1.53805e-10	-0.899604
7192129	chr4:7192129:C:T	1.08213e-08	-1.53805e-10	-1.29148
7192176	chr4:7192176:C:G	9.95053e-09	-1.53805e-10	-1.37537
7192349	chr4:7192349:G:A	1.59932e-07	-0.602774	2.00452
7192416	chr4:7192416:C:T	2.56012e-09	-1.7198	-1.01314
7192428	chr4:7192428:G:C	8.75698e-09	-1.50315	-3.69205e-10
7192554	chr4:7192554:C:T	1.25282e-08	-1.53805e-10	-1.14501
7193147	chr4:7193147:C:G	1.04156e-08	-1.53805e-10	-1.3297
7193366	chr4:7193366:C:T	1.79652e-08	-1.53805e-10	-0.784564
7194120	chr4:7194120:G:A	1.32168e-08	-1.53805e-10	-1.09151
7194636	chr4:7194636:A:C	1.87503e-09	-1.72272	-1.32165
7195008	chr4:7195008:A:G	5.03602e-08	-1.64348	1.88969
7195209	chr4:7195209:G:T	1.12218e-08	-1.53805e-10	-1.25514
7195210	chr4:7195210:A:G	4.87256e-09	-1.68417	-0.405206
7195536	chr4:7195536:A:G	4.27781e-08	-1.62766	1.71069
7197068	chr4:7197068:G:A	3.15226e-08	-0.222293	-3.69205e-10
7197217	chr4:7197217:A:C	2.14815e-09	-1.56135	-1.34704
7197405	chr4:7197405:A:T	2.59018e-09	-1.62609	-1.09517
7197434	chr4:7197434:A:T	2.96306e-09	-1.34091	-1.24587
7197449	chr4:7197449:G:A	5.14532e-09	-1.64126	-0.39365
7197494	chr4:7197494:T:C	2.74408e-09	-1.58589	-1.07766
7197720	chr4:7197720:A:T	7.31227e-09	-1.68345	-3.69205e-10
7197736	chr4:7197736:TC:T	1.72266e-08	-1.53805e-10	-0.826544
7198203	chr4:7198203:G:A	1.80162e-09	-1.7062	-1.37812
7198343	chr4:7198343:C:A	1.74613e-08	-1.53805e-10	-0.813009
7198382	chr4:7198382:C:T	9.9217e-09	-1.53805e-10	-1.37827
7198472	chr4:7198472:C:T	4.66447e-09	-1.64603	-0.486992
7198813	chr4:7198813:G:A	1.42019e-08	-1.01962	-3.69205e-10
7199034	chr4:7199034:TG:T	1.00928e-08	-1.53805e-10	-1.36117
7199076	chr4:7199076:GTCCCCA:G	1.14665e-08	-1.53805e-10	-1.23357
7199301	chr4:7199301:G:A	1.91263e-08	-1.53805e-10	-0.721932
7199686	chr4:7199686:T:C	2.33808e-09	-1.44632	-1.37735
7199922	chr4:7199922:A:G	6.32495e-09	-0.892546	-0.93595
7200016	chr4:7200016:G:A	1.48046e-08	-1.53805e-10	-0.978058
7200023	chr4:7200023:TG:T	4.7627e-09	-1.64617	-0.466013
7200790	chr4:7200790:G:A	1.55863e-08	-0.926607	-3.69205e-10
7201062	chr4:7201062:C:T	2.3539e-09	-1.66628	-1.15064
7201458	chr4:7201458:A:G	4.55668e-09	-0.964099	-1.19231
7201511	chr4:7201511:T:G	1.26265e-08	-1.53805e-10	-1.1372
7202079	chr4:7202079:T:C	2.03457e-08	0.383715	-1.04384
7202122	chr4:7202122:A:G	1.2954e-08	-1.72273	0.611138
7202447	chr4:7202447:T:C	2.24253e-07	2.97955	-1.23977
7202535	chr4:7202535:A:G	1.56454e-08	-1.53805e-10	-0.922819
7202775	chr4:7202775:C:T	1.61306e-08	-1.53805e-10	-0.892281
7203146	chr4:7203146:T:C	2.67214e-09	-1.36112	-1.32901
7203330	chr4:7203330:A:G	6.05917e-08	0.43116	-3.69205e-10
7203338	chr4:7203338:C:T	1.15026e-08	-1.53805e-10	-1.23043
7203613	chr4:7203613:A:C	3.48053e-09	-1.30641	-1.1194
7203793	chr4:7203793:A:G	5.49938e-08	-1.53805e-10	0.334222
7203964	chr4:7203964:T:C	3.45923e-09	-1.19248	-1.23947
7204278	chr4:7204278:T:C	2.21626e-09	-1.65626	-1.22091
7204469	chr4:7204469:C:T	2.29017e-08	-1.53805e-10	-0.541789
7204563	chr4:7204563:G:A	1.09604e-08	-1.53805e-10	-1.27871
7204674	chr4:7204674:T:C	2.00092e-09	-1.64756	-1.33183
7204916	chr4:7204916:C:T	9.91589e-08	0.533562	0.390163
7205180	chr4:7205180:G:A	1.19434e-08	-1.53805e-10	-1.19282
7205432	chr4:7205432:T:C	1.1224e-08	-1.53805e-10	-1.25494
7205881	chr4:7205881:T:G	2.5342e-09	-1.48457	-1.25855
7205884	chr4:7205884:A:T	3.32773e-08	1.16762	-1.33575
7206026	chr4:7206026:A:G	3.20845e-09	-1.47566	-1.03155
7206220	chr4:7206220:C:T	2.60394e-09	-1.41379	-1.30218
7206254	chr4:7206254:C:T	2.00587e-09	-1.62645	-1.35047
7206760	chr4:7206760:A:G	1.38291e-08	-1.53805e-10	-1.04622
7206974	chr4:7206974:C:T	4.25624e-09	-1.69724	-0.52737
7207066	chr4:7207066:T:C	1.51126e-08	-1.05077	0.093302
7207086	chr4:7207086:C:T	1.00843e-08	-1.36202	-3.69205e-10
7207210	chr4:7207210:G:A	1.39082e-08	-1.04052	-3.69205e-10
7207260	chr4:7207260:T:C	2.40822e-09	-1.70679	-1.08732
7207300	chr4:7207300:G:A	1.01642e-08	-1.53805e-10	-1.35412
7207858	chr4:7207858:A:C	2.32331e-08	-0.0057572	-0.521662
7207937	chr4:7207937:G:A	1.9104e-08	0.63918	-1.36228
7207945	chr4:7207945:A:G	5.64363e-09	-1.67989	-0.262579
7208008	chr4:7208008:G:A	1.08972e-08	-1.53805e-10	-1.28449
7208201	chr4:7208201:C:G	3.71865e-09	-1.08124	-1.2784
7208257	chr4:7208257:C:T	1.02517e-08	-1.53805e-10	-1.34555
7208986	chr4:7208986:G:A	1.0772e-08	-1.53805e-10	-1.29604
7209057	chr4:7209057:T:A	1.81156e-09	-1.71457	-1.36424
7209081	chr4:7209081:C:T	3.51657e-09	-1.60031	-0.815208
7209180	chr4:7209180:C:T	1.06635e-08	-1.53805e-10	-1.30617
7209258	chr4:7209258:C:T	2.09603e-09	-1.71518	-1.21777
7209290	chr4:7209290:C:T	1.96814e-08	-1.53805e-10	-0.693323
7209312	chr4:7209312:T:C	2.95517e-09	-1.46788	-1.12156
7209418	chr4:7209418:G:C	4.55748e-09	-1.11128	-1.04495
7209470	chr4:7209470:A:G	2.98857e-09	-1.72262	-0.855582
7209510	chr4:7209510:G:A	1.39607e-08	-1.53805e-10	-1.03675
7209538	chr4:7209538:T:C	1.12783e-08	0.121689	-1.3718
7209693	chr4:7209693:A:T	4.51593e-09	-0.834357	-1.33103
7209732	chr4:7209732:T:C	2.28078e-09	-1.69358	-1.1549
7209796	chr4:7209796:A:G	1.83912e-09	-1.72239	-1.34132
7210012	chr4:7210012:G:A	2.08926e-09	-1.72028	-1.21591
7210180	chr4:7210180:G:A	2.00442e-09	-1.71287	-1.26478
7210486	chr4:7210486:G:T	1.01034e-08	-1.53805e-10	-1.36012
7210523	chr4:7210523:T:C	2.2276e-09	-1.63971	-1.23236
7210629	chr4:7210629:G:C	1.8979e-09	-1.71319	-1.31906
7210662	chr4:7210662:A:G	3.12664e-09	-1.72118	-0.811859
7210729	chr4:7210729:G:T	1.14586e-08	-1.49987	0.265613
7210950	chr4:7210950:C:A	1.85025e-09	-1.71054	-1.34713
7211084	chr4:7211084:T:C	1.91799e-09	-1.71727	-1.30445
7211341	chr4:7211341:T:C	1.34544e-08	-1.53805e-10	-1.0737
7211346	chr4:7211346:C:T	4.367e-08	1.00316	-0.899499
7211407	chr4:7211407:C:T	3.17231e-08	1.03511	-1.25106
7211596	chr4:7211596:C:A	5.64273e-09	-1.30147	-0.641161
7211634	chr4:7211634:A:G	1.27988e-08	-1.53805e-10	-1.12365
7212065	chr4:7212065:G:C	1.10861e-08	-1.53805e-10	-1.26731
7212339	chr4:7212339:G:A	2.13017e-09	-1.71802	-1.19878
7212494	chr4:7212494:T:C	3.8286e-09	-0.952219	-1.37828
7212731	chr4:7212731:C:T	3.58634e-08	0.826612	-0.919893
7212921	chr4:7212921:T:C	2.4553e-08	0.404216	-0.876382
7212996	chr4:7212996:G:A	1.50424e-08	-1.53805e-10	-0.962129
7213205	chr4:7213205:C:T	1.96902e-09	-1.67761	-1.31785
7213206	chr4:7213206:G:A	5.2207e-09	-1.72105	-0.299318
7213484	chr4:7213484:G:A	5.30079e-09	-1.72236	-0.282781
7213573	chr4:7213573:G:C	2.71186e-09	-1.6581	-1.01727
7213595	chr4:7213595:A:G	2.52067e-09	-1.66174	-1.08674
7213643	chr4:7213643:C:G	4.372e-09	-0.835611	-1.36217
7213714	chr4:7213714:CT:C	1.36881e-08	-1.53805e-10	-1.05647
7213927	chr4:7213927:G:A	1.49002e-07	-1.53805e-10	1.33096
7213949	chr4:7213949:G:A	1.80564e-08	-1.53805e-10	-0.779501
7214134	chr4:7214134:C:T	2.32953e-09	-1.65739	-1.16995
7214207	chr4:7214207:T:C	2.3494e-09	-1.6483	-1.17054
7214224	chr4:7214224:T:C	5.9697e-09	-1.55937	-0.326931
7214427	chr4:7214427:T:C	1.84661e-09	-1.68544	-1.37421
7214581	chr4:7214581:G:A	1.98254e-09	-1.6461	-1.34252
7214637	chr4:7214637:C:A	1.36673e-07	-1.53805e-10	1.2446
7214823	chr4:7214823:A:G	2.66622e-09	-1.52591	-1.16642
7214856	chr4:7214856:C:A	7.59959e-09	-1.6449	-3.69205e-10
7214874	chr4:7214874:C:T	1.1142e-08	-1.53805e-10	-1.26228
7214977	chr4:7214977:C:T	6.03656e-09	-0.842658	-1.03251
7214988	chr4:7214988:T:C	1.9844e-09	-1.65715	-1.33053
7215054	chr4:7215054:G:A	1.33094e-08	-1.53805e-10	-1.08453
7215102	chr4:7215102:T:G	7.34794e-09	-1.67858	-3.69205e-10
7215161	chr4:7215161:C:T	3.15507e-09	-1.43752	-1.08647
7215195	chr4:7215195:C:T	2.00337e-09	-1.65693	-1.32123
7215254	chr4:7215254:G:T	2.04366e-09	-1.64655	-1.31171
7215319	chr4:7215319:T:C	2.26353e-09	-1.72271	-1.13336
7215458	chr4:7215458:G:C	3.90592e-09	-1.59415	-0.716359
7215518	chr4:7215518:C:T	2.05294e-09	-1.63851	-1.31522
7215523	chr4:7215523:C:T	9.92191e-09	-1.53805e-10	-1.37825
7215540	chr4:7215540:G:A	2.60431e-09	-1.52329	-1.19254
7215633	chr4:7215633:A:G	2.04096e-09	-1.64846	-1.31111
7215650	chr4:7215650:C:T	2.04247e-09	-1.63329	-1.32554
7215654	chr4:7215654:C:T	1.09803e-08	-1.53805e-10	-1.27689
7215700	chr4:7215700:C:T	2.02637e-09	-1.64209	-1.32466
7215890	chr4:7215890:A:G	2.05426e-09	-1.62224	-1.33084
7215929	chr4:7215929:G:A	2.07463e-09	-1.6157	-1.32751
7215984	chr4:7215984:C:T	2.05747e-09	-1.62646	-1.32507
7216008	chr4:7216008:C:T	2.96739e-09	-1.50468	-1.08063
7216123	chr4:7216123:A:G	1.99748e-09	-1.65478	-1.32633
7216185	chr4:7216185:A:G	2.0136e-09	-1.64272	-1.33036
7216243	chr4:7216243:A:G	1.19448e-08	-1.1927	-3.69205e-10
7216302	chr4:7216302:C:T	1.08651e-08	-1.53805e-10	-1.28745
7216345	chr4:7216345:C:T	2.28153e-09	-1.51676	-1.33139
7216346	chr4:7216346:G:A	3.77877e-08	-1.53805e-10	-0.0410157
7216646	chr4:7216646:C:T	1.14623e-08	-1.53805e-10	-1.23393
7216725	chr4:7216725:C:T	2.78629e-09	-1.37613	-1.27215
7217011	chr4:7217011:A:G	2.73604e-09	-1.40248	-1.26401
7217019	chr4:7217019:G:A	2.64517e-09	-1.4115	-1.28876
7217261	chr4:7217261:C:T	1.33787e-08	-1.53805e-10	-1.07934
7217308	chr4:7217308:A:G	3.28501e-09	-1.12182	-1.36181
7217636	chr4:7217636:C:T	8.92805e-09	-0.142969	-1.34083
7217808	chr4:7217808:C:T	1.81707e-09	-1.69818	-1.37759
7217887	chr4:7217887:C:T	1.79301e-09	-1.71085	-1.37825
7217971	chr4:7217971:G:T	1.95779e-08	-1.53805e-10	-0.698595
7218104	chr4:7218104:G:A	1.08256e-08	-1.53805e-10	-1.29108
7218151	chr4:7218151:C:T	1.8206e-09	-1.69693	-1.3769
7218162	chr4:7218162:C:T	1.84927e-09	-1.68339	-1.37482
7218180	chr4:7218180:G:A	1.82811e-09	-1.69163	-1.37808
7218423	chr4:7218423:A:C	1.16506e-08	-1.53805e-10	-1.21764
7218449	chr4:7218449:G:A	1.23284e-08	-1.53805e-10	-1.16109
7218516	chr4:7218516:A:G	1.8313e-08	-1.53805e-10	-0.765388
7218648	chr4:7218648:T:C	1.40765e-08	-1.53805e-10	-1.02849
7218751	chr4:7218751:C:T	2.43469e-09	-1.52009	-1.26309
7218920	chr4:7218920:C:T	3.76449e-09	-0.980879	-1.36651
7218992	chr4:7218992:GCTAGGCCCTTC:G	3.9593e-09	-0.964189	-1.33274
7219105	chr4:7219105:A:G	1.87706e-09	-1.67587	-1.36742
7219194	chr4:7219194:A:G	3.92367e-09	-0.967165	-1.33881
7219314	chr4:7219314:T:G	3.63003e-09	-1.02755	-1.35621
7219344	chr4:7219344:A:G	3.91221e-09	-1.00786	-1.30103
7219569	chr4:7219569:C:T	1.12793e-08	-1.53805e-10	-1.25003
7219697	chr4:7219697:A:C	1.94359e-09	-1.63253	-1.37593
7219707	chr4:7219707:T:C	3.88852e-09	-0.95843	-1.35654
7219738	chr4:7219738:G:A	4.90357e-09	-0.769314	-1.31372
7219846	chr4:7219846:G:A	1.20068e-08	-1.53805e-10	-1.18753
7219906	chr4:7219906:T:C	4.90091e-09	-0.705296	-1.37828
7220026	chr4:7220026:C:T	1.34919e-08	-1.53805e-10	-1.07091
7220131	chr4:7220131:A:G	9.92168e-09	-1.53805e-10	-1.37828
7220202	chr4:7220202:TG:T	1.28995e-08	-1.53805e-10	-1.11581
7220262	chr4:7220262:C:G	4.05268e-09	-1.09873	-1.17489
7220337	chr4:7220337:G:A	5.02959e-09	-0.679406	-1.37826
7220526	chr4:7220526:G:A	2.12641e-09	-1.54898	-1.36958
7220623	chr4:7220623:T:G	4.62905e-09	-0.808927	-1.33172
7220635	chr4:7220635:A:C	4.85328e-09	-0.715143	-1.3782
7220680	chr4:7220680:A:C	4.89859e-09	-0.706745	-1.37731
7220709	chr4:7220709:A:G	6.52889e-09	-0.418708	-1.37805
7220743	chr4:7220743:G:A	9.99912e-09	-1.53805e-10	-1.3705
7220833	chr4:7220833:T:C	5.30733e-09	-0.626284	-1.37763
7221229	chr4:7221229:TC:T	2.43309e-08	-1.53805e-10	-0.481252
7221283	chr4:7221283:T:C	2.33125e-08	0.181627	-0.705636
7221305	chr4:7221305:C:T	1.15594e-08	0.142362	-1.36786
7221414	chr4:7221414:G:GACCAAA	1.22924e-08	-1.53805e-10	-1.16402
7221432	chr4:7221432:C:G	2.45307e-09	-1.58933	-1.18633
7221533	chr4:7221533:C:G	5.26769e-09	-0.68994	-1.32147
7221621	chr4:7221621:C:T	4.39936e-09	-0.813532	-1.37801
7221640	chr4:7221640:C:G	7.36073e-09	-1.3982	-0.278644
7221816	chr4:7221816:T:C	5.59778e-09	-0.647561	-1.30307
7221839	chr4:7221839:A:G	5.85735e-09	-0.698994	-1.20631
7221840	chr4:7221840:G:A	1.41617e-08	-1.53805e-10	-1.02246
7221843	chr4:7221843:T:C	1.41617e-08	-1.53805e-10	-1.02246
7221844	chr4:7221844:T:TCC	1.41617e-08	-1.53805e-10	-1.02246
7221846	chr4:7221846:TCTGAGTG:T	1.41617e-08	-1.53805e-10	-1.02246
7221853	chr4:7221853:G:GAAA	1.41617e-08	-1.53805e-10	-1.02246
7221876	chr4:7221876:C:G	2.23026e-09	-1.50744	-1.36344
7221917	chr4:7221917:C:T	1.18814e-08	-1.53805e-10	-1.19802
7222060	chr4:7222060:C:A	8.11309e-09	-0.654574	-0.924946
7222064	chr4:7222064:A:G	4.03383e-09	-0.963972	-1.31431
7222081	chr4:7222081:G:A	1.19834e-08	-1.53805e-10	-1.18947
7222088	chr4:7222088:G:T	1.42006e-08	-1.53805e-10	-1.01971
7222197	chr4:7222197:T:C	1.53404e-08	0.00489659	-0.947407
7222306	chr4:7222306:T:C	7.06359e-09	-0.667649	-1.0504
7222508	chr4:7222508:C:T	6.0593e-09	-0.526788	-1.34462
7222520	chr4:7222520:T:TG	2.53649e-09	-1.46291	-1.27931
7222534	chr4:7222534:A:G	2.71206e-09	-1.47346	-1.20183
7222567	chr4:7222567:A:C	3.71989e-09	-1.3523	-1.00701
7222762	chr4:7222762:T:C	4.37508e-09	-1.72074	-0.476339
7222803	chr4:7222803:G:A	2.11248e-08	0.537426	-1.15998
7222912	chr4:7222912:G:C	2.05159e-08	-1.53805e-10	-0.6518
7222972	chr4:7222972:C:G	2.05233e-09	-1.71026	-1.24376
7223860	chr4:7223860:G:C	6.05256e-09	-1.70032	-0.172192
7224018	chr4:7224018:A:G	6.32467e-09	-1.72152	-0.10702
7224430	chr4:7224430:G:A	8.00436e-09	-1.71583	0.122813
7224704	chr4:7224704:G:A	1.00035e-08	-1.53805e-10	-1.37006
7224721	chr4:7224721:C:G	7.58975e-09	-1.6462	-3.69205e-10
7225165	chr4:7225165:G:A	6.30336e-09	-1.72178	-0.110138
7225286	chr4:7225286:A:G	5.39645e-08	-1.53805e-10	0.315329
7225307	chr4:7225307:G:A	2.73817e-08	-1.53805e-10	-0.363124
7225695	chr4:7225695:C:T	1.11953e-08	-1.53805e-10	-1.2575
7225858	chr4:7225858:C:T	1.01618e-08	-1.53805e-10	-1.35437
7226170	chr4:7226170:G:T	1.49223e-08	-0.0465559	-0.923585
7226293	chr4:7226293:T:C	1.03964e-08	-1.53805e-10	-1.33154
7226444	chr4:7226444:C:T	4.56524e-09	-1.70718	-0.447348
7226474	chr4:7226474:C:T	2.95964e-09	-1.71814	-0.86979
7226584	chr4:7226584:T:C	1.15515e-08	-1.53805e-10	-1.22618
7226665	chr4:7226665:C:G	1.08308e-08	-1.28869	-0.00191581
7226716	chr4:7226716:G:A	3.61837e-08	1.24973	-1.33412
7226952	chr4:7226952:C:T	7.29886e-09	-1.68528	-3.69205e-10
7226986	chr4:7226986:C:T	9.924e-09	-1.53805e-10	-1.37804
7227102	chr4:7227102:C:A	1.02067e-08	-1.53805e-10	-1.34995
7227124	chr4:7227124:C:T	1.01024e-08	-1.53805e-10	-1.36022
7227166	chr4:7227166:G:A	2.65508e-09	-1.63108	-1.06544
7227407	chr4:7227407:C:G	1.05078e-08	-1.53805e-10	-1.32088
7227606	chr4:7227606:G:A	3.14805e-09	-1.56119	-0.965025
7227787	chr4:7227787:G:A	2.37095e-08	-1.53805e-10	-0.507121
7227879	chr4:7227879:C:T	2.02751e-08	-1.53805e-10	-0.663606
7227996	chr4:7227996:C:T	1.15702e-08	-1.22456	-3.69205e-10
7228133	chr4:7228133:A:C	6.98831e-09	-0.403897	-1.32486
7228141	chr4:7228141:T:C	1.0292e-08	-1.53805e-10	-1.34163
7228280	chr4:7228280:T:TTTTAATGTAATCCTCCC	9.93606e-09	-1.53805e-10	-1.37683
7228449	chr4:7228449:G:A	7.36722e-09	-1.67596	-3.69205e-10
7228559	chr4:7228559:C:T	7.71017e-09	-1.37519	-0.255268
7228711	chr4:7228711:G:T	1.36653e-08	-1.53805e-10	-1.05814
7229007	chr4:7229007:G:A	5.5168e-09	-0.670861	-1.29434
7229499	chr4:7229499:C:T	5.22979e-09	-0.985545	-1.03308
7230791	chr4:7230791:G:T	9.98614e-09	-1.53805e-10	-1.3718
7231413	chr4:7231413:TG:T	9.94254e-09	-1.53805e-10	-1.37618
7231501	chr4:7231501:G:A	7.6773e-09	-0.37566	-1.25907
7231657	chr4:7231657:A:G	1.98629e-08	-1.53805e-10	-0.684147
7231840	chr4:7231840:G:A	5.51436e-09	-1.04663	-0.919011
7231998	chr4:7231998:G:A	1.25063e-08	-1.00912	-0.137648
7232179	chr4:7232179:A:G	1.17941e-08	-1.53805e-10	-1.2054
7232187	chr4:7232187:C:G	1.96308e-08	-1.53805e-10	-0.6959
7232241	chr4:7232241:T:C	2.00407e-09	-1.60875	-1.36907
7232625	chr4:7232625:G:A	6.14331e-09	-0.908712	-0.948923
7232927	chr4:7232927:C:T	1.33759e-08	-1.53805e-10	-1.07955
7233093	chr4:7233093:A:G	2.9603e-08	-1.53805e-10	-0.285123
7233456	chr4:7233456:G:A	4.53666e-08	0.141779	-3.69205e-10
7233835	chr4:7233835:G:A	1.96575e-09	-1.70615	-1.29097
7234120	chr4:7234120:A:G	2.4517e-08	-1.37989	0.906261
7234127	chr4:7234127:A:G	3.5724e-09	-1.45166	-0.948097
7234133	chr4:7234133:T:C	5.02273e-09	-1.34515	-0.713872
7234217	chr4:7234217:G:A	7.05536e-09	-1.71921	-3.69205e-10
7234599	chr4:7234599:T:G	3.3094e-09	-1.72272	-0.753511
7234676	chr4:7234676:C:T	2.07734e-08	-1.53805e-10	-0.639326
7234935	chr4:7234935:A:G	9.9279e-09	-1.53805e-10	-1.37765
7235024	chr4:7235024:G:T	4.57777e-08	-1.53805e-10	0.150798
7235173	chr4:7235173:G:A	9.96279e-09	-1.53805e-10	-1.37414
7235365	chr4:7235365:A:G	3.5747e-09	-1.39786	-1.00125
7235477	chr4:7235477:GACTGTGTCTTGACTGTAGGCT:G	1.05451e-08	-1.53805e-10	-1.31733
7235514	chr4:7235514:A:G	2.28904e-08	-1.53805e-10	-0.542282
7235677	chr4:7235677:C:T	1.66738e-08	-1.53805e-10	-0.859163
7235752	chr4:7235752:G:T	9.92293e-09	-1.53805e-10	-1.37815
7235787	chr4:7235787:G:A	1.40627e-08	-1.53805e-10	-1.02947
7235838	chr4:7235838:C:T	3.1975e-08	-1.53805e-10	-0.208045
7236239	chr4:7236239:T:C	1.23681e-08	-1.53805e-10	-1.15788
7236430	chr4:7236430:A:G	8.08062e-09	-0.268851	-1.31468
7236448	chr4:7236448:G:A	1.02039e-08	-1.53805e-10	-1.35023
7236498	chr4:7236498:G:C	6.95251e-09	-0.520446	-1.21345
7236634	chr4:7236634:T:C	5.97889e-09	-0.797824	-1.08694
7236638	chr4:7236638:G:A	1.3862e-08	-1.53805e-10	-1.04384
7236658	chr4:7236658:T:G	1.01083e-08	-1.53805e-10	-1.35965
7236694	chr4:7236694:T:G	2.01635e-08	-1.35171	0.682591
7236726	chr4:7236726:C:G	1.08804e-08	-1.53805e-10	-1.28604
7236820	chr4:7236820:A:T	2.35396e-08	-1.53805e-10	-0.514315
7236925	chr4:7236925:T:C	7.24716e-09	-1.69239	-3.69205e-10
7236974	chr4:7236974:C:T	6.10896e-09	-0.716066	-1.14718
7237021	chr4:7237021:A:G	1.75957e-08	-1.53805e-10	-0.805343
7237049	chr4:7237049:C:T	4.66498e-09	-1.43898	-0.693935
7237050	chr4:7237050:G:A	9.99761e-09	-1.53805e-10	-1.37065
7237134	chr4:7237134:T:C	1.09078e-08	-1.53805e-10	-1.28352
7237390	chr4:7237390:C:T	9.92189e-09	-1.53805e-10	-1.37825
7237430	chr4:7237430:T:C	9.92892e-09	-1.53805e-10	-1.37755
7237464	chr4:7237464:T:C	1.19328e-08	-1.53805e-10	-1.19371
7237604	chr4:7237604:C:G	3.91415e-09	-0.943849	-1.36455
7237730	chr4:7237730:G:A	1.27461e-08	-1.53805e-10	-1.12777
7237759	chr4:7237759:A:T	1.13349e-08	-1.53805e-10	-1.24511
7237894	chr4:7237894:T:C	3.92742e-09	-1.0031	-1.30192
7237908	chr4:7237908:C:T	1.26004e-08	-1.53805e-10	-1.13927
7237909	chr4:7237909:G:A	1.02458e-08	-1.53805e-10	-1.34613
7237986	chr4:7237986:T:C	3.77243e-09	-0.973503	-1.37178
7237987	chr4:7237987:G:A	1.25782e-08	-1.53805e-10	-1.14103
7238257	chr4:7238257:T:C	2.12313e-08	-1.53805e-10	-0.617522
7238301	chr4:7238301:G:A	3.55258e-09	-1.10307	-1.30225
7238356	chr4:7238356:A:G	3.88689e-09	-1.03383	-1.28156
7238379	chr4:7238379:T:C	3.74094e-09	-1.0986	-1.25506
7238617	chr4:7238617:T:C	3.76151e-09	-0.977918	-1.37026
7238706	chr4:7238706:C:T	1.02919e-08	-1.53805e-10	-1.34165
7239011	chr4:7239011:C:T	1.27981e-08	-1.53805e-10	-1.1237
7239027	chr4:7239027:A:G	3.43149e-09	-1.63013	-0.809878
7239035	chr4:7239035:G:T	1.03576e-08	-1.53805e-10	-1.33527
7239049	chr4:7239049:A:C	9.64888e-09	-1.47776	0.0715995
7239054	chr4:7239054:G:A	1.29847e-08	-1.53805e-10	-1.10922
7239265	chr4:7239265:A:G	1.19136e-08	-1.53805e-10	-1.19532
7239302	chr4:7239302:T:C	8.49289e-09	-1.50547	-0.0282989
7239604	chr4:7239604:A:G	9.69839e-09	-1.4104	0.00936501
7239747	chr4:7239747:A:G	1.00337e-08	-1.53805e-10	-1.36705
7240374	chr4:7240374:G:A	1.0308e-08	-1.53805e-10	-1.34008
7240504	chr4:7240504:T:C	4.48618e-08	-1.53805e-10	0.130588
7240700	chr4:7240700:A:G	2.44814e-09	-1.68941	-1.08827
7240864	chr4:7240864:G:T	1.38783e-08	-1.53805e-10	-1.04268
7240865	chr4:7240865:C:T	1.38923e-08	-1.53805e-10	-1.04167
7241095	chr4:7241095:T:C	2.12656e-09	-1.61482	-1.30367
7241122	chr4:7241122:A:G	9.97121e-09	-1.53805e-10	-1.3733
7241296	chr4:7241296:T:G	9.94061e-09	-1.53805e-10	-1.37637
7241425	chr4:7241425:T:A	1.00221e-08	-1.53805e-10	-1.36821
7241673	chr4:7241673:T:C	5.13566e-09	-1.66684	-0.369954
7242012	chr4:7242012:C:T	1.12112e-08	-1.53805e-10	-1.25609
7242532	chr4:7242532:C:CTG	1.40699e-08	-1.53805e-10	-1.02896
7242828	chr4:7242828:G:A	1.05212e-08	-1.53805e-10	-1.3196
7243194	chr4:7243194:C:T	7.82611e-09	-1.61553	-3.69205e-10
7243254	chr4:7243254:G:A	1.08653e-08	-1.53805e-10	-1.28743
7243691	chr4:7243691:A:C	1.04557e-08	-1.53805e-10	-1.32586
7243717	chr4:7243717:A:G	3.59485e-09	-1.60434	-0.78916
7243922	chr4:7243922:TG:T	1.55391e-08	0.310814	-1.24045
7243963	chr4:7243963:G:A	1.06702e-08	-1.53805e-10	-1.30554
7243980	chr4:7243980:A:G	3.16156e-09	-1.60028	-0.921659
7244136	chr4:7244136:G:A	1.79842e-08	-1.53805e-10	-0.783503
7244227	chr4:7244227:C:A	3.43831e-09	-1.47675	-0.961263
7244400	chr4:7244400:C:T	3.00396e-09	-1.53569	-1.03737
7244705	chr4:7244705:T:C	1.02776e-08	-1.53805e-10	-1.34303
7244771	chr4:7244771:G:A	1.00139e-08	-1.53805e-10	-1.36903
7244793	chr4:7244793:C:T	1.0544e-08	-1.53805e-10	-1.31744
7245005	chr4:7245005:C:A	1.08988e-08	-1.53805e-10	-1.28434
7245012	chr4:7245012:G:A	3.57511e-09	-1.5196	-0.879399
7245015	chr4:7245015:C:T	1.43214e-08	-1.01124	-3.69205e-10
7245328	chr4:7245328:G:A	1.08988e-08	-1.53805e-10	-1.28434
7245388	chr4:7245388:C:T	1.42406e-08	-1.53805e-10	-1.0169
7245528	chr4:7245528:G:A	1.00709e-08	-1.17944	-0.183901
7245602	chr4:7245602:G:A	6.40332e-09	-0.712978	-1.1032
7245633	chr4:7245633:A:G	1.09783e-08	-1.34555	0.0684657
7245698	chr4:7245698:C:T	6.04737e-09	-1.33349	-0.539884
7245923	chr4:7245923:A:G	7.92505e-09	-1.60297	-3.69205e-10
7245956	chr4:7245956:C:T	1.04087e-08	-1.53805e-10	-1.33036
7246335	chr4:7246335:A:T	7.31191e-09	-1.68349	-3.69205e-10
7246398	chr4:7246398:G:A	7.35686e-09	-1.14786	-0.529505
7247008	chr4:7247008:G:C	5.12053e-09	-1.36945	-0.670292
7247095	chr4:7247095:T:C	3.90936e-09	-1.51896	-0.790664
7247381	chr4:7247381:A:G	9.92218e-09	-1.53805e-10	-1.37823
7247461	chr4:7247461:A:T	2.95785e-09	-1.56913	-1.01941
7247644	chr4:7247644:G:T	4.92362e-09	-1.4466	-0.632352
7247708	chr4:7247708:G:A	1.15315e-08	-1.53805e-10	-1.22791
7247711	chr4:7247711:G:A	1.15439e-08	-1.53805e-10	-1.22684
7247969	chr4:7247969:C:A	1.14167e-08	-1.53805e-10	-1.23792
7248045	chr4:7248045:G:A	3.23833e-09	-1.23795	-1.25999
7248088	chr4:7248088:A:G	3.3664e-09	-1.30846	-1.15069
7248146	chr4:7248146:C:T	1.14095e-08	-1.53805e-10	-1.23855
7248166	chr4:7248166:A:C	2.64444e-09	-1.3579	-1.34264
7248293	chr4:7248293:G:A	5.91481e-09	-1.2996	-0.595938
7248304	chr4:7248304:G:A	3.86673e-09	-0.983993	-1.3366
7248363	chr4:7248363:A:G	3.77285e-09	-0.982197	-1.36297
7249058	chr4:7249058:C:G	4.99322e-09	-1.0975	-0.967414
7249262	chr4:7249262:A:G	1.0625e-08	-1.53805e-10	-1.30978
7249520	chr4:7249520:C:T	1.28493e-08	-1.53805e-10	-1.11971
7249599	chr4:7249599:T:G	1.03529e-08	-1.53805e-10	-1.33573
7249689	chr4:7249689:C:T	9.94399e-09	-1.53805e-10	-1.37603
7250007	chr4:7250007:C:T	1.36244e-08	-1.53805e-10	-1.06114
7250101	chr4:7250101:G:A	1.04119e-08	-1.53805e-10	-1.33005
7250103	chr4:7250103:G:A	1.1476e-08	-1.53805e-10	-1.23274
7250478	chr4:7250478:A:T	1.03753e-08	-1.53805e-10	-1.33357
7250731	chr4:7250731:G:A	1.04824e-08	-1.53805e-10	-1.3233
7250949	chr4:7250949:C:T	5.25757e-09	-1.69301	-0.320324
7251127	chr4:7251127:A:G	1.39049e-08	-1.53805e-10	-1.04076
7251223	chr4:7251223:G:A	2.68984e-09	-1.55458	-1.12893
7251370	chr4:7251370:G:A	3.11334e-09	-1.47952	-1.05779
7251533	chr4:7251533:C:T	5.94109e-09	-1.20122	-0.689884
7251876	chr4:7251876:G:A	2.96005e-09	-1.47021	-1.11759
7252064	chr4:7252064:C:T	1.09529e-08	-1.53805e-10	-1.27939
7252098	chr4:7252098:C:T	1.00377e-08	-1.53805e-10	-1.36665
7252188	chr4:7252188:G:A	2.38703e-08	-1.54606	1.0457
7252391	chr4:7252391:G:A	3.78258e-09	-1.70662	-0.635976
7252998	chr4:7252998:C:T	1.00993e-08	-1.53805e-10	-1.36053
7253206	chr4:7253206:T:C	1.93105e-09	-1.63666	-1.37828
7253366	chr4:7253366:A:C	2.09321e-09	-1.59415	-1.34015
7253367	chr4:7253367:T:C	2.08671e-09	-1.59966	-1.33775
7253412	chr4:7253412:T:TC	1.17527e-08	-1.53805e-10	-1.20892
7253683	chr4:7253683:G:A	9.94285e-09	-1.53805e-10	-1.37615
7253799	chr4:7253799:A:G	1.97723e-09	-1.61354	-1.37776
7254128	chr4:7254128:T:A	2.05604e-09	-1.72113	-1.23109
7254144	chr4:7254144:A:G	1.27708e-08	-1.53805e-10	-1.12583
7254496	chr4:7254496:G:A	7.82401e-09	-1.6158	-3.69205e-10
7254517	chr4:7254517:G:C	2.53004e-08	-1.51445	1.07227
7254748	chr4:7254748:C:T	8.59764e-08	-1.59073	2.3718
7254750	chr4:7254750:G:A	1.07303e-08	-1.53805e-10	-1.29992
7254812	chr4:7254812:G:T	3.40756e-08	-1.53805e-10	-0.144416
7254893	chr4:7254893:C:T	1.77518e-09	-1.72189	-1.37721
7254931	chr4:7254931:C:G	1.80898e-09	-1.70196	-1.37827
7255115	chr4:7255115:T:C	1.93773e-09	-1.63871	-1.37277
7255160	chr4:7255160:C:T	1.17761e-08	-1.53805e-10	-1.20693
7255257	chr4:7255257:G:A	1.17002e-08	-1.53805e-10	-1.21339
7255321	chr4:7255321:A:G	1.1584e-08	-1.53805e-10	-1.22337
7255354	chr4:7255354:C:T	1.17134e-08	-1.53805e-10	-1.21226
7255433	chr4:7255433:C:T	5.39029e-08	-1.62168	1.93587
7255568	chr4:7255568:C:T	1.01464e-08	-1.53805e-10	-1.35587
7255594	chr4:7255594:C:T	1.48787e-08	-1.53805e-10	-0.973071
7256176	chr4:7256176:G:A	1.79069e-09	-1.71429	-1.3761
7256209	chr4:7256209:C:T	4.02485e-08	-1.53805e-10	0.0220744
7256337	chr4:7256337:T:C	3.57159e-08	-1.53805e-10	-0.0974015
7256348	chr4:7256348:T:C	1.80385e-09	-1.71604	-1.36703
7256442	chr4:7256442:T:C	1.00444e-08	-1.53805e-10	-1.36599
7256682	chr4:7256682:T:C	1.83939e-09	-1.69965	-1.36391
7256851	chr4:7256851:G:A	1.97612e-09	-1.71134	-1.28052
7256917	chr4:7256917:C:G	1.00748e-08	-1.53805e-10	-1.36296
7256946	chr4:7256946:T:A	7.96895e-09	-1.72239	0.124944
7257124	chr4:7257124:GTGAATCTTGGCCGGGCT:G	1.15002e-08	-1.23063	-3.69205e-10
7257145	chr4:7257145:T:A	1.15297e-08	-1.22807	-3.69205e-10
7257699	chr4:7257699:G:A	3.09762e-08	-0.695178	0.4554
7257710	chr4:7257710:T:A	7.2265e-09	-1.69524	-3.69205e-10
7257852	chr4:7257852:C:T	1.00792e-08	-1.36252	-3.69205e-10
7258062	chr4:7258062:A:C	1.08475e-08	-1.28907	-3.69205e-10
7258074	chr4:7258074:G:A	2.35506e-08	-1.53805e-10	-0.513849
7258150	chr4:7258150:T:A	3.05516e-07	-0.914923	2.96393
7258859	chr4:7258859:A:C	7.03126e-09	-1.72263	-3.69205e-10
7259148	chr4:7259148:G:A	1.7978e-09	-1.71172	-1.37472
7259164	chr4:7259164:C:T	1.39571e-08	-1.53805e-10	-1.03701
7259727	chr4:7259727:T:C	1.39341e-08	-1.53805e-10	-1.03866
7259818	chr4:7259818:G:A	1.41399e-08	-1.53805e-10	-1.02399
7260049	chr4:7260049:C:G	4.20479e-09	-1.13609	-1.10068
7260333	chr4:7260333:C:T	1.21418e-08	-1.53805e-10	-1.17634
7260434	chr4:7260434:A:G	9.03428e-09	-1.29776	-0.174209
7260443	chr4:7260443:C:T	1.08215e-05	1.58009	4.0362
7260762	chr4:7260762:T:A	1.00154e-08	-1.36887	-3.69205e-10
7260872	chr4:7260872:C:T	1.65848e-08	-1.53805e-10	-0.864511
7260968	chr4:7260968:T:C	1.00208e-08	-1.53805e-10	-1.36834
7261011	chr4:7261011:G:A	1.11744e-08	-1.53805e-10	-1.25937
7261029	chr4:7261029:A:C	2.38067e-09	-1.44941	-1.3562
7261035	chr4:7261035:G:C	5.29389e-09	-1.59332	-0.413123
7261203	chr4:7261203:A:G	1.59137e-08	-1.53805e-10	-0.905818
7261206	chr4:7261206:A:G	1.03585e-05	3.79219	1.78038
7261476	chr4:7261476:T:C	3.18465e-09	-1.31892	-1.19573
7261716	chr4:7261716:A:G	2.54128e-08	-1.53805e-10	-0.437747
7261816	chr4:7261816:A:C	2.30716e-09	-1.71207	-1.12491
7262630	chr4:7262630:A:T	2.4926e-09	-1.58104	-1.17863
7262690	chr4:7262690:T:C	1.47303e-08	-1.53805e-10	-0.983094
7262699	chr4:7262699:A:G	4.00069e-09	-1.20359	-1.08294
7263004	chr4:7263004:A:G	1.70438e-08	-1.53805e-10	-0.837212
7263158	chr4:7263158:G:A	7.10477e-09	-1.71223	-3.69205e-10
7263267	chr4:7263267:C:T	1.00701e-07	-1.53805e-10	0.939153
7263468	chr4:7263468:G:A	1.46764e-08	-1.53805e-10	-0.986754
7263630	chr4:7263630:C:T	1.55954e-07	1.103	0.273562
7263685	chr4:7263685:G:A	4.64776e-08	-1.09399	1.25996
7263892	chr4:7263892:G:A	1.65207e-07	1.4342	-3.69205e-10
7264399	chr4:7264399:T:C	1.00086e-08	-1.53805e-10	-1.36956
7265009	chr4:7265009:C:A	1.08737e-08	-1.53805e-10	-1.28665
7265129	chr4:7265129:G:T	3.53662e-09	-1.40651	-1.00331
7265832	chr4:7265832:G:A	2.38088e-07	2.49321	-0.693563
7266151	chr4:7266151:C:T	1.04398e-08	-1.53805e-10	-1.32737
7266296	chr4:7266296:T:C	2.82279e-09	-1.35551	-1.27977
7266576	chr4:7266576:A:G	3.15422e-08	-1.53805e-10	-0.221673
7266806	chr4:7266806:C:G	3.4684e-08	-1.53805e-10	-0.126721
7266881	chr4:7266881:G:A	1.31994e-08	-1.53805e-10	-1.09283
7267111	chr4:7267111:A:C	5.81307e-09	-1.17259	-0.740294
7267179	chr4:7267179:G:T	4.92296e-08	-1.53805e-10	0.223497
7267370	chr4:7267370:A:T	9.92321e-09	-1.53805e-10	-1.37812
7267371	chr4:7267371:G:A	9.92305e-09	-1.53805e-10	-1.37814
7267400	chr4:7267400:A:T	1.53819e-08	-1.53805e-10	-0.939806
7267524	chr4:7267524:A:C	6.55716e-08	-1.53805e-10	0.510144
7267652	chr4:7267652:A:G	9.94674e-09	-1.53805e-10	-1.37575
7267794	chr4:7267794:T:C	3.21444e-08	-1.53805e-10	-0.202759
7267826	chr4:7267826:C:T	1.34497e-08	-1.53805e-10	-1.07404
7267862	chr4:7267862:T:G	1.44166e-07	-1.53805e-10	1.29797
7268055	chr4:7268055:G:A	1.18212e-08	-1.53805e-10	-1.2031
7268135	chr4:7268135:C:T	2.13212e-07	-1.53805e-10	1.68929
7268399	chr4:7268399:G:T	5.55479e-09	-1.08772	-0.870621
7268436	chr4:7268436:G:A	5.98985e-07	-1.53805e-10	2.72224
7268605	chr4:7268605:C:A	2.78469e-09	-1.4873	-1.16156
7268613	chr4:7268613:A:G	1.15267e-08	-0.467347	-0.760983
7268970	chr4:7268970:G:A	3.7893e-07	-1.53805e-10	2.26435
7269035	chr4:7269035:G:C	2.54197e-08	-1.53805e-10	-0.437476
7269048	chr4:7269048:G:A	2.25707e-07	-1.53805e-10	1.74624
7269227	chr4:7269227:C:T	1.18257e-07	-1.53805e-10	1.09986
7269320	chr4:7269320:C:T	3.43037e-09	-1.62859	-0.811736
7269590	chr4:7269590:G:A	1.74576e-08	-0.813226	-3.69205e-10
7269706	chr4:7269706:C:A	4.46157e-09	-0.901541	-1.27596
7270350	chr4:7270350:C:T	3.14461e-09	-1.659	-0.868313
7270356	chr4:7270356:C:G	2.09342e-09	-1.56011	-1.37409
7270678	chr4:7270678:C:T	1.069e-08	-1.53805e-10	-1.30369
7270847	chr4:7270847:A:G	9.9442e-09	-1.53805e-10	-1.37601
7270875	chr4:7270875:C:T	1.02838e-08	-1.53805e-10	-1.34243
7271192	chr4:7271192:C:A	1.39904e-08	-0.398521	-0.636107
7271215	chr4:7271215:C:T	1.23683e-08	-1.53805e-10	-1.15787
7271367	chr4:7271367:A:G	2.90759e-09	-1.65745	-0.948222
7271849	chr4:7271849:G:C	7.46018e-09	-1.66342	-3.69205e-10
7272144	chr4:7272144:A:G	2.81803e-08	-1.53805e-10	-0.334377
7272673	chr4:7272673:G:A	3.04914e-07	-1.53805e-10	2.04703
7272771	chr4:7272771:C:T	3.39683e-08	-0.589494	0.441924
7272781	chr4:7272781:C:T	1.96015e-08	-1.53805e-10	-0.697393
7272798	chr4:7272798:T:C	3.85393e-09	-1.65433	-0.669578
7272871	chr4:7272871:C:T	1.88879e-08	-1.53805e-10	-0.734475
7272966	chr4:7272966:A:G	1.17768e-08	-1.69734	0.490475
7273320	chr4:7273320:T:C	1.0976e-08	-1.53805e-10	-1.27728
7273440	chr4:7273440:C:T	2.39529e-08	-1.53805e-10	-0.496908
7273578	chr4:7273578:T:C	4.00862e-09	-1.65837	-0.626185
7273991	chr4:7273991:C:T	2.3328e-09	-1.68659	-1.13934
7274206	chr4:7274206:C:T	6.14326e-08	-1.53805e-10	0.444942
7274629	chr4:7274629:A:G	3.08426e-08	-1.55236	1.30826
7275140	chr4:7275140:G:A	4.42057e-08	-1.53805e-10	0.115855
7275202	chr4:7275202:A:G	3.47755e-09	-1.70154	-0.72513
7275242	chr4:7275242:A:G	5.73724e-09	-1.24788	-0.678136
7275272	chr4:7275272:A:G	1.68216e-08	-1.64788	0.797546
7275320	chr4:7275320:C:T	3.87612e-09	-1.61122	-0.706943
7275327	chr4:7275327:G:C	3.83463e-09	-1.63922	-0.689704
7275414	chr4:7275414:T:C	4.01849e-09	-1.59067	-0.691421
7275549	chr4:7275549:A:G	2.05384e-08	-1.30908	0.658376
7275638	chr4:7275638:T:C	5.39535e-09	-1.20318	-0.784277
7275740	chr4:7275740:G:GTC	5.51292e-09	-1.20198	-0.763928
7275929	chr4:7275929:A:T	1.49035e-08	-1.53805e-10	-0.971404
7276039	chr4:7276039:G:A	1.00502e-08	-1.53805e-10	-1.36541
7276119	chr4:7276119:T:C	1.56247e-08	-1.32355	0.399405
7276235	chr4:7276235:A:T	2.63476e-08	-1.25058	0.848957
7276262	chr4:7276262:T:G	2.15584e-08	-1.31196	0.709733
7276279	chr4:7276279:TC:T	1.06329e-08	-1.53805e-10	-1.30905
7276331	chr4:7276331:G:A	1.9519e-08	-1.31697	0.615354
7276590	chr4:7276590:C:T	1.15294e-08	-1.53805e-10	-1.2281
7276593	chr4:7276593:A:G	1.86769e-09	-1.72267	-1.32563
7276912	chr4:7276912:A:G	3.71104e-09	-1.42875	-0.932931
7276971	chr4:7276971:T:C	2.06028e-09	-1.60644	-1.34371
7277041	chr4:7277041:G:T	1.04811e-08	-1.53805e-10	-1.32342
7277578	chr4:7277578:A:G	9.72524e-07	-1.53805e-10	3.2069
7277677	chr4:7277677:G:A	3.39103e-09	-1.71181	-0.740057
7277693	chr4:7277693:G:A	5.65762e-09	-1.72149	-0.218504
7277767	chr4:7277767:C:T	1.26067e-08	-1.53805e-10	-1.13877
7277899	chr4:7277899:A:G	3.06756e-08	1.10244	-1.35197
7277944	chr4:7277944:C:T	1.06935e-08	-1.0116	-0.291765
7277969	chr4:7277969:C:T	5.67374e-09	-1.70192	-0.23523
7277980	chr4:7277980:C:T	6.85564e-09	-1.6081	-0.139827
7278306	chr4:7278306:G:A	5.88035e-09	-1.28906	-0.612322
7278330	chr4:7278330:G:A	2.83616e-09	-1.30704	-1.32351
7278385	chr4:7278385:T:C	1.01265e-08	-1.53805e-10	-1.35785
7278399	chr4:7278399:TGA:T	5.87905e-09	-1.31003	-0.591576
7278499	chr4:7278499:C:G	6.22178e-09	-1.25968	-0.585262
7278597	chr4:7278597:T:C	4.80442e-09	-1.71657	-0.38689
7278904	chr4:7278904:T:C	2.26659e-09	-1.47646	-1.37827
7279146	chr4:7279146:A:AT	1.01553e-08	-1.53805e-10	-1.35501
7279667	chr4:7279667:A:T	4.29949e-09	-0.844988	-1.36951
7280288	chr4:7280288:C:G	5.41974e-09	-1.59316	-0.389795
7280334	chr4:7280334:C:T	9.93136e-09	-1.53805e-10	-1.3773
7280439	chr4:7280439:C:T	9.48232e-09	-1.42357	-3.69205e-10
7280453	chr4:7280453:C:T	3.405e-08	-1.53805e-10	-0.145168
7280605	chr4:7280605:G:A	3.13385e-09	-1.56739	-0.963345
7280753	chr4:7280753:T:C	3.82646e-09	-1.53786	-0.793196
7280767	chr4:7280767:G:A	4.36294e-08	-0.870807	0.97354
7280779	chr4:7280779:A:G	3.48382e-09	-1.65436	-0.770513
7280981	chr4:7280981:A:G	1.15411e-08	-1.53805e-10	-1.22708
7281353	chr4:7281353:G:A	1.11367e-08	-1.53805e-10	-1.26275
7281361	chr4:7281361:T:A	3.50673e-09	-1.60274	-0.815572
7281890	chr4:7281890:G:A	6.56584e-09	-0.775147	-1.01597
7282001	chr4:7282001:C:T	3.35126e-08	-1.53805e-10	-0.161076
7282002	chr4:7282002:C:G	5.27237e-09	-0.791685	-1.21883
7282473	chr4:7282473:A:G	5.69434e-08	-1.53805e-10	0.36906
7283031	chr4:7283031:TCATC:T	4.33598e-08	-1.53805e-10	0.0965345
7283124	chr4:7283124:T:C	4.95122e-08	-1.53805e-10	0.229221
7283629	chr4:7283629:G:A	3.3027e-09	-1.6816	-0.796655
7283718	chr4:7283718:T:A	1.78338e-09	-1.72235	-1.37214
7283902	chr4:7283902:T:C	1.97702e-09	-1.72152	-1.26989
7284042	chr4:7284042:C:G	2.77607e-09	-1.61255	-1.03941
7284328	chr4:7284328:C:T	4.54429e-09	-1.67268	-0.486445
7284496	chr4:7284496:T:C	1.49764e-08	-1.53805e-10	-0.966522
7285039	chr4:7285039:T:A	1.98054e-09	-1.63079	-1.35884
7285040	chr4:7285040:T:A	3.71347e-08	-1.53805e-10	-0.058446
7285041	chr4:7285041:T:A	1.11632e-08	-1.70053	0.44016
7285351	chr4:7285351:A:G	1.76447e-08	-1.53805e-10	-0.802562
7285404	chr4:7285404:A:G	9.92228e-09	-1.53805e-10	-1.37822
7285798	chr4:7285798:C:T	2.77583e-08	-1.53805e-10	-0.349463
7285939	chr4:7285939:C:T	3.19184e-08	-1.53805e-10	-0.209817
7286963	chr4:7286963:A:T	8.51655e-09	-1.53099	-3.69205e-10
7286976	chr4:7286976:C:A	2.91204e-09	-1.72257	-0.881576
7287386	chr4:7287386:T:C	4.32364e-09	-0.987996	-1.22091
7287438	chr4:7287438:C:T	2.75942e-09	-1.32399	-1.33399
7287780	chr4:7287780:C:T	1.37646e-08	-1.53805e-10	-1.0509
7287929	chr4:7287929:C:T	1.69428e-08	-1.53805e-10	-0.843158
7288018	chr4:7288018:G:A	9.96278e-09	-1.53805e-10	-1.37414
7288036	chr4:7288036:C:T	2.08529e-09	-1.58933	-1.34876
7288140	chr4:7288140:A:G	2.34834e-08	-1.53805e-10	-0.516703
7288278	chr4:7288278:G:A	2.2442e-09	-1.49148	-1.37317
7289612	chr4:7289612:T:C	4.45414e-09	-1.66736	-0.511807
7289636	chr4:7289636:A:C	1.79089e-09	-1.71218	-1.3781
7289754	chr4:7289754:G:A	3.40984e-09	-1.60128	-0.845056
7290190	chr4:7290190:T:C	4.3501e-09	-1.70868	-0.494118
7290577	chr4:7290577:G:A	1.91938e-09	-1.68972	-1.33128
7290937	chr4:7290937:A:C	1.79396e-09	-1.71893	-1.36964
7292066	chr4:7292066:C:G	1.96957e-09	-1.61772	-1.37746
7292259	chr4:7292259:C:T	5.69932e-09	-1.62993	-0.302721
7292376	chr4:7292376:T:C	1.44982e-08	-1.53805e-10	-0.998977
7292714	chr4:7292714:G:T	7.2816e-09	-1.65722	-0.0304264
7292979	chr4:7292979:C:G	2.30917e-07	-1.53805e-10	1.76906
7293032	chr4:7293032:G:A	3.5157e-08	-1.53805e-10	-0.113173
7293266	chr4:7293266:T:C	2.30922e-07	-1.53805e-10	1.76908
7293427	chr4:7293427:G:A	1.26264e-08	-0.664328	-0.472878
7294056	chr4:7294056:G:A	1.96791e-09	-1.62469	-1.37134
7294216	chr4:7294216:C:T	2.11504e-09	-1.66734	-1.25659
7295560	chr4:7295560:G:A	3.81042e-08	-1.53805e-10	-0.0326728
7295606	chr4:7295606:T:C	4.1692e-09	-0.87288	-1.3724
7295709	chr4:7295709:C:T	1.87401e-09	-1.72274	-1.32218
7295779	chr4:7295779:T:C	2.993e-09	-1.23115	-1.34557
7295961	chr4:7295961:T:C	6.3604e-09	-0.565082	-1.25782
7296075	chr4:7296075:G:A	3.74023e-09	-1.10481	-1.24904
7296811	chr4:7296811:C:G	1.17607e-08	-1.53805e-10	-1.20824
7296835	chr4:7296835:T:A	1.51731e-08	-1.53805e-10	-0.953474
7297618	chr4:7297618:G:C	1.0028e-08	-1.53805e-10	-1.36762
7297891	chr4:7297891:T:C	7.45591e-09	-1.66399	-3.69205e-10
7298108	chr4:7298108:A:C	3.69596e-08	0.222796	-0.28597
7298368	chr4:7298368:G:C	9.97473e-09	-1.53805e-10	-1.37294
7298452	chr4:7298452:GC:G	1.64352e-08	-1.53805e-10	-0.873571
7298625	chr4:7298625:G:T	3.08129e-07	-1.53805e-10	2.05752
7298934	chr4:7298934:C:T	7.05465e-08	-1.22139	1.80467
7299017	chr4:7299017:C:T	4.02071e-08	1.39919	-1.37814
7299075	chr4:7299075:G:A	1.10279e-08	-1.53805e-10	-1.27257
7299187	chr4:7299187:C:CT	1.23736e-08	-1.53805e-10	-1.15743
7299257	chr4:7299257:C:T	7.38052e-09	-1.67415	-3.69205e-10
7299329	chr4:7299329:C:G	1.49142e-07	1.50484	-0.172938
7299332	chr4:7299332:T:C	1.46658e-07	1.4875	-0.17239
7299338	chr4:7299338:G:T	1.42129e-07	1.50165	-0.217907
7299361	chr4:7299361:C:T	5.28763e-09	-0.743008	-1.26462
7299362	chr4:7299362:A:G	1.01051e-08	-1.13924	-0.220722
7299452	chr4:7299452:G:A	9.25166e-09	-1.4635	0.0153033
7299555	chr4:7299555:A:G	1.21022e-07	1.67724	-0.554258
7299867	chr4:7299867:C:T	1.34078e-08	-1.53805e-10	-1.07716
7300127	chr4:7300127:C:T	4.99567e-08	-1.53805e-10	0.238158
7300273	chr4:7300273:T:C	1.156e-07	0.0463114	1.03082
7301294	chr4:7301294:A:G	1.15247e-08	-1.53805e-10	-1.2285
7301501	chr4:7301501:C:T	1.58909e-08	-1.53805e-10	-0.907255
7301513	chr4:7301513:G:A	4.53526e-06	2.39239	2.35425
7301545	chr4:7301545:T:C	1.08492e-08	-1.53805e-10	-1.28891
7301570	chr4:7301570:T:C	1.94086e-07	2.85605	-1.26075
7301628	chr4:7301628:C:T	1.3615e-08	-1.53805e-10	-1.06183
7301743	chr4:7301743:A:G	2.44608e-08	-1.53805e-10	-0.475926
7301793	chr4:7301793:C:G	1.21024e-08	-1.53805e-10	-1.1796
7301842	chr4:7301842:A:G	2.73943e-08	-1.53805e-10	-0.362663
7301845	chr4:7301845:A:T	1.46618e-07	0.64483	0.670004
7301852	chr4:7301852:C:T	1.18388e-08	-1.53805e-10	-1.20161
7301906	chr4:7301906:A:G	3.40671e-08	-1.53805e-10	-0.144666
7301999	chr4:7301999:A:G	7.85563e-08	0.147064	0.543753
7302022	chr4:7302022:C:T	1.92035e-08	-1.53805e-10	-0.717907
7302274	chr4:7302274:C:T	2.24477e-08	-1.51955	0.957745
7302445	chr4:7302445:C:T	1.49794e-08	-1.53805e-10	-0.966324
7302498	chr4:7302498:C:T	1.63777e-08	-1.53805e-10	-0.877075
7302574	chr4:7302574:C:T	4.68477e-09	-0.778272	-1.35041
7302596	chr4:7302596:T:G	1.62882e-08	-1.53805e-10	-0.88256
7302615	chr4:7302615:G:A	1.45708e-08	-1.53805e-10	-0.99398
7302699	chr4:7302699:T:G	6.3154e-09	-0.491369	-1.33864
7302839	chr4:7302839:G:A	1.90615e-07	2.8188	-1.24154
7302927	chr4:7302927:G:A	1.37446e-06	3.80504	-0.252219
7303126	chr4:7303126:G:C	1.29341e-08	-1.53805e-10	-1.11313
7303188	chr4:7303188:G:A	1.26425e-07	-1.53805e-10	1.16665
7303242	chr4:7303242:C:A	6.70202e-09	-0.468268	-1.30232
7303255	chr4:7303255:C:T	1.22766e-07	2.22455	-1.08726
7303371	chr4:7303371:G:A	1.31416e-07	2.30432	-1.09895
7303610	chr4:7303610:C:T	9.97349e-09	-1.53805e-10	-1.37307
7303626	chr4:7303626:G:A	5.33945e-09	-0.620034	-1.37784
7303671	chr4:7303671:G:C	1.19497e-07	-1.53805e-10	1.11029
7303769	chr4:7303769:A:T	1.48923e-08	-1.53805e-10	-0.972152
7304028	chr4:7304028:G:C	3.04557e-07	3.04859	-1.00273
7304059	chr4:7304059:C:T	4.76941e-08	1.56002	-1.36821
7304090	chr4:7304090:A:G	3.78996e-07	3.19149	-0.926965
7304099	chr4:7304099:C:T	3.04935e-07	3.19347	-1.14637
7304280	chr4:7304280:G:C	1.04267e-06	4.37281	-1.09627
7304541	chr4:7304541:T:C	1.29321e-08	-1.53805e-10	-1.11329
7304543	chr4:7304543:C:G	2.42543e-08	-1.53805e-10	-0.484406
7304573	chr4:7304573:A:G	4.06291e-09	-0.945465	-1.32563
7304670	chr4:7304670:C:T	7.58602e-09	-0.270464	-1.37623
7304850	chr4:7304850:G:A	1.06189e-08	-1.53805e-10	-1.31037
7304880	chr4:7304880:A:G	1.08403e-08	-1.53805e-10	-1.28973
7304958	chr4:7304958:G:T	3.33053e-08	-1.53805e-10	-0.167281
7305117	chr4:7305117:C:T	3.46181e-07	3.37818	-1.20422
7305124	chr4:7305124:C:T	7.7743e-09	-1.62217	-3.69205e-10
7305131	chr4:7305131:G:A	1.0706e-08	-1.53805e-10	-1.30219
7305174	chr4:7305174:G:A	1.07977e-08	-1.53805e-10	-1.29366
7305239	chr4:7305239:G:A	5.62832e-09	-0.824876	-1.12031
7305696	chr4:7305696:C:T	1.34603e-08	-1.53805e-10	-1.07325
7306000	chr4:7306000:T:G	1.50296e-07	2.48676	-1.14715
7306044	chr4:7306044:C:T	1.05321e-08	-1.53805e-10	-1.31857
7306109	chr4:7306109:C:T	3.10224e-08	-1.53805e-10	-0.238288
7306120	chr4:7306120:C:T	2.59696e-08	0.559257	-0.975328
7306121	chr4:7306121:A:G	2.51155e-08	0.40529	-0.854805
7306186	chr4:7306186:G:A	9.59855e-08	-1.53805e-10	0.891198
7306389	chr4:7306389:C:G	1.11474e-08	-0.256627	-1.00517
7306541	chr4:7306541:G:A	4.96294e-07	2.40068	0.133486
7306593	chr4:7306593:T:A	5.57685e-08	0.529552	-0.181342
7306607	chr4:7306607:C:T	9.94979e-09	-1.53805e-10	-1.37545
7306849	chr4:7306849:C:T	4.3623e-07	3.77581	-1.37064
7306864	chr4:7306864:G:A	4.37787e-07	3.74901	-1.34028
7306951	chr4:7306951:G:A	7.29948e-09	-1.6852	-3.69205e-10
7306956	chr4:7306956:G:C	1.1514e-07	2.36424	-1.29109
7307084	chr4:7307084:G:A	4.42102e-07	3.79321	-1.37467
7307189	chr4:7307189:C:T	1.70629e-07	2.74295	-1.27646
7307253	chr4:7307253:C:T	1.5476e-08	-1.53805e-10	-0.933706
7307350	chr4:7307350:G:C	1.54825e-08	-1.53805e-10	-0.93329
7307603	chr4:7307603:T:C	1.49034e-07	-1.53805e-10	1.33118
7307622	chr4:7307622:C:G	2.465e-08	-1.53805e-10	-0.468221
7307719	chr4:7307719:G:A	3.62985e-09	-1.11732	-1.26649
7308197	chr4:7308197:C:T	1.09725e-06	3.78362	-0.456059
7308433	chr4:7308433:C:T	2.74626e-08	0.939084	-1.29926
7309249	chr4:7309249:C:T	3.60832e-08	0.972525	-1.0597
7309542	chr4:7309542:A:G	2.37409e-08	0.675205	-1.181
7309672	chr4:7309672:G:T	7.31357e-08	0.744636	-0.125318
7309731	chr4:7309731:G:A	1.17752e-08	-1.53805e-10	-1.207
7309742	chr4:7309742:C:T	4.45345e-09	-0.914799	-1.26452
7309747	chr4:7309747:G:A	1.53062e-08	0.417217	-1.36196
7309812	chr4:7309812:C:T	2.67741e-07	3.23749	-1.32047
7309868	chr4:7309868:G:C	5.84853e-07	3.50098	-0.802615
7310195	chr4:7310195:C:T	2.78136e-08	0.754793	-1.10227
7310327	chr4:7310327:A:C	3.84496e-09	-1.06086	-1.26538
7310418	chr4:7310418:T:C	4.22582e-07	3.70809	-1.3347
7310495	chr4:7310495:C:T	1.32915e-07	-1.53805e-10	1.21671
7310645	chr4:7310645:A:G	1.20471e-08	-1.53805e-10	-1.18417
7310775	chr4:7310775:C:A	4.84997e-08	-1.53805e-10	0.20856
7310797	chr4:7310797:A:G	2.02548e-08	-1.53805e-10	-0.664606
7311037	chr4:7311037:A:G	1.06914e-07	1.71826	-0.719231
7311157	chr4:7311157:C:G	1.75086e-08	-1.53805e-10	-0.810306
7311236	chr4:7311236:G:A	1.86945e-09	-1.68901	-1.35834
7311258	chr4:7311258:T:A	4.89547e-08	0.849425	-0.631527
7311274	chr4:7311274:T:C	1.00388e-08	-1.53805e-10	-1.36654
7311900	chr4:7311900:G:A	1.37632e-08	-1.53805e-10	-1.051
7311950	chr4:7311950:A:C	6.4985e-09	-1.04739	-0.754036
7312276	chr4:7312276:G:A	1.32132e-07	2.12018	-0.909375
7312316	chr4:7312316:A:G	8.44967e-07	0.620133	2.44617
7312414	chr4:7312414:C:T	7.77366e-09	-0.634897	-0.98736
7312490	chr4:7312490:T:TC	2.72788e-09	-1.5373	-1.13217
7312734	chr4:7312734:G:A	8.51028e-09	-1.53172	-3.69205e-10
7312921	chr4:7312921:C:A	6.95059e-09	-1.32485	-0.409321
7313235	chr4:7313235:A:C	5.20142e-08	0.418608	-0.14009
7313460	chr4:7313460:A:G	1.93978e-07	1.1991	0.395643
7313478	chr4:7313478:C:G	2.44547e-07	1.3191	0.507313
7313502	chr4:7313502:G:A	7.03314e-09	-1.72236	-3.69205e-10
7313610	chr4:7313610:A:G	7.62081e-09	-1.72193	0.079817
7313723	chr4:7313723:C:T	1.33829e-08	-1.53805e-10	-1.07902
7313889	chr4:7313889:G:A	7.8243e-09	-1.61576	-3.69205e-10
7313899	chr4:7313899:T:C	9.99337e-09	-1.53805e-10	-1.37108
7313906	chr4:7313906:G:T	1.20161e-08	-1.53805e-10	-1.18675
7314077	chr4:7314077:C:T	1.91737e-08	-1.53805e-10	-0.719461
7314177	chr4:7314177:A:G	1.80633e-09	-1.71137	-1.37033
7314440	chr4:7314440:C:T	1.08903e-08	-1.53805e-10	-1.28513
7314475	chr4:7314475:G:T	2.00683e-09	-1.71855	-1.25789
7314540	chr4:7314540:C:T	1.68803e-08	-1.53805e-10	-0.846852
7314665	chr4:7314665:G:C	1.97913e-09	-1.70623	-1.28412
7314817	chr4:7314817:T:G	5.40498e-09	-1.46982	-0.515854
7314967	chr4:7314967:A:G	1.04428e-08	-1.53805e-10	-1.32708
7315031	chr4:7315031:T:C	2.17874e-08	-1.53805e-10	-0.591668
7315078	chr4:7315078:C:T	2.2816e-08	-1.53805e-10	-0.545536
7315154	chr4:7315154:G:C	6.09665e-08	0.848274	-0.410949
7315221	chr4:7315221:G:A	7.77697e-08	1.346	-0.665247
7315304	chr4:7315304:G:A	1.19188e-08	-1.53805e-10	-1.19488
7315447	chr4:7315447:C:G	3.96348e-08	0.797406	-0.790697
7315531	chr4:7315531:A:AG	6.58248e-09	-1.14943	-0.639155
7315558	chr4:7315558:C:T	7.37306e-08	1.63942	-1.012
7315611	chr4:7315611:T:C	1.03121e-08	-1.53805e-10	-1.33968
7315917	chr4:7315917:G:A	2.6621e-09	-1.71228	-0.981599
7316695	chr4:7316695:A:G	5.11908e-08	0.611337	-0.348776
7316977	chr4:7316977:A:G	1.84847e-07	1.65308	-0.106551
7316992	chr4:7316992:C:T	1.74348e-08	-0.141077	-0.673451
7317065	chr4:7317065:A:G	1.51355e-07	1.42615	-0.0795225
7317182	chr4:7317182:A:G	1.25374e-08	-1.53805e-10	-1.14428
7317225	chr4:7317225:C:A	1.8602e-07	1.62928	-0.0764209
7317553	chr4:7317553:C:T	4.76405e-08	-0.934706	1.12539
7317662	chr4:7317662:CAGGGCTGAGGCTT:C	2.91383e-09	-1.66948	-0.934051
7317731	chr4:7317731:T:C	1.39895e-08	-1.53805e-10	-1.03469
7317745	chr4:7317745:A:G	1.50877e-07	1.54899	-0.205524
7317790	chr4:7317790:G:A	1.32232e-08	-1.53805e-10	-1.09102
7317851	chr4:7317851:C:T	2.29981e-08	-0.537585	-3.69205e-10
7317856	chr4:7317856:A:G	1.38696e-07	1.55434	-0.295059
7317955	chr4:7317955:T:G	2.69554e-09	-1.31234	-1.36906
7318068	chr4:7318068:G:A	1.70295e-07	1.65745	-0.19292
7318201	chr4:7318201:G:C	1.00669e-08	-1.53805e-10	-1.36374
7318349	chr4:7318349:T:C	1.7943e-07	1.68842	-0.171634
7318381	chr4:7318381:C:T	9.9929e-09	-1.53805e-10	-1.37112
7318385	chr4:7318385:T:G	1.65378e-07	1.62837	-0.193138
7318554	chr4:7318554:T:A	3.04773e-07	1.94248	0.104095
7318596	chr4:7318596:G:C	9.83774e-09	-1.11813	-0.268644
7318664	chr4:7318664:A:G	2.25932e-07	1.94283	-0.195595
7318721	chr4:7318721:C:T	4.35461e-08	-1.53805e-10	0.100823
7318813	chr4:7318813:T:C	4.03203e-07	1.92493	0.401517
7318907	chr4:7318907:T:C	1.04795e-08	-1.53805e-10	-1.32358
7318961	chr4:7318961:C:T	3.22994e-07	1.83449	0.270142
7318965	chr4:7318965:A:G	1.14922e-08	-1.03717	-0.194155
7319115	chr4:7319115:GTT:G	2.29992e-08	-1.53805e-10	-0.537539
7319138	chr4:7319138:T:G	1.57816e-08	-1.53805e-10	-0.914155
7319182	chr4:7319182:T:C	9.97031e-08	-1.53805e-10	0.929198
7319268	chr4:7319268:C:T	3.24978e-07	1.78887	0.321887
7319383	chr4:7319383:G:A	2.79684e-07	1.75407	0.206586
7319462	chr4:7319462:G:T	2.89475e-07	1.80133	0.19374
7319594	chr4:7319594:G:A	3.62089e-07	1.76525	0.453644
7319784	chr4:7319784:G:T	3.3796e-07	1.60209	0.547836
7319834	chr4:7319834:A:G	3.38e-09	-1.25325	-1.20188
7319859	chr4:7319859:G:A	7.62437e-09	-1.64165	-3.69205e-10
7319947	chr4:7319947:T:G	1.23998e-08	-1.53805e-10	-1.15532
7319953	chr4:7319953:A:G	2.11437e-09	-1.66568	-1.25856
7320091	chr4:7320091:C:A	2.70625e-08	-1.53805e-10	-0.374849
7320135	chr4:7320135:TC:T	1.87461e-07	1.0411	0.519471
7320138	chr4:7320138:A:T	1.88888e-07	1.04875	0.519411
7320140	chr4:7320140:A:C	1.81248e-07	1.00221	0.524663
7320141	chr4:7320141:A:C	1.63648e-07	1.0187	0.40602
7320172	chr4:7320172:C:T	2.6409e-08	0.373131	-0.772425
7320477	chr4:7320477:G:C	1.0219e-08	-1.53805e-10	-1.34875
7320549	chr4:7320549:A:C	3.36653e-08	-1.53805e-10	-0.15653
7320559	chr4:7320559:T:C	7.63475e-06	3.0192	2.24827
7320560	chr4:7320560:G:A	1.09313e-08	-1.53805e-10	-1.28137
7320696	chr4:7320696:G:A	2.31945e-09	-1.59017	-1.2415
7320768	chr4:7320768:T:C	1.88795e-08	0.197677	-0.932597
7320992	chr4:7320992:G:A	1.11861e-08	-1.53805e-10	-1.25833
7321307	chr4:7321307:G:T	4.98367e-09	-0.753414	-1.31342
7321521	chr4:7321521:C:G	3.3589e-08	0.516278	-0.675079
7321596	chr4:7321596:C:T	1.97463e-08	-1.53805e-10	-0.690031
7321597	chr4:7321597:G:A	3.85066e-08	0.318164	-0.340334
7321710	chr4:7321710:T:C	1.43096e-08	-1.53805e-10	-1.01207
7321723	chr4:7321723:C:T	5.74588e-09	-0.54781	-1.37671
7321744	chr4:7321744:A:G	1.48431e-08	-1.53805e-10	-0.975464
7321796	chr4:7321796:G:A	1.66466e-08	0.151049	-1.01184
7321817	chr4:7321817:C:T	1.42336e-08	-0.00578313	-1.01161
7321960	chr4:7321960:G:T	1.35386e-08	-1.53805e-10	-1.06745
7321969	chr4:7321969:A:G	2.33739e-08	0.751712	-1.27309
7322159	chr4:7322159:C:T	1.62481e-08	-1.53805e-10	-0.885025
7322186	chr4:7322186:C:G	2.55732e-08	0.377842	-0.809297
7322272	chr4:7322272:G:A	2.11814e-08	0.684376	-1.30425
7322348	chr4:7322348:GAC:G	7.81863e-09	-1.61649	-3.69205e-10
7322501	chr4:7322501:C:T	5.88906e-08	-1.53805e-10	0.402682
7322588	chr4:7322588:C:T	3.6837e-08	-1.53805e-10	-0.0664954
7323075	chr4:7323075:A:G	2.21614e-09	-1.59981	-1.27743
7323124	chr4:7323124:C:T	2.26073e-09	-1.57182	-1.28549
7323170	chr4:7323170:C:T	2.11493e-09	-1.57895	-1.34502
7323250	chr4:7323250:A:T	1.1009e-08	-0.0743199	-1.19996
7323275	chr4:7323275:T:C	2.49664e-09	-1.5639	-1.19415
7323727	chr4:7323727:G:A	3.14767e-09	-1.39688	-1.12945
7323940	chr4:7323940:G:A	1.13539e-08	-1.24344	-3.69205e-10
7324311	chr4:7324311:T:G	3.56236e-08	-1.53805e-10	-0.0999916
7324356	chr4:7324356:A:G	2.07714e-08	-1.02923	0.389807
7324451	chr4:7324451:C:T	1.12949e-07	-0.801737	1.85568
7324472	chr4:7324472:C:T	2.79833e-08	0.379813	-0.721203
7324685	chr4:7324685:C:T	4.24404e-08	-1.53805e-10	0.0751025
7324814	chr4:7324814:G:A	7.66222e-09	-1.56685	-0.069845
7324974	chr4:7324974:A:G	1.82689e-08	-1.61306	0.845266
7325046	chr4:7325046:T:C	2.95705e-09	-1.50623	-1.08257
7325052	chr4:7325052:G:A	1.3687e-08	-1.53805e-10	-1.05655
7325070	chr4:7325070:C:G	1.16163e-08	-1.53805e-10	-1.22059
7325085	chr4:7325085:C:T	3.5142e-09	-1.42153	-0.994653
7325440	chr4:7325440:C:T	2.12602e-08	-1.53805e-10	-0.616164
7325637	chr4:7325637:A:G	8.69816e-09	-1.05896	-0.450924
7325711	chr4:7325711:A:G	1.54062e-08	-1.53805e-10	-0.938231
7325752	chr4:7325752:G:A	9.48244e-07	-1.69632	4.87794
7325775	chr4:7325775:A:G	1.80996e-08	-1.53805e-10	-0.777106
7325812	chr4:7325812:A:G	1.05123e-07	-1.53805e-10	0.982137
7325917	chr4:7325917:TAC:T	2.00915e-09	-1.63079	-1.34449
7325918	chr4:7325918:A:G	1.05451e-08	-0.102283	-1.21505
7325962	chr4:7325962:T:A	2.1625e-08	-1.53805e-10	-0.599148
7326390	chr4:7326390:T:C	5.24906e-08	-1.15124	1.43888
7326494	chr4:7326494:G:T	1.1002e-08	-0.0826599	-1.19226
7326689	chr4:7326689:A:G	3.34264e-08	-0.319433	0.155782
7326798	chr4:7326798:C:T	7.09398e-09	-1.71375	-3.69205e-10
7326841	chr4:7326841:G:A	1.99141e-08	-1.53805e-10	-0.681572
7326922	chr4:7326922:G:A	2.61982e-07	-1.53805e-10	1.89528
7326978	chr4:7326978:G:A	1.01503e-08	-1.3555	-3.69205e-10
7326993	chr4:7326993:C:A	3.02714e-08	0.425136	-0.68793
7327007	chr4:7327007:T:C	9.95264e-09	-1.45098	0.0758232
7327140	chr4:7327140:C:T	3.47599e-07	-1.53805e-10	2.17805
7327146	chr4:7327146:C:T	2.28607e-09	-1.54162	-1.30454
7327338	chr4:7327338:A:G	4.94265e-09	-1.56916	-0.505934
7327402	chr4:7327402:C:T	2.70934e-09	-1.51632	-1.15997
7327699	chr4:7327699:A:G	5.02155e-09	-1.61009	-0.449173
7327719	chr4:7327719:T:C	1.16231e-08	-1.50245	0.282453
7327724	chr4:7327724:C:T	1.16273e-08	-1.53805e-10	-1.21964
7327725	chr4:7327725:G:A	1.59727e-08	-1.53805e-10	-0.902118
7327940	chr4:7327940:T:A	3.688e-08	-1.49136	1.42604
7328071	chr4:7328071:G:A	4.3712e-07	-1.53805e-10	2.40721
7328137	chr4:7328137:C:T	7.63878e-09	-1.63976	-3.69205e-10
7328149	chr4:7328149:C:T	2.71048e-09	-1.50872	-1.16715
7328288	chr4:7328288:G:T	1.84129e-08	-1.53805e-10	-0.759945
7328380	chr4:7328380:T:C	3.4635e-09	-1.59117	-0.839547
7328868	chr4:7328868:A:G	1.22219e-08	-1.53805e-10	-1.16977
7328915	chr4:7328915:G:A	8.4637e-09	-1.63597	0.0987564
7328949	chr4:7328949:G:A	1.96552e-08	-1.20547	0.510817
7329017	chr4:7329017:G:A	1.36378e-08	-1.16466	0.104505
7329127	chr4:7329127:C:T	1.78531e-08	-1.53805e-10	-0.790824
7329207	chr4:7329207:C:T	8.85837e-09	-1.58225	0.090614
7329459	chr4:7329459:C:T	1.12508e-08	-1.53805e-10	-1.25256
7329702	chr4:7329702:A:G	2.21446e-08	-1.53805e-10	-0.575405
7329717	chr4:7329717:A:G	2.06901e-08	-1.53805e-10	-0.643344
7330134	chr4:7330134:C:T	3.49483e-09	-1.71265	-0.709062
7330226	chr4:7330226:A:G	9.49681e-08	-1.53805e-10	0.880543
7330282	chr4:7330282:G:A	7.03642e-09	-1.7219	-3.69205e-10
7330470	chr4:7330470:C:T	2.37302e-08	-1.53805e-10	-0.50625
7330833	chr4:7330833:AC:A	1.00365e-08	-1.53805e-10	-1.36677
7330879	chr4:7330879:G:A	2.88349e-09	-1.72032	-0.89368
7330885	chr4:7330885:G:A	3.65556e-08	-1.53805e-10	-0.0741654
7330899	chr4:7330899:G:A	2.02782e-08	-1.53805e-10	-0.663452
7331074	chr4:7331074:G:C	2.23008e-08	-1.53805e-10	-0.568376
7331098	chr4:7331098:TA:T	1.99633e-09	-1.65031	-1.33138
7331425	chr4:7331425:T:C	2.37794e-09	-1.47547	-1.33129
7331454	chr4:7331454:C:T	4.63721e-07	3.83599	-1.3697
7331520	chr4:7331520:C:T	5.6651e-09	-0.621323	-1.31735
7331759	chr4:7331759:C:T	2.03382e-09	-1.72216	-1.24092
7332120	chr4:7332120:C:A	1.62206e-08	-1.53805e-10	-0.886718
7332562	chr4:7332562:G:A	2.96423e-08	-1.53805e-10	-0.283795
7332665	chr4:7332665:G:A	4.35556e-09	-1.53518	-0.666361
7332697	chr4:7332697:G:A	2.1062e-08	0.0750778	-0.700607
7332828	chr4:7332828:G:A	5.20193e-09	-1.69972	-0.324249
7332953	chr4:7332953:A:G	8.86317e-09	-0.112809	-1.37828
7332962	chr4:7332962:CA:C	9.7149e-09	-0.0376401	-1.3617
7332966	chr4:7332966:G:A	7.21897e-09	-1.46816	-0.228123
7333032	chr4:7333032:G:C	1.11694e-08	-1.53805e-10	-1.25982
7333051	chr4:7333051:A:G	4.73268e-06	3.78008	1.00917
7333352	chr4:7333352:C:T	2.30772e-09	-1.70296	-1.13378
7333400	chr4:7333400:C:T	4.52832e-08	-1.53805e-10	0.139937
7333508	chr4:7333508:C:T	2.89425e-07	0.0157426	1.97916
7333766	chr4:7333766:T:C	4.63691e-07	2.98643	-0.520208
7333898	chr4:7333898:A:C	7.26641e-09	-1.68974	-3.69205e-10
7334094	chr4:7334094:C:T	1.30919e-08	-1.53805e-10	-1.10101
7334102	chr4:7334102:C:T	3.60823e-08	-1.53805e-10	-0.0871957
7334367	chr4:7334367:T:C	3.61864e-07	2.37929	-0.161021
7334495	chr4:7334495:G:T	6.3853e-09	-0.505129	-1.31387
7334941	chr4:7334941:A:G	8.73129e-09	-0.251683	-1.2544
7334961	chr4:7334961:G:T	9.96245e-09	-1.53805e-10	-1.37418
7335045	chr4:7335045:G:A	2.25034e-09	-1.56652	-1.2954
7335227	chr4:7335227:G:C	2.68626e-08	0.801663	-1.18393
7335515	chr4:7335515:C:T	2.0965e-08	-1.53805e-10	-0.630146
7335562	chr4:7335562:C:T	1.67815e-08	-1.53805e-10	-0.852722
7335594	chr4:7335594:G:A	1.11839e-08	-1.53805e-10	-1.25853
7335964	chr4:7335964:C:T	2.08582e-09	-1.60704	-1.3308
7336106	chr4:7336106:C:T	1.8486e-09	-1.70871	-1.34986
7336152	chr4:7336152:C:T	3.54792e-08	-0.104053	-3.69205e-10
7336171	chr4:7336171:G:A	1.33356e-08	-0.0915676	-0.990992
7336275	chr4:7336275:A:G	4.36656e-08	-1.53805e-10	0.103562
7336326	chr4:7336326:T:C	1.20789e-08	0.0449685	-1.22651
7336334	chr4:7336334:G:A	6.81889e-08	0.549283	-3.69205e-10
7336346	chr4:7336346:A:G	1.58522e-08	0.357866	-1.26756
7336766	chr4:7336766:T:A	1.13268e-08	-1.53805e-10	-1.24582
7337372	chr4:7337372:C:T	5.63508e-08	-1.53805e-10	0.358599
7337385	chr4:7337385:G:A	1.43532e-08	0.217344	-1.22637
7337437	chr4:7337437:A:G	7.46861e-09	-1.66229	-3.69205e-10
7337474	chr4:7337474:G:A	1.01737e-08	-1.53805e-10	-1.35319
7337522	chr4:7337522:C:T	1.39142e-08	0.190137	-1.23022
7337651	chr4:7337651:G:A	1.50644e-08	0.266458	-1.22712
7337686	chr4:7337686:G:T	5.14279e-08	-1.53805e-10	0.267183
7337708	chr4:7337708:T:C	1.24517e-07	2.52717	-1.37572
7337723	chr4:7337723:C:G	2.78003e-09	-1.72254	-0.927992
7337729	chr4:7337729:C:T	1.45335e-08	0.2578	-1.25434
7337830	chr4:7337830:C:T	6.86548e-09	-0.57686	-1.16963
7337993	chr4:7337993:T:C	1.54126e-08	0.365916	-1.30373
7338085	chr4:7338085:C:T	1.0884e-08	-1.28571	-3.69205e-10
7338104	chr4:7338104:ATGGATGT:A	1.65064e-08	0.37728	-1.24653
7338139	chr4:7338139:T:C	1.3335e-08	0.255202	-1.33781
7338486	chr4:7338486:C:T	1.21372e-08	-1.17672	-3.69205e-10
7338903	chr4:7338903:G:A	1.14753e-08	-1.53805e-10	-1.2328
7339270	chr4:7339270:G:A	1.19717e-08	-1.53805e-10	-1.19045
7339285	chr4:7339285:G:A	1.01433e-08	-1.53805e-10	-1.35619
7339397	chr4:7339397:A:G	2.47975e-09	-1.38922	-1.37562
7339478	chr4:7339478:A:T	1.39888e-08	0.317851	-1.35259
7339516	chr4:7339516:G:A	5.05329e-09	-0.6869	-1.36606
7339527	chr4:7339527:C:T	1.85792e-08	-1.53805e-10	-0.750958
7339528	chr4:7339528:G:A	7.77181e-09	-1.6225	-3.69205e-10
7339556	chr4:7339556:G:GTCTC	3.70941e-08	-1.53805e-10	-0.0595402
7339623	chr4:7339623:C:G	3.55239e-08	-1.53805e-10	-0.102793
7340006	chr4:7340006:G:T	3.23311e-08	-1.53805e-10	-0.19697
7340413	chr4:7340413:A:G	2.26718e-09	-1.48425	-1.37021
7340472	chr4:7340472:G:A	1.16121e-08	-1.53805e-10	-1.22095
7340473	chr4:7340473:C:G	5.104e-08	-1.53805e-10	0.259611
7340584	chr4:7340584:G:T	3.17443e-09	-1.71905	-0.798817
7340989	chr4:7340989:A:G	1.22344e-08	-1.53805e-10	-1.16875
7340998	chr4:7340998:T:C	2.88778e-09	-1.23658	-1.37593
7341097	chr4:7341097:G:A	2.14256e-09	-1.63844	-1.27255
7341269	chr4:7341269:G:A	2.29989e-09	-1.55769	-1.28244
7341317	chr4:7341317:C:A	2.15256e-09	-1.60421	-1.30213
7341364	chr4:7341364:G:C	8.0335e-09	-0.30187	-1.28751
7341871	chr4:7341871:C:A	3.26518e-07	3.03608	-0.920598
7342139	chr4:7342139:A:G	6.90465e-07	3.24871	-0.384346
7342245	chr4:7342245:A:G	9.15863e-07	3.34177	-0.194903
7342256	chr4:7342256:T:G	2.27463e-07	2.97265	-1.21866
7342496	chr4:7342496:T:C	2.14976e-07	2.72197	-1.02444
7342533	chr4:7342533:G:T	7.03867e-07	3.35257	-0.468981
7342648	chr4:7342648:A:G	4.20179e-09	-1.26737	-0.970119
7342944	chr4:7342944:T:A	1.57108e-08	-1.53805e-10	-0.918653
7343008	chr4:7343008:C:A	4.27111e-08	-1.53805e-10	0.0814592
7343634	chr4:7343634:T:C	1.38989e-06	4.04026	-0.476281
7343768	chr4:7343768:G:A	1.04061e-08	-1.53805e-10	-1.33061
7343887	chr4:7343887:T:G	1.63829e-06	3.82397	-0.09556
7344069	chr4:7344069:A:T	2.98236e-08	-1.53805e-10	-0.277698
7344167	chr4:7344167:C:T	2.09532e-09	-1.60935	-1.32394
7344494	chr4:7344494:T:G	2.37883e-09	-1.50238	-1.304
7344500	chr4:7344500:G:C	3.11765e-07	2.71661	-0.647357
7344708	chr4:7344708:C:T	9.97991e-09	-1.53805e-10	-1.37242
7345091	chr4:7345091:G:C	2.26279e-08	-1.53805e-10	-0.553815
7345117	chr4:7345117:T:C	2.46787e-09	-1.47226	-1.29739
7345469	chr4:7345469:G:T	1.56448e-08	-0.922857	-3.69205e-10
7345476	chr4:7345476:C:T	1.91882e-07	2.36433	-0.780452
7345490	chr4:7345490:C:T	7.28064e-09	-0.781989	-0.905791
7345524	chr4:7345524:T:C	2.16306e-09	-1.55938	-1.3421
7345606	chr4:7345606:C:T	9.92172e-09	-1.53805e-10	-1.37827
7345738	chr4:7345738:G:A	9.93653e-08	-1.53805e-10	0.925805
7346397	chr4:7346397:A:T	1.59666e-08	-1.53805e-10	-0.902498
7346435	chr4:7346435:G:A	3.70438e-07	2.60562	-0.363931
7346732	chr4:7346732:A:G	8.2759e-08	-1.53805e-10	0.742934
7346866	chr4:7346866:C:T	3.13078e-09	-1.15694	-1.37478
7346883	chr4:7346883:T:C	3.38997e-09	-1.13561	-1.31657
7347002	chr4:7347002:A:G	1.11826e-08	-1.53805e-10	-1.25864
7347207	chr4:7347207:C:T	1.00025e-08	-1.53805e-10	-1.37016
7347315	chr4:7347315:A:G	1.19629e-07	-1.53805e-10	1.1114
7347649	chr4:7347649:A:G	2.21759e-08	-1.53805e-10	-0.573993
7347674	chr4:7347674:G:A	1.177e-08	-1.53805e-10	-1.20744
7347785	chr4:7347785:A:G	1.00355e-08	-1.53805e-10	-1.36687
7348028	chr4:7348028:C:T	1.01964e-08	-1.53805e-10	-1.35096
7348096	chr4:7348096:GTTAA:G	1.17417e-08	-0.934533	-0.27532
7348573	chr4:7348573:T:C	7.38388e-08	-1.53805e-10	0.628886
7348751	chr4:7348751:C:T	1.68703e-08	-1.53805e-10	-0.847441
7348768	chr4:7348768:G:A	1.60524e-08	-1.53805e-10	-0.897142
7348950	chr4:7348950:G:A	3.03466e-09	-1.38872	-1.17417
7348991	chr4:7348991:A:G	1.45579e-07	-1.53805e-10	1.30772
7349129	chr4:7349129:C:A	2.82167e-09	-1.25932	-1.37635
7349329	chr4:7349329:G:C	1.25792e-07	-1.53805e-10	1.16163
7349362	chr4:7349362:G:T	8.8144e-09	-1.49661	-3.69205e-10
7349432	chr4:7349432:G:C	1.89939e-09	-1.72213	-1.30933
7349470	chr4:7349470:C:T	1.28278e-08	-1.53805e-10	-1.12138
7349566	chr4:7349566:G:A	4.00391e-06	4.48132	0.140706
7350208	chr4:7350208:C:T	1.0304e-08	-1.53805e-10	-1.34047
7350285	chr4:7350285:G:A	5.68468e-08	-1.53805e-10	0.367362
7350750	chr4:7350750:T:C	7.15996e-05	3.1836	4.32225
7350849	chr4:7350849:G:T	9.95668e-09	-1.53805e-10	-1.37475
7350905	chr4:7350905:C:A	2.07854e-05	1.51399	4.75501
7350959	chr4:7350959:A:G	5.79919e-08	0.127564	0.259741
7351723	chr4:7351723:A:G	1.53887e-08	-1.53805e-10	-0.939368
7352497	chr4:7352497:G:A	2.81244e-09	-1.30508	-1.33387
7352614	chr4:7352614:T:C	2.9884e-08	-0.718162	0.442485
7352646	chr4:7352646:G:A	1.7457e-08	-1.53805e-10	-0.81326
7352656	chr4:7352656:C:T	1.70521e-08	-1.53805e-10	-0.836727
7352801	chr4:7352801:G:A	9.9221e-09	-1.53805e-10	-1.37823
7352998	chr4:7352998:T:C	1.82945e-08	-0.905816	0.139417
7353015	chr4:7353015:G:A	1.44976e-08	-1.53805e-10	-0.999016
7353046	chr4:7353046:A:G	1.52459e-08	-1.53805e-10	-0.948686
7353225	chr4:7353225:A:G	2.57447e-09	-1.7098	-1.01756
7353312	chr4:7353312:A:G	1.92087e-08	-0.845023	0.127387
7353943	chr4:7353943:C:T	1.60382e-08	-1.53805e-10	-0.898026
7354000	chr4:7354000:A:G	1.57919e-08	-0.128261	-0.785238
7354060	chr4:7354060:C:T	2.54369e-09	-1.72255	-1.01683
7354552	chr4:7354552:C:T	1.68559e-08	-1.53805e-10	-0.848297
7354829	chr4:7354829:A:G	1.78794e-08	-0.789351	-3.69205e-10
7354960	chr4:7354960:C:A	3.31493e-09	-1.63623	-0.838329
7355009	chr4:7355009:A:G	1.63192e-08	-0.784214	-0.0964417
7355167	chr4:7355167:C:T	1.42112e-08	-1.53805e-10	-1.01897
7355278	chr4:7355278:C:T	1.19869e-08	-1.53805e-10	-1.18918
7355321	chr4:7355321:C:G	1.01991e-08	-1.53805e-10	-1.3507
7355597	chr4:7355597:C:T	9.89673e-08	-1.53805e-10	0.921791
7355882	chr4:7355882:G:C	9.62287e-09	-1.71772	0.308865
7355912	chr4:7355912:G:A	1.26768e-08	-1.53805e-10	-1.13323
7356382	chr4:7356382:T:C	1.08927e-08	-1.53805e-10	-1.28491
7356469	chr4:7356469:A:C	1.51487e-08	-1.53805e-10	-0.955086
7356674	chr4:7356674:T:A	2.38993e-09	-1.42459	-1.37714
7356721	chr4:7356721:C:T	1.03752e-08	-1.53805e-10	-1.33358
7357030	chr4:7357030:T:C	1.68185e-08	-0.850518	-3.69205e-10
7357211	chr4:7357211:G:A	5.34726e-07	-1.53805e-10	2.60876
7357327	chr4:7357327:C:T	1.60634e-08	-1.53805e-10	-0.896457
7357379	chr4:7357379:T:A	5.28095e-09	-1.72082	-0.288074
7357405	chr4:7357405:T:C	1.06692e-08	-1.53805e-10	-1.30564
7357624	chr4:7357624:G:A	2.88902e-08	-0.309495	-3.69205e-10
7357849	chr4:7357849:G:A	1.58356e-08	-1.53805e-10	-0.910737
7357928	chr4:7357928:C:A	1.09439e-08	-1.53805e-10	-1.28021
7358041	chr4:7358041:C:T	1.03743e-08	-1.53805e-10	-1.33367
7358114	chr4:7358114:C:T	9.93581e-09	-1.53805e-10	-1.37685
7358239	chr4:7358239:T:C	2.64455e-09	-1.38444	-1.31606
7358357	chr4:7358357:C:G	1.81847e-08	-1.53805e-10	-0.772416
7358663	chr4:7358663:A:G	1.02408e-08	-1.53805e-10	-1.34662
7359253	chr4:7359253:G:A	1.00159e-08	-1.1463	-0.222532
7359282	chr4:7359282:C:T	1.00463e-08	-1.53805e-10	-1.3658
7359327	chr4:7359327:A:T	6.48692e-09	-0.917098	-0.886112
7359597	chr4:7359597:C:T	2.32198e-09	-1.71769	-1.11289
7359617	chr4:7359617:G:A	1.04864e-08	-1.53805e-10	-1.32292
7359624	chr4:7359624:G:A	1.10003e-08	-1.53805e-10	-1.27508
7359720	chr4:7359720:C:T	1.23977e-08	-0.585021	-0.570463
7359817	chr4:7359817:G:A	9.96328e-09	-1.53805e-10	-1.37409
7360119	chr4:7360119:T:A	7.39408e-09	-1.40233	-0.269987
7360157	chr4:7360157:C:T	1.90363e-08	-0.421549	-0.305102
7360311	chr4:7360311:A:G	1.08292e-08	-1.53805e-10	-1.29075
7360327	chr4:7360327:C:T	1.16146e-08	-1.42295	0.202213
7360461	chr4:7360461:G:A	1.0121e-08	-1.53805e-10	-1.35839
7360796	chr4:7360796:C:G	1.02003e-08	-1.53805e-10	-1.35059
7360920	chr4:7360920:C:T	1.87954e-09	-1.70816	-1.33382
7361010	chr4:7361010:A:G	2.53611e-08	-0.439782	-3.69205e-10
7361307	chr4:7361307:C:T	2.79985e-09	-1.38351	-1.25992
7361326	chr4:7361326:G:T	3.40757e-08	-1.67032	1.52591
7361476	chr4:7361476:G:A	1.11632e-08	-1.53805e-10	-1.26038
7361604	chr4:7361604:G:A	3.34094e-08	-1.53805e-10	-0.164161
7361777	chr4:7361777:A:C	9.92614e-09	-1.53805e-10	-1.37783
7362216	chr4:7362216:C:G	1.00086e-08	-1.53805e-10	-1.36956
7362225	chr4:7362225:G:A	2.10692e-08	-1.36661	0.741421
7362523	chr4:7362523:C:T	3.00491e-08	-1.53805e-10	-0.270167
7362704	chr4:7362704:C:T	1.2138e-07	-0.615566	1.7415
7362732	chr4:7362732:C:A	1.19156e-07	1.10743	-3.69205e-10
7362847	chr4:7362847:T:C	2.5457e-09	-1.39991	-1.33868
7363380	chr4:7363380:C:T	3.06191e-09	-1.54814	-1.00582
7363394	chr4:7363394:A:T	2.19873e-09	-1.64094	-1.24418
7364044	chr4:7364044:G:A	1.5862e-08	-1.53805e-10	-0.909072
7364139	chr4:7364139:C:T	1.41008e-08	-1.53805e-10	-1.02676
7364349	chr4:7364349:C:T	4.36851e-08	-1.53805e-10	0.104008
7364456	chr4:7364456:G:A	1.56152e-08	-1.53805e-10	-0.924755
7364503	chr4:7364503:A:G	9.94411e-09	-1.53805e-10	-1.37602
7364806	chr4:7364806:C:T	2.99432e-09	-1.56825	-1.00804
7365137	chr4:7365137:A:G	1.00352e-08	-1.53805e-10	-1.36689
7365220	chr4:7365220:G:A	3.08019e-09	-1.34916	-1.19884
7365345	chr4:7365345:A:G	9.93173e-09	-1.53805e-10	-1.37726
7365351	chr4:7365351:G:A	2.98679e-08	-0.950769	0.674554
7365515	chr4:7365515:T:A	1.02654e-08	-1.53805e-10	-1.34422
7365584	chr4:7365584:CAG:C	7.79653e-09	-1.61932	-3.69205e-10
7366284	chr4:7366284:T:A	4.76903e-08	-1.53805e-10	0.19173
7366293	chr4:7366293:T:C	1.05847e-08	-1.53805e-10	-1.31359
7366337	chr4:7366337:T:C	9.11337e-09	-1.48148	0.0182217
7366782	chr4:7366782:C:T	9.96741e-09	-1.53805e-10	-1.37368
7366787	chr4:7366787:C:T	9.38947e-09	-1.43341	-3.69205e-10
7366912	chr4:7366912:G:A	1.33605e-08	-1.53805e-10	-1.0807
7367298	chr4:7367298:C:T	1.14293e-08	0.100768	-1.33759
7367487	chr4:7367487:A:G	9.92165e-09	-1.53805e-10	-1.37828
7367636	chr4:7367636:C:T	3.24038e-08	1.12281	-1.31754
7367882	chr4:7367882:A:G	1.01512e-08	-1.53805e-10	-1.35541
7367999	chr4:7367999:G:A	3.6559e-08	-1.53805e-10	-0.074072
7368617	chr4:7368617:C:G	1.05244e-08	-1.53805e-10	-1.31931
7369203	chr4:7369203:C:T	1.00841e-08	-1.53805e-10	-1.36204
7369469	chr4:7369469:C:T	4.87937e-09	-1.14318	-0.944805
7369676	chr4:7369676:C:T	2.97136e-09	-1.42682	-1.15716
7369783	chr4:7369783:C:T	4.02089e-08	-1.53805e-10	0.0210907
7370076	chr4:7370076:C:A	8.77721e-09	-1.52993	0.0290873
7370223	chr4:7370223:G:C	2.18373e-09	-1.66178	-1.23018
7370313	chr4:7370313:G:A	3.45635e-09	-1.11462	-1.31817
7370758	chr4:7370758:G:A	7.97959e-08	-1.53805e-10	0.706473
7370778	chr4:7370778:A:G	5.55355e-09	-1.56442	-0.394137
7370860	chr4:7370860:A:T	2.16349e-09	-1.58958	-1.31169
7371079	chr4:7371079:C:T	3.05844e-09	-1.30168	-1.25342
7371306	chr4:7371306:T:G	3.49073e-08	-1.53805e-10	-0.120302
7372048	chr4:7372048:G:C	1.9496e-09	-1.69688	-1.30849
7372221	chr4:7372221:A:G	7.52698e-09	-1.6878	0.0332967
7372359	chr4:7372359:G:T	8.65971e-09	-1.72052	0.2062
7372441	chr4:7372441:G:C	3.23392e-08	-1.53805e-10	-0.196718
7372447	chr4:7372447:C:T	1.72583e-08	-1.53805e-10	-0.824703
7372452	chr4:7372452:A:G	2.60198e-09	-1.51215	-1.20457
7372476	chr4:7372476:T:C	2.56031e-09	-1.51145	-1.22142
7372493	chr4:7372493:A:G	2.6684e-09	-1.50918	-1.18234
7372581	chr4:7372581:T:G	2.58494e-09	-1.34846	-1.37484
7372600	chr4:7372600:G:A	9.92577e-09	-1.53805e-10	-1.37786
7372706	chr4:7372706:C:T	1.94894e-09	-1.63777	-1.36795
7372829	chr4:7372829:C:T	9.52793e-09	-1.69083	0.272059
7373059	chr4:7373059:G:A	1.06333e-08	-1.53805e-10	-1.30901
7373107	chr4:7373107:G:A	2.65294e-09	-1.33255	-1.36478
7373267	chr4:7373267:C:G	4.28124e-09	-1.71131	-0.507447
7373289	chr4:7373289:C:T	3.93136e-09	-1.71925	-0.584761
7373332	chr4:7373332:T:C	1.32412e-08	-1.53805e-10	-1.08967
7373388	chr4:7373388:A:C	4.1669e-09	-1.52725	-0.718578
7373595	chr4:7373595:T:C	3.68291e-09	-1.53682	-0.83248
7373600	chr4:7373600:C:G	8.17633e-09	-1.57176	-3.69205e-10
7373643	chr4:7373643:T:C	5.27864e-09	-1.4435	-0.565832
7373727	chr4:7373727:A:G	3.66547e-09	-1.59823	-0.775814
7373768	chr4:7373768:AG:A	9.97499e-09	-1.53805e-10	-1.37292
7373911	chr4:7373911:A:G	3.88116e-09	-1.51503	-0.80183
7373916	chr4:7373916:G:A	7.61018e-09	-1.71624	0.0727263
7373995	chr4:7373995:A:G	3.52834e-09	-1.58471	-0.827458
7374257	chr4:7374257:G:A	1.91579e-08	-1.72255	1.00227
7374281	chr4:7374281:T:G	3.62765e-09	-1.56826	-0.816151
7374338	chr4:7374338:C:A	9.12031e-08	0.840091	-3.69205e-10
7374470	chr4:7374470:G:A	2.87103e-08	-1.53805e-10	-0.315744
7374524	chr4:7374524:C:T	3.31362e-08	-1.53805e-10	-0.172371
7374665	chr4:7374665:G:C	3.55093e-09	-1.57694	-0.828852
7374777	chr4:7374777:T:C	2.02093e-08	-1.72103	1.05417
7374864	chr4:7374864:T:C	2.26608e-08	-1.72009	1.16773
7374895	chr4:7374895:G:A	7.36947e-09	-1.67565	-3.69205e-10
7374967	chr4:7374967:T:C	1.50232e-08	-1.7189	0.755494
7375085	chr4:7375085:A:G	1.52128e-08	-1.53805e-10	-0.950864
7375145	chr4:7375145:T:A	9.7866e-09	-1.72218	0.330197
7375550	chr4:7375550:G:A	9.02739e-09	-1.72054	0.247807
7375552	chr4:7375552:G:A	8.46863e-09	-1.72049	0.183859
7375560	chr4:7375560:A:G	6.91827e-09	-1.71995	-0.0188829
7375573	chr4:7375573:T:C	7.03697e-09	-1.72182	-3.69205e-10
7376031	chr4:7376031:A:C	1.66357e-08	-1.70783	0.846378
7376249	chr4:7376249:G:A	7.27764e-09	-1.68819	-3.69205e-10
7376296	chr4:7376296:G:A	1.01783e-08	-1.53805e-10	-1.35274
7376392	chr4:7376392:C:T	1.17222e-08	-1.70388	0.492361
7376394	chr4:7376394:G:T	1.17508e-08	-1.70521	0.49613
7376461	chr4:7376461:C:G	2.08221e-08	-1.53805e-10	-0.636985
7376471	chr4:7376471:G:A	3.07462e-08	-1.70388	1.45665
7376527	chr4:7376527:A:C	7.82405e-09	-1.6158	-3.69205e-10
7376533	chr4:7376533:C:T	2.52129e-08	-0.445642	-3.69205e-10
7376571	chr4:7376571:T:C	1.27174e-08	-1.68366	0.553631
7376599	chr4:7376599:A:G	9.96054e-09	-1.53805e-10	-1.37437
7376670	chr4:7376670:C:T	1.15498e-08	-1.69233	0.465995
7376985	chr4:7376985:G:A	3.62139e-08	-1.70121	1.61765
7377117	chr4:7377117:A:G	1.39361e-08	-1.7142	0.675683
7377124	chr4:7377124:T:C	2.02512e-08	-1.71456	1.04978
7377272	chr4:7377272:G:C	1.90219e-07	-1.71222	3.2874
7377397	chr4:7377397:G:A	1.03667e-08	-1.53805e-10	-1.3344
7377505	chr4:7377505:A:G	4.00916e-08	-1.53805e-10	0.0181695
7377748	chr4:7377748:G:A	7.55129e-09	-1.65128	-3.69205e-10
7377778	chr4:7377778:C:A	1.8884e-09	-1.69272	-1.34455
7378085	chr4:7378085:A:G	1.50441e-07	1.34057	-3.69205e-10
7378191	chr4:7378191:G:C	7.35898e-09	-1.67708	-3.69205e-10
7378206	chr4:7378206:C:T	1.81011e-08	-1.63561	0.858578
7378214	chr4:7378214:A:G	1.91842e-08	-1.68905	0.970134
7378312	chr4:7378312:C:T	2.00863e-08	-1.6902	1.01724
7378398	chr4:7378398:CAT:C	2.82563e-08	-1.53805e-10	-0.331682
7378576	chr4:7378576:T:C	4.9621e-08	-1.10048	1.33189
7378993	chr4:7378993:T:C	2.0283e-09	-1.68743	-1.27837
7379081	chr4:7379081:T:C	8.39349e-09	-1.50844	-0.0371013
7379673	chr4:7379673:A:G	1.54728e-08	-1.53805e-10	-0.933916
7379704	chr4:7379704:G:A	7.87477e-09	-1.3235	-0.285831
7379978	chr4:7379978:G:A	1.01649e-08	-1.53805e-10	-1.35405
7380471	chr4:7380471:GAATTCA:G	5.43603e-09	-0.824523	-1.15543
7380813	chr4:7380813:C:T	7.90651e-09	-1.60531	-3.69205e-10
7380849	chr4:7380849:G:A	7.08387e-09	-1.71518	-3.69205e-10
7380859	chr4:7380859:G:A	1.0233e-08	-1.53805e-10	-1.34738
7380935	chr4:7380935:A:G	9.94969e-09	-1.53805e-10	-1.37546
7380938	chr4:7380938:T:C	2.35599e-08	-1.53805e-10	-0.513452
7380954	chr4:7380954:T:C	1.08106e-08	-1.53805e-10	-1.29247
7380987	chr4:7380987:C:T	2.07036e-08	-1.53805e-10	-0.642689
7381325	chr4:7381325:G:C	2.12178e-09	-1.69789	-1.22285
7381419	chr4:7381419:C:G	1.04099e-08	-1.33024	-3.69205e-10
7381644	chr4:7381644:CCTT:C	2.31389e-09	-1.52307	-1.311
7381668	chr4:7381668:G:A	8.56088e-09	-0.804615	-0.721181
7381739	chr4:7381739:C:T	3.79897e-09	-1.14573	-1.19253
7381977	chr4:7381977:C:T	2.4916e-09	-1.5759	-1.18417
7382123	chr4:7382123:G:A	2.44797e-09	-1.70131	-1.07643
7382265	chr4:7382265:T:C	1.03792e-08	-1.53805e-10	-1.33319
7382492	chr4:7382492:T:C	7.41616e-08	1.27897	-0.645724
7382511	chr4:7382511:G:A	6.40883e-09	-0.529822	-1.2855
7382869	chr4:7382869:C:T	1.9416e-09	-1.68664	-1.32285
7383066	chr4:7383066:G:A	7.71107e-09	-1.63034	-3.69205e-10
7383338	chr4:7383338:C:A	7.54779e-09	-0.774191	-0.877553
7383413	chr4:7383413:C:T	3.38132e-08	0.560932	-0.71308
7383539	chr4:7383539:A:G	7.53208e-09	-1.65383	-3.69205e-10
7383649	chr4:7383649:C:T	9.96198e-09	-1.53805e-10	-1.37422
7383815	chr4:7383815:G:A	7.54614e-09	-1.65196	-3.69205e-10
7383900	chr4:7383900:C:A	2.76027e-08	-1.53805e-10	-0.355085
7384198	chr4:7384198:C:T	4.76137e-08	-1.72032	1.91045
7384206	chr4:7384206:G:T	4.44644e-09	-1.43207	-0.748824
7384228	chr4:7384228:C:T	5.74619e-09	-0.797584	-1.12688
7384296	chr4:7384296:C:T	3.14602e-09	-1.23036	-1.2965
7384443	chr4:7384443:A:C	2.83835e-09	-1.32778	-1.30199
7384452	chr4:7384452:C:T	2.18627e-08	0.455389	-1.04361
7384460	chr4:7384460:G:A	1.12243e-08	-1.53805e-10	-1.25492
7384498	chr4:7384498:A:G	4.72928e-09	-1.28926	-0.829961
7384503	chr4:7384503:C:T	2.44438e-09	-1.49391	-1.2853
7384510	chr4:7384510:G:A	9.92387e-09	-1.53805e-10	-1.37806
7384759	chr4:7384759:C:T	1.49955e-08	-1.66591	0.700661
7384760	chr4:7384760:G:A	4.56638e-08	-1.53805e-10	0.148307
7385001	chr4:7385001:G:C	9.93389e-09	-1.53805e-10	-1.37705
7385149	chr4:7385149:G:A	4.0704e-09	-1.38246	-0.886795
7385544	chr4:7385544:A:G	7.09371e-09	-0.383067	-1.33072
7385613	chr4:7385613:G:A	1.50213e-08	0.379635	-1.34316
7385675	chr4:7385675:G:A	1.55672e-08	0.43578	-1.36361
7385801	chr4:7385801:C:G	1.49319e-08	-0.356447	-0.613049
7385848	chr4:7385848:C:T	1.55846e-08	-1.53805e-10	-0.926715
7386039	chr4:7386039:C:A	1.90269e-08	0.487123	-1.21427
7386090	chr4:7386090:C:T	1.70639e-08	-1.70309	0.86706
7387566	chr4:7387566:C:T	4.73306e-08	0.184159	-3.69205e-10
7388432	chr4:7388432:T:C	1.41229e-08	0.199599	-1.2248
7388537	chr4:7388537:C:T	1.72044e-08	-1.53805e-10	-0.827831
7388602	chr4:7388602:C:T	4.39253e-09	-1.54052	-0.652574
7388688	chr4:7388688:T:C	7.71609e-09	-0.272472	-1.35722
7388721	chr4:7388721:C:T	7.82092e-09	-0.261167	-1.35503
7388764	chr4:7388764:C:T	8.60459e-09	-1.71036	0.189653
7389014	chr4:7389014:T:C	6.37446e-09	-0.746798	-1.0739
7389020	chr4:7389020:C:T	4.40054e-09	-0.825881	-1.36539
7389044	chr4:7389044:C:T	5.52331e-09	-0.594472	-1.36955
7389102	chr4:7389102:G:A	1.01572e-08	-1.53805e-10	-1.35481
7389168	chr4:7389168:C:T	7.86485e-09	-1.6106	-3.69205e-10
7389305	chr4:7389305:C:T	1.32602e-08	-1.53805e-10	-1.08823
7389372	chr4:7389372:C:T	3.66868e-09	-1.68961	-0.683553
7389575	chr4:7389575:C:T	1.8876e-09	-1.66871	-1.36898
7389798	chr4:7389798:A:G	4.10516e-09	-0.958976	-1.30178
7390221	chr4:7390221:A:G	6.43739e-09	-0.442125	-1.36875
7390796	chr4:7390796:C:G	2.16281e-09	-1.5962	-1.30539
7391238	chr4:7391238:C:T	1.01955e-08	-1.53805e-10	-1.35105
7391298	chr4:7391298:C:T	4.66447e-09	-1.50267	-0.630355
7391358	chr4:7391358:T:C	5.59908e-09	-0.572113	-1.37828
7391401	chr4:7391401:C:T	5.08436e-09	-1.02284	-1.02399
7391409	chr4:7391409:T:G	1.60771e-08	0.343753	-1.23935
```
