## Supplementary material for "Characterization of shared and ancestry-specific signals driving complex traits using multi-ancestry fine-mapping": susiex_nc2.cs80.cs

```
CS_ID	SNP	BP	REF_ALLELE	ALT_ALLELE	REF_FRQ	BETA	SE	-LOG10P	CS_PIP	OVRL_PIP
1	chr4:6889708:G:A	6889708	A,A	G,G	1,1	-inf,-inf	inf,inf	6.90777,3.50692	0.608237	0.608238
1	chr4:6891454:C:T	6891454	T,T	C,C	1,1	-inf,-inf	inf,inf	7.44278,2.72299	0.376938	0.376939
2	chr4:7039650:A:G	7039650	G,G	A,A	1,1	-inf,-inf	inf,inf	6.20282,0.564086	0.151774	0.151774
2	chr4:7040622:G:A	7040622	A,A	G,G	1,1	-inf,-inf	inf,inf	6.10066,0.481302	0.114054	0.114054
2	chr4:7350750:T:C	7350750	C,C	T,T	1,1	inf,-inf	inf,inf	2.83673,3.31317	0.0957946	0.0958053
2	chr4:7035891:TCTC:T	7035891	T,T	TCTC,TCTC	1,1	-inf,-inf	inf,inf	5.67716,1.07297	0.0781507	0.0781508
2	chr4:7350905:C:A	7350905	A,A	C,C	1,1	inf,-inf	inf,inf	2.01217,3.52778	0.0328519	0.0328563
2	chr4:7049229:C:A	7049229	A,A	C,C	1,1	-inf,-inf	inf,inf	5.04393,1.04105	0.0224476	0.0224478
2	chr4:7019443:G:T	7019443	T,T	G,G	1,1	-inf,-inf	inf,inf	5.69707,0.131391	0.0221941	0.0221942
2	chr4:7020613:G:C	7020613	C,C	G,G	1,1	-inf,-inf	inf,inf	5.64337,0.289423	0.0217738	0.0217739
2	chr4:7046407:C:T	7046407	T,T	C,C	1,1	inf,inf	inf,inf	4.45888,1.56805	0.0193924	0.0193927
2	chr4:7050455:T:C	7050455	C,C	T,T	1,1	-inf,-inf	inf,inf	4.84869,1.08041	0.015875	0.0158751
2	chr4:7022622:G:A	7022622	A,A	G,G	1,1	-inf,-inf	inf,inf	5.3598,0.526593	0.0143548	0.0143548
2	chr4:7019026:G:T	7019026	T,T	G,G	1,1	-inf,-inf	inf,inf	5.31965,0.603191	0.0136945	0.0136945
2	chr4:7019380:T:C	7019380	C,C	T,T	1,1	-inf,-inf	inf,inf	5.46552,0.089695	0.0136246	0.0136247
2	chr4:7016865:G:A	7016865	A,A	G,G	1,1	-inf,-inf	inf,inf	5.1809,0.761377	0.0126887	0.0126888
2	chr4:7019126:A:G	7019126	G,G	A,A	1,1	-inf,-inf	inf,inf	5.25399,0.575893	0.011438	0.0114381
2	chr4:7301513:G:A	7301513	A,A	G,G	1,1	-inf,inf	inf,inf	2.44935,2.32207	0.0104834	0.010489
2	chr4:6411125:C:T	6411125	T,T	C,C	1,1	-inf,inf	inf,inf	1.67308,3.56117	0.0101076	0.0101282
2	chr4:6095884:G:A	6095884	NA,A	NA,G	NA,1	NA,-inf	NA,inf	NA,3.9082	0.00965383	0.00966872
2	chr4:7024652:C:T	7024652	T,T	C,C	1,1	-inf,-inf	inf,inf	5.01268,0.800414	0.00954209	0.00954215
2	chr4:6992357:C:T	6992357	T,T	C,C	1,1	-inf,-inf	inf,inf	5.22295,0.562445	0.00943079	0.00943085
2	chr4:6092247:G:A	6092247	NA,A	NA,G	NA,1	NA,-inf	NA,inf	NA,3.88857	0.00913708	0.00915145
2	chr4:7034229:AT:A	7034229	A,A	AT,AT	1,1	-inf,inf	inf,inf	5.13395,0.329698	0.00875833	0.00875847
2	chr4:6991244:G:A	6991244	A,A	G,G	1,1	-inf,-inf	inf,inf	5.19258,0.496495	0.00873677	0.00873683
2	chr4:7023796:T:C	7023796	C,C	T,T	1,1	-inf,-inf	inf,inf	5.0728,0.462873	0.0085607	0.00856075
2	chr4:7000617:A:G	7000617	G,G	A,A	1,1	-inf,-inf	inf,inf	4.91527,0.805057	0.00646971	0.00646977
2	chr4:7000311:G:A	7000311	A,A	G,G	1,1	-inf,-inf	inf,inf	4.74817,0.954978	0.00574746	0.00574752
2	chr4:7008079:C:T	7008079	T,T	C,C	1,1	-inf,-inf	inf,inf	4.88477,0.410485	0.0042994	0.00429944
2	chr4:7012249:C:T	7012249	T,T	C,C	1,1	-inf,-inf	inf,inf	4.84459,0.394111	0.00425737	0.0042574
2	chr4:7320559:T:C	7320559	C,C	T,T	1,1	inf,-inf	inf,inf	2.75664,2.26773	0.00414358	0.00415282
2	chr4:6973884:C:T	6973884	T,T	C,C	1,1	-inf,-inf	inf,inf	4.57494,0.936567	0.00385105	0.0038511
2	chr4:7031944:C:T	7031944	T,T	C,C	1,1	-inf,-inf	inf,inf	4.60123,0.638591	0.00357011	0.00357014
2	chr4:7001639:T:A	7001639	A,A	T,T	1,1	-inf,-inf	inf,inf	4.68627,0.651343	0.00351607	0.00351611
2	chr4:7349566:G:A	7349566	A,A	G,G	1,1	inf,-inf	inf,inf	3.46322,1.14411	0.00317486	0.00317645
2	chr4:6981950:T:C	6981950	C,C	T,T	1,1	-inf,-inf	inf,inf	4.45148,0.816501	0.00303219	0.00303223
2	chr4:7260443:C:T	7260443	T,T	C,C	1,1	inf,inf	inf,inf	2.04539,3.17078	0.00290778	0.00292985
2	chr4:7333051:A:G	7333051	G,G	A,A	1,1	inf,-inf	inf,inf	3.12585,1.62013	0.00270296	0.00270657
2	chr4:7053526:C:T	7053526	T,T	C,C	1,1	inf,inf	inf,inf	3.71566,0.689847	0.00250257	0.00250266
2	chr4:5719294:A:C	5719294	C,C	A,A	1,1	-inf,-inf	inf,inf	4.23776,0.00413746	0.00247041	0.00247909
2	chr4:5639222:T:C	5639222	C,C	T,T	1,1	inf,-inf	inf,inf	3.53037,0.962904	0.00241253	0.00241769
2	chr4:6956887:G:A	6956887	A,A	G,G	1,1	-inf,-inf	inf,inf	4.65437,0.442764	0.00238264	0.00238267
2	chr4:7048883:G:A	7048883	A,A	G,G	1,1	inf,inf	inf,inf	3.33711,1.24246	0.00235633	0.00235648
2	chr4:6968687:C:CTG	6968687	CTG,CTG	C,C	1,1	-inf,-inf	inf,inf	4.28346,0.591081	0.00234156	0.00234159
2	chr4:5821630:A:G	5821630	NA,G	NA,A	NA,1	NA,-inf	NA,inf	NA,3.17085	0.00219771	0.00220194
2	chr4:7308197:C:T	7308197	T,T	C,C	1,1	-inf,inf	inf,inf	3.12756,0.794232	0.00211071	0.00211213
2	chr4:7092107:A:G	7092107	G,G	A,A	1,1	-inf,-inf	inf,inf	3.00358,1.73366	0.00187345	0.0018736
2	chr4:7062491:TA:T	7062491	T,NA	TA,NA	1,NA	-inf,NA	inf,NA	3.36479,NA	0.00177726	0.0017774
2	chr4:7049934:G:A	7049934	A,A	G,G	1,1	inf,inf	inf,inf	3.49883,0.487343	0.00174955	0.00174962
2	chr4:6588868:C:T	6588868	T,NA	C,NA	1,NA	inf,NA	inf,NA	3.37654,NA	0.00172164	0.00172685
2	chr4:7343887:T:G	7343887	G,G	T,T	1,1	inf,-inf	inf,inf	3.14704,1.00882	0.00162393	0.00162471
2	chr4:5942309:G:A	5942309	NA,A	NA,G	NA,1	NA,inf	NA,inf	NA,3.21499	0.00158849	0.00159322
```
