## Supplementary material for "Characterization of shared and ancestry-specific signals driving complex traits using multi-ancestry fine-mapping": susiex_nc2.cs80.snp

```
BP	SNP	PIP(CS1)	LogBF(CS1,Pop1)	LogBF(CS1,Pop2)	PIP(CS2)	LogBF(CS2,Pop1)	LogBF(CS2,Pop2)
5628491	chr4:5628491:G:A	2.11031e-08	-1.53805e-10	-1.2983	9.26856e-06	-1.53805e-10	-1.27533
5628530	chr4:5628530:C:T	1.34228e-08	-1.35898	-0.391789	7.34497e-06	-1.40606	-0.101881
5628600	chr4:5628600:G:A	2.23821e-08	-1.53805e-10	-1.23946	9.89916e-06	-1.53805e-10	-1.20951
5628715	chr4:5628715:A:G	2.16077e-08	-1.53805e-10	-1.27467	9.08409e-06	-1.53805e-10	-1.29544
5628964	chr4:5628964:G:C	2.0119e-08	-1.53805e-10	-1.34605	8.71034e-06	-1.53805e-10	-1.33745
5629093	chr4:5629093:G:A	2.2185e-08	-1.53805e-10	-1.2483	9.34102e-06	-1.53805e-10	-1.26754
5629103	chr4:5629103:G:A	7.54866e-08	-1.53805e-10	-0.0237658	2.68698e-05	-1.53805e-10	-0.210957
5629531	chr4:5629531:G:A	3.4137e-08	-0.81734	-3.69205e-10	1.34904e-05	-0.899981	-3.69205e-10
5629597	chr4:5629597:A:C	5.05146e-09	-1.70974	-1.0183	1.70999e-06	-1.71045	-1.25503
5629901	chr4:5629901:G:A	4.94366e-08	-1.53805e-10	-0.44703	2.69951e-05	-1.53805e-10	-0.206305
5629934	chr4:5629934:G:A	2.17472e-08	-1.53805e-10	-1.26823	9.1687e-06	-1.53805e-10	-1.28616
5629946	chr4:5629946:T:C	6.69421e-09	-1.48953	-0.95695	3.80934e-06	-1.63489	-0.529613
5630015	chr4:5630015:C:T	3.856e-08	-1.53805e-10	-0.695505	1.68944e-05	-1.53805e-10	-0.674975
5630073	chr4:5630073:C:T	2.17719e-08	-1.53805e-10	-1.2671	9.16355e-06	-1.53805e-10	-1.28673
5630181	chr4:5630181:T:C	4.2248e-07	-1.53805e-10	1.69842	0.000249345	-1.53805e-10	2.01688
5630361	chr4:5630361:C:T	1.95477e-08	-1.53805e-10	-1.37487	8.49241e-06	-1.53805e-10	-1.36279
5630403	chr4:5630403:T:C	2.208e-08	-1.53805e-10	-1.25305	9.82829e-06	-1.53805e-10	-1.21669
5630442	chr4:5630442:G:A	8.50156e-09	-1.30323	-0.904239	3.27164e-06	-1.52458	-0.792091
5630844	chr4:5630844:G:A	2.16704e-08	-1.53805e-10	-1.27177	9.07804e-06	-1.53805e-10	-1.2961
5631010	chr4:5631010:G:A	2.92538e-08	-1.53805e-10	-0.971711	1.41771e-05	-1.53805e-10	-0.850335
5631233	chr4:5631233:G:A	6.02197e-08	-1.63024	1.38052	4.35445e-05	-1.64821	1.92004
5631316	chr4:5631316:C:T	2.15835e-08	-1.53805e-10	-1.27579	9.59523e-06	-1.53805e-10	-1.24069
5631351	chr4:5631351:C:T	6.94926e-09	-1.07622	-1.33287	3.02722e-06	-1.01929	-1.37502
5631407	chr4:5631407:A:G	2.75849e-08	-1.53805e-10	-1.03045	1.22571e-05	-1.53805e-10	-0.995854
5631417	chr4:5631417:T:C	6.24209e-09	-1.51172	-1.00469	1.77089e-06	-1.67042	-1.26006
5631425	chr4:5631425:C:T	6.93259e-08	-1.53805e-10	-0.108903	2.79344e-05	-1.53805e-10	-0.172102
5631478	chr4:5631478:G:A	6.27844e-09	-1.4556	-1.055	3.41466e-06	-1.61249	-0.661391
5631509	chr4:5631509:A:G	6.58917e-09	-1.46407	-0.998222	3.69238e-06	-1.61849	-0.577198
5632039	chr4:5632039:A:G	3.1801e-08	-1.53805e-10	-0.888224	1.40329e-05	-1.53805e-10	-0.860557
5632076	chr4:5632076:C:T	6.93416e-08	-1.53805e-10	-0.108676	2.79409e-05	-1.53805e-10	-0.171867
5632451	chr4:5632451:A:G	2.53869e-08	-1.53805e-10	-1.11349	1.06885e-05	-1.53805e-10	-1.13279
5632474	chr4:5632474:A:G	2.08707e-08	-1.53805e-10	-1.30937	9.15258e-06	-1.53805e-10	-1.28792
5632554	chr4:5632554:A:G	6.84821e-08	-1.53805e-10	-0.121149	3.92462e-05	-1.53805e-10	0.167896
5632804	chr4:5632804:T:A	6.95936e-08	-1.53805e-10	-0.105048	4.00085e-05	-1.53805e-10	0.187132
5633162	chr4:5633162:C:T	1.70991e-08	-0.609482	-0.899213	7.42077e-06	-0.503724	-0.993954
5633293	chr4:5633293:C:T	1.41609e-08	-1.69723	-3.69205e-10	6.01081e-06	-1.7084	-3.69205e-10
5633555	chr4:5633555:A:T	5.90444e-09	-1.24937	-1.32265	2.53367e-06	-1.20111	-1.37118
5633603	chr4:5633603:C:T	2.58182e-08	-1.53805e-10	-1.09664	1.18298e-05	-1.53805e-10	-1.03134
5633648	chr4:5633648:C:T	2.60872e-08	-1.53805e-10	-1.08628	1.15369e-05	-1.53805e-10	-1.05641
5633743	chr4:5633743:A:G	9.9477e-09	-1.54515	-0.505233	6.6819e-06	-1.66774	0.0651787
5634485	chr4:5634485:A:G	2.10238e-08	0.0578414	-1.35991	8.71798e-06	-0.0476655	-1.28891
5634561	chr4:5634561:T:C	7.45982e-08	-1.53805e-10	-0.0356041	3.00089e-05	-1.53805e-10	-0.100467
5634640	chr4:5634640:A:G	2.33515e-08	-1.53805e-10	-1.19706	1.03678e-05	-1.53805e-10	-1.16326
5635165	chr4:5635165:C:T	2.02015e-08	-1.53805e-10	-1.34196	8.58876e-06	-1.53805e-10	-1.35151
5635213	chr4:5635213:T:C	1.39215e-08	-1.71429	-3.69205e-10	6.00523e-06	-1.70933	-3.69205e-10
5635612	chr4:5635612:G:A	4.85226e-08	-0.465692	-3.69205e-10	1.94196e-05	-0.535676	-3.69205e-10
5635699	chr4:5635699:AG:A	5.0255e-08	-1.53805e-10	-0.43061	2.09151e-05	-1.53805e-10	-0.461489
5635786	chr4:5635786:T:C	2.16656e-08	-1.53805e-10	-1.27199	9.3935e-06	-1.53805e-10	-1.26194
5635811	chr4:5635811:C:T	5.68469e-08	-1.53805e-10	-0.307358	2.34199e-05	-1.53805e-10	-0.348374
5635871	chr4:5635871:C:G	4.93104e-08	-1.53805e-10	-0.449586	1.97708e-05	-1.53805e-10	-0.517755
5636015	chr4:5636015:C:A	1.1031e-07	-1.53805e-10	0.355574	6.72434e-05	-1.53805e-10	0.706359
5636120	chr4:5636120:A:T	4.40002e-08	-1.53805e-10	-0.563527	1.77887e-05	-1.53805e-10	-0.623396
5636456	chr4:5636456:C:T	2.26477e-08	-1.53805e-10	-1.22766	9.83223e-06	-1.53805e-10	-1.21629
5636598	chr4:5636598:C:T	6.06092e-08	-1.53805e-10	-0.243275	2.12301e-05	-1.53805e-10	-0.446538
5636789	chr4:5636789:A:T	3.95599e-08	-1.53805e-10	-0.669905	1.48293e-05	-1.53805e-10	-0.805356
5636875	chr4:5636875:G:C	2.3251e-08	-1.53805e-10	-1.20137	1.08155e-05	-1.53805e-10	-1.12098
5636925	chr4:5636925:G:T	4.14579e-09	-1.72252	-1.20311	2.75613e-06	-1.72107	-0.767068
5637010	chr4:5637010:G:A	1.94798e-08	-1.53805e-10	-1.37834	8.39086e-06	-1.53805e-10	-1.37482
5637072	chr4:5637072:C:T	4.14627e-09	-1.7225	-1.20301	2.72354e-06	-1.71731	-0.782713
5637223	chr4:5637223:C:G	4.41613e-09	-1.72129	-1.14116	3.06267e-06	-1.71398	-0.668691
5637225	chr4:5637225:A:G	8.12917e-08	-1.53805e-10	0.0503234	3.21592e-05	-1.53805e-10	-0.0312607
5637891	chr4:5637891:G:A	5.10645e-09	-1.5486	-1.16862	1.64493e-06	-1.68755	-1.31672
5638115	chr4:5638115:G:A	6.95859e-08	-1.53805e-10	-0.105158	3.98537e-05	-1.53805e-10	0.183256
5638218	chr4:5638218:G:A	1.38117e-08	-1.72221	-3.69205e-10	5.93504e-06	-1.72109	-3.69205e-10
5638414	chr4:5638414:A:G	2.06257e-08	-1.53805e-10	-1.32118	9.09401e-06	-1.53805e-10	-1.29434
5638538	chr4:5638538:G:A	2.80912e-08	-1.53805e-10	-1.01226	1.15577e-05	-1.53805e-10	-1.05461
5638621	chr4:5638621:A:G	4.56061e-09	-1.68885	-1.14142	2.91408e-06	-1.61751	-0.814899
5638801	chr4:5638801:A:G	1.94815e-08	-1.53805e-10	-1.37825	8.36816e-06	-1.53805e-10	-1.37753
5638868	chr4:5638868:A:G	4.70764e-09	-1.69341	-1.10512	1.74416e-06	-1.71755	-1.22814
5638901	chr4:5638901:C:T	4.5934e-09	-1.69814	-1.12496	1.55589e-06	-1.72182	-1.33809
5638908	chr4:5638908:C:T	2.09745e-08	-1.53805e-10	-1.30441	9.20048e-06	-1.53805e-10	-1.2827
5638928	chr4:5638928:CA:C	2.33249e-08	-1.53805e-10	-1.1982	9.84092e-06	-1.53805e-10	-1.21541
5639041	chr4:5639041:C:T	2.02696e-08	-1.53805e-10	-1.3386	8.9348e-06	-1.53805e-10	-1.31201
5639110	chr4:5639110:CCT:C	6.05037e-08	-1.53805e-10	-0.245015	2.39729e-05	-1.53805e-10	-0.325037
5639222	chr4:5639222:T:C	5.17139e-06	4.38427	-0.181094	0.00241253	4.1596	0.126875
5639388	chr4:5639388:A:G	2.45226e-08	-1.53805e-10	-1.14813	1.0345e-05	-1.53805e-10	-1.16545
5639695	chr4:5639695:G:A	1.41917e-08	-0.321486	-1.37357	7.81502e-06	-0.113907	-1.332
5639743	chr4:5639743:T:C	4.72984e-08	-1.53805e-10	-0.491244	1.86699e-05	-1.53805e-10	-0.575049
5639780	chr4:5639780:A:G	1.61101e-08	-0.530975	-1.0373	5.38013e-06	-0.748421	-1.07083
5640048	chr4:5640048:C:T	2.33679e-08	-1.53805e-10	-1.19636	9.59566e-06	-1.53805e-10	-1.24065
5640434	chr4:5640434:A:G	8.25104e-09	-1.14622	-1.09116	3.92066e-06	-1.01743	-1.11827
5640547	chr4:5640547:T:C	7.29884e-09	-1.03449	-1.32552	2.70777e-06	-1.26363	-1.2422
5640600	chr4:5640600:T:C	3.48719e-08	-1.53805e-10	-0.796038	1.42133e-05	-1.53805e-10	-0.847785
5640673	chr4:5640673:T:C	2.52313e-08	-1.53805e-10	-1.11963	1.0424e-05	-1.53805e-10	-1.15785
5640760	chr4:5640760:G:A	2.00299e-08	-1.53805e-10	-1.35049	8.50744e-06	-1.53805e-10	-1.36102
5640786	chr4:5640786:T:C	2.12671e-08	-1.53805e-10	-1.29056	8.94944e-06	-1.53805e-10	-1.31037
5640885	chr4:5640885:C:G	5.38533e-08	-1.28902	0.927564	2.49632e-05	-1.39364	1.10908
5641151	chr4:5641151:G:A	1.08447e-08	-0.633877	-1.33016	7.24122e-06	-0.157815	-1.36436
5641181	chr4:5641181:T:C	2.15725e-08	-1.53805e-10	-1.2763	1.02134e-05	-1.53805e-10	-1.17826
5641376	chr4:5641376:C:T	2.34316e-08	-1.53805e-10	-1.19364	9.68814e-06	-1.53805e-10	-1.23106
5641560	chr4:5641560:A:G	3.76307e-09	-1.71795	-1.30453	1.56948e-06	-1.72156	-1.32966
5641588	chr4:5641588:C:T	4.13016e-09	-1.56169	-1.36771	1.7096e-06	-1.58773	-1.37797
5641637	chr4:5641637:G:A	6.96731e-09	-1.04792	-1.35857	2.50428e-06	-1.22001	-1.36395
5641672	chr4:5641672:T:C	8.58714e-09	-0.838485	-1.35897	3.16321e-06	-1.06986	-1.28051
5641707	chr4:5641707:A:G	3.8757e-09	-1.70221	-1.29079	1.6056e-06	-1.71001	-1.31845
5641735	chr4:5641735:C:T	3.87388e-09	-1.69384	-1.29963	1.60498e-06	-1.70321	-1.32564
5641995	chr4:5641995:T:C	1.98374e-08	-1.53805e-10	-1.36015	8.36678e-06	-1.53805e-10	-1.37769
5642213	chr4:5642213:T:C	1.95463e-08	-1.53805e-10	-1.37494	8.37278e-06	-1.53805e-10	-1.37697
5642232	chr4:5642232:T:C	2.03435e-08	-1.53805e-10	-1.33496	8.55218e-06	-1.53805e-10	-1.35577
5642471	chr4:5642471:T:C	3.37395e-08	-1.53805e-10	-0.829051	1.57562e-05	-1.53805e-10	-0.744727
5642531	chr4:5642531:T:C	3.8848e-09	-1.70273	-1.28792	1.60616e-06	-1.71029	-1.31782
5642540	chr4:5642540:T:C	1.39667e-08	-1.71105	-3.69205e-10	5.93409e-06	-1.72125	-3.69205e-10
5642557	chr4:5642557:G:A	2.09292e-08	-0.0950864	-1.21149	5.77161e-06	-0.446882	-1.30213
5642575	chr4:5642575:C:A	4.73238e-09	-1.41646	-1.37683	1.89836e-06	-1.49825	-1.36272
5642611	chr4:5642611:C:T	8.76551e-08	-1.53805e-10	0.125689	4.02536e-05	-1.53805e-10	0.19324
5642615	chr4:5642615:TGAGAG:CGAGAG	2.156e-08	-1.53805e-10	-1.27688	9.79931e-06	-1.53805e-10	-1.21965
5642651	chr4:5642651:T:A	4.15072e-09	-1.56485	-1.35959	1.70586e-06	-1.58968	-1.37821
5642779	chr4:5642779:T:C	2.12681e-08	-1.53805e-10	-1.29051	9.63272e-06	-1.53805e-10	-1.23679
5642997	chr4:5642997:G:A	7.66682e-08	-1.53805e-10	-0.00823312	2.80533e-05	-1.53805e-10	-0.167855
5643154	chr4:5643154:A:G	3.8069e-08	-1.53805e-10	-0.708319	1.79926e-05	-1.53805e-10	-0.611999
5643251	chr4:5643251:G:A	1.97584e-08	-1.53805e-10	-1.36414	8.44342e-06	-1.53805e-10	-1.36857
5643363	chr4:5643363:C:G	3.73963e-08	-1.53805e-10	-0.726148	1.49337e-05	-1.53805e-10	-0.798338
5643828	chr4:5643828:G:A	2.53429e-08	-1.53805e-10	-1.11522	1.15317e-05	-1.53805e-10	-1.05686
5644093	chr4:5644093:T:A	4.06872e-09	-1.67504	-1.26935	2.05117e-06	-1.56951	-1.21403
5644162	chr4:5644162:G:A	4.22633e-08	-1.53805e-10	-0.603801	1.97548e-05	-1.53805e-10	-0.518564
5644397	chr4:5644397:C:T	2.18816e-08	-1.53805e-10	-1.26207	9.99145e-06	-1.53805e-10	-1.20023
5644608	chr4:5644608:C:A	2.38069e-08	-1.53805e-10	-1.17774	1.10382e-05	-1.53805e-10	-1.1006
5644710	chr4:5644710:C:A	2.53161e-08	-1.53805e-10	-1.11628	1.17922e-05	-1.53805e-10	-1.03452
5644777	chr4:5644777:C:G	4.3931e-09	-1.5021	-1.36559	1.82015e-06	-1.52495	-1.37808
5644779	chr4:5644779:T:C	2.51395e-08	-1.53805e-10	-1.12328	1.14286e-05	-1.53805e-10	-1.06584
5645137	chr4:5645137:G:A	2.47876e-08	-1.53805e-10	-1.13738	1.14955e-05	-1.53805e-10	-1.06001
5645146	chr4:5645146:A:G	4.82416e-09	-1.70416	-1.06992	2.33053e-06	-1.71829	-0.937572
5645162	chr4:5645162:G:A	3.3049e-08	-1.53805e-10	-0.849729	1.71837e-05	-1.53805e-10	-0.658
5645171	chr4:5645171:T:C	1.22732e-08	-1.72239	-0.117913	6.1234e-06	-1.71509	0.0252508
5645203	chr4:5645203:T:A	4.34689e-09	-1.71812	-1.16014	2.08581e-06	-1.72014	-1.04666
5645225	chr4:5645225:A:G	3.48706e-08	-1.53805e-10	-0.796076	1.53161e-05	-1.53805e-10	-0.773057
5645448	chr4:5645448:TC:T	3.08209e-08	-1.53805e-10	-0.919528	1.52897e-05	-1.53805e-10	-0.77478
5645650	chr4:5645650:T:C	1.94915e-08	-1.53805e-10	-1.37774	8.3834e-06	-1.53805e-10	-1.37571
5645725	chr4:5645725:A:G	2.34421e-08	-1.53805e-10	-1.19319	1.08411e-05	-1.53805e-10	-1.11862
5645866	chr4:5645866:T:C	2.65444e-08	-1.0689	-3.69205e-10	1.07599e-05	-1.12614	-3.69205e-10
5646080	chr4:5646080:T:C	3.72838e-08	-1.53805e-10	-0.729161	2.04059e-05	-1.53805e-10	-0.486134
5646460	chr4:5646460:T:C	3.26051e-08	-1.53805e-10	-0.863253	1.5309e-05	-1.53805e-10	-0.773518
5646510	chr4:5646510:C:A	9.13661e-08	-1.53805e-10	0.167154	3.33148e-05	-1.53805e-10	0.00404215
5646584	chr4:5646584:C:T	1.95132e-08	-1.53805e-10	-1.37663	8.40134e-06	-1.53805e-10	-1.37357
5646667	chr4:5646667:T:C	2.51376e-08	-1.53805e-10	-1.12336	1.14276e-05	-1.53805e-10	-1.06593
5646989	chr4:5646989:T:C	2.12141e-08	-1.53805e-10	-1.29305	9.66044e-06	-1.53805e-10	-1.23392
5647543	chr4:5647543:G:A	2.16237e-08	-1.53805e-10	-1.27393	9.88749e-06	-1.53805e-10	-1.21069
5647687	chr4:5647687:C:T	3.06264e-08	-1.53805e-10	-0.92586	1.50767e-05	-1.53805e-10	-0.788808
5647709	chr4:5647709:G:A	2.4306e-08	-1.53805e-10	-1.157	1.10046e-05	-1.53805e-10	-1.10364
5647721	chr4:5647721:G:A	2.04418e-08	-1.33014	-3.69205e-10	8.58474e-06	-1.35197	-3.69205e-10
5647814	chr4:5647814:T:C	2.09703e-08	-1.30461	-3.69205e-10	8.80727e-06	-1.32638	-3.69205e-10
5647874	chr4:5647874:G:C	2.4284e-08	-1.53805e-10	-1.1579	1.13596e-05	-1.53805e-10	-1.0719
5648019	chr4:5648019:G:A	2.20154e-08	-1.53805e-10	-1.25598	9.87318e-06	-1.53805e-10	-1.21214
5648119	chr4:5648119:T:C	9.13755e-08	-1.53805e-10	0.167257	3.59301e-05	-1.53805e-10	0.0796147
5648170	chr4:5648170:C:T	1.27233e-08	-0.467885	-1.3364	4.90925e-06	-0.538899	-1.37194
5648216	chr4:5648216:G:A	3.60719e-09	-1.71647	-1.34832	1.55047e-06	-1.72213	-1.34127
5648305	chr4:5648305:T:G	2.39841e-08	-1.53805e-10	-1.17033	1.08421e-05	-1.53805e-10	-1.11852
5648502	chr4:5648502:C:T	2.1958e-08	-1.53805e-10	-1.25859	9.80708e-06	-1.53805e-10	-1.21886
5648810	chr4:5648810:T:C	7.07392e-09	-1.21875	-1.17255	2.92854e-06	-1.36285	-1.0646
5648927	chr4:5648927:G:T	2.14465e-08	-1.28216	-3.69205e-10	9.01468e-06	-1.30311	-3.69205e-10
5649227	chr4:5649227:A:G	2.21225e-08	-1.53805e-10	-1.25113	9.89287e-06	-1.53805e-10	-1.21015
5649344	chr4:5649344:C:T	4.25653e-09	-1.53963	-1.35964	1.75603e-06	-1.56073	-1.37817
5649557	chr4:5649557:C:CA	3.67873e-08	-1.53805e-10	-0.742567	1.93963e-05	-1.53805e-10	-0.536877
5649753	chr4:5649753:T:A	4.48096e-09	-1.51806	-1.32983	1.81043e-06	-1.53961	-1.36878
5649877	chr4:5649877:AC:A	4.65939e-09	-1.68904	-1.11979	2.24126e-06	-1.70933	-0.985587
5650140	chr4:5650140:G:A	2.21486e-08	-1.24995	-3.69205e-10	9.28947e-06	-1.27308	-3.69205e-10
5650234	chr4:5650234:A:C	4.79772e-09	-1.62444	-1.15514	2.27883e-06	-1.6592	-1.0191
5650256	chr4:5650256:G:A	4.66973e-09	-1.67466	-1.13196	2.22926e-06	-1.69994	-1.00035
5650410	chr4:5650410:C:G	2.23775e-08	-1.23966	-3.69205e-10	9.38629e-06	-1.26271	-3.69205e-10
5650452	chr4:5650452:C:A	1.94996e-08	-1.53805e-10	-1.37732	8.36168e-06	-1.53805e-10	-1.3783
5650475	chr4:5650475:A:G	4.51685e-09	-1.49987	-1.34004	1.83021e-06	-1.5232	-1.37433
5650492	chr4:5650492:C:G	7.97875e-09	-1.28487	-0.986068	2.96263e-06	-1.39375	-1.02214
5650545	chr4:5650545:G:A	2.78394e-08	-1.53805e-10	-1.02127	1.31553e-05	-1.53805e-10	-0.925135
5650912	chr4:5650912:G:T	5.0542e-09	-1.65042	-1.07708	2.28374e-06	-1.61776	-1.05839
5650913	chr4:5650913:C:T	4.86496e-09	-1.63677	-1.12889	2.19911e-06	-1.60196	-1.11194
5650985	chr4:5650985:A:G	4.96293e-09	-1.47379	-1.27193	2.10497e-06	-1.46978	-1.28788
5651113	chr4:5651113:C:T	2.14223e-08	-1.53805e-10	-1.28329	9.78001e-06	-1.53805e-10	-1.22162
5651134	chr4:5651134:A:G	4.67539e-09	-1.5306	-1.2748	1.97998e-06	-1.52845	-1.29043
5651703	chr4:5651703:A:G	3.61406e-08	-1.53805e-10	-0.760304	1.76073e-05	-1.53805e-10	-0.633649
5651791	chr4:5651791:C:A	3.07084e-08	-1.53805e-10	-0.923184	1.47098e-05	-1.53805e-10	-0.813444
5651806	chr4:5651806:C:G	4.35122e-09	-1.69161	-1.18566	2.1088e-06	-1.71138	-1.04446
5652158	chr4:5652158:T:C	4.29272e-08	-1.53805e-10	-0.588216	2.30738e-05	-1.53805e-10	-0.363263
5652303	chr4:5652303:C:T	1.3149e-08	-0.678855	-1.09252	4.45325e-06	-0.887975	-1.12035
5652314	chr4:5652314:C:T	8.58659e-09	-0.827711	-1.36981	3.03965e-06	-1.01679	-1.37343
5652315	chr4:5652315:G:A	7.09484e-09	-1.14216	-1.24619	3.02774e-06	-1.26833	-1.12581
5652830	chr4:5652830:C:A	2.21712e-08	-1.53805e-10	-1.24893	9.33467e-06	-1.53805e-10	-1.26822
5652975	chr4:5652975:G:T	1.96264e-08	-1.53805e-10	-1.37085	8.41226e-06	-1.53805e-10	-1.37227
5653000	chr4:5653000:G:A	3.43191e-08	-1.53805e-10	-0.812019	1.34479e-05	-1.53805e-10	-0.903136
5653053	chr4:5653053:G:A	4.20824e-08	-1.53805e-10	-0.608091	2.2524e-05	-1.53805e-10	-0.387377
5653380	chr4:5653380:G:A	1.61623e-08	-1.56504	-3.69205e-10	6.0211e-06	-1.70669	-3.69205e-10
5653556	chr4:5653556:T:C	4.64594e-09	-1.45799	-1.35374	1.97094e-06	-1.45562	-1.36782
5653640	chr4:5653640:T:A	2.11002e-08	-1.53805e-10	-1.29844	9.58081e-06	-1.53805e-10	-1.2422
5653794	chr4:5653794:T:C	2.40215e-08	-1.53805e-10	-1.16877	1.09704e-05	-1.53805e-10	-1.10676
5653837	chr4:5653837:C:T	2.42453e-08	-1.1595	-3.69205e-10	1.01665e-05	-1.18286	-3.69205e-10
5653901	chr4:5653901:A:G	3.16142e-08	-1.53805e-10	-0.894114	1.64041e-05	-1.53805e-10	-0.704427
5654051	chr4:5654051:T:C	4.00113e-08	-1.53805e-10	-0.658558	2.13328e-05	-1.53805e-10	-0.441713
5654081	chr4:5654081:G:T	2.45015e-08	-1.53805e-10	-1.14899	1.14383e-05	-1.53805e-10	-1.06499
5654175	chr4:5654175:C:T	8.03898e-09	-1.069	-1.19442	3.48797e-06	-1.19686	-1.05578
5654284	chr4:5654284:A:C	2.24414e-08	-1.23681	-3.69205e-10	9.40459e-06	-1.26076	-3.69205e-10
5654772	chr4:5654772:T:A	2.25027e-08	-1.23409	-3.69205e-10	9.43443e-06	-1.25759	-3.69205e-10
5654781	chr4:5654781:A:G	5.0758e-09	-1.4128	-1.31044	2.01787e-06	-1.43879	-1.36113
5654835	chr4:5654835:C:G	4.71604e-09	-1.68812	-1.10863	2.25284e-06	-1.70671	-0.983054
5654986	chr4:5654986:G:A	1.96993e-08	-1.36714	-3.69205e-10	8.69649e-06	-1.33904	-3.69205e-10
5655003	chr4:5655003:G:A	2.23381e-08	-1.53805e-10	-1.24143	1.02035e-05	-1.53805e-10	-1.17923
5655197	chr4:5655197:A:G	4.5116e-09	-1.48644	-1.35463	1.94581e-06	-1.45871	-1.37757
5655491	chr4:5655491:A:G	8.68816e-09	-0.871805	-1.31395	3.07162e-06	-1.05444	-1.32531
5655504	chr4:5655504:G:T	3.65379e-09	-1.67399	-1.37797	1.54424e-06	-1.69606	-1.37136
5655590	chr4:5655590:C:T	8.44819e-09	-0.843976	-1.36979	2.90796e-06	-1.06314	-1.37137
5655872	chr4:5655872:A:G	2.36466e-08	-1.1845	-3.69205e-10	9.90325e-06	-1.2091	-3.69205e-10
5655876	chr4:5655876:A:T	7.18117e-08	-1.53805e-10	-0.0736737	2.65797e-05	-1.53805e-10	-0.221812
5656087	chr4:5656087:G:A	2.18329e-08	-1.2643	-3.69205e-10	9.16271e-06	-1.28682	-3.69205e-10
5656277	chr4:5656277:C:T	4.20873e-09	-1.63224	-1.27832	2.07887e-06	-1.54832	-1.22181
5656655	chr4:5656655:G:A	2.07732e-08	-1.53805e-10	-1.31406	8.70163e-06	-1.53805e-10	-1.33845
5656673	chr4:5656673:G:C	7.35716e-09	-1.527	-0.825042	2.72342e-06	-1.53156	-0.968513
5656827	chr4:5656827:C:T	1.27692e-08	-0.508764	-1.29192	4.28957e-06	-0.736243	-1.30953
5656944	chr4:5656944:A:T	1.95997e-08	-1.53805e-10	-1.37221	8.64184e-06	-1.53805e-10	-1.34534
5657027	chr4:5657027:C:T	2.19096e-08	-1.53805e-10	-1.2608	1.02108e-05	-1.53805e-10	-1.17852
5657128	chr4:5657128:C:A	3.1633e-08	-1.53805e-10	-0.893518	1.25495e-05	-1.53805e-10	-0.972278
5657161	chr4:5657161:A:G	3.72062e-09	-1.66234	-1.37149	1.61462e-06	-1.65975	-1.36311
5657164	chr4:5657164:T:C	2.12454e-08	-0.0269764	-1.2646	6.05785e-06	-0.362716	-1.33789
5657538	chr4:5657538:A:T	2.48391e-08	-1.53805e-10	-1.1353	1.15066e-05	-1.53805e-10	-1.05904
5657883	chr4:5657883:C:T	1.98997e-08	-1.53805e-10	-1.35702	8.37758e-06	-1.53805e-10	-1.3764
5657934	chr4:5657934:C:T	4.67636e-08	-1.53805e-10	-0.502616	2.11653e-05	-1.53805e-10	-0.449595
5658391	chr4:5658391:A:G	7.31702e-09	-1.2664	-1.09112	2.73074e-06	-1.3939	-1.10349
5658990	chr4:5658990:T:C	5.71798e-09	-1.35643	-1.24768	2.08689e-06	-1.43848	-1.3278
5658994	chr4:5658994:G:C	1.95846e-08	-1.53805e-10	-1.37298	8.5034e-06	-1.53805e-10	-1.36149
5659133	chr4:5659133:G:C	7.5435e-09	-0.953073	-1.37396	2.78752e-06	-1.10187	-1.37494
5659149	chr4:5659149:C:T	3.05793e-07	-1.53805e-10	1.37519	0.000110804	-1.53805e-10	1.2058
5659159	chr4:5659159:T:C	2.12704e-08	-1.53805e-10	-1.2904	9.42617e-06	-1.53805e-10	-1.25847
5659508	chr4:5659508:G:C	9.02857e-08	-1.53805e-10	0.155259	4.11393e-05	-1.53805e-10	0.215004
5659689	chr4:5659689:T:C	8.67571e-09	-1.72277	-0.464421	3.88653e-06	-1.71927	-0.425178
5659691	chr4:5659691:T:C	3.99203e-08	-1.53805e-10	-0.660835	1.87864e-05	-1.53805e-10	-0.568825
5659897	chr4:5659897:G:A	3.95803e-08	-1.67222	1.00283	1.45177e-05	-1.69483	0.86824
5660050	chr4:5660050:C:T	2.21389e-08	-1.66538	0.414997	8.15211e-06	-1.68974	0.286054
5660446	chr4:5660446:C:G	1.68006e-08	-0.983241	-0.543065	5.72009e-06	-1.1631	-0.594878
5660823	chr4:5660823:T:C	9.50877e-09	-1.72189	-0.373613	4.28152e-06	-1.71551	-0.332138
5660880	chr4:5660880:T:C	3.57811e-09	-1.7064	-1.36648	1.49741e-06	-1.72066	-1.37756
5660978	chr4:5660978:G:A	3.50971e-09	-1.72118	-1.37101	1.51978e-06	-1.70508	-1.37831
5661514	chr4:5661514:C:T	2.1057e-08	-1.53805e-10	-1.30049	8.98673e-06	-1.53805e-10	-1.30621
5662471	chr4:5662471:TATA:T	2.38362e-08	-1.53805e-10	-1.17652	1.01056e-05	-1.53805e-10	-1.18887
5662912	chr4:5662912:A:T	2.7832e-08	-1.53805e-10	-1.02153	1.36749e-05	-1.53805e-10	-0.886399
5663340	chr4:5663340:C:G	2.01999e-08	-1.53805e-10	-1.34204	8.5097e-06	-1.53805e-10	-1.36075
5663354	chr4:5663354:AG:A	4.47274e-09	-1.68766	-1.16206	1.91292e-06	-1.70391	-1.14942
5663474	chr4:5663474:G:A	5.11522e-09	-1.51015	-1.20535	1.87779e-06	-1.5733	-1.29857
5663514	chr4:5663514:G:A	1.5389e-07	-1.53805e-10	0.688515	5.93709e-05	-1.53805e-10	0.581844
5663534	chr4:5663534:A:C	6.39582e-09	-1.23154	-1.26053	2.74005e-06	-1.32428	-1.1697
5663583	chr4:5663583:T:G	1.96576e-08	-1.53805e-10	-1.36926	8.42221e-06	-1.53805e-10	-1.37109
5663807	chr4:5663807:G:C	6.2586e-09	-1.13651	-1.37725	2.35217e-06	-1.26898	-1.37764
5664146	chr4:5664146:G:A	5.05485e-09	-1.55739	-1.16998	1.89039e-06	-1.61309	-1.25209
5664197	chr4:5664197:T:C	5.76416e-09	-1.21852	-1.37754	2.19146e-06	-1.34031	-1.37709
5664510	chr4:5664510:A:G	2.49108e-08	-1.53805e-10	-1.13242	1.054e-05	-1.53805e-10	-1.14678
5664707	chr4:5664707:G:C	4.93493e-09	-1.50251	-1.24887	1.83686e-06	-1.56701	-1.32689
5665185	chr4:5665185:C:G	3.69878e-08	-1.53805e-10	-0.737133	1.42754e-05	-1.53805e-10	-0.843422
5665233	chr4:5665233:C:T	5.74311e-09	-1.22289	-1.37683	2.18199e-06	-1.34437	-1.37735
5665406	chr4:5665406:G:A	3.58579e-09	-1.70066	-1.37008	1.51275e-06	-1.71775	-1.37028
5665407	chr4:5665407:C:A	3.59109e-09	-1.69935	-1.36992	1.51398e-06	-1.71711	-1.37011
5665834	chr4:5665834:C:T	3.99625e-09	-1.71121	-1.25116	1.81063e-06	-1.71136	-1.19693
5665944	chr4:5665944:T:C	5.68396e-09	-1.27958	-1.33049	2.07512e-06	-1.43589	-1.33605
5666049	chr4:5666049:C:T	2.25982e-08	-1.53805e-10	-1.22985	9.27818e-06	-1.53805e-10	-1.27429
5666057	chr4:5666057:C:G	2.0923e-08	-1.53805e-10	-1.30687	9.18286e-06	-1.53805e-10	-1.28462
5666247	chr4:5666247:C:A	1.14046e-08	-1.3239	-0.5898	4.54091e-06	-1.1383	-0.850534
5666260	chr4:5666260:T:G	2.08714e-08	-1.53805e-10	-1.30934	8.74172e-06	-1.53805e-10	-1.33385
5666961	chr4:5666961:T:C	3.56467e-09	-1.71716	-1.35949	1.49839e-06	-1.72245	-1.37512
5666962	chr4:5666962:G:A	6.08133e-08	-1.53805e-10	-0.239912	2.91833e-05	-1.53805e-10	-0.128362
5667064	chr4:5667064:T:C	3.51689e-09	-1.71337	-1.37677	1.50371e-06	-1.71724	-1.37678
5667081	chr4:5667081:G:A	5.40004e-09	-1.28362	-1.3777	1.98197e-06	-1.44034	-1.37753
5667577	chr4:5667577:T:C	2.11799e-08	-1.53805e-10	-1.29467	8.84551e-06	-1.53805e-10	-1.32205
5667830	chr4:5667830:A:C	8.3717e-08	-1.53805e-10	0.0797211	3.82255e-05	-1.53805e-10	0.141543
5668005	chr4:5668005:G:A	2.62181e-08	-1.53805e-10	-1.08127	1.23037e-05	-1.53805e-10	-0.992057
5668144	chr4:5668144:T:C	1.94848e-08	-1.53805e-10	-1.37808	8.36853e-06	-1.53805e-10	-1.37748
5668197	chr4:5668197:G:A	4.71868e-09	-1.41785	-1.37834	1.90521e-06	-1.47935	-1.37802
5668730	chr4:5668730:T:C	1.81597e-08	-1.44851	-3.69205e-10	8.11992e-06	-1.40764	-3.69205e-10
5668916	chr4:5668916:A:T	1.13167e-08	-1.58449	-0.336948	4.38771e-06	-1.60531	-0.417838
5668980	chr4:5668980:A:G	2.13714e-08	-1.53805e-10	-1.28567	8.91241e-06	-1.53805e-10	-1.31452
5669750	chr4:5669750:G:A	4.17301e-09	-1.71186	-1.20722	1.71602e-06	-1.71991	-1.24204
5669886	chr4:5669886:C:T	3.21423e-08	-1.53805e-10	-0.877548	1.51992e-05	-1.53805e-10	-0.780714
5669916	chr4:5669916:G:T	1.17103e-08	-0.603799	-1.28345	3.67507e-06	-0.872918	-1.32747
5670962	chr4:5670962:G:A	1.97489e-08	-1.53805e-10	-1.36462	8.55595e-06	-1.53805e-10	-1.35533
5671140	chr4:5671140:C:T	3.56646e-08	-1.61376	0.840194	1.27521e-05	-1.64889	0.692628
5671211	chr4:5671211:T:C	1.70836e-08	-1.5096	-3.69205e-10	7.76899e-06	-1.45182	-3.69205e-10
5671301	chr4:5671301:T:C	2.11767e-08	-1.53805e-10	-1.29482	8.84472e-06	-1.53805e-10	-1.32214
5671634	chr4:5671634:T:C	4.38333e-09	-1.58048	-1.28943	1.84547e-06	-1.59871	-1.29051
5672451	chr4:5672451:G:A	2.06841e-08	-1.53805e-10	-1.31835	9.15867e-06	-1.53805e-10	-1.28726
5672481	chr4:5672481:T:C	6.19963e-09	-1.14873	-1.3745	2.33612e-06	-1.27955	-1.37392
5672785	chr4:5672785:T:C	2.10584e-08	-1.53805e-10	-1.30042	8.80306e-06	-1.53805e-10	-1.32686
5672905	chr4:5672905:G:A	1.17057e-07	1.51242	-1.09748	5.94358e-05	1.5535	-0.970565
5673612	chr4:5673612:C:T	2.44561e-08	-1.53805e-10	-1.15084	1.04007e-05	-1.53805e-10	-1.16008
5673920	chr4:5673920:G:A	3.2392e-07	-1.53805e-10	1.43278	0.000117411	-1.53805e-10	1.26372
5673934	chr4:5673934:G:A	1.41321e-08	-1.69927	-3.69205e-10	6.21743e-06	-1.6746	-3.69205e-10
5674062	chr4:5674062:A:G	7.51183e-09	-1.0933	-1.23794	3.10626e-06	-1.19782	-1.17072
5674523	chr4:5674523:A:G	2.1332e-08	-1.53805e-10	-1.28751	9.45538e-06	-1.53805e-10	-1.25538
5674541	chr4:5674541:T:C	1.78493e-08	-1.46576	-3.69205e-10	7.53801e-06	-1.482	-3.69205e-10
5674608	chr4:5674608:T:C	1.84174e-08	-1.43443	-3.69205e-10	7.77621e-06	-1.45089	-3.69205e-10
5674738	chr4:5674738:A:G	2.37702e-08	0.199025	-1.37831	7.25667e-06	-0.186134	-1.3339
5674936	chr4:5674936:G:A	4.34421e-08	-1.53805e-10	-0.576292	1.66167e-05	-1.53805e-10	-0.691553
5675086	chr4:5675086:C:T	5.54333e-09	-1.32838	-1.30675	2.04688e-06	-1.42279	-1.36286
5675374	chr4:5675374:G:A	1.53363e-08	-0.322835	-1.29466	4.60553e-06	-0.637383	-1.33732
5675427	chr4:5675427:T:C	2.26604e-08	-1.53805e-10	-1.2271	1.04144e-05	-1.53805e-10	-1.15877
5675480	chr4:5675480:C:T	7.35626e-09	-1.07837	-1.2738	3.06999e-06	-1.19024	-1.19005
5675525	chr4:5675525:A:G	1.81321e-08	-1.45004	-3.69205e-10	7.92081e-06	-1.43247	-3.69205e-10
5675673	chr4:5675673:G:A	3.62724e-09	-1.68514	-1.37411	1.49351e-06	-1.72255	-1.37828
5676084	chr4:5676084:G:A	1.94806e-08	-1.53805e-10	-1.3783	8.37105e-06	-1.53805e-10	-1.37718
5676214	chr4:5676214:C:A	6.84677e-09	-1.25859	-1.16535	2.38432e-06	-1.35856	-1.27449
5676468	chr4:5676468:G:A	2.08004e-08	-1.53805e-10	-1.31275	9.35586e-06	-1.53805e-10	-1.26596
5676513	chr4:5676513:C:T	2.80345e-08	-1.01429	-3.69205e-10	1.23003e-05	-0.992336	-3.69205e-10
5676739	chr4:5676739:C:T	8.54349e-09	-0.82751	-1.37504	2.89391e-06	-1.06101	-1.37834
5676983	chr4:5676983:T:C	1.56229e-08	-1.55508	-0.043904	5.4123e-06	-1.54698	-0.26631
5677865	chr4:5677865:T:C	2.51091e-08	-0.145028	-0.979463	8.80654e-06	-0.431395	-0.89507
5678141	chr4:5678141:A:G	5.70367e-09	-1.7173	-0.889314	2.04964e-06	-1.71144	-1.07285
5678396	chr4:5678396:C:G	5.36054e-09	-1.53327	-1.13538	2.12394e-06	-1.60713	-1.14155
5678515	chr4:5678515:T:C	1.96543e-08	-1.53805e-10	-1.36943	8.37015e-06	-1.53805e-10	-1.37729
5678584	chr4:5678584:C:T	1.9631e-08	-0.311066	-1.05954	6.8832e-06	-0.582615	-0.990261
5678797	chr4:5678797:G:A	6.72113e-09	-1.5197	-0.922768	2.64263e-06	-1.59364	-0.936539
5678959	chr4:5678959:A:C	5.76828e-09	-1.55758	-1.03777	2.28274e-06	-1.6235	-1.05308
5678989	chr4:5678989:C:T	2.06631e-08	-1.53805e-10	-1.31937	9.052e-06	-1.53805e-10	-1.29897
5679489	chr4:5679489:C:G	4.13359e-09	-1.55023	-1.37834	1.70783e-06	-1.59005	-1.37669
5679777	chr4:5679777:A:C	8.12812e-09	-1.404	-0.848393	3.13749e-06	-1.52585	-0.832689
5680162	chr4:5680162:C:A	1.94901e-08	-1.53805e-10	-1.37781	8.39763e-06	-1.53805e-10	-1.37401
5680462	chr4:5680462:C:T	3.85412e-08	-0.672349	-0.0236447	1.42999e-05	-0.839106	-0.00259835
5680591	chr4:5680591:A:G	4.18473e-08	-0.695909	0.0822143	1.43697e-05	-0.949578	0.112739
5680610	chr4:5680610:C:T	6.07923e-08	-0.43955	0.199293	2.19054e-05	-0.63605	0.220821
5680722	chr4:5680722:A:T	2.24907e-08	-1.53805e-10	-1.23462	1.05239e-05	-1.53805e-10	-1.14831
5681013	chr4:5681013:T:A	5.74721e-09	-1.55533	-1.04368	2.17503e-06	-1.57294	-1.15197
5681084	chr4:5681084:G:A	4.48672e-09	-1.69538	-1.15122	1.75359e-06	-1.66843	-1.27187
5681654	chr4:5681654:T:C	9.5429e-08	-1.53805e-10	0.210662	3.9137e-05	-1.53805e-10	0.165109
5681668	chr4:5681668:T:C	1.67669e-08	-0.50694	-1.02137	5.71952e-06	-0.640546	-1.11753
5681864	chr4:5681864:C:T	4.43462e-09	-1.56644	-1.29184	1.88038e-06	-1.60371	-1.26678
5681930	chr4:5681930:G:C	2.13969e-08	-1.53805e-10	-1.28448	8.89894e-06	-1.53805e-10	-1.31603
5681987	chr4:5681987:T:C	1.97259e-08	-1.53805e-10	-1.36579	8.54572e-06	-1.53805e-10	-1.35653
5682065	chr4:5682065:G:T	3.99329e-07	-1.53805e-10	1.64207	0.000182849	-1.53805e-10	1.7067
5682219	chr4:5682219:G:A	2.17098e-08	-1.53805e-10	-1.26996	9.01166e-06	-1.53805e-10	-1.30344
5682346	chr4:5682346:T:C	3.82259e-09	-1.65879	-1.348	1.94853e-06	-1.58375	-1.25114
5682584	chr4:5682584:C:T	4.78235e-08	-1.53805e-10	-0.480203	1.87967e-05	-1.53805e-10	-0.568277
5682769	chr4:5682769:G:A	5.47765e-09	-1.72279	-0.924258	2.08178e-06	-1.71667	-1.05207
5683199	chr4:5683199:C:T	1.34907e-07	0.556862	-3.69205e-10	5.25861e-05	0.460492	-3.69205e-10
5683572	chr4:5683572:C:T	1.90259e-08	-0.652103	-0.749818	6.38765e-06	-0.761563	-0.886031
5683805	chr4:5683805:C:T	2.31838e-08	-1.53805e-10	-1.20427	1.02797e-05	-1.53805e-10	-1.17179
5683874	chr4:5683874:G:GC	2.02899e-08	-1.53805e-10	-1.3376	8.54842e-06	-1.53805e-10	-1.35621
5683919	chr4:5683919:G:A	4.14928e-09	-1.72	-1.20479	1.67266e-06	-1.70548	-1.28207
5684248	chr4:5684248:A:T	1.19616e-08	-0.777224	-1.08879	4.21378e-06	-0.887961	-1.17564
5684286	chr4:5684286:T:C	2.48053e-08	-1.53805e-10	-1.13666	1.02494e-05	-1.53805e-10	-1.17474
5684352	chr4:5684352:C:T	5.01494e-08	-1.48845	1.05573	1.90185e-05	-1.5819	1.02536
5684530	chr4:5684530:A:C	1.9481e-08	-1.53805e-10	-1.37828	8.3675e-06	-1.53805e-10	-1.37761
5684628	chr4:5684628:G:A	2.96433e-08	-1.53805e-10	-0.958486	1.46627e-05	-1.53805e-10	-0.816652
5684799	chr4:5684799:G:A	2.97688e-08	-1.53805e-10	-0.954261	1.47323e-05	-1.53805e-10	-0.81192
5685197	chr4:5685197:G:A	3.69881e-09	-1.7105	-1.32921	1.55182e-06	-1.70422	-1.35831
5685240	chr4:5685240:C:T	3.69284e-09	-1.71215	-1.32917	1.54865e-06	-1.70627	-1.35831
5685372	chr4:5685372:G:A	2.05949e-08	-1.53805e-10	-1.32268	8.94229e-06	-1.53805e-10	-1.31117
5685524	chr4:5685524:G:A	2.05085e-08	-1.53805e-10	-1.32688	8.94563e-06	-1.53805e-10	-1.31079
5685530	chr4:5685530:G:A	4.52307e-09	-1.64565	-1.19288	1.99242e-06	-1.67319	-1.13941
5685536	chr4:5685536:A:G	3.66999e-09	-1.71639	-1.33114	1.53834e-06	-1.71147	-1.35978
5685554	chr4:5685554:C:T	5.11218e-09	-1.52508	-1.19101	1.92432e-06	-1.62997	-1.21742
5685890	chr4:5685890:C:T	4.459e-09	-1.62573	-1.22707	1.91146e-06	-1.65664	-1.19745
5685901	chr4:5685901:T:C	3.66066e-09	-1.71449	-1.33559	1.53871e-06	-1.70877	-1.36225
5685937	chr4:5685937:C:T	4.37582e-09	-1.64539	-1.22624	1.88731e-06	-1.67251	-1.1943
5685995	chr4:5685995:C:T	1.95363e-08	-1.53805e-10	-1.37545	8.36152e-06	-1.53805e-10	-1.37832
5686558	chr4:5686558:T:A	4.25826e-09	-1.58956	-1.3093	1.83446e-06	-1.62534	-1.26987
5686788	chr4:5686788:A:G	2.22432e-08	-1.53805e-10	-1.24568	9.34442e-06	-1.53805e-10	-1.26718
5686806	chr4:5686806:C:G	1.95859e-08	-1.53805e-10	-1.37291	8.37354e-06	-1.53805e-10	-1.37688
5686916	chr4:5686916:C:A	4.26554e-09	-1.55387	-1.34328	1.80421e-06	-1.5945	-1.31734
5686949	chr4:5686949:G:A	1.18076e-08	-0.824861	-1.05412	4.1531e-06	-0.93282	-1.14528
5686957	chr4:5686957:A:G	4.95279e-09	-1.46605	-1.28172	1.87164e-06	-1.58825	-1.2869
5686973	chr4:5686973:G:C	2.06928e-08	-1.53805e-10	-1.31794	8.9926e-06	-1.53805e-10	-1.30556
5687226	chr4:5687226:T:C	3.79446e-09	-1.6459	-1.36828	1.58835e-06	-1.67248	-1.36679
5687235	chr4:5687235:C:T	5.50746e-08	-1.35968	1.02065	1.25939e-05	-1.51443	0.545684
5687289	chr4:5687289:C:A	2.99609e-08	-1.53805e-10	-0.947826	1.33124e-05	-1.53805e-10	-0.913262
5687295	chr4:5687295:A:G	5.94685e-08	-1.24875	0.986475	1.32949e-05	-1.43004	0.515458
5687411	chr4:5687411:C:T	2.01108e-08	-1.53805e-10	-1.34647	8.8867e-06	-1.53805e-10	-1.3174
5687456	chr4:5687456:A:G	2.25725e-08	-1.53805e-10	-1.23099	9.99414e-06	-1.53805e-10	-1.19996
5687598	chr4:5687598:T:A	1.22983e-08	-1.46057	-0.377692	4.29524e-06	-1.55652	-0.487936
5687843	chr4:5687843:AG:A	5.42268e-08	-1.45996	1.10541	2.04851e-05	-1.55808	1.07582
5688207	chr4:5688207:T:C	4.34079e-09	-1.50132	-1.37835	1.66855e-06	-1.61579	-1.37421
5688424	chr4:5688424:C:G	2.78793e-08	-1.53805e-10	-1.01984	1.27647e-05	-1.53805e-10	-0.955274
5688503	chr4:5688503:C:G	1.9518e-08	-1.53805e-10	-1.37638	8.3621e-06	-1.53805e-10	-1.37825
5688556	chr4:5688556:C:T	3.1823e-08	0.359388	-1.24692	6.85513e-06	-0.337369	-1.23959
5688571	chr4:5688571:T:C	1.98787e-08	-1.53805e-10	-1.35807	8.42282e-06	-1.53805e-10	-1.37101
5688579	chr4:5688579:T:C	2.83537e-08	-1.53805e-10	-1.00296	1.29768e-05	-1.53805e-10	-0.938793
5688642	chr4:5688642:G:A	3.24506e-08	-1.53805e-10	-0.868002	1.46224e-05	-1.53805e-10	-0.819406
5688724	chr4:5688724:G:A	6.81552e-09	-1.05247	-1.37605	2.91262e-06	-1.05615	-1.37676
5688857	chr4:5688857:C:T	1.10217e-08	-0.584421	-1.36343	3.51032e-06	-0.877282	-1.36897
5688934	chr4:5688934:ATCTC:A	5.1826e-07	-1.53805e-10	1.90276	0.000244693	-1.53805e-10	1.99805
5688984	chr4:5688984:T:C	2.25756e-08	-1.53805e-10	-1.23085	1.0164e-05	-1.53805e-10	-1.18311
5689171	chr4:5689171:T:C	4.40172e-08	-1.53805e-10	-0.563141	2.01454e-05	-1.53805e-10	-0.498985
5689175	chr4:5689175:T:C	5.18316e-09	-1.72278	-0.979525	2.21947e-06	-1.7155	-0.989193
5689188	chr4:5689188:T:C	2.0246e-08	-1.53805e-10	-1.33976	8.54532e-06	-1.53805e-10	-1.35658
5689593	chr4:5689593:A:C	2.19525e-08	-1.12475	-0.134088	7.38504e-06	-1.21083	-0.291678
5689952	chr4:5689952:A:G	1.95127e-08	-1.53805e-10	-1.37665	8.41429e-06	-1.53805e-10	-1.37203
5690167	chr4:5690167:G:C	2.08111e-08	-1.31223	-3.69205e-10	6.74185e-06	-1.59363	-3.69205e-10
5690719	chr4:5690719:G:T	1.74946e-08	-0.11639	-1.36944	6.32069e-06	-0.28	-1.37813
5690881	chr4:5690881:G:C	4.87945e-09	-1.41887	-1.34381	1.80691e-06	-1.57804	-1.3323
5691250	chr4:5691250:C:T	5.09421e-08	-1.39191	0.974879	1.20748e-05	-1.5335	0.522662
5691347	chr4:5691347:TAA:T	2.76288e-08	-1.53805e-10	-1.02886	1.21046e-05	-1.53805e-10	-1.00837
5691385	chr4:5691385:C:T	1.71271e-07	-1.50286	2.29838	3.37727e-05	-1.522	1.53969
5691632	chr4:5691632:C:T	4.57802e-09	-1.46232	-1.36413	1.71538e-06	-1.60732	-1.35501
5692215	chr4:5692215:A:G	2.97637e-08	-1.41395	0.459519	7.37937e-06	-1.54974	0.0464649
5692536	chr4:5692536:A:G	1.95352e-08	-1.53805e-10	-1.3755	8.36607e-06	-1.53805e-10	-1.37778
5692703	chr4:5692703:T:C	1.87171e-08	-1.41828	-3.69205e-10	8.56122e-06	-1.35472	-3.69205e-10
5692736	chr4:5692736:G:A	5.56718e-09	-1.30865	-1.32218	1.96689e-06	-1.49579	-1.32971
5692740	chr4:5692740:G:A	1.07166e-07	-1.52078	1.84743	1.96042e-05	-1.53952	1.0133
5692792	chr4:5692792:G:A	1.44679e-08	-1.67579	-3.69205e-10	6.43167e-06	-1.64073	-3.69205e-10
5692881	chr4:5692881:AAAAAAAAAAG:A	2.01174e-08	-1.53805e-10	-1.34613	9.10428e-06	-1.53805e-10	-1.29321
5692924	chr4:5692924:A:G	6.41168e-08	0.00269145	-0.189706	2.16509e-05	-0.333205	-0.0937065
5692935	chr4:5692935:G:A	4.01117e-08	-1.37918	0.723128	9.47403e-06	-1.52285	0.269442
5692997	chr4:5692997:A:G	1.30722e-08	-0.440915	-1.33632	4.64122e-06	-0.594164	-1.37282
5693109	chr4:5693109:T:C	1.42522e-08	-0.352543	-1.33827	5.03767e-06	-0.511496	-1.37352
5693571	chr4:5693571:C:T	4.07317e-08	-0.857145	0.216431	1.48942e-05	-1.1325	0.331512
5693623	chr4:5693623:T:C	1.28431e-08	-1.72268	-0.0722326	3.76693e-06	-1.71104	-0.464664
5693721	chr4:5693721:C:T	1.41151e-08	-1.72278	0.0223045	4.05126e-06	-1.71244	-0.390496
5693752	chr4:5693752:G:A	1.47684e-08	-1.44842	-0.206807	5.03054e-06	-1.50948	-0.376956
5693879	chr4:5693879:T:C	7.26084e-08	1.31552	-1.37816	2.45763e-05	1.04683	-1.34701
5693960	chr4:5693960:G:A	1.94841e-08	-1.53805e-10	-1.37812	8.37235e-06	-1.53805e-10	-1.37702
5693973	chr4:5693973:T:C	2.42864e-08	-1.15781	-3.69205e-10	1.00202e-05	-1.19736	-3.69205e-10
5694254	chr4:5694254:C:G	7.2929e-08	-0.0582342	-3.69205e-10	3.431e-05	0.0334767	-3.69205e-10
5694304	chr4:5694304:T:C	1.96222e-08	-1.37106	-3.69205e-10	9.01917e-06	-1.30261	-3.69205e-10
5694478	chr4:5694478:A:G	2.57929e-08	-1.53805e-10	-1.09762	1.08268e-05	-1.53805e-10	-1.11994
5694536	chr4:5694536:C:T	5.42466e-08	-1.53805e-10	-0.354181	2.63642e-05	-1.53805e-10	-0.229951
5694537	chr4:5694537:G:A	7.54372e-07	-0.487125	2.76529	0.000279405	-0.846729	2.97743
5694554	chr4:5694554:T:C	8.10194e-08	-1.53805e-10	0.0469679	4.03669e-05	-1.53805e-10	0.196049
5694599	chr4:5694599:C:A	2.07486e-08	-1.53805e-10	-1.31524	9.34829e-06	-1.53805e-10	-1.26677
5694656	chr4:5694656:T:C	2.54185e-08	-1.50607	0.393828	1.22102e-05	-1.46023	0.460539
5694768	chr4:5694768:G:A	1.40285e-08	-1.70663	-3.69205e-10	5.93473e-06	-1.72114	-3.69205e-10
5694870	chr4:5694870:T:C	1.97261e-08	-1.53805e-10	-1.36578	8.57183e-06	-1.53805e-10	-1.35348
5694892	chr4:5694892:T:C	2.31654e-08	-1.53805e-10	-1.20506	9.72921e-06	-1.53805e-10	-1.22683
5694907	chr4:5694907:C:G	2.92403e-08	-1.53805e-10	-0.972172	1.22137e-05	-1.53805e-10	-0.999399
5695034	chr4:5695034:G:A	9.89223e-09	-0.737792	-1.31818	3.19847e-06	-1.0168	-1.32248
5695087	chr4:5695087:C:T	3.19629e-08	-0.626768	-0.256378	8.74224e-06	-1.12053	-0.213268
5695210	chr4:5695210:A:T	6.63136e-09	-1.08153	-1.37438	2.61329e-06	-1.1781	-1.36325
5695253	chr4:5695253:C:G	9.15e-08	-1.53805e-10	0.168619	3.76784e-05	-1.53805e-10	0.127128
5695284	chr4:5695284:G:A	2.54062e-08	-1.53805e-10	-1.11273	1.02196e-05	-1.53805e-10	-1.17766
5695310	chr4:5695310:T:C	3.93546e-08	-1.53805e-10	-0.675109	1.8663e-05	-1.53805e-10	-0.575417
5695604	chr4:5695604:G:C	3.92066e-08	-1.53805e-10	-0.678875	1.47046e-05	-1.53805e-10	-0.813798
5695999	chr4:5695999:C:T	2.29373e-08	-1.53805e-10	-1.21496	1.07649e-05	-1.53805e-10	-1.12567
5696851	chr4:5696851:A:G	2.56989e-08	-1.53805e-10	-1.10127	1.14989e-05	-1.53805e-10	-1.05971
5697087	chr4:5697087:C:T	9.47482e-09	-1.63127	-0.467812	3.82242e-06	-1.59542	-0.565656
5697370	chr4:5697370:G:A	3.63509e-09	-1.70519	-1.3519	1.53899e-06	-1.72264	-1.34819
5697464	chr4:5697464:T:C	2.36973e-08	-1.53805e-10	-1.18236	1.13422e-05	-1.53805e-10	-1.07343
5697809	chr4:5697809:G:A	2.79494e-08	-1.53805e-10	-1.01733	1.13621e-05	-1.53805e-10	-1.07167
5697938	chr4:5697938:A:C	4.94565e-08	-1.53805e-10	-0.446628	1.85978e-05	-1.53805e-10	-0.578917
5698128	chr4:5698128:A:G	2.9376e-08	-1.53805e-10	-0.967542	1.38921e-05	-1.53805e-10	-0.870638
5698502	chr4:5698502:A:G	1.63e-08	-1.62688	0.0703254	6.07353e-06	-1.68981	-0.00821173
5698561	chr4:5698561:T:C	1.79141e-08	-1.60784	0.145706	6.62041e-06	-1.6783	0.0665018
5698859	chr4:5698859:T:C	4.59054e-08	-1.53805e-10	-0.521139	1.73384e-05	-1.53805e-10	-0.649037
5699003	chr4:5699003:T:C	1.94834e-08	-1.53805e-10	-1.37816	8.38209e-06	-1.53805e-10	-1.37586
5699083	chr4:5699083:G:A	2.60163e-08	-1.53805e-10	-1.089	1.26957e-05	-1.53805e-10	-0.960697
5699122	chr4:5699122:C:T	2.02172e-08	-1.53805e-10	-1.34119	8.38773e-06	-1.53805e-10	-1.37519
5699126	chr4:5699126:G:C	2.48976e-08	-1.53805e-10	-1.13295	1.11204e-05	-1.53805e-10	-1.09317
5699201	chr4:5699201:G:A	2.37729e-08	-1.53805e-10	-1.17918	9.78862e-06	-1.53805e-10	-1.22074
5699235	chr4:5699235:C:G	2.89761e-08	-1.53805e-10	-0.981251	1.17002e-05	-1.53805e-10	-1.04235
5699307	chr4:5699307:G:A	5.19556e-08	-1.53805e-10	-0.397331	1.94327e-05	-1.53805e-10	-0.535004
5699406	chr4:5699406:G:A	3.18882e-08	-1.53805e-10	-0.885485	1.25417e-05	-1.53805e-10	-0.972902
5699411	chr4:5699411:G:T	2.14272e-08	-1.53805e-10	-1.28306	9.44393e-06	-1.53805e-10	-1.25659
5699661	chr4:5699661:A:G	4.17848e-08	0.295591	-0.91078	1.40598e-05	-0.0428755	-0.815765
5699752	chr4:5699752:G:A	4.28006e-09	-1.55426	-1.3395	1.69156e-06	-1.62175	-1.35456
5700018	chr4:5700018:G:T	1.20849e-08	-1.71727	-0.138496	4.59444e-06	-1.70978	-0.267335
5700352	chr4:5700352:T:C	6.45873e-09	-1.15693	-1.32536	3.04963e-06	-1.01159	-1.37534
5700469	chr4:5700469:T:C	4.14457e-09	-1.72276	-1.20316	1.6909e-06	-1.65503	-1.32167
5700584	chr4:5700584:A:G	3.2743e-08	-1.53805e-10	-0.85903	1.27913e-05	-1.53805e-10	-0.953196
5700889	chr4:5700889:A:G	9.01452e-09	-1.68523	-0.463655	3.37089e-06	-1.66877	-0.618018
5701390	chr4:5701390:G:A	1.96732e-08	-1.53805e-10	-1.36846	8.36637e-06	-1.53805e-10	-1.37774
5701629	chr4:5701629:T:A	1.20526e-08	-1.53675	-0.321683	4.86705e-06	-1.63149	-0.287984
5701720	chr4:5701720:C:T	3.91636e-08	-1.53805e-10	-0.679972	1.79287e-05	-1.53805e-10	-0.615557
5701824	chr4:5701824:T:C	3.61377e-08	-1.3131	0.552716	8.23843e-06	-1.26728	-0.125867
5701903	chr4:5701903:C:A	4.19695e-09	-1.67219	-1.24118	1.71661e-06	-1.7046	-1.25701
5702012	chr4:5702012:C:T	3.04935e-08	-1.53805e-10	-0.930207	1.22871e-05	-1.53805e-10	-0.993407
5702038	chr4:5702038:C:T	1.96354e-08	-1.53805e-10	-1.37039	8.56562e-06	-1.53805e-10	-1.3542
5702256	chr4:5702256:C:G	3.14432e-08	-1.53805e-10	-0.899536	1.2326e-05	-1.53805e-10	-0.990252
5702342	chr4:5702342:C:T	2.55942e-08	-1.53805e-10	-1.10536	1.13862e-05	-1.53805e-10	-1.06956
5702453	chr4:5702453:C:T	4.9078e-09	-1.51354	-1.24335	2.93455e-06	-1.37357	-1.05183
5702681	chr4:5702681:T:C	2.03281e-08	-1.53805e-10	-1.33571	9.01264e-06	-1.53805e-10	-1.30333
5702783	chr4:5702783:C:T	4.85275e-09	-1.62667	-1.14151	1.90025e-06	-1.59079	-1.26919
5702986	chr4:5702986:T:C	3.84562e-08	-1.53805e-10	-0.698201	1.49949e-05	-1.53805e-10	-0.79425
5703222	chr4:5703222:G:A	1.21065e-08	-0.48155	-1.37243	4.71146e-06	-0.579054	-1.37291
5703256	chr4:5703256:T:C	5.06367e-09	-1.51424	-1.21139	1.92758e-06	-1.58874	-1.25695
5703333	chr4:5703333:G:A	1.94823e-08	-1.53805e-10	-1.37822	8.54415e-06	-1.53805e-10	-1.35671
5703343	chr4:5703343:A:G	1.66568e-08	-1.5349	-3.69205e-10	7.64033e-06	-1.46852	-3.69205e-10
5703362	chr4:5703362:G:C	1.41377e-08	-1.51653	-0.182349	3.41296e-06	-1.60033	-0.674051
5703422	chr4:5703422:T:C	3.23622e-08	-1.53805e-10	-0.87073	1.29754e-05	-1.53805e-10	-0.938901
5703757	chr4:5703757:T:C	2.50656e-08	-1.53805e-10	-1.12622	1.00122e-05	-1.53805e-10	-1.19816
5703823	chr4:5703823:G:A	2.44721e-08	-1.53805e-10	-1.15019	9.85501e-06	-1.53805e-10	-1.21398
5703987	chr4:5703987:A:C	3.95599e-09	-1.63697	-1.33552	1.60123e-06	-1.69364	-1.33755
5704081	chr4:5704081:G:A	3.59133e-08	-1.53805e-10	-0.766614	1.40015e-05	-1.53805e-10	-0.862798
5704363	chr4:5704363:C:G	3.11792e-08	-1.53805e-10	-0.907971	1.22385e-05	-1.53805e-10	-0.997369
5704364	chr4:5704364:T:C	5.68579e-09	-1.47261	-1.13714	2.20944e-06	-1.62437	-1.08485
5704427	chr4:5704427:G:A	2.51987e-08	-1.61748	0.49655	9.32531e-06	-1.68416	0.414934
5704502	chr4:5704502:C:T	4.94973e-08	-1.23871	0.792908	1.08756e-05	-1.1886	0.0731626
5704513	chr4:5704513:A:C	2.94133e-08	-1.53805e-10	-0.966272	1.33764e-05	-1.53805e-10	-0.90847
5704545	chr4:5704545:G:A	3.83371e-09	-1.64538	-1.35851	1.55844e-06	-1.69825	-1.36002
5704757	chr4:5704757:G:A	5.03704e-08	-1.53805e-10	-0.428318	1.8513e-05	-1.53805e-10	-0.583484
5704765	chr4:5704765:G:C	2.66687e-08	-1.53805e-10	-1.06423	1.19801e-05	-1.53805e-10	-1.01871
5704774	chr4:5704774:T:C	1.78662e-08	-1.46481	-3.69205e-10	7.32448e-06	-1.51074	-3.69205e-10
5704807	chr4:5704807:G:T	2.61265e-08	-1.53805e-10	-1.08477	1.04234e-05	-1.53805e-10	-1.1579
5705024	chr4:5705024:G:A	3.19558e-08	-1.53805e-10	-0.883368	1.25139e-05	-1.53805e-10	-0.975123
5705284	chr4:5705284:T:G	4.70913e-09	-1.50091	-1.29731	1.79836e-06	-1.64146	-1.27362
5705332	chr4:5705332:G:C	2.94114e-08	-1.53805e-10	-0.966339	1.3375e-05	-1.53805e-10	-0.908574
5705559	chr4:5705559:ATAAAC:A	5.46381e-08	-1.53805e-10	-0.346988	2.00345e-05	-1.53805e-10	-0.504505
5705832	chr4:5705832:C:T	3.48226e-08	-1.23082	0.433367	8.23419e-06	-1.17967	-0.213993
5705842	chr4:5705842:T:C	3.27509e-08	-1.53805e-10	-0.858791	1.27946e-05	-1.53805e-10	-0.952933
5706113	chr4:5706113:T:A	4.88702e-08	-1.63401	1.17545	1.83073e-05	-1.69406	1.0994
5706144	chr4:5706144:T:C	4.04666e-08	-1.53805e-10	-0.647245	1.85771e-05	-1.53805e-10	-0.580031
5706151	chr4:5706151:A:C	8.11874e-08	1.16877	-1.11973	2.57703e-05	0.789582	-1.04232
5706193	chr4:5706193:G:A	2.11937e-08	-1.53805e-10	-1.29402	8.87378e-06	-1.53805e-10	-1.31886
5706295	chr4:5706295:T:C	3.47838e-08	-1.53805e-10	-0.79857	1.59023e-05	-1.53805e-10	-0.735496
5706507	chr4:5706507:G:T	6.87368e-08	0.896997	-1.01443	2.32867e-05	0.758292	-1.11237
5706810	chr4:5706810:G:A	2.84198e-08	-1.53805e-10	-1.00063	1.287e-05	-1.53805e-10	-0.947059
5706904	chr4:5706904:C:T	2.2631e-08	-1.53805e-10	-1.2284	9.37733e-06	-1.53805e-10	-1.26367
5707124	chr4:5707124:C:T	3.83487e-09	-1.63472	-1.36887	1.55858e-06	-1.69223	-1.36595
5707439	chr4:5707439:C:A	4.84214e-08	-1.60594	1.13816	1.79094e-05	-1.67574	1.0591
5707517	chr4:5707517:G:A	3.94253e-09	-1.60406	-1.37184	1.58339e-06	-1.67307	-1.36932
5707757	chr4:5707757:G:C	3.75078e-08	-1.62571	0.902534	1.4085e-05	-1.68881	0.831961
5708462	chr4:5708462:G:A	1.8343e-08	-1.70821	0.269738	5.94353e-06	-1.72278	0.0031278
5708532	chr4:5708532:A:G	1.95552e-08	-1.53805e-10	-1.37448	8.44203e-06	-1.53805e-10	-1.36874
5708742	chr4:5708742:T:C	1.44947e-07	-0.979752	1.6084	5.84545e-05	-1.2491	1.81539
5708920	chr4:5708920:A:G	2.1926e-08	-1.43146	0.171419	4.48937e-06	-1.54605	-0.454199
5708942	chr4:5708942:G:A	1.38039e-08	-1.72277	-3.69205e-10	5.95642e-06	-1.71749	-3.69205e-10
5708944	chr4:5708944:G:A	2.57262e-08	-1.53805e-10	-1.10021	1.24638e-05	-1.53805e-10	-0.979131
5709083	chr4:5709083:G:T	7.16716e-08	1.28618	-1.3618	2.29348e-05	1.00901	-1.37831
5709129	chr4:5709129:G:A	4.59748e-09	-1.44455	-1.37766	1.76406e-06	-1.55634	-1.378
5709195	chr4:5709195:C:T	8.60515e-08	-1.53805e-10	0.107225	3.07014e-05	-1.53805e-10	-0.0776505
5709607	chr4:5709607:G:A	1.19208e-08	-1.21998	-0.649459	3.76752e-06	-1.39595	-0.779589
5709641	chr4:5709641:G:A	9.14473e-09	-0.922307	-1.21224	2.77686e-06	-1.15506	-1.32558
5709658	chr4:5709658:C:A	2.41688e-08	-1.53805e-10	-1.16266	1.11313e-05	-1.53805e-10	-1.0922
5709677	chr4:5709677:T:C	6.03998e-09	-1.37623	-1.17309	2.15003e-06	-1.44533	-1.29115
5709740	chr4:5709740:AT:A	7.82696e-09	-0.988031	-1.30212	2.51009e-06	-1.21312	-1.36852
5709820	chr4:5709820:C:T	1.3824e-08	-1.72131	-3.69205e-10	5.9481e-06	-1.71889	-3.69205e-10
5709946	chr4:5709946:G:A	2.57293e-08	-1.53805e-10	-1.10009	1.20141e-05	-1.53805e-10	-1.01588
5710152	chr4:5710152:T:A	2.39802e-08	-1.53805e-10	-1.17049	9.82752e-06	-1.53805e-10	-1.21677
5710291	chr4:5710291:T:G	1.01832e-08	-1.59824	-0.428745	3.57255e-06	-1.53921	-0.689468
5710335	chr4:5710335:T:C	1.43599e-08	-1.68328	-3.69205e-10	6.0243e-06	-1.70616	-3.69205e-10
5710393	chr4:5710393:CATAA:C	5.95019e-09	-1.18989	-1.3744	2.0261e-06	-1.41765	-1.37819
5710613	chr4:5710613:A:G	1.94838e-08	-1.53805e-10	-1.37814	8.36898e-06	-1.53805e-10	-1.37743
5711705	chr4:5711705:C:T	2.38457e-08	-1.53805e-10	-1.17612	1.10013e-05	-1.53805e-10	-1.10395
5711792	chr4:5711792:T:A	6.26975e-08	-0.722483	0.513083	3.38619e-05	-0.305758	0.32609
5711857	chr4:5711857:C:T	6.63826e-08	-1.2765	1.12421	2.10552e-05	-0.909919	0.455106
5711887	chr4:5711887:G:A	2.08132e-08	-0.18961	-1.12253	5.88646e-06	-0.479173	-1.25013
5712077	chr4:5712077:G:A	7.04346e-09	-1.22524	-1.17038	2.41289e-06	-1.37519	-1.24594
5712314	chr4:5712314:G:A	4.57311e-09	-1.58823	-1.23929	1.9397e-06	-1.61929	-1.22014
5712320	chr4:5712320:C:T	7.67099e-09	-1.0119	-1.29837	2.62093e-06	-1.19566	-1.34277
5712329	chr4:5712329:A:G	2.14118e-08	-1.53805e-10	-1.28378	8.9448e-06	-1.53805e-10	-1.31089
5712465	chr4:5712465:G:T	2.12994e-08	-1.53805e-10	-1.28904	9.08666e-06	-1.53805e-10	-1.29515
5712471	chr4:5712471:A:G	7.99361e-09	-1.10897	-1.16011	2.65976e-06	-1.27802	-1.2457
5712610	chr4:5712610:G:A	2.11631e-08	-1.53805e-10	-1.29546	8.83254e-06	-1.53805e-10	-1.32352
5712633	chr4:5712633:G:A	1.94932e-08	-1.53805e-10	-1.37766	8.37783e-06	-1.53805e-10	-1.37637
5712785	chr4:5712785:A:G	2.05872e-08	-1.53805e-10	-1.32305	9.07476e-06	-1.53805e-10	-1.29646
5712868	chr4:5712868:A:G	7.38779e-09	-1.02358	-1.32431	2.55082e-06	-1.20632	-1.35922
5712949	chr4:5712949:G:T	7.48224e-09	-0.95892	-1.37627	2.6716e-06	-1.15159	-1.3677
5713125	chr4:5713125:C:A	3.44846e-08	-1.53805e-10	-0.807208	1.4435e-05	-1.53805e-10	-0.832304
5713280	chr4:5713280:C:A	7.27552e-09	-0.989006	-1.3742	2.61434e-06	-1.17753	-1.36342
5713424	chr4:5713424:C:T	7.39052e-09	-1.0308	-1.31672	2.54843e-06	-1.21187	-1.35461
5713661	chr4:5713661:A:G	7.67065e-09	-1.18289	-1.12743	2.59209e-06	-1.33786	-1.21164
5713975	chr4:5713975:G:T	4.00149e-09	-1.63555	-1.3255	1.57286e-06	-1.67936	-1.3697
5714182	chr4:5714182:G:A	7.40947e-09	-1.02863	-1.31633	2.55395e-06	-1.21001	-1.35431
5714216	chr4:5714216:G:C	7.3743e-09	-1.03335	-1.31637	2.54352e-06	-1.21407	-1.35434
5714332	chr4:5714332:A:G	2.13769e-08	-1.53805e-10	-1.28541	8.93129e-06	-1.53805e-10	-1.3124
5714424	chr4:5714424:CTCTT:C	1.99617e-08	-1.53805e-10	-1.35391	8.40541e-06	-1.53805e-10	-1.37308
5714440	chr4:5714440:T:G	2.12443e-08	-1.53805e-10	-1.29163	8.84555e-06	-1.53805e-10	-1.32205
5714520	chr4:5714520:G:A	1.1783e-07	-1.04743	1.46896	5.0298e-05	-0.702266	1.11827
5714587	chr4:5714587:A:G	2.12319e-08	-1.53805e-10	-1.29222	9.40337e-06	-1.53805e-10	-1.26089
5714711	chr4:5714711:T:G	3.68928e-08	-1.53805e-10	-0.739704	1.45165e-05	-1.53805e-10	-0.826673
5714814	chr4:5714814:G:A	7.28764e-09	-1.04334	-1.3182	2.51655e-06	-1.22349	-1.35558
5715002	chr4:5715002:T:C	8.47811e-09	-1.56982	-0.640416	3.27013e-06	-1.55597	-0.761164
5715115	chr4:5715115:T:C	7.91456e-09	-1.56939	-0.709626	3.07499e-06	-1.55525	-0.823404
5715179	chr4:5715179:C:T	2.04384e-08	-1.53805e-10	-1.33031	8.58948e-06	-1.53805e-10	-1.35142
5715195	chr4:5715195:A:G	3.55264e-09	-1.7204	-1.35963	1.64178e-06	-1.6716	-1.33458
5715395	chr4:5715395:G:T	2.01673e-08	-1.34366	-3.69205e-10	8.35268e-06	-1.37938	-3.69205e-10
5715502	chr4:5715502:C:T	8.50413e-09	-1.00759	-1.19958	2.89267e-06	-1.19404	-1.24574
5715642	chr4:5715642:T:C	7.85939e-09	-1.35679	-0.929223	4.19961e-06	-1.13564	-0.931326
5715654	chr4:5715654:T:C	7.49837e-09	-1.02025	-1.31278	2.57699e-06	-1.20324	-1.35209
5715670	chr4:5715670:C:T	1.95104e-08	-1.53805e-10	-1.37677	8.44816e-06	-1.53805e-10	-1.36801
5716028	chr4:5716028:T:C	7.55022e-09	-1.15052	-1.17563	2.53545e-06	-1.31391	-1.25768
5716092	chr4:5716092:C:T	6.24825e-08	-1.23758	1.02475	2.04705e-05	-0.853304	0.370329
5716140	chr4:5716140:G:A	7.60826e-09	-1.14242	-1.17606	2.55253e-06	-1.30664	-1.25824
5716571	chr4:5716571:T:C	7.52454e-09	-1.15392	-1.17563	2.52784e-06	-1.31691	-1.25768
5716850	chr4:5716850:A:C	7.5148e-09	-1.16773	-1.16312	2.52659e-06	-1.32777	-1.24732
5716911	chr4:5716911:T:C	1.95643e-08	-1.53805e-10	-1.37401	8.49631e-06	-1.53805e-10	-1.36233
5716969	chr4:5716969:G:C	7.83623e-09	-1.15823	-1.13073	2.61136e-06	-1.31983	-1.22226
5716999	chr4:5716999:C:T	7.447e-09	-1.16036	-1.17955	2.508e-06	-1.32148	-1.261
5717010	chr4:5717010:GA:G	6.03751e-08	-1.28933	1.04219	2.20765e-05	-0.924339	0.516892
5717014	chr4:5717014:G:A	7.44521e-09	-1.16496	-1.17519	2.50687e-06	-1.32563	-1.2573
5717071	chr4:5717071:C:T	7.49186e-09	-1.17503	-1.15888	2.51779e-06	-1.33401	-1.24457
5717077	chr4:5717077:C:T	3.77558e-08	-1.53805e-10	-0.716582	1.4796e-05	-1.53805e-10	-0.807601
5717114	chr4:5717114:T:C	2.34628e-08	-1.53805e-10	-1.1923	1.03398e-05	-1.53805e-10	-1.16596
5717120	chr4:5717120:T:C	7.36794e-09	-1.18512	-1.16546	2.4857e-06	-1.34236	-1.24905
5717137	chr4:5717137:C:G	8.85839e-09	-1.47064	-0.695717	3.74099e-06	-1.53222	-0.650386
5717273	chr4:5717273:C:T	7.60095e-09	-1.15349	-1.16596	2.54988e-06	-1.31548	-1.25044
5717289	chr4:5717289:G:T	7.06497e-09	-1.43895	-0.953624	2.88041e-06	-1.50417	-0.939855
5717293	chr4:5717293:A:G	2.15412e-08	-1.53805e-10	-1.27775	9.03391e-06	-1.53805e-10	-1.30097
5717364	chr4:5717364:T:C	3.68168e-08	-1.53805e-10	-0.741765	1.44551e-05	-1.53805e-10	-0.830913
5717503	chr4:5717503:A:G	7.49795e-09	-1.17569	-1.1574	2.51886e-06	-1.33479	-1.24337
5717547	chr4:5717547:G:A	3.43387e-08	0.566613	-1.37806	2.23201e-05	0.977813	-1.37429
5717599	chr4:5717599:T:C	1.44386e-08	-0.824794	-0.853021	4.33858e-06	-1.06549	-0.968927
5717608	chr4:5717608:C:T	1.38841e-08	-0.863958	-0.853021	4.19541e-06	-1.09904	-0.968927
5717652	chr4:5717652:C:G	6.98104e-09	-1.16684	-1.23769	2.3986e-06	-1.32793	-1.29914
5717776	chr4:5717776:C:T	2.15423e-08	-1.53805e-10	-1.2777	9.03432e-06	-1.53805e-10	-1.30093
5718046	chr4:5718046:G:T	1.4373e-08	-0.84877	-0.833598	4.32196e-06	-1.08603	-0.952224
5718147	chr4:5718147:G:C	1.53675e-08	-0.787758	-0.827711	4.5868e-06	-1.03348	-0.945298
5718197	chr4:5718197:G:A	1.7048e-08	-0.735835	-0.775851	5.01136e-06	-0.990413	-0.899839
5718469	chr4:5718469:T:C	2.04871e-08	-1.53805e-10	-1.32793	8.63032e-06	-1.53805e-10	-1.34668
5718547	chr4:5718547:G:A	1.4002e-08	-0.878856	-0.829664	4.22552e-06	-1.11153	-0.949287
5718569	chr4:5718569:G:A	2.36797e-08	-1.53805e-10	-1.1831	1.04422e-05	-1.53805e-10	-1.1561
5718618	chr4:5718618:G:A	6.2636e-08	-1.27173	1.06135	2.29751e-05	-0.900698	0.53315
5718622	chr4:5718622:A:G	2.36869e-08	-1.53805e-10	-1.1828	1.04457e-05	-1.53805e-10	-1.15577
5718811	chr4:5718811:A:G	1.41487e-08	-0.87958	-0.818519	4.27375e-06	-1.11228	-0.937185
5719012	chr4:5719012:G:T	4.64939e-08	-1.53805e-10	-0.508399	2.43136e-05	-1.53805e-10	-0.310925
5719294	chr4:5719294:A:C	8.70295e-06	6.10203	-1.37833	0.00247041	5.68398	-1.37381
5719322	chr4:5719322:A:G	1.93822e-08	-0.312869	-1.0705	5.44677e-06	-0.59443	-1.21251
5719582	chr4:5719582:A:G	2.48468e-08	-1.53805e-10	-1.13499	1.09993e-05	-1.53805e-10	-1.10413
5720203	chr4:5720203:A:G	5.35248e-09	-1.67463	-0.995533	2.03217e-06	-1.63065	-1.1622
5720391	chr4:5720391:G:A	4.52533e-09	-1.54636	-1.29167	1.84753e-06	-1.54065	-1.34746
5720455	chr4:5720455:C:T	2.55233e-08	-1.53805e-10	-1.10813	1.0354e-05	-1.53805e-10	-1.16459
5720459	chr4:5720459:G:A	1.80059e-08	-0.868386	-0.588637	5.19858e-06	-1.07646	-0.777113
5720506	chr4:5720506:TCCTGTTCCGC:T	2.09349e-08	-1.53805e-10	-1.30631	9.3897e-06	-1.53805e-10	-1.26235
5720554	chr4:5720554:A:T	4.67344e-08	0.869514	-1.37275	3.63192e-05	1.46429	-1.3739
5720710	chr4:5720710:G:A	6.38266e-08	-1.53805e-10	-0.191551	2.36978e-05	-1.53805e-10	-0.336577
5720886	chr4:5720886:AC:A	5.32002e-08	1.0001	-1.37376	4.02921e-05	1.57044	-1.37624
5720921	chr4:5720921:CCAAA:C	2.05376e-08	-1.53805e-10	-1.32546	9.16332e-06	-1.53805e-10	-1.28675
5720939	chr4:5720939:C:T	3.8066e-08	-1.53805e-10	-0.708399	1.4793e-05	-1.53805e-10	-0.807805
5721067	chr4:5721067:G:C	2.05e-08	-1.53805e-10	-1.32729	8.61217e-06	-1.53805e-10	-1.34878
5721541	chr4:5721541:AG:A	1.43508e-07	0.0883893	0.53028	7.36528e-05	0.722968	0.0744345
5721946	chr4:5721946:G:C	2.33081e-08	-1.53805e-10	-1.19892	9.66991e-06	-1.53805e-10	-1.23294
5722121	chr4:5722121:T:C	6.83878e-08	0.0504576	-0.172984	3.53634e-05	0.688941	-0.625225
5722188	chr4:5722188:C:T	1.0048e-06	2.56482	-3.69205e-10	0.000114155	1.2356	-3.69205e-10
5722267	chr4:5722267:T:C	3.5698e-09	-1.72056	-1.35466	1.64003e-06	-1.72264	-1.28461
5722501	chr4:5722501:C:T	2.0504e-08	-1.53805e-10	-1.3271	9.14401e-06	-1.53805e-10	-1.28886
5722790	chr4:5722790:G:T	5.3901e-08	0.987802	-1.34837	1.96368e-05	0.853604	-1.37816
5722794	chr4:5722794:T:G	1.48598e-08	-1.64906	-3.69205e-10	6.51557e-06	-1.62776	-3.69205e-10
5722830	chr4:5722830:C:G	2.48579e-08	-1.53805e-10	-1.13454	1.19841e-05	-1.53805e-10	-1.01838
5723123	chr4:5723123:C:T	8.55534e-08	1.36754	-1.26612	3.85404e-05	1.24467	-1.09492
5723253	chr4:5723253:G:A	4.05579e-08	-0.458017	-0.186973	1.36932e-05	-0.889149	0.00408713
5723442	chr4:5723442:G:A	1.41707e-08	-1.69654	-3.69205e-10	6.01503e-06	-1.7077	-3.69205e-10
5723454	chr4:5723454:G:A	1.44314e-08	-1.67831	-3.69205e-10	6.26378e-06	-1.66718	-3.69205e-10
5723468	chr4:5723468:T:C	1.43495e-08	-1.68401	-3.69205e-10	6.22522e-06	-1.67335	-3.69205e-10
5723673	chr4:5723673:G:A	1.71139e-07	0.354284	0.440472	9.6639e-05	1.02473	0.0442952
5723835	chr4:5723835:A:G	2.26116e-08	-1.53805e-10	-1.22926	1.06011e-05	-1.53805e-10	-1.141
5724090	chr4:5724090:G:A	1.96496e-08	-1.53805e-10	-1.36966	8.53085e-06	-1.53805e-10	-1.35827
5724133	chr4:5724133:A:G	2.31223e-08	-1.53805e-10	-1.20692	9.3064e-06	-1.53805e-10	-1.27126
5724340	chr4:5724340:T:C	7.72564e-08	-1.53805e-10	-0.000591311	2.57564e-05	-1.53805e-10	-0.253277
5724470	chr4:5724470:T:C	5.14318e-09	-1.43206	-1.27799	2.20013e-06	-1.53327	-1.18018
5724494	chr4:5724494:C:T	2.01271e-08	-1.53805e-10	-1.34566	8.47405e-06	-1.53805e-10	-1.36495
5724544	chr4:5724544:G:T	8.64158e-09	-1.32024	-0.870899	3.6838e-06	-1.43153	-0.766484
5724570	chr4:5724570:G:T	1.39307e-07	1.9671	-1.37814	8.91662e-05	2.3623	-1.37376
5724669	chr4:5724669:G:T	1.27154e-07	0.654707	-0.15703	7.30244e-05	1.38094	-0.592106
5724749	chr4:5724749:A:G	1.9481e-08	-1.53805e-10	-1.37828	8.38324e-06	-1.53805e-10	-1.37573
5724804	chr4:5724804:C:A	1.94819e-08	-1.53805e-10	-1.37823	8.40873e-06	-1.53805e-10	-1.37269
5724805	chr4:5724805:A:C	5.93149e-09	-1.45721	-1.11024	2.50374e-06	-1.55115	-1.03302
5724916	chr4:5724916:A:G	4.05878e-08	-1.53805e-10	-0.644253	1.86219e-05	-1.53805e-10	-0.577622
5725049	chr4:5725049:C:G	4.75845e-09	-1.42084	-1.36696	1.92646e-06	-1.52417	-1.32211
5725061	chr4:5725061:C:T	1.9853e-08	-1.53805e-10	-1.35937	8.40638e-06	-1.53805e-10	-1.37297
5725294	chr4:5725294:G:A	1.54169e-08	-1.61226	-3.69205e-10	5.94583e-06	-1.71927	-3.69205e-10
5725774	chr4:5725774:C:T	1.9503e-08	-1.53805e-10	-1.37715	8.41103e-06	-1.53805e-10	-1.37242
5725791	chr4:5725791:T:C	2.48266e-08	-1.53805e-10	-1.1358	1.03036e-05	-1.53805e-10	-1.16947
5725819	chr4:5725819:A:G	3.34858e-08	-1.53805e-10	-0.836598	1.28144e-05	-1.53805e-10	-0.951393
5726021	chr4:5726021:G:A	6.81826e-09	-1.06029	-1.36783	2.60466e-06	-1.1715	-1.37315
5726202	chr4:5726202:G:A	1.95594e-08	-1.53805e-10	-1.37427	8.36213e-06	-1.53805e-10	-1.37825
5726306	chr4:5726306:G:C	7.00313e-09	-1.05903	-1.34234	2.59199e-06	-1.20585	-1.34368
5726548	chr4:5726548:T:C	2.09578e-08	-1.53805e-10	-1.30521	8.92562e-06	-1.53805e-10	-1.31303
5727301	chr4:5727301:T:C	2.20667e-08	-1.53805e-10	-1.25365	8.68099e-06	-1.53805e-10	-1.34082
5727398	chr4:5727398:C:T	6.4133e-09	-1.11424	-1.37511	2.47007e-06	-1.21994	-1.37778
5727512	chr4:5727512:T:C	1.94922e-08	-1.53805e-10	-1.3777	8.39943e-06	-1.53805e-10	-1.3738
5728048	chr4:5728048:C:T	9.65494e-08	0.406458	-0.184124	5.26743e-05	1.09684	-0.634668
5728099	chr4:5728099:G:A	3.96425e-09	-1.59354	-1.37687	1.71485e-06	-1.58475	-1.37789
5728520	chr4:5728520:C:G	7.23563e-09	-1.02926	-1.33944	2.66224e-06	-1.18183	-1.34096
5728686	chr4:5728686:T:C	3.48702e-09	-1.72034	-1.37834	1.503e-06	-1.72108	-1.37342
5728946	chr4:5728946:A:G	1.96407e-08	-1.53805e-10	-1.37012	8.37076e-06	-1.53805e-10	-1.37722
5729039	chr4:5729039:T:C	1.43375e-08	-1.68484	-3.69205e-10	6.01442e-06	-1.7078	-3.69205e-10
5729227	chr4:5729227:G:A	6.053e-09	-1.72006	-0.827109	2.00239e-06	-1.72161	-1.086
5729347	chr4:5729347:C:T	3.34754e-08	-1.53805e-10	-0.83691	1.16687e-05	-1.53805e-10	-1.04505
5729431	chr4:5729431:C:T	8.91427e-09	-1.21819	-0.941878	3.2426e-06	-1.34611	-0.979473
5729672	chr4:5729672:C:T	2.23345e-08	-1.53805e-10	-1.24159	9.27462e-06	-1.53805e-10	-1.27468
5729788	chr4:5729788:T:C	4.31636e-09	-1.56126	-1.32405	1.83175e-06	-1.55308	-1.34361
5729798	chr4:5729798:G:A	4.15467e-09	-1.5671	-1.35639	1.77192e-06	-1.56011	-1.36978
5730134	chr4:5730134:G:A	9.10644e-09	-1.24293	-0.895806	3.31573e-06	-1.36785	-0.935434
5730658	chr4:5730658:C:G	4.03664e-09	-1.5877	-1.36461	1.71792e-06	-1.58687	-1.37398
5730698	chr4:5730698:C:T	2.68821e-08	-1.53805e-10	-1.05626	1.09253e-05	-1.53805e-10	-1.11088
5731093	chr4:5731093:T:C	2.44339e-08	-1.53805e-10	-1.15175	1.00388e-05	-1.53805e-10	-1.1955
5731251	chr4:5731251:G:A	4.22603e-09	-1.54694	-1.35951	1.81052e-06	-1.53947	-1.36888
5731255	chr4:5731255:T:A	3.5948e-09	-1.70313	-1.3651	1.5272e-06	-1.70526	-1.37327
5731409	chr4:5731409:C:T	4.49517e-08	-1.53805e-10	-0.542133	1.7527e-05	-1.53805e-10	-0.63822
5731792	chr4:5731792:G:A	6.9012e-08	-1.53805e-10	-0.113441	2.58935e-05	-1.53805e-10	-0.247967
5731801	chr4:5731801:G:A	1.95514e-08	-1.53805e-10	-1.37467	8.41887e-06	-1.53805e-10	-1.37148
5731811	chr4:5731811:A:G	4.49867e-09	-1.52113	-1.32281	1.96298e-06	-1.51116	-1.31634
5732016	chr4:5732016:C:T	1.36876e-08	-0.619758	-1.11147	4.00435e-06	-0.870914	-1.24366
5732188	chr4:5732188:C:T	9.07715e-08	0.990176	-0.829551	6.77887e-05	1.75743	-1.043
5732234	chr4:5732234:G:A	8.70765e-08	0.969085	-0.850019	6.51117e-05	1.7331	-1.05895
5732242	chr4:5732242:A:G	1.4292e-08	-0.520995	-1.16702	4.38686e-06	-0.731554	-1.29179
5732245	chr4:5732245:A:G	3.63053e-09	-1.69182	-1.36652	1.54351e-06	-1.69139	-1.37651
5732246	chr4:5732246:G:A	2.8399e-07	2.67074	-1.36953	0.000189012	3.11817	-1.37831
5732247	chr4:5732247:C:T	9.17768e-08	1.02203	-0.850393	6.90714e-05	1.79209	-1.05891
5732256	chr4:5732256:G:A	2.31439e-08	-1.53805e-10	-1.20599	1.00137e-05	-1.53805e-10	-1.19801
5732484	chr4:5732484:G:C	3.58961e-09	-1.69962	-1.37005	1.52663e-06	-1.70129	-1.3776
5732528	chr4:5732528:C:T	5.08825e-08	-0.418202	-3.69205e-10	2.4727e-05	-0.294064	-3.69205e-10
5732839	chr4:5732839:A:G	1.15756e-08	-0.619296	-1.27953	3.74089e-06	-0.826447	-1.35619
5732884	chr4:5732884:C:T	8.7661e-08	1.00572	-0.879967	6.62575e-05	1.77408	-1.08249
5732903	chr4:5732903:G:A	3.7109e-09	-1.66604	-1.3704	1.57502e-06	-1.6699	-1.37779
5733155	chr4:5733155:C:G	1.21935e-08	-0.568125	-1.27869	3.91842e-06	-0.780856	-1.35541
5733230	chr4:5733230:G:A	7.90134e-09	-0.997655	-1.28303	2.90636e-06	-1.15321	-1.28185
5733462	chr4:5733462:C:G	2.32916e-08	-1.53805e-10	-1.19963	8.9608e-06	-1.53805e-10	-1.3091
5733576	chr4:5733576:C:T	2.38693e-07	1.67898	-0.551527	0.000125243	2.105	-0.7767
5733589	chr4:5733589:G:C	2.63103e-07	2.5988	-1.37397	0.000173361	3.0312	-1.37778
5733793	chr4:5733793:T:G	3.67831e-09	-1.67647	-1.3688	1.56117e-06	-1.67932	-1.37721
5733856	chr4:5733856:G:C	3.82911e-09	-1.71798	-1.28711	1.72625e-06	-1.65703	-1.29897
5733988	chr4:5733988:A:G	2.67892e-07	2.27073	-1.02786	0.000159579	2.72684	-1.15626
5734102	chr4:5734102:A:G	3.71065e-09	-1.67738	-1.35913	1.56638e-06	-1.68054	-1.37265
5734171	chr4:5734171:G:C	3.19075e-07	2.78588	-1.36817	0.000205471	3.16941	-1.34606
5734445	chr4:5734445:G:T	4.34411e-09	-1.51814	-1.36076	1.86823e-06	-1.50347	-1.3735
5734736	chr4:5734736:C:G	1.98245e-08	-1.53805e-10	-1.3608	8.56303e-06	-1.53805e-10	-1.35451
5734739	chr4:5734739:A:G	3.94303e-07	3.0076	-1.3782	0.000261578	3.42809	-1.36332
5734765	chr4:5734765:G:A	8.02772e-08	0.298328	-0.260563	4.66941e-05	0.913302	-0.571643
5735105	chr4:5735105:T:G	4.13259e-07	3.02544	-1.34909	0.000265979	3.45293	-1.37147
5735553	chr4:5735553:G:A	2.43376e-08	-1.53805e-10	-1.1557	1.08521e-05	-1.53805e-10	-1.11761
5735579	chr4:5735579:T:G	8.904e-08	0.276095	-0.13473	5.1606e-05	0.901606	-0.459929
5735690	chr4:5735690:T:G	8.05351e-09	-1.01986	-1.24176	2.71863e-06	-1.17484	-1.32699
5736082	chr4:5736082:G:A	3.8396e-08	-1.53805e-10	-0.699768	1.56127e-05	-1.53805e-10	-0.753878
5736726	chr4:5736726:A:G	8.33596e-09	-1.22293	-1.00421	2.82293e-06	-1.39701	-1.06718
5736732	chr4:5736732:T:C	2.32245e-08	-0.127448	-1.07507	6.07693e-06	-0.555595	-1.14186
5737149	chr4:5737149:C:T	3.51447e-09	-1.71564	-1.3752	1.51058e-06	-1.71999	-1.36948
5738140	chr4:5738140:T:C	3.17381e-08	-1.53805e-10	-0.890202	1.19988e-05	-1.53805e-10	-1.01716
5738306	chr4:5738306:T:A	5.59944e-09	-1.71789	-0.907164	2.17696e-06	-1.71988	-1.00415
5738626	chr4:5738626:C:T	1.596e-08	-1.57764	-3.69205e-10	6.95675e-06	-1.56225	-3.69205e-10
5738711	chr4:5738711:C:T	2.17875e-08	-1.26638	-3.69205e-10	8.80536e-06	-1.3266	-3.69205e-10
5738807	chr4:5738807:C:A	3.66469e-08	-1.53805e-10	-0.746393	1.48132e-05	-1.53805e-10	-0.80644
5738818	chr4:5738818:C:T	4.60654e-09	-1.71314	-1.1071	1.73474e-06	-1.72148	-1.22962
5739252	chr4:5739252:C:T	5.02477e-08	-1.53805e-10	-0.430756	1.92005e-05	-1.53805e-10	-0.547022
5739468	chr4:5739468:G:A	3.49235e-09	-1.72209	-1.37506	1.53624e-06	-1.70095	-1.37167
5740102	chr4:5740102:A:T	5.4388e-08	1.00036	-1.35194	2.92442e-05	1.24576	-1.37204
5740140	chr4:5740140:A:T	6.68789e-09	-1.72193	-0.725494	2.56881e-06	-1.69934	-0.859177
5740449	chr4:5740449:C:T	4.19049e-09	-1.70982	-1.20508	1.81416e-06	-1.70528	-1.20106
5741010	chr4:5741010:C:T	6.99237e-09	-1.71834	-0.684558	2.5988e-06	-1.72279	-0.824124
5741131	chr4:5741131:A:G	1.45621e-08	-1.6693	-3.69205e-10	6.3817e-06	-1.64852	-3.69205e-10
5741326	chr4:5741326:A:G	4.44269e-09	-1.67927	-1.17719	2.03694e-06	-1.7031	-1.08741
5741446	chr4:5741446:G:C	2.48964e-08	-1.53805e-10	-1.133	1.10686e-05	-1.53805e-10	-1.09785
5741782	chr4:5741782:C:T	3.40226e-08	-0.820695	-3.69205e-10	1.2683e-05	-0.961696	-3.69205e-10
5741785	chr4:5741785:T:C	4.36589e-08	0.717964	-1.28928	1.67787e-05	0.507364	-1.18922
5742030	chr4:5742030:T:C	2.02132e-08	-1.53805e-10	-1.34139	8.80957e-06	-1.53805e-10	-1.32612
5742037	chr4:5742037:T:C	5.4556e-08	-1.53805e-10	-0.348493	2.1065e-05	-1.53805e-10	-0.454346
5742044	chr4:5742044:TA:T	9.19588e-09	-0.844796	-1.28417	3.70883e-06	-0.931276	-1.25997
5742054	chr4:5742054:C:T	5.90745e-09	-1.20394	-1.36757	2.86561e-06	-1.07333	-1.37585
5742115	chr4:5742115:T:C	5.46177e-08	-1.53805e-10	-0.347362	2.03345e-05	-1.53805e-10	-0.48964
5742160	chr4:5742160:T:C	9.86014e-09	-1.02301	-1.03621	3.99107e-06	-1.10523	-1.01267
5742202	chr4:5742202:A:AG	4.00689e-09	-1.64011	-1.31959	1.73313e-06	-1.68847	-1.26356
5742252	chr4:5742252:C:G	5.3089e-09	-1.54227	-1.13607	3.64528e-06	-1.22641	-0.982113
5742367	chr4:5742367:G:A	7.33139e-09	-1.00563	-1.34993	2.88553e-06	-1.11695	-1.3253
5742410	chr4:5742410:C:T	1.96116e-08	-1.53805e-10	-1.3716	8.54166e-06	-1.53805e-10	-1.357
5742626	chr4:5742626:C:T	2.09845e-08	-1.53805e-10	-1.30394	8.70665e-06	-1.53805e-10	-1.33787
5742779	chr4:5742779:T:C	9.00705e-09	-1.59857	-0.551145	2.80796e-06	-1.67468	-0.794818
5742832	chr4:5742832:C:T	1.38664e-08	-1.71825	-3.69205e-10	5.92605e-06	-1.7226	-3.69205e-10
5743274	chr4:5743274:G:T	1.06322e-08	-1.23086	-0.752972	3.13396e-06	-1.39428	-0.965384
5743552	chr4:5743552:C:A	6.73015e-09	-1.09342	-1.3477	3.43026e-06	-0.924884	-1.34444
5743577	chr4:5743577:C:T	6.29628e-09	-1.12944	-1.37832	3.08247e-06	-1.00052	-1.37571
5743965	chr4:5743965:AG:A	8.72481e-09	-0.917686	-1.26386	3.81381e-06	-0.827712	-1.33562
5744054	chr4:5744054:A:G	2.29948e-08	-1.53805e-10	-1.21245	9.56446e-06	-1.53805e-10	-1.24391
5744154	chr4:5744154:G:A	4.32378e-09	-1.65238	-1.23121	1.67748e-06	-1.69271	-1.29195
5744227	chr4:5744227:T:A	1.53744e-08	-1.03551	-0.579504	5.65291e-06	-1.2376	-0.532191
5744556	chr4:5744556:G:A	4.59792e-09	-1.64618	-1.17593	1.7576e-06	-1.68891	-1.2491
5744578	chr4:5744578:T:A	5.92383e-09	-1.40488	-1.16386	3.11155e-06	-1.1829	-1.18394
5744891	chr4:5744891:A:G	9.37074e-09	-1.26457	-0.845564	2.8279e-06	-1.42206	-1.04037
5744893	chr4:5744893:T:C	4.61573e-09	-1.61097	-1.20728	2.24911e-06	-1.46353	-1.22789
5744962	chr4:5744962:G:A	1.4474e-08	-1.67537	-3.69205e-10	6.46498e-06	-1.63556	-3.69205e-10
5745189	chr4:5745189:C:T	1.93652e-08	-1.38424	-3.69205e-10	1.09656e-05	-1.1072	-3.69205e-10
5745351	chr4:5745351:A:G	3.90227e-09	-1.6119	-1.37426	2.07e-06	-1.41081	-1.3636
5745352	chr4:5745352:G:T	5.96258e-08	-1.53805e-10	-0.259633	3.07473e-05	-1.53805e-10	-0.0761586
5745379	chr4:5745379:GT:G	3.62629e-09	-1.68196	-1.37755	1.63313e-06	-1.6479	-1.36356
5745455	chr4:5745455:G:A	3.52739e-09	-1.71794	-1.36922	1.58602e-06	-1.70286	-1.33787
5745565	chr4:5745565:C:T	5.96942e-09	-1.3624	-1.19867	3.19807e-06	-1.12069	-1.21872
5745809	chr4:5745809:C:T	4.65252e-09	-1.63804	-1.17228	1.77151e-06	-1.68323	-1.24689
5745974	chr4:5745974:G:A	4.90051e-09	-1.63419	-1.1242	1.84668e-06	-1.68069	-1.20788
5746108	chr4:5746108:G:A	3.26894e-08	-1.53805e-10	-0.860669	1.5226e-05	-1.53805e-10	-0.778958
5746386	chr4:5746386:G:A	6.39772e-08	-1.53805e-10	-0.189194	3.27098e-05	-1.53805e-10	-0.0142839
5746388	chr4:5746388:C:T	3.4231e-08	-0.814589	-3.69205e-10	1.29085e-05	-0.944071	-3.69205e-10
5746665	chr4:5746665:C:A	5.59725e-09	-1.4204	-1.20505	2.12025e-06	-1.47612	-1.2743
5746834	chr4:5746834:A:G	5.42368e-08	-1.53805e-10	-0.354361	1.9997e-05	-1.53805e-10	-0.506379
5746951	chr4:5746951:T:C	7.25467e-09	-1.00935	-1.35672	3.19256e-06	-0.968757	-1.37238
5747137	chr4:5747137:G:A	7.89138e-09	-1.09757	-1.18438	3.27181e-06	-1.07159	-1.24503
5747196	chr4:5747196:C:T	5.73283e-08	-1.53805e-10	-0.298926	2.7145e-05	-1.53805e-10	-0.200767
5747251	chr4:5747251:T:TCAG	3.89002e-09	-1.72245	-1.26686	2.18235e-06	-1.70915	-1.01241
5747364	chr4:5747364:A:G	1.96592e-08	-1.53805e-10	-1.36917	8.60224e-06	-1.53805e-10	-1.34994
5747389	chr4:5747389:G:T	4.59523e-09	-1.72277	-1.09994	2.56918e-06	-1.71427	-0.8441
5747475	chr4:5747475:A:T	5.72064e-09	-1.7192	-0.884437	2.37704e-06	-1.70589	-0.93021
5747535	chr4:5747535:C:T	7.01419e-09	-1.05575	-1.34404	3.04543e-06	-1.02634	-1.36198
5747633	chr4:5747633:C:T	9.73514e-09	-1.5262	-0.545777	4.24539e-06	-1.57189	-0.484234
5747882	chr4:5747882:C:T	4.31599e-09	-1.64507	-1.24032	1.65197e-06	-1.6871	-1.31289
5747889	chr4:5747889:T:G	9.34009e-09	-1.56692	-0.546484	3.96575e-06	-1.52053	-0.603732
5748057	chr4:5748057:G:A	6.43329e-09	-1.13268	-1.35355	2.7979e-06	-1.10467	-1.36842
5748080	chr4:5748080:C:T	1.42698e-08	-1.68957	-3.69205e-10	6.31826e-06	-1.65852	-3.69205e-10
5748177	chr4:5748177:T:C	6.70462e-09	-1.09007	-1.35486	2.92674e-06	-1.05905	-1.36902
5748234	chr4:5748234:G:C	1.0551e-08	-0.92074	-1.07076	3.66824e-06	-0.968074	-1.23417
5748276	chr4:5748276:A:G	2.37952e-08	-0.640006	-0.538229	8.31411e-06	-0.536199	-0.847806
5748429	chr4:5748429:A:G	2.11006e-08	-1.53805e-10	-1.29842	8.78428e-06	-1.53805e-10	-1.329
5749294	chr4:5749294:T:C	6.79192e-09	-1.19892	-1.23307	2.40439e-06	-1.31808	-1.30658
5749438	chr4:5749438:G:A	3.48379e-09	-1.72177	-1.37783	1.56729e-06	-1.71839	-1.33422
5749454	chr4:5749454:C:T	1.98389e-08	-1.53805e-10	-1.36007	8.64978e-06	-1.53805e-10	-1.34443
5749661	chr4:5749661:C:T	1.98471e-08	-1.53805e-10	-1.35967	8.46236e-06	-1.53805e-10	-1.36633
5749721	chr4:5749721:C:T	1.14542e-07	-1.53805e-10	0.393223	4.37543e-05	-1.53805e-10	0.276631
5749739	chr4:5749739:G:A	4.06689e-08	-1.53805e-10	-0.642258	1.57081e-05	-1.53805e-10	-0.747781
5749740	chr4:5749740:T:C	4.28391e-08	-1.53805e-10	-0.590269	1.64688e-05	-1.53805e-10	-0.700494
5749762	chr4:5749762:C:T	1.18142e-08	-1.63898	-0.239434	6.05659e-06	-1.34651	-0.354299
5749773	chr4:5749773:A:G	3.93901e-08	-1.53805e-10	-0.674207	1.52045e-05	-1.53805e-10	-0.780367
5749949	chr4:5749949:C:T	1.97006e-08	-1.53805e-10	-1.36707	8.56226e-06	-1.53805e-10	-1.35459
5750099	chr4:5750099:T:A	6.3811e-09	-1.59327	-0.901107	2.02252e-06	-1.62663	-1.17098
5750572	chr4:5750572:A:T	2.40216e-08	-1.53805e-10	-1.16877	1.04411e-05	-1.53805e-10	-1.15621
5750842	chr4:5750842:G:A	5.78204e-08	-1.53805e-10	-0.29038	2.16581e-05	-1.53805e-10	-0.426581
5750910	chr4:5750910:A:G	2.00913e-08	-1.53805e-10	-1.34744	8.45097e-06	-1.53805e-10	-1.36768
5750927	chr4:5750927:G:A	4.79746e-09	-1.6937	-1.08594	1.96896e-06	-1.69537	-1.12908
5750929	chr4:5750929:C:T	1.9707e-08	-1.53805e-10	-1.36675	8.4174e-06	-1.53805e-10	-1.37166
5750969	chr4:5750969:T:C	2.40191e-08	-1.53805e-10	-1.16887	1.04401e-05	-1.53805e-10	-1.1563
5751026	chr4:5751026:C:T	7.52926e-09	-1.42977	-0.899158	2.40502e-06	-1.54604	-1.07836
5751030	chr4:5751030:T:C	2.00128e-08	-1.53805e-10	-1.35135	8.55161e-06	-1.53805e-10	-1.35584
5751039	chr4:5751039:T:C	2.05615e-08	-1.53805e-10	-1.3243	8.61578e-06	-1.53805e-10	-1.34836
5751075	chr4:5751075:G:C	8.38045e-09	-1.39953	-0.82229	2.89383e-06	-1.48435	-0.955031
5751182	chr4:5751182:C:T	1.97297e-08	-1.53805e-10	-1.36559	8.55655e-06	-1.53805e-10	-1.35526
5751326	chr4:5751326:C:A	4.90034e-09	-1.57323	-1.18518	1.89283e-06	-1.60807	-1.25582
5751384	chr4:5751384:C:T	3.56533e-09	-1.71714	-1.35932	1.60436e-06	-1.70256	-1.32668
5751387	chr4:5751387:A:C	8.49114e-09	-1.00425	-1.20444	2.90638e-06	-1.20016	-1.2349
5751522	chr4:5751522:C:T	7.12139e-09	-1.40173	-0.982891	2.41631e-06	-1.45426	-1.16546
5751627	chr4:5751627:G:A	4.86657e-09	-1.56038	-1.20495	1.69888e-06	-1.65271	-1.31929
5751754	chr4:5751754:G:A	1.39283e-08	-1.7138	-3.69205e-10	5.94241e-06	-1.71985	-3.69205e-10
5751963	chr4:5751963:G:T	6.88711e-09	-1.45877	-0.959296	2.23898e-06	-1.56782	-1.12812
5752128	chr4:5752128:G:A	7.77612e-09	-1.64438	-0.652284	3.15409e-06	-1.6698	-0.683458
5752250	chr4:5752250:G:T	4.54593e-09	-1.54566	-1.28782	1.80414e-06	-1.58392	-1.32795
5752457	chr4:5752457:A:G	9.67819e-09	-1.09142	-0.986424	3.31309e-06	-1.17155	-1.13253
5752692	chr4:5752692:G:T	3.21072e-08	-1.53805e-10	-0.87864	1.17771e-05	-1.53805e-10	-1.0358
5752817	chr4:5752817:T:C	1.38863e-08	-1.58625	-0.130565	4.28721e-06	-1.56763	-0.478692
5752852	chr4:5752852:C:T	7.35545e-09	-1.517	-0.835276	2.35249e-06	-1.61148	-1.03501
5753254	chr4:5753254:G:A	1.94895e-08	-1.53805e-10	-1.37784	8.36292e-06	-1.53805e-10	-1.37815
5753305	chr4:5753305:C:T	6.8798e-08	-0.116546	-3.69205e-10	2.5789e-05	-0.252012	-3.69205e-10
5753323	chr4:5753323:C:T	8.84475e-09	-1.51403	-0.653867	3.49276e-06	-1.61684	-0.634428
5753565	chr4:5753565:G:A	1.73048e-08	-1.48103	-0.0157109	4.48189e-06	-1.52608	-0.475835
5753646	chr4:5753646:G:C	4.02575e-09	-1.69434	-1.26067	1.76479e-06	-1.72125	-1.21267
5753728	chr4:5753728:C:G	2.0478e-08	-1.53805e-10	-1.32837	8.62415e-06	-1.53805e-10	-1.34739
5753789	chr4:5753789:T:A	1.46236e-08	-1.66508	-3.69205e-10	7.01003e-06	-1.55462	-3.69205e-10
5753797	chr4:5753797:G:A	3.42663e-08	-1.53805e-10	-0.813559	1.21405e-05	-1.53805e-10	-1.00542
5753941	chr4:5753941:A:G	7.2692e-08	-1.53805e-10	-0.0614889	2.75274e-05	-1.53805e-10	-0.186778
5753991	chr4:5753991:G:A	6.35317e-08	-1.53805e-10	-0.196182	2.37808e-05	-1.53805e-10	-0.333083
5754110	chr4:5754110:T:A	3.72246e-09	-1.66849	-1.36485	1.55566e-06	-1.69595	-1.3641
5754205	chr4:5754205:C:T	6.15629e-08	-1.53805e-10	-0.227661	2.31081e-05	-1.53805e-10	-0.361777
5754275	chr4:5754275:A:G	1.72298e-08	-1.58565	0.0845656	6.80438e-06	-1.5031	-0.0812964
5754287	chr4:5754287:G:A	2.3344e-08	-1.53805e-10	-1.19738	9.8793e-06	-1.53805e-10	-1.21152
5754479	chr4:5754479:C:T	4.15709e-09	-1.54572	-1.37719	1.713e-06	-1.587	-1.37671
5754629	chr4:5754629:G:A	3.52382e-08	-1.53805e-10	-0.78559	1.36133e-05	-1.53805e-10	-0.89091
5754635	chr4:5754635:G:A	3.77537e-09	-1.69591	-1.32332	2.02181e-06	-1.64734	-1.15062
5754831	chr4:5754831:GC:G	1.48715e-08	-1.64827	-3.69205e-10	6.52847e-06	-1.62579	-3.69205e-10
5755240	chr4:5755240:G:A	9.20768e-09	-1.59573	-0.53195	3.82439e-06	-1.51746	-0.643097
5755319	chr4:5755319:C:T	4.09025e-09	-1.70596	-1.23315	1.58851e-06	-1.68991	-1.34925
5755327	chr4:5755327:C:T	9.68635e-09	-1.59213	-0.484876	4.01472e-06	-1.51311	-0.598885
5755430	chr4:5755430:A:AGGAG	4.08017e-08	-1.53805e-10	-0.638998	1.94657e-05	-1.53805e-10	-0.533307
5755540	chr4:5755540:G:A	4.1603e-08	-1.53805e-10	-0.619548	1.98787e-05	-1.53805e-10	-0.512312
5755792	chr4:5755792:T:G	1.06219e-08	-1.40918	-0.575617	3.33637e-06	-1.44424	-0.852835
5755833	chr4:5755833:G:C	1.38037e-08	-1.72279	-3.69205e-10	5.9325e-06	-1.72151	-3.69205e-10
5755909	chr4:5755909:C:T	2.97918e-08	-1.53805e-10	-0.953487	1.15175e-05	-1.53805e-10	-1.05809
5756217	chr4:5756217:A:C	1.21262e-08	-1.499	-0.353352	6.54369e-06	-1.3889	-0.234558
5756579	chr4:5756579:A:G	1.97697e-08	-1.53805e-10	-1.36357	8.39876e-06	-1.53805e-10	-1.37388
5756733	chr4:5756733:C:T	1.43081e-08	-1.68689	-3.69205e-10	7.15133e-06	-1.53466	-3.69205e-10
5756796	chr4:5756796:G:A	4.05113e-08	-1.53805e-10	-0.646141	1.93275e-05	-1.53805e-10	-0.54043
5756852	chr4:5756852:G:A	1.30695e-08	-1.49845	-0.278983	5.3449e-06	-1.40036	-0.425455
5757142	chr4:5757142:T:C	4.39397e-09	-1.53774	-1.32975	1.93383e-06	-1.52706	-1.3154
5757332	chr4:5757332:C:T	2.08903e-08	-1.53805e-10	-1.30844	8.52286e-06	-1.53805e-10	-1.35921
5757376	chr4:5757376:C:T	3.49291e-09	-1.71917	-1.37782	1.52204e-06	-1.70743	-1.37448
5757389	chr4:5757389:G:A	3.05815e-08	-1.53805e-10	-0.927324	1.13588e-05	-1.53805e-10	-1.07197
5757533	chr4:5757533:C:T	3.95473e-08	-1.53805e-10	-0.670224	1.88353e-05	-1.53805e-10	-0.566225
5757570	chr4:5757570:G:A	2.10396e-08	-1.53805e-10	-1.30131	8.81942e-06	-1.53805e-10	-1.325
5757880	chr4:5757880:G:A	8.70998e-09	-1.56298	-0.620276	4.4124e-06	-1.4705	-0.547044
5758116	chr4:5758116:G:A	3.36779e-08	-1.53805e-10	-0.830878	1.30989e-05	-1.53805e-10	-0.929429
5758259	chr4:5758259:C:T	3.89405e-09	-1.69145	-1.29682	2.14735e-06	-1.64325	-1.09447
5758817	chr4:5758817:C:T	4.32039e-08	-1.72268	1.14089	2.29138e-05	-1.70111	1.33089
5758995	chr4:5758995:T:TC	1.94067e-07	-1.53805e-10	0.920482	9.8339e-05	-1.53805e-10	1.08646
5759139	chr4:5759139:CT:C	2.13165e-08	-1.53805e-10	-1.28824	9.24229e-06	-1.53805e-10	-1.27817
5759192	chr4:5759192:G:A	2.94156e-08	-1.53805e-10	-0.966195	1.36198e-05	-1.53805e-10	-0.890432
5759285	chr4:5759285:A:G	4.1684e-08	-1.56022	0.942619	8.50747e-06	-1.59798	0.236968
5759484	chr4:5759484:C:G	3.51046e-08	-1.53805e-10	-0.789388	1.63222e-05	-1.53805e-10	-0.709434
5759490	chr4:5759490:G:C	5.91654e-08	-1.53805e-10	-0.267384	2.88988e-05	-1.53805e-10	-0.138159
5759639	chr4:5759639:G:A	5.89045e-09	-1.71875	-0.85564	2.40029e-06	-1.71807	-0.908305
5759708	chr4:5759708:T:C	1.37207e-08	-1.03582	-0.692995	6.45938e-06	-0.896191	-0.740236
5759800	chr4:5759800:G:C	4.59491e-08	-1.53805e-10	-0.520187	1.90307e-05	-1.53805e-10	-0.555908
5759810	chr4:5759810:C:T	2.00305e-08	-1.53805e-10	-1.35046	8.44407e-06	-1.53805e-10	-1.36849
5759825	chr4:5759825:C:T	3.6457e-09	-1.69247	-1.3617	1.51177e-06	-1.72228	-1.36641
5759915	chr4:5759915:A:G	2.7137e-08	-1.53805e-10	-1.04682	1.08008e-05	-1.53805e-10	-1.12234
5759997	chr4:5759997:A:G	4.22583e-09	-1.72127	-1.18523	1.87332e-06	-1.70949	-1.16476
5760137	chr4:5760137:G:A	4.1013e-09	-1.69097	-1.24545	1.6747e-06	-1.72137	-1.26496
5760199	chr4:5760199:A:G	4.22126e-09	-1.72135	-1.18624	1.75662e-06	-1.72185	-1.21672
5760227	chr4:5760227:T:G	4.07108e-09	-1.71966	-1.22415	1.80812e-06	-1.70548	-1.20419
5760284	chr4:5760284:A:G	2.15167e-08	-0.873181	-0.405708	7.514e-06	-0.99488	-0.490311
5760406	chr4:5760406:G:C	1.80926e-08	-1.54941	0.0971908	6.85194e-06	-1.62975	0.0523193
5760434	chr4:5760434:A:G	4.43186e-09	-1.52036	-1.33855	1.7902e-06	-1.60564	-1.31399
5760436	chr4:5760436:A:T	5.25372e-08	-1.53805e-10	-0.3862	1.87529e-05	-1.53805e-10	-0.570612
5760536	chr4:5760536:G:A	4.24126e-09	-1.71994	-1.18292	1.88797e-06	-1.70609	-1.16037
5760616	chr4:5760616:G:A	2.47956e-08	-1.53805e-10	-1.13706	9.98081e-06	-1.53805e-10	-1.2013
5760623	chr4:5760623:G:A	2.9503e-08	-1.53805e-10	-0.963228	1.22762e-05	-1.53805e-10	-0.994294
5760676	chr4:5760676:C:A	2.36797e-08	-1.53805e-10	-1.1831	1.04307e-05	-1.53805e-10	-1.15721
5760754	chr4:5760754:G:A	2.40144e-08	-0.893254	-0.275814	8.3336e-06	-1.01441	-0.367257
5760847	chr4:5760847:C:T	4.16558e-09	-1.57017	-1.35069	1.72707e-06	-1.59774	-1.3578
5760896	chr4:5760896:G:C	4.48687e-09	-1.72106	-1.12551	1.62915e-06	-1.71997	-1.29393
5761291	chr4:5761291:G:A	1.94926e-08	-1.53805e-10	-1.37769	8.36774e-06	-1.53805e-10	-1.37758
5761354	chr4:5761354:C:T	2.47741e-08	-1.53805e-10	-1.13792	1.09501e-05	-1.53805e-10	-1.10861
5761592	chr4:5761592:G:A	1.07605e-08	-0.916247	-1.05559	4.43177e-06	-1.0072	-1.00596
5761603	chr4:5761603:C:T	6.27032e-09	-1.71939	-0.792508	2.63483e-06	-1.70523	-0.827915
5761809	chr4:5761809:C:T	1.66286e-08	-0.924245	-0.612352	7.8313e-06	-0.772809	-0.671022
5761915	chr4:5761915:A:G	2.32928e-08	-1.53805e-10	-1.19958	9.46698e-06	-1.53805e-10	-1.25415
5762185	chr4:5762185:AATG:A	4.29823e-09	-1.65055	-1.23897	1.83466e-06	-1.66891	-1.22619
5763278	chr4:5763278:T:G	6.66801e-09	-1.60051	-0.849891	3.5549e-06	-1.66712	-0.566509
5763457	chr4:5763457:TG:T	4.12734e-09	-1.69329	-1.23679	1.86331e-06	-1.66166	-1.21795
5763971	chr4:5763971:T:C	9.02873e-08	-1.53805e-10	0.155276	4.57276e-05	-1.53805e-10	0.320743
5764537	chr4:5764537:T:C	4.14112e-08	-1.53805e-10	-0.624169	1.52631e-05	-1.53805e-10	-0.776522
5764605	chr4:5764605:T:A	3.87417e-09	-1.66447	-1.32892	1.78148e-06	-1.6259	-1.29862
5765840	chr4:5765840:G:C	6.85957e-09	-1.43503	-0.98705	2.24993e-06	-1.55391	-1.13715
5765999	chr4:5765999:C:T	1.0188e-07	-1.53805e-10	0.276073	5.1618e-05	-1.53805e-10	0.44191
5766347	chr4:5766347:C:T	8.9503e-09	-1.34375	-0.812285	3.19175e-06	-1.47482	-0.866567
5766453	chr4:5766453:C:T	1.12001e-08	-0.963248	-0.968552	3.78784e-06	-1.15545	-1.01471
5766539	chr4:5766539:AC:A	2.23794e-08	-1.53805e-10	-1.23958	9.15409e-06	-1.53805e-10	-1.28776
5766574	chr4:5766574:C:T	1.21493e-07	-1.53805e-10	0.452138	6.22491e-05	-1.53805e-10	0.629185
5766614	chr4:5766614:T:G	1.39753e-08	-1.71043	-3.69205e-10	6.01913e-06	-1.70702	-3.69205e-10
5766947	chr4:5766947:A:G	6.78796e-09	-1.71977	-0.712799	2.97845e-06	-1.72242	-0.688137
5766974	chr4:5766974:G:A	7.72182e-09	-1.48465	-0.819023	2.4783e-06	-1.59169	-1.0027
5767159	chr4:5767159:T:C	3.89081e-08	-0.900505	0.213987	1.42422e-05	-0.992488	0.146736
5767228	chr4:5767228:G:A	1.13275e-08	-1.00957	-0.910917	5.38114e-06	-0.863686	-0.955373
5767255	chr4:5767255:G:A	4.84746e-09	-1.49182	-1.27745	1.97804e-06	-1.56839	-1.25146
5767355	chr4:5767355:TTGTC:T	3.96257e-09	-1.60829	-1.36254	1.61502e-06	-1.65917	-1.36345
5767378	chr4:5767378:A:G	6.55045e-09	-1.38789	-1.0803	2.94057e-06	-1.39551	-1.02785
5767383	chr4:5767383:A:G	6.99601e-09	-1.34259	-1.05979	3.14396e-06	-1.35111	-1.00537
5767481	chr4:5767481:G:A	3.99585e-09	-1.70454	-1.25792	1.78129e-06	-1.67832	-1.2463
5767701	chr4:5767701:G:A	4.99744e-09	-1.48063	-1.25816	2.03794e-06	-1.55993	-1.23009
5767755	chr4:5767755:C:T	3.67704e-09	-1.67282	-1.37279	1.56441e-06	-1.69369	-1.36077
5767835	chr4:5767835:T:G	5.90232e-09	-1.36486	-1.20752	2.70018e-06	-1.37174	-1.1369
5767848	chr4:5767848:A:G	4.97275e-09	-1.46788	-1.27586	2.01926e-06	-1.54929	-1.24994
5767915	chr4:5767915:T:C	5.76177e-09	-1.36068	-1.23579	2.57108e-06	-1.35515	-1.20249
5767932	chr4:5767932:C:T	1.34279e-08	-1.00179	-0.748588	6.34718e-06	-0.854762	-0.799186
5767938	chr4:5767938:C:G	6.70107e-09	-1.72216	-0.723295	2.94689e-06	-1.72269	-0.698521
5768073	chr4:5768073:ATTG:A	2.38895e-08	-1.53805e-10	-1.17428	1.00568e-05	-1.53805e-10	-1.19371
5768078	chr4:5768078:A:T	2.39004e-08	-1.53805e-10	-1.17382	1.00611e-05	-1.53805e-10	-1.19328
5768190	chr4:5768190:C:T	1.36829e-08	-1.66591	-0.0656609	5.50238e-06	-1.64783	-0.14895
5768223	chr4:5768223:T:A	4.61316e-09	-1.5295	-1.28931	1.76094e-06	-1.62665	-1.30946
5768358	chr4:5768358:G:A	6.71941e-09	-1.71943	-0.723295	2.94815e-06	-1.72226	-0.698521
5768377	chr4:5768377:T:A	6.55928e-09	-1.72187	-0.744968	2.88229e-06	-1.72276	-0.720611
5768383	chr4:5768383:A:G	6.55295e-09	-1.72253	-0.745279	2.88232e-06	-1.72243	-0.720932
5768771	chr4:5768771:C:T	2.44087e-08	-1.7158	0.563021	8.68978e-06	-1.67778	0.337969
5768860	chr4:5768860:A:T	5.37994e-08	-1.53805e-10	-0.362458	1.94862e-05	-1.53805e-10	-0.532252
5768916	chr4:5768916:A:G	5.30316e-09	-1.67512	-1.0043	2.36325e-06	-1.60619	-1.03573
5768986	chr4:5768986:T:A	2.3031e-08	-1.53805e-10	-1.21088	9.36041e-06	-1.53805e-10	-1.26547
5769007	chr4:5769007:G:A	3.53121e-09	-1.71313	-1.37295	1.5011e-06	-1.71972	-1.37605
5769350	chr4:5769350:C:T	5.03655e-09	-1.72229	-1.00871	2.21449e-06	-1.71562	-0.991313
5769535	chr4:5769535:C:T	4.75932e-09	-1.49873	-1.28889	1.95791e-06	-1.51048	-1.3196
5769561	chr4:5769561:A:G	8.08572e-08	-1.70727	1.75223	2.63973e-05	-1.71969	1.49099
5769658	chr4:5769658:G:A	5.15202e-09	-1.72012	-0.988211	2.27034e-06	-1.71038	-0.97165
5769712	chr4:5769712:T:G	1.70078e-08	-1.51405	-3.69205e-10	6.97911e-06	-1.55904	-3.69205e-10
5769856	chr4:5769856:C:G	2.93588e-07	1.33446	-3.69205e-10	0.000133904	1.39516	-3.69205e-10
5769923	chr4:5769923:T:C	2.44879e-08	-1.53805e-10	-1.14954	9.82881e-06	-1.53805e-10	-1.21664
5770067	chr4:5770067:G:A	4.57316e-09	-1.71405	-1.11347	2.02006e-06	-1.69716	-1.10168
5770074	chr4:5770074:T:C	4.59873e-09	-1.71368	-1.10826	2.03208e-06	-1.69658	-1.09632
5770114	chr4:5770114:A:G	4.56679e-09	-1.71011	-1.1188	2.01853e-06	-1.69065	-1.10894
5771040	chr4:5771040:A:G	2.21989e-08	-1.24768	-3.69205e-10	9.98369e-06	-1.20101	-3.69205e-10
5771328	chr4:5771328:G:A	1.4538e-08	-1.3977	-0.273251	6.09754e-06	-1.23744	-0.456633
5771739	chr4:5771739:G:A	2.48339e-08	-1.53805e-10	-1.13551	1.07771e-05	-1.53805e-10	-1.12454
5771939	chr4:5771939:C:G	2.00334e-08	-1.53805e-10	-1.35032	8.53933e-06	-1.53805e-10	-1.35728
5772062	chr4:5772062:A:G	5.13054e-08	-1.53805e-10	-0.409925	2.59032e-05	-1.53805e-10	-0.247593
5772133	chr4:5772133:C:T	4.05093e-09	-1.69169	-1.25709	1.71902e-06	-1.71222	-1.24798
5772170	chr4:5772170:A:T	6.35273e-08	-1.70267	1.50642	2.07635e-05	-1.72004	1.25127
5772330	chr4:5772330:T:C	2.41246e-08	-1.53805e-10	-1.16449	1.05168e-05	-1.53805e-10	-1.14899
5772369	chr4:5772369:CAA:C	3.50982e-09	-1.71381	-1.37834	1.49346e-06	-1.72252	-1.37834
5772410	chr4:5772410:C:T	1.98229e-08	-1.53805e-10	-1.36088	8.36727e-06	-1.53805e-10	-1.37763
5772599	chr4:5772599:A:G	6.02416e-08	-1.53805e-10	-0.249357	2.76757e-05	-1.53805e-10	-0.181403
5772729	chr4:5772729:A:C	7.29173e-09	-1.27119	-1.08979	3.91875e-06	-1.16072	-0.975462
5772779	chr4:5772779:A:G	3.58837e-09	-1.69492	-1.37511	1.5088e-06	-1.71497	-1.37568
5773036	chr4:5773036:T:C	1.95765e-08	-1.53805e-10	-1.37339	8.36133e-06	-1.53805e-10	-1.37834
5773322	chr4:5773322:T:G	2.21987e-08	-1.53805e-10	-1.24769	9.79081e-06	-1.53805e-10	-1.22052
5773379	chr4:5773379:A:G	1.44992e-08	-1.67363	-3.69205e-10	6.24952e-06	-1.66946	-3.69205e-10
5773589	chr4:5773589:G:A	1.94954e-08	-1.53805e-10	-1.37754	8.40377e-06	-1.53805e-10	-1.37328
5773624	chr4:5773624:G:A	1.94798e-08	-1.53805e-10	-1.37834	8.39996e-06	-1.53805e-10	-1.37373
5773860	chr4:5773860:C:T	7.0776e-08	-0.0882005	-3.69205e-10	2.59284e-05	-0.24662	-3.69205e-10
5773897	chr4:5773897:C:T	5.94209e-09	-1.40984	-1.15582	2.55908e-06	-1.33589	-1.22642
5774316	chr4:5774316:C:A	5.15452e-09	-1.61331	-1.09453	2.17207e-06	-1.6626	-1.06368
5774411	chr4:5774411:G:A	1.97892e-08	-1.53805e-10	-1.36259	8.68001e-06	-1.53805e-10	-1.34094
5774443	chr4:5774443:A:G	3.39108e-08	-1.53805e-10	-0.823987	1.32356e-05	-1.53805e-10	-0.919052
5774557	chr4:5774557:T:C	8.96719e-08	0.148437	-3.69205e-10	4.36164e-05	0.273473	-3.69205e-10
5774979	chr4:5774979:AG:A	1.97216e-08	-1.53805e-10	-1.36601	8.51399e-06	-1.53805e-10	-1.36025
5775162	chr4:5775162:A:C	1.12572e-07	-1.53805e-10	0.375871	3.99668e-05	-1.53805e-10	0.186089
5775372	chr4:5775372:A:G	4.56814e-08	-1.53805e-10	-0.52603	2.26218e-05	-1.53805e-10	-0.383045
5775659	chr4:5775659:C:T	3.86084e-09	-1.71384	-1.28299	1.61861e-06	-1.72276	-1.29763
5775790	chr4:5775790:T:C	1.95333e-08	-1.53805e-10	-1.3756	8.48957e-06	-1.53805e-10	-1.36312
5775798	chr4:5775798:T:C	2.20227e-07	-1.53805e-10	1.04694	0.00010575	-1.53805e-10	1.15912
5776118	chr4:5776118:T:C	4.97683e-09	-1.50741	-1.23552	2.02629e-06	-1.58642	-1.20933
5776453	chr4:5776453:C:G	3.91375e-08	-1.7106	1.02996	1.60127e-05	-1.71824	0.989669
5777056	chr4:5777056:A:G	5.02124e-09	-1.68028	-1.05376	2.1518e-06	-1.71164	-1.02402
5777258	chr4:5777258:C:A	1.96568e-08	-1.53805e-10	-1.3693	8.593e-06	-1.53805e-10	-1.35101
5777556	chr4:5777556:G:C	2.72495e-08	-1.53805e-10	-1.04269	1.10722e-05	-1.53805e-10	-1.09752
5777590	chr4:5777590:T:G	4.76036e-09	-1.57053	-1.21687	1.95852e-06	-1.63634	-1.19343
5777780	chr4:5777780:G:A	5.68862e-09	-1.71281	-0.896447	3.53918e-06	-1.67804	-0.560028
5777784	chr4:5777784:T:G	1.96335e-08	-1.53805e-10	-1.37048	8.478e-06	-1.53805e-10	-1.36448
5777792	chr4:5777792:G:A	2.05731e-08	-1.32374	-3.69205e-10	9.18666e-06	-1.28421	-3.69205e-10
5778206	chr4:5778206:T:C	5.8842e-09	-1.68967	-0.885779	2.54293e-06	-1.71634	-0.852302
5778502	chr4:5778502:T:C	2.34238e-07	-1.53805e-10	1.10862	0.000112432	-1.53805e-10	1.22039
5778631	chr4:5778631:A:G	2.25113e-08	-1.53805e-10	-1.2337	9.91483e-06	-1.53805e-10	-1.20793
5778922	chr4:5778922:A:G	2.51738e-08	-1.53805e-10	-1.12192	1.16175e-05	-1.53805e-10	-1.04945
5779155	chr4:5779155:A:G	2.00203e-08	-1.53805e-10	-1.35098	8.8218e-06	-1.53805e-10	-1.32473
5779162	chr4:5779162:A:G	1.497e-08	-1.64167	-3.69205e-10	6.22727e-06	-1.67302	-3.69205e-10
5779558	chr4:5779558:TC:T	5.0476e-09	-1.60952	-1.11928	2.11083e-06	-1.55924	-1.19563
5780477	chr4:5780477:TATA:T	2.05544e-08	-1.53805e-10	-1.32465	9.1586e-06	-1.53805e-10	-1.28727
5780564	chr4:5780564:A:T	4.24397e-09	-1.66838	-1.23384	1.67793e-06	-1.67521	-1.30919
5780568	chr4:5780568:T:C	2.06937e-08	-1.53805e-10	-1.31789	9.22878e-06	-1.53805e-10	-1.27963
5780571	chr4:5780571:T:C	2.04421e-08	-1.53805e-10	-1.33013	9.0724e-06	-1.53805e-10	-1.29672
5780613	chr4:5780613:C:T	2.04123e-08	-1.53805e-10	-1.33158	9.05848e-06	-1.53805e-10	-1.29826
5780778	chr4:5780778:A:T	1.98189e-08	-1.53805e-10	-1.36108	8.45462e-06	-1.53805e-10	-1.36725
5781026	chr4:5781026:G:T	2.71935e-08	-1.53805e-10	-1.04474	1.10464e-05	-1.53805e-10	-1.09986
5781242	chr4:5781242:G:C	6.35544e-08	-0.195825	-3.69205e-10	2.96459e-05	-0.112635	-3.69205e-10
5781332	chr4:5781332:G:A	1.14231e-07	-1.53805e-10	0.390502	5.38795e-05	-1.53805e-10	0.484789
5781484	chr4:5781484:G:C	1.27347e-08	-1.4475	-0.355887	5.93887e-06	-1.32056	-0.399882
5781659	chr4:5781659:A:T	6.03845e-09	-1.57494	-0.97463	2.31246e-06	-1.58534	-1.07831
5781760	chr4:5781760:A:G	4.9562e-08	-1.53805e-10	-0.444495	1.87556e-05	-1.53805e-10	-0.570465
5782219	chr4:5782219:G:A	2.05624e-08	-1.53805e-10	-1.32426	9.14285e-06	-1.53805e-10	-1.28899
5782222	chr4:5782222:C:T	2.05208e-08	-1.53805e-10	-1.32628	8.71495e-06	-1.53805e-10	-1.33692
5782345	chr4:5782345:G:C	1.98512e-07	-1.53805e-10	0.943131	0.000111518	-1.53805e-10	1.21223
5782366	chr4:5782366:T:C	4.35472e-09	-1.71068	-1.16578	1.93506e-06	-1.68768	-1.15414
5783207	chr4:5783207:A:G	4.50784e-09	-1.46935	-1.37255	1.88954e-06	-1.48831	-1.37731
5783312	chr4:5783312:G:T	1.38338e-08	-1.7206	-3.69205e-10	5.92564e-06	-1.72267	-3.69205e-10
5783915	chr4:5783915:CAG:C	1.62825e-08	-1.55763	-3.69205e-10	6.48146e-06	-1.63301	-3.69205e-10
5783970	chr4:5783970:C:G	4.79021e-09	-1.69681	-1.08434	1.90996e-06	-1.70219	-1.15268
5784461	chr4:5784461:C:T	4.53512e-09	-1.72265	-1.11322	2.32778e-06	-1.72012	-0.936925
5784563	chr4:5784563:A:G	1.97398e-08	-1.53805e-10	-1.36508	8.4276e-06	-1.53805e-10	-1.37045
5784575	chr4:5784575:C:T	3.9188e-08	-1.53805e-10	-0.679349	1.70873e-05	-1.53805e-10	-0.663626
5784771	chr4:5784771:C:T	4.14177e-09	-1.65662	-1.26997	1.74713e-06	-1.69715	-1.24684
5785126	chr4:5785126:C:T	5.8208e-09	-1.722	-0.86428	2.80863e-06	-1.71575	-0.753514
5785194	chr4:5785194:G:A	1.97773e-08	-1.53805e-10	-1.36318	8.68287e-06	-1.53805e-10	-1.34061
5785195	chr4:5785195:C:T	6.29676e-09	-1.13498	-1.3727	2.27056e-06	-1.30474	-1.37719
5785392	chr4:5785392:T:C	2.03637e-08	-1.53805e-10	-1.33397	9.05241e-06	-1.53805e-10	-1.29893
5785713	chr4:5785713:G:A	1.46736e-08	-1.58523	-0.0764382	6.45362e-06	-1.48942	-0.1479
5785794	chr4:5785794:C:G	4.58407e-08	-1.53805e-10	-0.522549	1.84775e-05	-1.53805e-10	-0.585404
5786227	chr4:5786227:T:C	1.95249e-08	-1.53805e-10	-1.37603	8.38076e-06	-1.53805e-10	-1.37602
5786300	chr4:5786300:C:T	1.38411e-08	-1.72008	-3.69205e-10	6.00084e-06	-1.71006	-3.69205e-10
5786643	chr4:5786643:A:G	5.57241e-09	-1.50329	-1.1266	2.47895e-06	-1.51799	-1.07614
5786779	chr4:5786779:G:C	2.06471e-08	-1.53805e-10	-1.32014	9.221e-06	-1.53805e-10	-1.28048
5786780	chr4:5786780:G:A	4.47382e-09	-1.71773	-1.13175	2.29224e-06	-1.71084	-0.961593
5787007	chr4:5787007:G:A	5.41414e-09	-1.28097	-1.37773	2.02561e-06	-1.42498	-1.37111
5787196	chr4:5787196:T:C	3.35311e-08	-1.53805e-10	-0.835248	1.57448e-05	-1.53805e-10	-0.745447
5787502	chr4:5787502:C:T	4.89965e-09	-1.38398	-1.37458	1.85602e-06	-1.50746	-1.37607
5787867	chr4:5787867:C:G	2.01504e-08	-1.53805e-10	-1.3445	8.88814e-06	-1.53805e-10	-1.31724
5788432	chr4:5788432:C:T	4.6168e-09	-1.7044	-1.11361	2.07913e-06	-1.72011	-1.04991
5789149	chr4:5789149:A:G	1.95122e-08	-1.53805e-10	-1.37668	8.36669e-06	-1.53805e-10	-1.3777
5789479	chr4:5789479:C:T	5.63483e-09	-1.70066	-0.918093	2.93461e-06	-1.71026	-0.715121
5789622	chr4:5789622:T:C	2.36806e-08	-1.18307	-3.69205e-10	9.78229e-06	-1.22139	-3.69205e-10
5789743	chr4:5789743:T:G	8.55554e-08	0.101443	-3.69205e-10	3.38151e-05	0.0189472	-3.69205e-10
5789870	chr4:5789870:G:A	4.32377e-09	-1.5206	-1.36299	1.66634e-06	-1.61322	-1.37811
5790001	chr4:5790001:C:T	2.2958e-08	-1.53805e-10	-1.21406	9.22095e-06	-1.53805e-10	-1.28048
5790048	chr4:5790048:A:G	3.93785e-08	-1.49425	0.819747	1.58698e-05	-1.40909	0.671544
5790065	chr4:5790065:C:A	8.085e-08	-1.53805e-10	0.0448753	4.14774e-05	-1.53805e-10	0.223188
5790435	chr4:5790435:G:T	1.97359e-08	-1.53805e-10	-1.36528	8.46777e-06	-1.53805e-10	-1.36569
5791006	chr4:5791006:A:G	2.1967e-08	-1.6711	0.412918	9.04597e-06	-1.63811	0.338474
5791170	chr4:5791170:T:C	4.46832e-09	-1.48982	-1.36089	1.70541e-06	-1.59045	-1.3777
5791429	chr4:5791429:G:A	8.05116e-09	-1.33428	-0.92762	3.46068e-06	-1.32214	-0.938357
5791448	chr4:5791448:G:T	3.79346e-08	-1.59013	0.878275	1.50719e-05	-1.52158	0.732454
5791602	chr4:5791602:A:T	3.67626e-08	-1.60878	0.865537	1.45351e-05	-1.5435	0.718106
5791924	chr4:5791924:A:G	2.75578e-08	-1.53805e-10	-1.03143	1.25383e-05	-1.53805e-10	-0.973174
5791931	chr4:5791931:C:G	7.46601e-09	-0.959747	-1.37761	3.18481e-06	-1.01155	-1.33202
5792627	chr4:5792627:A:G	2.00406e-08	-1.53805e-10	-1.34996	8.44872e-06	-1.53805e-10	-1.36795
5792884	chr4:5792884:T:C	2.19954e-08	-1.53805e-10	-1.25689	9.02399e-06	-1.53805e-10	-1.30207
5792887	chr4:5792887:C:G	9.01352e-09	-1.64186	-0.50714	4.50797e-06	-1.69388	-0.302228
5792906	chr4:5792906:A:T	5.02883e-09	-1.54142	-1.19112	2.07594e-06	-1.62783	-1.14372
5793039	chr4:5793039:G:A	6.18182e-09	-1.56803	-0.958076	2.75947e-06	-1.64413	-0.842789
5793136	chr4:5793136:T:G	2.11523e-08	-1.53805e-10	-1.29597	9.49237e-06	-1.53805e-10	-1.25147
5793177	chr4:5793177:A:G	7.34838e-09	-1.71766	-0.635578	3.23048e-06	-1.71925	-0.610078
5793501	chr4:5793501:T:TA	2.49635e-08	-1.53805e-10	-1.13031	1.03995e-05	-1.53805e-10	-1.1602
5793512	chr4:5793512:C:T	2.41635e-08	-1.53805e-10	-1.16288	1.0825e-05	-1.53805e-10	-1.1201
5793686	chr4:5793686:G:A	2.02066e-08	-1.53805e-10	-1.34171	8.78231e-06	-1.53805e-10	-1.32922
5793859	chr4:5793859:C:T	1.47822e-08	-1.65429	-3.69205e-10	6.21436e-06	-1.6751	-3.69205e-10
5793983	chr4:5793983:G:A	1.12448e-08	-1.6191	-0.308719	4.47142e-06	-1.5591	-0.445152
5794068	chr4:5794068:A:G	1.12702e-08	-1.41062	-0.514945	6.59852e-06	-1.52274	-0.0923781
5794191	chr4:5794191:G:A	2.23429e-08	-1.53805e-10	-1.24121	9.60617e-06	-1.53805e-10	-1.23955
5794228	chr4:5794228:T:A	1.11669e-08	-1.07023	-0.864535	5.7894e-06	-1.22427	-0.521657
5794403	chr4:5794403:TA:T	1.07946e-07	-1.53805e-10	0.333913	4.39103e-05	-1.53805e-10	0.280188
5794405	chr4:5794405:TA:T	5.66965e-09	-1.23674	-1.37586	2.30286e-06	-1.29638	-1.37143
5794488	chr4:5794488:C:G	1.19503e-08	-1.3564	-0.510556	6.91602e-06	-1.47821	-0.0899123
5794503	chr4:5794503:C:T	1.72231e-08	-1.50147	-3.69205e-10	6.888e-06	-1.57218	-3.69205e-10
5794527	chr4:5794527:C:T	6.88293e-09	-1.43761	-0.981064	3.17591e-06	-1.54423	-0.802141
5794653	chr4:5794653:T:C	1.13533e-08	-1.60837	-0.309843	4.54082e-06	-1.5455	-0.443356
5795401	chr4:5795401:C:T	4.45504e-09	-1.57392	-1.27977	1.77876e-06	-1.56229	-1.36375
5795607	chr4:5795607:G:A	3.28214e-08	-0.856641	-3.69205e-10	1.28273e-05	-0.950386	-3.69205e-10
5795647	chr4:5795647:A:G	1.32481e-08	-1.65625	-0.107622	5.17597e-06	-1.6052	-0.252734
5795916	chr4:5795916:C:T	9.98147e-09	-1.46374	-0.583251	5.8191e-06	-1.56426	-0.176555
5796002	chr4:5796002:ATTCTT:A	6.01764e-09	-1.56899	-0.984035	2.87386e-06	-1.64345	-0.80285
5796088	chr4:5796088:G:A	1.00518e-08	-1.46316	-0.576805	5.87125e-06	-1.56321	-0.16868
5796251	chr4:5796251:C:T	4.85294e-08	-1.53805e-10	-0.465551	1.84973e-05	-1.53805e-10	-0.584334
5796418	chr4:5796418:A:T	2.06079e-08	-1.53805e-10	-1.32205	9.16071e-06	-1.53805e-10	-1.28704
5796428	chr4:5796428:T:C	2.06105e-08	-1.53805e-10	-1.32192	9.16214e-06	-1.53805e-10	-1.28688
5796862	chr4:5796862:A:C	1.41166e-08	-1.70037	-3.69205e-10	6.1547e-06	-1.68474	-3.69205e-10
5796900	chr4:5796900:G:A	1.16284e-07	-1.70119	2.1095	6.4949e-05	-1.64764	2.31929
5796932	chr4:5796932:C:T	1.94852e-08	-1.53805e-10	-1.37806	8.37546e-06	-1.53805e-10	-1.37665
5797272	chr4:5797272:G:A	2.0546e-08	-1.53805e-10	-1.32505	9.11795e-06	-1.53805e-10	-1.29171
5797343	chr4:5797343:A:C	2.36467e-08	-1.4181	0.233607	1.09703e-05	-1.52884	0.422065
5797350	chr4:5797350:G:A	1.01246e-08	-1.49122	-0.541541	5.99032e-06	-1.58628	-0.125531
5797566	chr4:5797566:A:G	2.03271e-08	-1.53805e-10	-1.33577	8.99266e-06	-1.53805e-10	-1.30555
5797736	chr4:5797736:G:A	1.9107e-08	-1.66183	0.264167	7.26036e-06	-1.6128	0.0932725
5797747	chr4:5797747:G:A	2.42645e-08	-1.53805e-10	-1.15871	1.09111e-05	-1.53805e-10	-1.11218
5797750	chr4:5797750:G:C	2.03241e-08	-1.53805e-10	-1.33592	8.99128e-06	-1.53805e-10	-1.3057
5797841	chr4:5797841:G:T	4.17197e-09	-1.72276	-1.19657	1.69517e-06	-1.72276	-1.25142
5797996	chr4:5797996:G:A	1.00375e-08	-1.49207	-0.549327	5.92351e-06	-1.58677	-0.136255
5798292	chr4:5798292:C:T	2.03976e-08	-1.53805e-10	-1.33231	9.03391e-06	-1.53805e-10	-1.30097
5798357	chr4:5798357:C:T	2.03976e-08	-1.53805e-10	-1.33231	9.03391e-06	-1.53805e-10	-1.30097
5798394	chr4:5798394:CACAGACACCTA:C	8.93704e-09	-1.72274	-0.434776	5.30927e-06	-1.71436	-0.11815
5798545	chr4:5798545:G:A	1.94971e-08	-1.53805e-10	-1.37746	8.4381e-06	-1.53805e-10	-1.3692
5798767	chr4:5798767:G:A	1.38965e-08	-1.71608	-3.69205e-10	5.92999e-06	-1.72194	-3.69205e-10
5799196	chr4:5799196:T:G	1.94828e-08	-1.53805e-10	-1.37819	8.41311e-06	-1.53805e-10	-1.37217
5799854	chr4:5799854:G:A	3.28548e-08	-1.53805e-10	-0.855623	1.50531e-05	-1.53805e-10	-0.790375
5800007	chr4:5800007:T:C	4.53783e-09	-1.46486	-1.37042	1.73949e-06	-1.57036	-1.37801
5800099	chr4:5800099:C:T	1.69464e-08	-1.51766	-3.69205e-10	6.83791e-06	-1.57948	-3.69205e-10
5800174	chr4:5800174:G:A	9.77635e-09	-1.42892	-0.638835	5.51075e-06	-1.53995	-0.255311
5800444	chr4:5800444:AG:A	2.43474e-08	-1.53805e-10	-1.1553	1.06375e-05	-1.53805e-10	-1.13757
5800463	chr4:5800463:G:A	8.92191e-09	-1.44985	-0.709362	4.91637e-06	-1.55684	-0.352547
5800676	chr4:5800676:T:C	8.69907e-09	-1.52514	-0.659365	4.9341e-06	-1.61382	-0.291965
5800884	chr4:5800884:C:A	2.03657e-08	-1.53805e-10	-1.33387	9.0423e-06	-1.53805e-10	-1.30005
5801253	chr4:5801253:A:G	3.8846e-09	-1.72233	-1.26837	1.68286e-06	-1.7225	-1.25897
5801387	chr4:5801387:G:A	2.52501e-08	-1.11889	-3.69205e-10	1.13053e-05	-1.07669	-3.69205e-10
5801453	chr4:5801453:C:T	3.20678e-08	-1.53805e-10	-0.879867	1.4633e-05	-1.53805e-10	-0.818677
5801892	chr4:5801892:G:A	3.76981e-08	-1.53805e-10	-0.71811	1.51275e-05	-1.53805e-10	-0.785442
5801905	chr4:5801905:A:C	2.05283e-08	-1.53805e-10	-1.32592	9.13862e-06	-1.53805e-10	-1.28945
5801942	chr4:5801942:T:C	2.73984e-08	-1.68187	0.644632	1.23861e-05	-1.64037	0.654985
5802008	chr4:5802008:G:A	2.42777e-08	-1.53805e-10	-1.15816	1.0899e-05	-1.53805e-10	-1.11329
5802018	chr4:5802018:G:A	2.38827e-08	-1.53805e-10	-1.17457	1.07058e-05	-1.53805e-10	-1.13117
5802177	chr4:5802177:C:T	9.60166e-09	-1.70746	-0.378325	3.89631e-06	-1.68091	-0.461024
5802411	chr4:5802411:A:T	2.55967e-08	-1.40206	0.296805	1.25408e-05	-1.51448	0.541507
5802438	chr4:5802438:A:G	4.46243e-08	-0.549443	-3.69205e-10	1.71119e-05	-0.662185	-3.69205e-10
5802756	chr4:5802756:G:A	3.46889e-08	-1.53805e-10	-0.801301	1.56636e-05	-1.53805e-10	-0.75062
5802781	chr4:5802781:C:T	8.10389e-09	-0.883718	-1.37166	3.26676e-06	-1.02856	-1.2896
5802970	chr4:5802970:G:C	3.24645e-08	-1.66479	0.79722	1.54955e-05	-1.6255	0.864088
5803047	chr4:5803047:C:G	1.25897e-07	-1.53805e-10	0.487742	6.02483e-05	-1.53805e-10	0.596514
5803145	chr4:5803145:A:G	1.54827e-08	-1.60799	-3.69205e-10	6.79693e-06	-1.58549	-3.69205e-10
5803151	chr4:5803151:A:G	9.73435e-09	-1.22414	-0.847922	4.7353e-06	-1.06986	-0.877053
5803718	chr4:5803718:C:T	4.21656e-09	-1.71506	-1.19364	2.26771e-06	-1.68683	-0.996356
5803733	chr4:5803733:G:A	7.79885e-09	-0.91994	-1.3738	2.97033e-06	-1.07124	-1.34205
5803805	chr4:5803805:T:C	4.0134e-08	-1.53805e-10	-0.655498	1.85634e-05	-1.53805e-10	-0.580767
5804051	chr4:5804051:C:T	3.2303e-08	-1.53805e-10	-0.872562	1.53101e-05	-1.53805e-10	-0.773445
5804097	chr4:5804097:C:A	1.94851e-08	-1.53805e-10	-1.37807	8.38759e-06	-1.53805e-10	-1.37521
5804330	chr4:5804330:C:A	2.11709e-08	-1.53805e-10	-1.29509	9.32316e-06	-1.53805e-10	-1.26946
5804523	chr4:5804523:C:T	6.43125e-08	-1.53805e-10	-0.183967	2.41581e-05	-1.53805e-10	-0.317341
5804639	chr4:5804639:T:C	1.39907e-08	-0.706395	-1.00293	5.32045e-06	-0.729164	-1.10124
5804975	chr4:5804975:C:T	4.48785e-08	-1.53805e-10	-0.543763	1.97454e-05	-1.53805e-10	-0.519039
5805062	chr4:5805062:A:G	2.44153e-08	-0.516468	-0.636044	8.61027e-06	-0.560242	-0.788763
5805070	chr4:5805070:TC:T	4.48403e-09	-1.69473	-1.15247	2.49624e-06	-1.64901	-0.938165
5805099	chr4:5805099:G:A	3.07252e-08	-1.53805e-10	-0.922639	1.39257e-05	-1.53805e-10	-0.868226
5805462	chr4:5805462:C:T	1.94815e-08	-1.53805e-10	-1.37826	8.38378e-06	-1.53805e-10	-1.37566
5805488	chr4:5805488:C:G	4.49706e-09	-1.46989	-1.37441	1.73809e-06	-1.57403	-1.37515
5805557	chr4:5805557:C:T	4.60441e-08	-1.70083	1.1827	2.44543e-05	-1.72023	1.41507
5805975	chr4:5805975:T:G	1.53684e-08	-1.61541	-3.69205e-10	5.9398e-06	-1.72028	-3.69205e-10
5805979	chr4:5805979:A:G	4.12545e-09	-1.58412	-1.34643	1.71418e-06	-1.62427	-1.33876
5806007	chr4:5806007:C:G	4.3043e-09	-1.52735	-1.36075	1.77224e-06	-1.57445	-1.35527
5806183	chr4:5806183:G:A	4.58937e-09	-1.68188	-1.1421	2.58689e-06	-1.62971	-0.921795
5806237	chr4:5806237:G:T	8.62311e-08	-1.70059	1.8099	3.62317e-05	-1.6641	1.75207
5806295	chr4:5806295:C:T	9.97769e-08	-1.66748	1.9227	4.49188e-05	-1.70158	2.00448
5806296	chr4:5806296:G:A	1.39955e-08	-1.39993	-0.309056	5.63081e-06	-1.35984	-0.413868
5806396	chr4:5806396:G:C	1.42688e-08	-1.32777	-0.361877	5.71403e-06	-1.29998	-0.459055
5806435	chr4:5806435:T:G	4.77292e-09	-1.41118	-1.37359	1.8198e-06	-1.52767	-1.37556
5806437	chr4:5806437:A:C	1.96617e-08	-1.53805e-10	-1.36905	8.60132e-06	-1.53805e-10	-1.35004
5806576	chr4:5806576:C:G	2.02449e-08	-1.53805e-10	-1.33982	8.99825e-06	-1.53805e-10	-1.30493
5807092	chr4:5807092:A:C	1.06548e-08	-1.48955	-0.492163	4.29818e-06	-1.46023	-0.583535
5807296	chr4:5807296:G:A	8.87715e-09	-0.822087	-1.34215	3.14779e-06	-0.978412	-1.37685
5807411	chr4:5807411:A:G	2.11441e-08	-1.53805e-10	-1.29636	8.8714e-06	-1.53805e-10	-1.31913
5807432	chr4:5807432:T:C	2.04853e-08	-1.53805e-10	-1.32801	8.68224e-06	-1.53805e-10	-1.34068
5807460	chr4:5807460:A:G	1.00247e-08	-1.44033	-0.60234	4.07106e-06	-1.40967	-0.68839
5807656	chr4:5807656:A:AG	8.67498e-09	-1.65867	-0.528603	3.83596e-06	-1.70287	-0.454674
5807704	chr4:5807704:C:T	2.06555e-08	-1.53805e-10	-1.31974	9.24656e-06	-1.53805e-10	-1.27771
5808059	chr4:5808059:C:G	1.95326e-08	-1.53805e-10	-1.37564	8.43166e-06	-1.53805e-10	-1.36997
5808360	chr4:5808360:A:G	2.22721e-08	-1.53805e-10	-1.24438	9.87156e-06	-1.53805e-10	-1.2123
5808599	chr4:5808599:A:G	1.95665e-08	-1.53805e-10	-1.3739	8.52725e-06	-1.53805e-10	-1.35869
5808884	chr4:5808884:A:G	9.16436e-09	-1.58541	-0.546989	3.36226e-06	-1.56556	-0.723791
5808935	chr4:5808935:C:T	1.99204e-08	-1.53805e-10	-1.35598	8.78302e-06	-1.53805e-10	-1.32914
5809054	chr4:5809054:C:A	1.95739e-08	-1.53805e-10	-1.37352	8.36999e-06	-1.53805e-10	-1.37731
5809233	chr4:5809233:G:C	3.08613e-08	-1.53805e-10	-0.918218	1.25524e-05	-1.53805e-10	-0.972046
5809293	chr4:5809293:G:A	2.17092e-08	-1.53805e-10	-1.26998	8.99118e-06	-1.53805e-10	-1.30572
5809494	chr4:5809494:TG:T	3.82929e-08	-1.53805e-10	-0.702457	1.54651e-05	-1.53805e-10	-0.763371
5809784	chr4:5809784:G:T	7.2988e-09	-1.37407	-0.985945	3.16819e-06	-1.48832	-0.860478
5809875	chr4:5809875:A:G	4.35128e-09	-1.50793	-1.36932	1.83477e-06	-1.54928	-1.34576
5809946	chr4:5809946:G:A	2.1902e-08	-1.53805e-10	-1.26114	9.65812e-06	-1.53805e-10	-1.23416
5810068	chr4:5810068:G:A	1.95729e-08	-1.53805e-10	-1.37358	8.53321e-06	-1.53805e-10	-1.35799
5810070	chr4:5810070:A:G	4.68288e-09	-1.45029	-1.35351	1.76322e-06	-1.55776	-1.37706
5810225	chr4:5810225:A:G	2.6437e-08	-1.53805e-10	-1.07296	1.19268e-05	-1.53805e-10	-1.02318
5810468	chr4:5810468:A:G	3.51138e-09	-1.71607	-1.37564	1.50166e-06	-1.72279	-1.37261
5810698	chr4:5810698:A:T	4.89053e-09	-1.38296	-1.37746	1.96235e-06	-1.44958	-1.37823
5810704	chr4:5810704:T:C	5.39989e-09	-1.71215	-0.949192	2.29404e-06	-1.72259	-0.949056
5810839	chr4:5810839:A:G	6.9161e-09	-1.71359	-0.700278	3.12002e-06	-1.72234	-0.641783
5810919	chr4:5810919:G:A	2.06139e-08	-1.53805e-10	-1.32176	9.21897e-06	-1.53805e-10	-1.2807
5811051	chr4:5811051:G:A	1.19662e-07	-1.70991	2.14686	5.91398e-05	-1.65141	2.22936
5811090	chr4:5811090:T:C	6.93215e-09	-1.38819	-1.02336	2.99899e-06	-1.50085	-0.902835
5811652	chr4:5811652:C:T	6.77389e-08	-1.53805e-10	-0.13206	2.53551e-05	-1.53805e-10	-0.268978
5811763	chr4:5811763:G:A	1.99967e-08	-1.53805e-10	-1.35215	8.61626e-06	-1.53805e-10	-1.34831
5812412	chr4:5812412:A:G	2.00505e-08	-1.53805e-10	-1.34947	8.39868e-06	-1.53805e-10	-1.37389
5812737	chr4:5812737:C:T	1.96173e-08	-1.53805e-10	-1.37131	8.57185e-06	-1.53805e-10	-1.35348
5812886	chr4:5812886:C:G	5.59924e-08	-1.53805e-10	-0.322506	2.06204e-05	-1.53805e-10	-0.475677
5813046	chr4:5813046:T:C	7.09506e-09	-1.35865	-1.02967	3.05727e-06	-1.47512	-0.909316
5813169	chr4:5813169:A:G	2.07701e-08	-1.53805e-10	-1.31421	8.75606e-06	-1.53805e-10	-1.33221
5813322	chr4:5813322:C:G	1.96989e-08	-1.53805e-10	-1.36716	8.51328e-06	-1.53805e-10	-1.36033
5813454	chr4:5813454:T:C	5.90386e-09	-1.71704	-0.855071	2.81329e-06	-1.69334	-0.774271
5813717	chr4:5813717:G:A	5.54298e-09	-1.31777	-1.31742	2.30894e-06	-1.38896	-1.27621
5813745	chr4:5813745:G:A	2.13918e-08	-1.53805e-10	-1.28471	9.43632e-06	-1.53805e-10	-1.25739
5813908	chr4:5813908:C:T	4.95869e-09	-1.37748	-1.36909	2.03376e-06	-1.44335	-1.34872
5814202	chr4:5814202:T:C	5.50926e-09	-1.26439	-1.3769	2.18578e-06	-1.34189	-1.3781
5814503	chr4:5814503:C:T	3.39904e-08	-1.53805e-10	-0.821643	1.36885e-05	-1.53805e-10	-0.885403
5814779	chr4:5814779:T:C	2.22263e-08	-1.53805e-10	-1.24645	8.93455e-06	-1.53805e-10	-1.31203
5814874	chr4:5814874:C:T	5.74627e-08	-1.53805e-10	-0.296584	2.12021e-05	-1.53805e-10	-0.447858
5814950	chr4:5814950:T:C	2.3698e-08	-1.53805e-10	-1.18233	1.06593e-05	-1.53805e-10	-1.13553
5815042	chr4:5815042:T:A	3.73012e-09	-1.67957	-1.35171	1.61681e-06	-1.66423	-1.35727
5815211	chr4:5815211:T:C	4.05585e-09	-1.7163	-1.23126	1.82997e-06	-1.72274	-1.17492
5815500	chr4:5815500:C:T	4.97501e-08	-0.440708	-3.69205e-10	1.84978e-05	-0.584308	-3.69205e-10
5815816	chr4:5815816:C:T	3.48112e-09	-1.72279	-1.37758	1.52121e-06	-1.71176	-1.37069
5816358	chr4:5816358:A:G	3.37862e-08	-1.53805e-10	-0.827669	1.60803e-05	-1.53805e-10	-0.724365
5816458	chr4:5816458:G:C	2.08228e-08	-1.53805e-10	-1.31167	8.97207e-06	-1.53805e-10	-1.30784
5817062	chr4:5817062:A:G	2.25557e-07	2.42301	-1.35216	0.000106016	2.41955	-1.25792
5817306	chr4:5817306:G:A	3.02461e-08	-1.53805e-10	-0.938354	1.43774e-05	-1.53805e-10	-0.836299
5817557	chr4:5817557:A:G	3.10009e-08	-1.53805e-10	-0.913704	1.58706e-05	-1.53805e-10	-0.737491
5817654	chr4:5817654:A:G	9.0617e-09	-1.29903	-0.844636	2.74925e-06	-1.42126	-1.06937
5817734	chr4:5817734:G:A	2.61232e-08	-1.53805e-10	-1.0849	1.17588e-05	-1.53805e-10	-1.03736
5817950	chr4:5817950:G:A	6.9336e-08	-1.53805e-10	-0.108757	2.82073e-05	-1.53805e-10	-0.162379
5818053	chr4:5818053:A:G	7.06215e-08	-1.53805e-10	-0.0903862	2.83679e-05	-1.53805e-10	-0.156702
5818240	chr4:5818240:T:C	1.23963e-08	-0.477174	-1.35315	7.76638e-06	-0.0877973	-1.36436
5818246	chr4:5818246:C:T	3.85691e-08	-1.53805e-10	-0.695269	1.83502e-05	-1.53805e-10	-0.592318
5818431	chr4:5818431:C:T	4.58303e-09	-1.71947	-1.10589	2.08865e-06	-1.72276	-1.04268
5818465	chr4:5818465:T:C	1.83178e-08	-1.43984	-3.69205e-10	8.26479e-06	-1.38995	-3.69205e-10
5818536	chr4:5818536:C:G	3.27513e-07	1.44381	-3.69205e-10	0.000120791	1.2921	-3.69205e-10
5818599	chr4:5818599:TG:T	2.36332e-08	-1.53805e-10	-1.18507	9.87513e-06	-1.53805e-10	-1.21194
5818633	chr4:5818633:A:G	2.47655e-08	-1.53805e-10	-1.13827	1.02854e-05	-1.53805e-10	-1.17124
5818852	chr4:5818852:C:A	6.21115e-08	-1.36988	1.15109	2.98435e-05	-1.32387	1.21788
5818874	chr4:5818874:C:T	4.63711e-09	-1.59534	-1.21829	2.09848e-06	-1.53849	-1.22225
5818956	chr4:5818956:A:G	2.41707e-08	-1.53805e-10	-1.16258	1.07671e-05	-1.53805e-10	-1.12546
5819034	chr4:5819034:A:C	3.13131e-08	0.454228	-1.35791	1.52169e-05	0.592475	-1.37203
5819063	chr4:5819063:A:G	1.4125e-08	-1.69978	-3.69205e-10	6.16496e-06	-1.68308	-3.69205e-10
5819149	chr4:5819149:A:G	7.26965e-08	-1.53805e-10	-0.0614273	3.58087e-05	-1.53805e-10	0.0762317
5819678	chr4:5819678:C:G	1.03331e-08	-1.705	-0.307366	4.45982e-06	-1.68354	-0.32331
5819709	chr4:5819709:T:C	2.54516e-08	-1.53805e-10	-1.11094	1.05003e-05	-1.53805e-10	-1.15056
5819833	chr4:5819833:G:C	9.05648e-09	-1.38284	-0.761397	2.77393e-06	-1.65263	-0.829068
5819895	chr4:5819895:A:G	7.65172e-09	-1.33647	-0.976317	2.03037e-06	-1.52052	-1.27322
5819897	chr4:5819897:A:T	4.18963e-09	-1.5417	-1.37341	1.79728e-06	-1.54526	-1.37042
5820075	chr4:5820075:T:TTCCA	1.8636e-08	-1.42263	-3.69205e-10	8.35657e-06	-1.37891	-3.69205e-10
5820150	chr4:5820150:T:C	1.46726e-08	-1.72079	0.0590522	3.23191e-06	-1.69402	-0.634871
5820186	chr4:5820186:A:G	8.13597e-09	-1.68098	-0.570442	2.62114e-06	-1.70326	-0.835093
5820195	chr4:5820195:C:G	2.09681e-08	-1.66969	0.364974	6.76022e-06	-1.6476	0.0566937
5820716	chr4:5820716:G:A	2.45781e-08	-1.53805e-10	-1.14587	1.07764e-05	-1.53805e-10	-1.1246
5820733	chr4:5820733:T:G	2.7349e-08	-1.53805e-10	-1.03904	1.11784e-05	-1.53805e-10	-1.08797
5820901	chr4:5820901:A:ACTT	1.5832e-08	-0.531644	-1.05404	7.32387e-06	-0.42929	-1.08153
5821149	chr4:5821149:C:G	3.93324e-08	-1.53805e-10	-0.675673	1.83829e-05	-1.53805e-10	-0.590538
5821393	chr4:5821393:A:G	1.64726e-08	-1.54602	-3.69205e-10	7.38488e-06	-1.50253	-3.69205e-10
5821630	chr4:5821630:A:G	4.23767e-06	-1.53805e-10	4.00405	0.00219771	-1.53805e-10	4.19321
5822050	chr4:5822050:C:CT	1.62374e-08	-0.792893	-0.767509	7.19994e-06	-0.696418	-0.831469
5822051	chr4:5822051:C:T	1.41714e-08	-1.69649	-3.69205e-10	6.28826e-06	-1.66328	-3.69205e-10
5822271	chr4:5822271:C:T	3.58531e-09	-1.69573	-1.37514	1.51346e-06	-1.71223	-1.37533
5822288	chr4:5822288:A:G	9.57311e-08	-1.53805e-10	0.213822	3.26078e-05	-1.53805e-10	-0.0174081
5822293	chr4:5822293:T:C	4.46665e-09	-1.60614	-1.24494	1.65249e-06	-1.6622	-1.33748
5822406	chr4:5822406:T:C	1.72857e-08	-1.49784	-3.69205e-10	7.7356e-06	-1.45613	-3.69205e-10
5822440	chr4:5822440:T:C	3.24602e-08	-1.53805e-10	-0.867705	1.60667e-05	-1.53805e-10	-0.725209
5823054	chr4:5823054:C:T	4.58204e-08	-1.53805e-10	-0.522991	1.83786e-05	-1.53805e-10	-0.590775
5823085	chr4:5823085:C:T	1.49867e-08	-1.6588	0.018243	4.52177e-06	-1.68833	-0.304728
5823104	chr4:5823104:C:T	3.81374e-09	-1.71856	-1.29055	1.57525e-06	-1.70631	-1.34124
5823795	chr4:5823795:AAAC:A	1.20083e-08	-0.688444	-1.17368	5.76875e-06	-0.479012	-1.27049
5823834	chr4:5823834:G:C	1.95705e-08	-1.56876	0.195059	5.73566e-06	-1.6174	-0.137862
5823843	chr4:5823843:A:G	1.20387e-07	-1.53805e-10	0.442989	5.93831e-05	-1.53805e-10	0.582049
5824583	chr4:5824583:G:A	2.07545e-08	-1.53805e-10	-1.31496	8.78233e-06	-1.53805e-10	-1.32922
5824789	chr4:5824789:CAA:C	8.91324e-09	-1.69676	-0.463421	2.96429e-06	-1.71376	-0.701565
5824870	chr4:5824870:A:G	7.56262e-09	-1.66688	-0.657627	1.83692e-06	-1.72277	-1.1711
5824881	chr4:5824881:G:A	3.60026e-08	-1.53805e-10	-0.764129	1.43864e-05	-1.53805e-10	-0.835678
5825037	chr4:5825037:T:C	1.41819e-08	-1.44854	-0.247217	4.40661e-06	-1.51726	-0.501599
5825111	chr4:5825111:A:G	1.26544e-08	-0.432763	-1.37696	6.13123e-06	-0.310835	-1.37773
5825153	chr4:5825153:T:C	1.23495e-08	-0.45698	-1.37713	6.00106e-06	-0.332206	-1.37782
5825268	chr4:5825268:A:G	1.34057e-08	-0.389355	-1.36269	6.47994e-06	-0.267479	-1.36577
5825385	chr4:5825385:T:A	2.60902e-08	-1.53805e-10	-1.08616	1.19797e-05	-1.53805e-10	-1.01874
5825410	chr4:5825410:G:A	3.54596e-08	-1.53805e-10	-0.779326	1.44092e-05	-1.53805e-10	-0.834096
5825691	chr4:5825691:G:A	1.94798e-08	-1.53805e-10	-1.37834	8.37038e-06	-1.53805e-10	-1.37726
5825766	chr4:5825766:A:G	1.26222e-08	-0.439049	-1.37322	6.10588e-06	-0.316882	-1.37582
5825902	chr4:5825902:C:T	5.29321e-09	-1.4606	-1.2207	2.34655e-06	-1.33574	-1.31327
5825999	chr4:5825999:G:A	1.50161e-08	-0.275862	-1.36274	7.54949e-06	-0.112555	-1.36792
5826001	chr4:5826001:G:A	1.41924e-08	-1.69502	-3.69205e-10	6.04324e-06	-1.70302	-3.69205e-10
5826104	chr4:5826104:A:G	8.33179e-09	-1.72053	-0.507112	2.91077e-06	-1.70633	-0.727208
5826184	chr4:5826184:A:G	1.93028e-08	-1.69599	0.308518	3.42319e-06	-1.69948	-0.571911
5826248	chr4:5826248:CA:C	8.12109e-09	-1.71997	-0.533285	2.09858e-06	-1.72113	-1.03957
5826271	chr4:5826271:C:G	1.56153e-08	-1.59947	-3.69205e-10	6.91424e-06	-1.56838	-3.69205e-10
5826404	chr4:5826404:G:A	1.59367e-08	-1.5791	-3.69205e-10	7.0841e-06	-1.54411	-3.69205e-10
5826515	chr4:5826515:T:C	1.08692e-08	-0.603888	-1.3579	5.22868e-06	-0.486295	-1.36151
5826783	chr4:5826783:T:C	3.06576e-08	-1.71912	0.794278	4.60971e-06	-1.71882	-0.254976
5827143	chr4:5827143:T:C	4.41984e-09	-1.59565	-1.26596	2.18794e-06	-1.43425	-1.28475
5827172	chr4:5827172:C:T	1.21557e-07	-1.53805e-10	0.452666	4.76378e-05	-1.53805e-10	0.361666
5827363	chr4:5827363:C:G	1.50188e-08	-1.63842	-3.69205e-10	6.25051e-06	-1.6693	-3.69205e-10
5827530	chr4:5827530:T:C	3.57135e-08	-1.62486	0.852665	5.31069e-06	-1.6202	-0.212039
5827619	chr4:5827619:C:T	1.40781e-08	-0.411025	-1.29208	6.76867e-06	-0.289592	-1.30006
5827794	chr4:5827794:G:A	2.01153e-08	-1.53805e-10	-1.34624	8.4825e-06	-1.53805e-10	-1.36395
5828012	chr4:5828012:G:A	3.48866e-08	-1.53805e-10	-0.795618	1.41186e-05	-1.53805e-10	-0.854463
5828024	chr4:5828024:G:A	2.34134e-08	-1.53805e-10	-1.19441	9.84408e-06	-1.53805e-10	-1.21509
5828070	chr4:5828070:G:T	2.88332e-08	-1.53805e-10	-0.986193	1.14265e-05	-1.53805e-10	-1.06602
5828152	chr4:5828152:A:G	2.10509e-08	0.0740711	-1.37485	1.03847e-05	0.214564	-1.37619
5828169	chr4:5828169:T:C	5.75058e-08	-1.53805e-10	-0.295834	2.90908e-05	-1.53805e-10	-0.131539
5828191	chr4:5828191:C:T	1.9602e-08	-1.53805e-10	-1.37209	8.36149e-06	-1.53805e-10	-1.37832
5828295	chr4:5828295:G:A	2.00063e-08	-1.53805e-10	-1.35167	8.51335e-06	-1.53805e-10	-1.36032
5828298	chr4:5828298:C:T	4.03408e-08	-1.53805e-10	-0.650357	1.5332e-05	-1.53805e-10	-0.772018
5828422	chr4:5828422:G:A	1.97359e-08	-1.53805e-10	-1.36528	8.37277e-06	-1.53805e-10	-1.37697
5828569	chr4:5828569:C:T	1.44904e-08	-1.67423	-3.69205e-10	6.30427e-06	-1.66073	-3.69205e-10
5828666	chr4:5828666:C:T	7.76989e-09	-0.945571	-1.35189	3.62433e-06	-0.940793	-1.2735
5828847	chr4:5828847:A:G	2.80507e-08	-1.53805e-10	-1.01371	1.14418e-05	-1.53805e-10	-1.06469
5828919	chr4:5828919:A:G	1.03786e-08	-0.639348	-1.36863	4.96445e-06	-0.521384	-1.37827
5829149	chr4:5829149:G:A	1.16172e-07	-1.53805e-10	0.407348	5.65351e-05	-1.53805e-10	0.532902
5829242	chr4:5829242:G:A	3.00376e-08	-1.53805e-10	-0.94527	1.35725e-05	-1.53805e-10	-0.893912
5829337	chr4:5829337:C:T	1.95529e-08	-1.53805e-10	-1.3746	8.36167e-06	-1.53805e-10	-1.3783
5829338	chr4:5829338:G:A	9.89299e-08	-1.53805e-10	0.246691	4.66649e-05	-1.53805e-10	0.341032
5829374	chr4:5829374:G:C	1.05946e-07	-1.53805e-10	0.315205	4.26985e-05	-1.53805e-10	0.252205
5829381	chr4:5829381:T:A	6.59845e-09	-1.71151	-0.749376	3.03592e-06	-1.64645	-0.744993
5829456	chr4:5829456:G:A	3.20224e-08	-1.53805e-10	-0.881284	1.29046e-05	-1.53805e-10	-0.944376
5829794	chr4:5829794:A:G	5.97493e-09	-1.61227	-0.947877	2.16625e-06	-1.53471	-1.19425
5829938	chr4:5829938:C:T	6.86954e-09	-1.718	-0.702626	2.42025e-06	-1.72273	-0.89536
5830167	chr4:5830167:C:T	1.98514e-08	-1.53805e-10	-1.35945	8.64754e-06	-1.53805e-10	-1.34468
5830318	chr4:5830318:GT:G	6.63465e-08	-0.15283	-3.69205e-10	3.24901e-05	-0.0210229	-3.69205e-10
5830350	chr4:5830350:T:C	2.11726e-08	-1.53805e-10	-1.29501	8.78321e-06	-1.53805e-10	-1.32912
5830418	chr4:5830418:C:G	2.01216e-08	-1.53805e-10	-1.34593	8.57603e-06	-1.53805e-10	-1.35299
5830469	chr4:5830469:G:A	1.32952e-08	-1.64211	-0.118205	2.90468e-06	-1.68389	-0.75175
5830490	chr4:5830490:A:G	2.03702e-08	-1.53805e-10	-1.33365	8.66992e-06	-1.53805e-10	-1.3421
5830892	chr4:5830892:C:T	1.61755e-08	-1.56422	-3.69205e-10	7.18343e-06	-1.53018	-3.69205e-10
5830975	chr4:5830975:T:C	1.9966e-08	-1.53805e-10	-1.35369	8.89474e-06	-1.53805e-10	-1.3165
5831206	chr4:5831206:C:G	1.73585e-08	-0.209686	-1.28395	8.45334e-06	-0.0810444	-1.28635
5831411	chr4:5831411:G:A	2.01465e-08	-1.53805e-10	-1.34469	8.5559e-06	-1.53805e-10	-1.35534
5831809	chr4:5831809:C:T	5.63546e-09	-1.41082	-1.20783	2.31845e-06	-1.38884	-1.27222
5831823	chr4:5831823:A:G	2.37068e-08	-1.53805e-10	-1.18196	9.4485e-06	-1.53805e-10	-1.2561
5831898	chr4:5831898:A:G	1.30589e-08	-1.60801	-0.170239	2.81296e-06	-1.66266	-0.805058
5831926	chr4:5831926:G:A	2.93861e-08	-1.53805e-10	-0.9672	1.21733e-05	-1.53805e-10	-1.00272
5831983	chr4:5831983:TA:T	2.01491e-08	-1.53805e-10	-1.34456	8.55682e-06	-1.53805e-10	-1.35523
5832283	chr4:5832283:T:C	9.27093e-09	-1.00743	-1.11341	3.0594e-06	-1.12714	-1.2566
5832348	chr4:5832348:A:G	1.97435e-08	-1.53805e-10	-1.36489	8.39736e-06	-1.53805e-10	-1.37404
5832383	chr4:5832383:T:C	1.95075e-08	-1.53805e-10	-1.37692	8.36151e-06	-1.53805e-10	-1.37832
5832413	chr4:5832413:T:C	1.13948e-08	-1.6479	-0.266666	2.57775e-06	-1.69019	-0.864853
5832451	chr4:5832451:A:G	1.10891e-08	-1.66835	-0.273417	2.53259e-06	-1.7028	-0.869921
5832490	chr4:5832490:A:G	1.38096e-08	-1.72236	-3.69205e-10	5.93622e-06	-1.72089	-3.69205e-10
5832532	chr4:5832532:T:A	2.05791e-08	-1.53805e-10	-1.32344	9.03843e-06	-1.53805e-10	-1.30047
5832873	chr4:5832873:T:G	2.00731e-08	-1.53805e-10	-1.34834	8.77231e-06	-1.53805e-10	-1.33036
5833101	chr4:5833101:G:C	4.36421e-08	-1.53805e-10	-0.571698	1.76109e-05	-1.53805e-10	-0.633439
5833693	chr4:5833693:G:A	2.1389e-08	-1.53805e-10	-1.28484	9.4028e-06	-1.53805e-10	-1.26095
5833814	chr4:5833814:A:G	1.25702e-08	-0.866853	-0.949536	4.04849e-06	-0.967124	-1.13649
5834110	chr4:5834110:G:A	3.43638e-08	-1.53805e-10	-0.810718	1.4385e-05	-1.53805e-10	-0.835771
5834537	chr4:5834537:G:A	2.30478e-08	-1.53805e-10	-1.21015	9.78105e-06	-1.53805e-10	-1.22151
5834975	chr4:5834975:C:T	4.79458e-09	-1.44736	-1.33287	2.036e-06	-1.48177	-1.30921
5835018	chr4:5835018:C:T	2.05014e-08	-1.53805e-10	-1.32723	8.60204e-06	-1.53805e-10	-1.34996
5835279	chr4:5835279:T:C	3.75858e-09	-1.72044	-1.30324	1.75348e-06	-1.69306	-1.2473
5835520	chr4:5835520:G:A	2.18316e-08	-1.53805e-10	-1.26436	9.65425e-06	-1.53805e-10	-1.23456
5835598	chr4:5835598:C:T	4.22658e-09	-1.53016	-1.37617	1.75772e-06	-1.55976	-1.37818
5835657	chr4:5835657:C:A	4.49787e-09	-1.47784	-1.36627	1.85636e-06	-1.51071	-1.37263
5835872	chr4:5835872:G:A	1.51428e-08	-1.6302	-3.69205e-10	6.679e-06	-1.60299	-3.69205e-10
5835966	chr4:5835966:G:T	2.68036e-08	-1.53805e-10	-1.05919	1.23742e-05	-1.53805e-10	-0.986349
5836271	chr4:5836271:T:C	2.18085e-08	-1.53805e-10	-1.26542	8.9953e-06	-1.53805e-10	-1.30526
5836465	chr4:5836465:C:T	1.17758e-07	-1.53805e-10	0.42091	5.90865e-05	-1.53805e-10	0.577043
5836505	chr4:5836505:C:T	7.96303e-09	-1.16353	-1.10938	3.57404e-06	-1.02245	-1.20582
5836510	chr4:5836510:T:C	2.05212e-08	-1.53805e-10	-1.32626	8.96497e-06	-1.53805e-10	-1.30863
5836620	chr4:5836620:G:A	6.15086e-09	-1.33364	-1.19748	2.6105e-06	-1.38975	-1.15267
5836631	chr4:5836631:C:T	2.83386e-08	-1.53805e-10	-1.00349	1.17506e-05	-1.53805e-10	-1.03805
5837057	chr4:5837057:C:T	2.53532e-08	-1.53805e-10	-1.11481	1.05148e-05	-1.53805e-10	-1.14918
5837188	chr4:5837188:G:C	2.72824e-08	-1.53805e-10	-1.04148	1.1091e-05	-1.53805e-10	-1.09582
5837214	chr4:5837214:T:C	2.44804e-08	-1.53805e-10	-1.14985	1.01793e-05	-1.53805e-10	-1.18161
5837418	chr4:5837418:A:T	2.07222e-08	-1.53805e-10	-1.31652	8.72739e-06	-1.53805e-10	-1.33549
5837421	chr4:5837421:G:A	7.43947e-08	-1.53805e-10	-0.0383356	3.36856e-05	-1.53805e-10	0.0151097
5837959	chr4:5837959:A:T	8.63501e-09	-0.828698	-1.3632	4.04687e-06	-0.808284	-1.29573
5837986	chr4:5837986:C:T	1.98764e-08	-1.53805e-10	-1.35819	8.48452e-06	-1.53805e-10	-1.36372
5838043	chr4:5838043:G:A	6.98117e-09	-1.14439	-1.26011	3.43831e-06	-1.08408	-1.1829
5838344	chr4:5838344:A:G	1.29638e-08	-0.476213	-1.30935	4.90338e-06	-0.539967	-1.37207
5838447	chr4:5838447:G:A	1.55524e-08	-1.6035	-3.69205e-10	6.89197e-06	-1.5716	-3.69205e-10
5838526	chr4:5838526:C:T	2.13599e-08	-1.53805e-10	-1.28621	9.51181e-06	-1.53805e-10	-1.24943
5839160	chr4:5839160:G:A	1.91648e-08	-0.166715	-1.22793	1.21376e-05	0.1228	-1.12845
5839441	chr4:5839441:G:C	2.31076e-08	-1.53805e-10	-1.20756	9.4044e-06	-1.53805e-10	-1.26078
5839623	chr4:5839623:A:G	1.05965e-07	1.5223	-1.20691	7.48988e-05	1.86404	-1.04986
5839850	chr4:5839850:G:A	2.00343e-08	-0.514023	-0.836255	8.86133e-06	-0.373873	-0.94639
5839922	chr4:5839922:C:A	4.40573e-09	-1.5102	-1.35462	1.88237e-06	-1.57006	-1.29936
5840159	chr4:5840159:G:A	2.25208e-08	-1.53805e-10	-1.23328	9.28765e-06	-1.53805e-10	-1.27327
5840660	chr4:5840660:G:A	6.27547e-09	-1.3401	-1.17098	2.4872e-06	-1.53649	-1.05432
5841056	chr4:5841056:G:T	3.6053e-09	-1.72027	-1.34504	1.63351e-06	-1.67282	-1.3384
5841209	chr4:5841209:G:A	3.42578e-08	-1.53805e-10	-0.813807	1.37708e-05	-1.53805e-10	-0.879412
5841390	chr4:5841390:C:T	6.8846e-08	-1.53805e-10	-0.115849	2.62764e-05	-1.53805e-10	-0.233289
5841468	chr4:5841468:G:C	3.06906e-08	-1.53805e-10	-0.923764	1.23254e-05	-1.53805e-10	-0.990295
5841469	chr4:5841469:T:G	8.33091e-09	-1.0737	-1.15404	2.67988e-06	-1.26672	-1.24947
5841539	chr4:5841539:T:C	1.0636e-08	-1.10864	-0.874835	3.49906e-06	-1.28955	-0.959912
5841761	chr4:5841761:C:T	2.20186e-08	-1.53805e-10	-1.25583	9.23727e-06	-1.53805e-10	-1.27871
5841998	chr4:5841998:T:C	9.71644e-09	-1.21486	-0.859041	3.27545e-06	-1.37186	-0.943642
5842195	chr4:5842195:G:A	1.24221e-08	-1.28083	-0.547421	4.1161e-06	-1.38626	-0.700796
5842378	chr4:5842378:G:A	1.95248e-08	-1.53805e-10	-1.37604	8.36192e-06	-1.53805e-10	-1.37827
5842619	chr4:5842619:C:A	1.67363e-07	-1.53805e-10	0.772443	8.17878e-05	-1.53805e-10	0.902169
5842625	chr4:5842625:C:CAA	6.99137e-08	-1.53805e-10	-0.100459	2.67665e-05	-1.53805e-10	-0.214807
5842660	chr4:5842660:ACACT:A	1.5371e-07	-1.53805e-10	0.68735	7.49721e-05	-1.53805e-10	0.815156
5842827	chr4:5842827:A:G	1.55611e-08	-1.14315	-0.4598	4.73018e-06	-1.31175	-0.636248
5842866	chr4:5842866:G:A	7.54623e-08	-1.53805e-10	-0.0240872	2.877e-05	-1.53805e-10	-0.142627
5842945	chr4:5842945:T:TC	7.65663e-08	-1.53805e-10	-0.00956312	2.80546e-05	-1.53805e-10	-0.167806
5843040	chr4:5843040:G:A	2.54217e-08	-1.53805e-10	-1.11212	1.15621e-05	-1.53805e-10	-1.05422
5843270	chr4:5843270:C:T	4.01291e-08	-1.53805e-10	-0.655619	1.58338e-05	-1.53805e-10	-0.739816
5843341	chr4:5843341:A:G	6.59784e-09	-1.4849	-0.976083	2.80387e-06	-1.52068	-0.950275
5843685	chr4:5843685:C:T	5.18342e-08	-0.399671	-3.69205e-10	2.30486e-05	-0.364355	-3.69205e-10
5843772	chr4:5843772:C:A	4.5725e-08	-1.53805e-10	-0.525076	2.07972e-05	-1.53805e-10	-0.467143
5843795	chr4:5843795:C:T	2.40535e-08	-1.53805e-10	-1.16744	9.9172e-06	-1.53805e-10	-1.20769
5844087	chr4:5844087:C:A	4.13267e-09	-1.72274	-1.20606	1.90258e-06	-1.69964	-1.15911
5844305	chr4:5844305:T:G	2.18367e-08	-1.53805e-10	-1.26413	9.01245e-06	-1.53805e-10	-1.30335
5844383	chr4:5844383:G:A	3.65609e-08	-1.53805e-10	-0.748741	1.62641e-05	-1.53805e-10	-0.713002
5844644	chr4:5844644:T:C	7.25562e-09	-1.53002	-0.835928	4.9266e-06	-1.36402	-0.543288
5844877	chr4:5844877:G:T	3.58313e-08	-1.53805e-10	-0.768899	1.29233e-05	-1.53805e-10	-0.942927
5845038	chr4:5845038:G:A	1.49247e-08	-1.64471	-3.69205e-10	6.20607e-06	-1.67643	-3.69205e-10
5845056	chr4:5845056:T:C	5.82096e-09	-1.49103	-1.09522	2.04161e-06	-1.57886	-1.20936
5845124	chr4:5845124:T:G	2.49413e-08	-1.53805e-10	-1.13119	9.87773e-06	-1.53805e-10	-1.21168
5845203	chr4:5845203:T:C	2.93574e-08	-1.53805e-10	-0.968175	1.32831e-05	-1.53805e-10	-0.915467
5845505	chr4:5845505:G:A	4.53684e-08	-1.53805e-10	-0.532905	2.26381e-05	-1.53805e-10	-0.382326
5845595	chr4:5845595:C:T	3.52652e-09	-1.71121	-1.3762	1.58611e-06	-1.72207	-1.31861
5845766	chr4:5845766:A:C	6.12387e-09	-1.353	-1.18252	2.71315e-06	-1.20088	-1.30297
5845804	chr4:5845804:T:C	2.00675e-08	-1.53805e-10	-1.34862	8.61136e-06	-1.53805e-10	-1.34888
5846039	chr4:5846039:T:C	3.86276e-09	-1.71987	-1.27647	2.44025e-06	-1.72221	-0.887644
5846112	chr4:5846112:A:G	6.15978e-09	-1.71825	-0.811428	2.77302e-06	-1.67782	-0.804207
5846156	chr4:5846156:C:T	1.90532e-08	-1.40048	-3.69205e-10	8.51954e-06	-1.3596	-3.69205e-10
5846287	chr4:5846287:T:C	5.50951e-09	-1.36478	-1.27646	3.02462e-06	-1.21869	-1.17648
5847055	chr4:5847055:C:T	2.03012e-08	-1.53805e-10	-1.33704	8.69085e-06	-1.53805e-10	-1.33969
5847111	chr4:5847111:T:A	4.28198e-08	-1.53805e-10	-0.59072	2.12979e-05	-1.53805e-10	-0.44335
5847695	chr4:5847695:T:C	2.4387e-08	-1.53805e-10	-1.15367	1.00087e-05	-1.53805e-10	-1.19851
5847953	chr4:5847953:A:G	9.03035e-09	-1.31583	-0.831301	5.59381e-06	-1.13016	-0.650144
5848094	chr4:5848094:T:C	4.014e-09	-1.63134	-1.32659	2.00682e-06	-1.52716	-1.27825
5848232	chr4:5848232:C:A	3.69056e-09	-1.72066	-1.32128	2.1992e-06	-1.72172	-0.992143
5848424	chr4:5848424:C:T	2.19788e-08	-1.25764	-3.69205e-10	9.97431e-06	-1.20195	-3.69205e-10
5848463	chr4:5848463:T:G	8.33912e-09	-1.07867	-1.1481	3.60695e-06	-1.01177	-1.20733
5848616	chr4:5848616:A:G	4.12719e-09	-1.65939	-1.27073	2.08067e-06	-1.56276	-1.20651
5848650	chr4:5848650:T:A	4.10051e-09	-1.62019	-1.31642	2.068e-06	-1.51059	-1.26479
5848775	chr4:5848775:G:T	3.92682e-09	-1.72032	-1.25957	2.52511e-06	-1.7221	-0.853577
5848976	chr4:5848976:C:T	2.33651e-08	-1.53805e-10	-1.19648	9.63816e-06	-1.53805e-10	-1.23623
5849004	chr4:5849004:T:C	4.31683e-08	-1.53805e-10	-0.582613	2.14855e-05	-1.53805e-10	-0.434581
5849068	chr4:5849068:A:C	7.79464e-08	-1.53805e-10	0.00830118	3.03304e-05	-1.53805e-10	-0.0898092
5849106	chr4:5849106:G:C	3.82638e-09	-1.71327	-1.29253	2.35937e-06	-1.72244	-0.921125
5849530	chr4:5849530:G:A	2.12483e-08	-1.53805e-10	-1.29144	9.08973e-06	-1.53805e-10	-1.29481
5849958	chr4:5849958:T:C	2.44233e-08	-1.53805e-10	-1.15218	1.00264e-05	-1.53805e-10	-1.19673
5850112	chr4:5850112:G:T	2.44599e-08	-1.53805e-10	-1.15069	1.00468e-05	-1.53805e-10	-1.1947
5850411	chr4:5850411:G:A	4.92424e-09	-1.4242	-1.32935	2.50427e-06	-1.37525	-1.20872
5850778	chr4:5850778:A:G	3.82744e-09	-1.7145	-1.29103	2.35811e-06	-1.72265	-0.92145
5850998	chr4:5850998:T:C	4.22115e-08	-1.53805e-10	-0.605029	1.55794e-05	-1.53805e-10	-0.756012
5851597	chr4:5851597:G:A	1.04063e-08	-0.635362	-1.36995	3.57143e-06	-0.851088	-1.37791
5851708	chr4:5851708:G:A	3.18249e-08	-1.53805e-10	-0.88747	1.21579e-05	-1.53805e-10	-1.00398
5851750	chr4:5851750:G:A	5.47624e-09	-1.38468	-1.26262	1.92975e-06	-1.5233	-1.32127
5851787	chr4:5851787:A:G	3.53209e-09	-1.71614	-1.36969	1.50013e-06	-1.71938	-1.37703
5851984	chr4:5851984:G:C	1.16212e-07	-1.53805e-10	0.407691	5.40477e-05	-1.53805e-10	0.487908
5852264	chr4:5852264:A:G	7.35669e-08	-1.53805e-10	-0.049525	2.91961e-05	-1.53805e-10	-0.127924
5852612	chr4:5852612:C:G	2.36149e-08	-1.53805e-10	-1.18584	1.05163e-05	-1.53805e-10	-1.14903
5852699	chr4:5852699:A:G	2.29356e-08	-1.53805e-10	-1.21503	1.00331e-05	-1.53805e-10	-1.19607
5852749	chr4:5852749:A:G	1.27695e-07	-1.53805e-10	0.501921	5.05723e-05	-1.53805e-10	0.421444
5852814	chr4:5852814:G:A	3.71444e-08	-1.53805e-10	-0.732909	1.39297e-05	-1.53805e-10	-0.867939
5852920	chr4:5852920:A:G	2.46696e-08	-1.34736	0.20521	7.85328e-06	-1.46585	0.0248162
5853002	chr4:5853002:C:T	3.77649e-09	-1.68259	-1.33633	1.72737e-06	-1.6397	-1.31566
5853049	chr4:5853049:G:A	4.3319e-08	-0.579129	-3.69205e-10	2.05782e-05	-0.477727	-3.69205e-10
5853229	chr4:5853229:A:G	1.1029e-08	-1.66909	-0.278102	4.26167e-06	-1.63515	-0.417152
5853624	chr4:5853624:C:CA	5.04505e-08	-1.53805e-10	-0.426729	2.00459e-05	-1.53805e-10	-0.503935
5853633	chr4:5853633:T:C	3.89001e-08	-1.53805e-10	-0.686724	1.4489e-05	-1.53805e-10	-0.828572
5853984	chr4:5853984:TCCCTGGATGC:T	1.90531e-06	-1.53805e-10	3.20468	0.000672503	-1.53805e-10	3.00905
5854093	chr4:5854093:G:A	2.44273e-06	-1.53805e-10	3.45315	0.000864879	-1.53805e-10	3.26063
5854379	chr4:5854379:A:G	3.86669e-08	-1.53805e-10	-0.692738	1.44176e-05	-1.53805e-10	-0.833507
5854716	chr4:5854716:C:T	2.22571e-08	-1.53805e-10	-1.24506	9.22578e-06	-1.53805e-10	-1.27996
5854782	chr4:5854782:A:G	7.92482e-09	-1.39941	-0.878315	4.31086e-06	-1.29231	-0.748509
5854827	chr4:5854827:A:G	3.51041e-08	-1.53805e-10	-0.789402	1.42611e-05	-1.53805e-10	-0.844421
5855031	chr4:5855031:A:G	4.08176e-08	-1.53805e-10	-0.638606	1.51259e-05	-1.53805e-10	-0.785551
5855475	chr4:5855475:G:A	4.99579e-09	-1.69743	-1.04169	2.63465e-06	-1.6508	-0.882404
5855526	chr4:5855526:A:C	5.07343e-09	-1.67205	-1.05165	2.33608e-06	-1.61968	-1.0338
5855786	chr4:5855786:CA:C	2.2633e-07	-1.53805e-10	1.07427	8.85467e-05	-1.53805e-10	0.98157
5855909	chr4:5855909:G:A	7.12877e-09	-1.69031	-0.693268	3.47846e-06	-1.71116	-0.544214
5856104	chr4:5856104:A:C	3.73244e-08	-1.53805e-10	-0.728075	1.39717e-05	-1.53805e-10	-0.864929
5856123	chr4:5856123:G:A	5.42753e-09	-1.2863	-1.36994	2.61934e-06	-1.20115	-1.33788
5856135	chr4:5856135:T:C	2.92578e-08	-1.53805e-10	-0.971574	1.40027e-05	-1.53805e-10	-0.862708
5856182	chr4:5856182:C:G	1.95798e-08	-1.53805e-10	-1.37322	8.55919e-06	-1.53805e-10	-1.35495
5856483	chr4:5856483:A:C	2.26985e-08	-1.22542	-3.69205e-10	1.06681e-05	-1.1347	-3.69205e-10
5856484	chr4:5856484:C:T	1.44569e-08	-1.67655	-3.69205e-10	6.06438e-06	-1.69953	-3.69205e-10
5856579	chr4:5856579:T:C	1.41695e-07	-1.53805e-10	0.605956	7.15851e-05	-1.53805e-10	0.768928
5856722	chr4:5856722:T:C	3.11522e-08	-1.53805e-10	-0.908835	1.18657e-05	-1.53805e-10	-1.02831
5857783	chr4:5857783:C:T	4.17966e-09	-1.72239	-1.1951	1.98324e-06	-1.70939	-1.10783
5858156	chr4:5858156:C:T	2.3712e-07	-1.53805e-10	1.12085	9.21207e-05	-1.53805e-10	1.02114
5858356	chr4:5858356:C:G	3.8487e-09	-1.72275	-1.27724	1.6044e-06	-1.6961	-1.3331
5858510	chr4:5858510:G:T	1.05743e-07	-1.53805e-10	0.31329	4.2002e-05	-1.53805e-10	0.235757
5858556	chr4:5858556:G:A	3.53367e-09	-1.72188	-1.3635	1.52817e-06	-1.71218	-1.36571
5858859	chr4:5858859:T:C	2.40788e-08	-1.53805e-10	-1.16639	1.13937e-05	-1.53805e-10	-1.0689
5859046	chr4:5859046:T:C	1.03589e-07	-1.53805e-10	0.292715	3.48967e-05	-1.53805e-10	0.0504338
5859068	chr4:5859068:TCA:T	3.65439e-09	-1.72264	-1.32915	1.56396e-06	-1.70254	-1.3522
5859178	chr4:5859178:C:T	3.44576e-08	-1.53805e-10	-0.807992	1.64126e-05	-1.53805e-10	-0.703907
5859204	chr4:5859204:G:A	2.07137e-07	-1.53805e-10	0.985662	8.12971e-05	-1.53805e-10	0.896151
5859223	chr4:5859223:C:T	3.24367e-08	-1.53805e-10	-0.868429	1.55665e-05	-1.53805e-10	-0.756839
5859484	chr4:5859484:T:C	5.98937e-09	-1.2883	-1.26943	2.21616e-06	-1.33368	-1.37251
5859603	chr4:5859603:C:T	2.08673e-08	-1.53805e-10	-1.30954	9.49078e-06	-1.53805e-10	-1.25164
5859738	chr4:5859738:C:T	3.08586e-08	-0.918304	-3.69205e-10	1.39008e-05	-0.870016	-3.69205e-10
5860267	chr4:5860267:G:A	1.9653e-08	-1.53805e-10	-1.36949	8.36847e-06	-1.53805e-10	-1.37749
5860357	chr4:5860357:A:G	3.97774e-08	-1.53805e-10	-0.664422	1.42094e-05	-1.53805e-10	-0.848058
5860754	chr4:5860754:A:G	1.16454e-08	-1.47544	-0.417368	3.6322e-06	-1.54493	-0.667192
5860762	chr4:5860762:T:C	7.25919e-08	-1.53805e-10	-0.0628676	3.33364e-05	-1.53805e-10	0.00469111
5860772	chr4:5860772:T:G	6.19522e-09	-1.48805	-1.03589	3.04953e-06	-1.31922	-1.06775
5860810	chr4:5860810:T:C	2.05043e-08	-1.53805e-10	-1.32708	8.6433e-06	-1.53805e-10	-1.34518
5860853	chr4:5860853:G:A	1.19623e-08	-1.49247	-0.373497	3.72176e-06	-1.55849	-0.629269
5860934	chr4:5860934:A:G	5.41622e-09	-1.57803	-1.0803	1.89488e-06	-1.62835	-1.23445
5861305	chr4:5861305:G:A	6.0309e-09	-1.47638	-1.07444	1.87136e-06	-1.517	-1.35829
5861472	chr4:5861472:C:T	2.72591e-08	-1.53805e-10	-1.04233	1.26999e-05	-1.53805e-10	-0.960369
5861605	chr4:5861605:T:G	1.94799e-08	-1.53805e-10	-1.37834	8.38035e-06	-1.53805e-10	-1.37607
5861765	chr4:5861765:C:T	1.3821e-08	-1.70342	-0.018111	5.25026e-06	-1.71557	-0.128115
5861937	chr4:5861937:G:A	3.29398e-08	-1.53805e-10	-0.853038	1.20654e-05	-1.53805e-10	-1.01162
5862072	chr4:5862072:A:G	2.33246e-08	-1.53805e-10	-1.19821	1.06281e-05	-1.53805e-10	-1.13846
5862235	chr4:5862235:A:C	2.1489e-08	-1.53805e-10	-1.28018	9.39258e-06	-1.53805e-10	-1.26204
5862402	chr4:5862402:G:A	4.6776e-08	-1.53805e-10	-0.502351	1.73488e-05	-1.53805e-10	-0.648438
5862563	chr4:5862563:C:T	6.52711e-09	-1.48093	-0.99083	1.94654e-06	-1.49381	-1.34209
5862875	chr4:5862875:G:A	1.40238e-08	-1.70697	-3.69205e-10	6.13767e-06	-1.68751	-3.69205e-10
5862908	chr4:5862908:C:T	1.59041e-08	-1.58115	-3.69205e-10	6.5425e-06	-1.62364	-3.69205e-10
5863131	chr4:5863131:A:T	8.50953e-09	-1.48337	-0.723162	2.80565e-06	-1.48556	-0.984767
5863326	chr4:5863326:G:A	4.15553e-09	-1.5595	-1.36378	2.04418e-06	-1.42145	-1.36551
5863361	chr4:5863361:C:T	9.54637e-09	-1.55631	-0.53525	3.50343e-06	-1.55169	-0.696523
5863531	chr4:5863531:C:A	2.0752e-08	-1.53805e-10	-1.31508	9.41368e-06	-1.53805e-10	-1.2598
5864107	chr4:5864107:C:T	1.181e-08	-1.618	-0.260778	3.72922e-06	-1.62248	-0.563283
5864151	chr4:5864151:A:C	6.98808e-09	-1.03572	-1.3678	2.48893e-06	-1.21386	-1.37625
5864341	chr4:5864341:G:T	8.11308e-09	-1.69681	-0.557431	2.91642e-06	-1.72277	-0.708832
5864369	chr4:5864369:A:G	3.17583e-08	-0.889568	-3.69205e-10	1.3154e-05	-0.925231	-3.69205e-10
5864452	chr4:5864452:A:T	1.50035e-08	-0.761301	-0.878139	4.50102e-06	-0.978992	-1.01866
5864588	chr4:5864588:C:A	1.19704e-07	-1.53805e-10	0.437297	6.03092e-05	-1.53805e-10	0.597525
5864595	chr4:5864595:C:T	1.45657e-08	-1.66905	-3.69205e-10	6.19207e-06	-1.67869	-3.69205e-10
5864816	chr4:5864816:C:G	5.74451e-09	-1.69394	-0.905535	2.48212e-06	-1.63759	-0.955253
5864948	chr4:5864948:G:A	2.25159e-08	-1.53805e-10	-1.2335	9.95185e-06	-1.53805e-10	-1.2042
5865058	chr4:5865058:C:CT	3.09849e-08	-1.53805e-10	-0.914221	1.5043e-05	-1.53805e-10	-0.791049
5865076	chr4:5865076:C:T	1.99991e-08	-1.35203	-3.69205e-10	9.04817e-06	-1.2994	-3.69205e-10
5865220	chr4:5865220:A:G	3.58357e-09	-1.70353	-1.36783	1.64205e-06	-1.72177	-1.28424
5865348	chr4:5865348:G:A	6.19986e-09	-1.18953	-1.33367	3.01193e-06	-1.06498	-1.3344
5865397	chr4:5865397:G:A	6.84964e-09	-1.63599	-0.787532	3.13144e-06	-1.67667	-0.6838
5865427	chr4:5865427:C:T	1.95099e-08	-1.53805e-10	-1.3768	8.36383e-06	-1.53805e-10	-1.37804
5865573	chr4:5865573:A:G	1.38262e-08	-1.72116	-3.69205e-10	5.92946e-06	-1.72203	-3.69205e-10
5865614	chr4:5865614:C:T	5.10941e-08	0.534258	-0.948309	9.43818e-06	-0.312218	-0.944979
5865734	chr4:5865734:T:A	2.05351e-08	-1.53805e-10	-1.32559	9.28954e-06	-1.53805e-10	-1.27307
5866003	chr4:5866003:C:T	2.03664e-08	-1.53805e-10	-1.33383	9.17678e-06	-1.53805e-10	-1.28528
5866226	chr4:5866226:T:C	4.71253e-09	-1.46165	-1.33585	2.34996e-06	-1.29766	-1.3499
5866359	chr4:5866359:T:C	3.45102e-08	-1.53805e-10	-0.806465	1.53141e-05	-1.53805e-10	-0.773186
5866454	chr4:5866454:T:C	1.26316e-07	-1.53805e-10	0.491066	4.93537e-05	-1.53805e-10	0.397054
5867257	chr4:5867257:G:A	4.95898e-09	-1.63923	-1.10729	1.61322e-06	-1.65791	-1.36581
5867608	chr4:5867608:C:A	7.56073e-09	-1.10664	-1.21811	2.80378e-06	-1.27252	-1.19847
5867780	chr4:5867780:T:C	2.13252e-08	-1.53805e-10	-1.28783	9.80395e-06	-1.53805e-10	-1.21917
5867826	chr4:5867826:CTATT:C	5.34002e-08	-1.53805e-10	-0.369907	2.46031e-05	-1.53805e-10	-0.299086
5867832	chr4:5867832:A:T	3.35048e-08	-0.836033	-3.69205e-10	1.58842e-05	-0.736633	-3.69205e-10
5867923	chr4:5867923:C:T	4.76549e-09	-1.64364	-1.14268	2.2994e-06	-1.60527	-1.06404
5868969	chr4:5868969:C:T	2.03076e-08	-1.53805e-10	-1.33673	9.15296e-06	-1.53805e-10	-1.28788
5869608	chr4:5869608:C:T	3.83611e-08	-1.53805e-10	-0.700677	1.70743e-05	-1.53805e-10	-0.664385
5869758	chr4:5869758:T:G	8.99982e-09	-1.20415	-0.946363	4.34945e-06	-1.24348	-0.788432
5870062	chr4:5870062:G:T	3.42379e-08	-1.53805e-10	-0.814387	1.55761e-05	-1.53805e-10	-0.756224
5870079	chr4:5870079:T:C	1.54222e-08	-1.61191	-3.69205e-10	6.38103e-06	-1.64863	-3.69205e-10
5870826	chr4:5870826:G:A	1.96556e-08	-1.53805e-10	-1.36936	8.66714e-06	-1.53805e-10	-1.34242
5871135	chr4:5871135:C:T	2.24824e-08	-0.117435	-1.11755	1.16681e-05	0.0988904	-1.14399
5871246	chr4:5871246:A:T	1.5318e-08	-0.246566	-1.37212	5.11766e-06	-0.524467	-1.3448
5871400	chr4:5871400:C:T	2.39903e-08	-0.0390847	-1.13099	1.25109e-05	0.182413	-1.15777
5871600	chr4:5871600:C:T	1.35427e-08	-0.372582	-1.36929	4.41955e-06	-0.637625	-1.3783
5871921	chr4:5871921:G:A	1.28865e-08	-0.416432	-1.37511	4.25676e-06	-0.677055	-1.3764
5872376	chr4:5872376:T:G	1.49564e-08	-1.64258	-3.69205e-10	6.22658e-06	-1.67313	-3.69205e-10
5872397	chr4:5872397:A:G	2.6639e-08	0.309323	-1.37467	1.46007e-05	0.552139	-1.37303
5872401	chr4:5872401:C:A	2.79963e-07	-1.53805e-10	1.28694	0.00014819	-1.53805e-10	1.49654
5872423	chr4:5872423:A:T	1.49269e-08	-1.64456	-3.69205e-10	6.21681e-06	-1.6747	-3.69205e-10
5872432	chr4:5872432:A:G	2.34073e-08	-1.53805e-10	-1.19467	1.01635e-05	-1.53805e-10	-1.18316
5872842	chr4:5872842:T:G	2.02057e-08	-1.53805e-10	-1.34176	8.84058e-06	-1.53805e-10	-1.32261
5872852	chr4:5872852:A:G	4.94343e-09	-1.50353	-1.24613	2.11058e-06	-1.53102	-1.22398
5873165	chr4:5873165:A:T	1.63737e-08	-1.72168	0.16964	3.3724e-06	-1.72269	-0.563641
5873541	chr4:5873541:G:A	7.60961e-08	-1.53805e-10	-0.0157234	3.75455e-05	-1.53805e-10	0.123593
5873895	chr4:5873895:T:C	2.23498e-08	-1.53805e-10	-1.2409	9.43058e-06	-1.53805e-10	-1.258
5875418	chr4:5875418:A:T	3.5046e-08	-1.53805e-10	-0.791059	1.54222e-05	-1.53805e-10	-0.76615
5875705	chr4:5875705:A:C	1.47567e-08	-1.65602	-3.69205e-10	6.18244e-06	-1.68025	-3.69205e-10
5875745	chr4:5875745:A:AC	4.41638e-08	-1.50255	0.942735	1.92364e-05	-1.45245	0.907295
5875844	chr4:5875844:TC:T	4.46953e-07	-1.68257	3.4373	7.92993e-05	-1.70769	2.57896
5875881	chr4:5875881:G:A	4.11456e-08	-1.53805e-10	-0.630604	1.50167e-05	-1.53805e-10	-0.792794
5875918	chr4:5875918:C:T	2.27974e-08	-1.53805e-10	-1.22107	1.04635e-05	-1.53805e-10	-1.15407
5875924	chr4:5875924:G:A	3.77687e-09	-1.72113	-1.29769	1.50877e-06	-1.72279	-1.36788
5875932	chr4:5875932:C:T	4.43065e-09	-1.67024	-1.18894	2.10492e-06	-1.63775	-1.11993
5876044	chr4:5876044:T:C	9.77355e-09	-0.708176	-1.35987	4.86673e-06	-0.542572	-1.37697
5876179	chr4:5876179:A:C	1.1009e-08	-0.574143	-1.37486	5.61128e-06	-0.400856	-1.37633
5876401	chr4:5876401:C:T	7.17299e-08	-1.53805e-10	-0.0748127	3.54808e-05	-1.53805e-10	0.0670326
5877548	chr4:5877548:C:T	1.51378e-08	-1.63052	-3.69205e-10	6.29105e-06	-1.66283	-3.69205e-10
5878313	chr4:5878313:C:G	2.90602e-08	-1.53805e-10	-0.978353	1.2996e-05	-1.53805e-10	-0.937316
5878459	chr4:5878459:G:A	3.94539e-07	1.63	-3.69205e-10	0.000204881	1.82047	-3.69205e-10
5878508	chr4:5878508:T:C	6.02574e-08	-1.53805e-10	-0.249096	2.80874e-05	-1.53805e-10	-0.166638
5878918	chr4:5878918:T:G	2.14332e-08	-1.53805e-10	-1.28278	9.6838e-06	-1.53805e-10	-1.23151
5879507	chr4:5879507:G:A	2.01174e-08	-1.53805e-10	-1.34613	8.67697e-06	-1.53805e-10	-1.34129
5879562	chr4:5879562:A:T	2.365e-08	-1.53805e-10	-1.18436	1.03075e-05	-1.53805e-10	-1.16909
5879698	chr4:5879698:G:C	4.56864e-09	-1.70332	-1.12519	1.52111e-06	-1.71158	-1.37094
5880018	chr4:5880018:T:C	5.16101e-08	-1.53805e-10	-0.404004	2.39577e-05	-1.53805e-10	-0.325669
5880100	chr4:5880100:G:A	8.07101e-08	-1.53805e-10	0.0431425	4.0049e-05	-1.53805e-10	0.188144
5880155	chr4:5880155:T:C	2.14648e-08	-1.53805e-10	-1.28131	9.69818e-06	-1.53805e-10	-1.23002
5880169	chr4:5880169:T:C	1.48872e-08	-1.64722	-3.69205e-10	6.20682e-06	-1.67631	-3.69205e-10
5880255	chr4:5880255:T:C	6.4512e-07	-1.53805e-10	2.12172	0.000228176	-1.53805e-10	1.92816
5881180	chr4:5881180:A:G	2.34369e-08	-1.53805e-10	-1.19341	1.0225e-05	-1.53805e-10	-1.17713
5881607	chr4:5881607:G:A	3.39847e-08	-1.53805e-10	-0.821811	1.55354e-05	-1.53805e-10	-0.758835
5881792	chr4:5881792:T:C	2.39817e-08	-1.53805e-10	-1.17043	1.04971e-05	-1.53805e-10	-1.15086
5882044	chr4:5882044:C:T	5.62192e-08	-1.53805e-10	-0.318462	2.55371e-05	-1.53805e-10	-0.261829
5882445	chr4:5882445:G:A	1.95978e-08	-1.53805e-10	-1.3723	8.38493e-06	-1.53805e-10	-1.37552
5882747	chr4:5882747:A:C	2.72078e-08	-1.53805e-10	-1.04422	1.23595e-05	-1.53805e-10	-0.987538
5883894	chr4:5883894:C:T	2.08403e-07	-1.70992	2.70168	0.000147477	-1.70627	3.19798
5884056	chr4:5884056:A:G	2.34606e-08	-1.53805e-10	-1.1924	9.46764e-06	-1.53805e-10	-1.25408
5884551	chr4:5884551:C:T	6.78589e-08	-1.71132	1.58103	4.08061e-05	-1.70808	1.91496
5884630	chr4:5884630:G:A	1.81792e-07	-1.4556	2.31074	5.49752e-05	-1.4063	1.91122
5884710	chr4:5884710:G:A	3.14626e-08	-0.898923	-3.69205e-10	1.22198e-05	-0.9989	-3.69205e-10
5885083	chr4:5885083:G:A	2.70968e-06	-1.53805e-10	3.55686	0.000909108	-1.53805e-10	3.3105
5885452	chr4:5885452:G:C	5.60909e-08	-1.53805e-10	-0.320747	2.49685e-05	-1.53805e-10	-0.284345
5885602	chr4:5885602:C:A	7.7629e-08	-1.71822	1.72244	4.71998e-05	-1.71596	2.06839
5885637	chr4:5885637:T:G	1.57513e-08	-1.5908	-3.69205e-10	6.4952e-06	-1.6309	-3.69205e-10
5885661	chr4:5885661:A:C	3.7071e-08	-1.72047	0.985587	1.9509e-05	-1.72175	1.19067
5885688	chr4:5885688:T:C	8.77217e-08	-1.70862	1.83506	5.37807e-05	-1.70491	2.18787
5886007	chr4:5886007:G:A	1.20668e-07	0.445322	-3.69205e-10	5.94116e-05	0.582529	-3.69205e-10
5886364	chr4:5886364:T:C	2.42461e-08	-1.53805e-10	-1.15947	1.11658e-05	-1.53805e-10	-1.0891
5886466	chr4:5886466:C:T	4.97543e-09	-1.70545	-1.03775	1.55016e-06	-1.71337	-1.35023
5886732	chr4:5886732:T:G	1.3695e-08	-0.39625	-1.33444	6.82716e-06	-0.215732	-1.36532
5887079	chr4:5887079:G:A	4.79458e-08	-1.53805e-10	-0.477651	1.78447e-05	-1.53805e-10	-0.620254
5887216	chr4:5887216:T:C	1.98926e-08	-1.53805e-10	-1.35737	8.90433e-06	-1.53805e-10	-1.31542
5887524	chr4:5887524:A:G	6.42639e-09	-1.60834	-0.878972	3.07575e-06	-1.56062	-0.817794
5887613	chr4:5887613:A:G	3.33339e-08	-1.36916	0.528016	2.04265e-05	-1.29315	0.808019
5887763	chr4:5887763:A:T	5.92634e-09	-1.19643	-1.37188	2.74491e-06	-1.11426	-1.37795
5887885	chr4:5887885:G:T	8.21367e-08	-1.53805e-10	0.0606646	4.07404e-05	-1.53805e-10	0.20526
5887940	chr4:5887940:T:C	9.65162e-08	-0.489175	0.711165	3.95718e-05	-0.237856	0.414012
5888062	chr4:5888062:C:T	4.36043e-08	-1.53805e-10	-0.572565	1.81852e-05	-1.53805e-10	-0.601353
5889641	chr4:5889641:T:C	2.0087e-08	-1.53805e-10	-1.34765	9.05372e-06	-1.53805e-10	-1.29878
5889678	chr4:5889678:T:A	2.52142e-08	-1.53805e-10	-1.12031	1.17633e-05	-1.53805e-10	-1.03698
5889824	chr4:5889824:A:G	2.79124e-08	-1.53805e-10	-1.01865	1.16924e-05	-1.53805e-10	-1.04302
5890061	chr4:5890061:A:C	1.61433e-08	-1.56621	-3.69205e-10	6.63367e-06	-1.6098	-3.69205e-10
5890122	chr4:5890122:G:A	1.34265e-08	-0.433779	-1.31671	7.23813e-06	-0.255743	-1.26685
5890244	chr4:5890244:G:A	1.42756e-08	-1.68917	-3.69205e-10	6.2117e-06	-1.67552	-3.69205e-10
5890454	chr4:5890454:G:A	1.50593e-08	-1.69309	0.0573633	3.00994e-06	-1.69778	-0.70226
5891235	chr4:5891235:T:C	2.19265e-08	-1.53805e-10	-1.26003	9.5924e-06	-1.53805e-10	-1.24099
5891546	chr4:5891546:C:T	1.94936e-08	-1.53805e-10	-1.37764	8.39055e-06	-1.53805e-10	-1.37485
5891772	chr4:5891772:T:G	1.68232e-08	-1.52496	-3.69205e-10	6.87305e-06	-1.57435	-3.69205e-10
5891873	chr4:5891873:C:T	1.49879e-08	-1.70644	0.0659629	4.37471e-06	-1.70186	-0.32426
5892133	chr4:5892133:C:T	3.51951e-08	-1.53805e-10	-0.786815	1.59457e-05	-1.53805e-10	-0.73277
5892671	chr4:5892671:C:G	1.83984e-06	-1.69924	4.86896	0.000360387	-1.71588	4.1011
5893233	chr4:5893233:T:G	9.0663e-08	-1.53805e-10	0.159428	4.11457e-05	-1.53805e-10	0.215159
5893263	chr4:5893263:G:A	5.83663e-08	-1.53805e-10	-0.280983	2.85126e-05	-1.53805e-10	-0.151614
5893574	chr4:5893574:A:G	1.14589e-06	-1.69182	4.38804	0.000246526	-1.66415	3.66966
5893670	chr4:5893670:A:G	6.68823e-08	-1.53805e-10	-0.144786	3.29193e-05	-1.53805e-10	-0.00790078
5893806	chr4:5893806:T:C	5.77332e-09	-1.71902	-0.875449	1.64638e-06	-1.71273	-1.29065
5893938	chr4:5893938:T:A	4.12878e-08	-1.53805e-10	-0.627153	2.0211e-05	-1.53805e-10	-0.495732
5894147	chr4:5894147:C:G	8.24093e-08	-1.53805e-10	0.0639774	4.10893e-05	-1.53805e-10	0.213788
5894829	chr4:5894829:C:G	1.95245e-08	-1.53805e-10	-1.37605	8.56126e-06	-1.53805e-10	-1.35471
5894837	chr4:5894837:G:A	1.55666e-08	-1.60259	-3.69205e-10	6.43239e-06	-1.64061	-3.69205e-10
5894975	chr4:5894975:C:A	2.20357e-08	-1.23376	-0.0212924	6.96948e-06	-1.31809	-0.242325
5895496	chr4:5895496:C:T	2.10849e-08	-1.53805e-10	-1.29916	8.93642e-06	-1.53805e-10	-1.31183
5895497	chr4:5895497:G:A	4.82963e-08	-1.53805e-10	-0.470367	2.14524e-05	-1.53805e-10	-0.436124
5895769	chr4:5895769:C:T	3.56542e-09	-1.71857	-1.35787	1.72354e-06	-1.68359	-1.27399
5895953	chr4:5895953:C:T	2.14393e-08	-1.53805e-10	-1.2825	9.0605e-06	-1.53805e-10	-1.29804
5896402	chr4:5896402:G:T	5.44178e-09	-1.72219	-0.931424	1.60565e-06	-1.71833	-1.3101
5897273	chr4:5897273:C:G	2.1048e-08	-1.53805e-10	-1.30092	9.66513e-06	-1.53805e-10	-1.23344
5897550	chr4:5897550:G:A	2.06173e-08	-1.53805e-10	-1.32159	8.75073e-06	-1.53805e-10	-1.33282
5897724	chr4:5897724:G:T	1.79403e-08	-1.46067	-3.69205e-10	8.25994e-06	-1.39054	-3.69205e-10
5897839	chr4:5897839:G:A	2.00749e-08	-1.53805e-10	-1.34825	9.08313e-06	-1.53805e-10	-1.29554
5898132	chr4:5898132:G:A	5.49854e-08	-1.53805e-10	-0.340653	2.21644e-05	-1.53805e-10	-0.403473
5898159	chr4:5898159:G:A	4.28064e-08	-1.53805e-10	-0.591034	2.09776e-05	-1.53805e-10	-0.458504
5898420	chr4:5898420:G:A	3.70402e-09	-1.70299	-1.33531	1.8686e-06	-1.6489	-1.22788
5898451	chr4:5898451:A:G	4.96986e-09	-1.72166	-1.02267	1.54895e-06	-1.72267	-1.34171
5898454	chr4:5898454:G:A	5.01501e-09	-1.72221	-1.01308	1.55393e-06	-1.72241	-1.33876
5898780	chr4:5898780:T:C	2.10422e-08	-1.53805e-10	-1.30119	9.52084e-06	-1.53805e-10	-1.24848
5898908	chr4:5898908:A:G	2.11698e-08	-1.53805e-10	-1.29514	8.71793e-06	-1.53805e-10	-1.33658
5899234	chr4:5899234:C:T	2.48388e-08	-1.53805e-10	-1.13531	1.10442e-05	-1.53805e-10	-1.10006
5899292	chr4:5899292:A:G	2.86298e-08	-1.53805e-10	-0.993274	1.31085e-05	-1.53805e-10	-0.9287
5899447	chr4:5899447:G:A	6.24364e-08	-1.53805e-10	-0.213573	2.79769e-05	-1.53805e-10	-0.170579
5899564	chr4:5899564:T:C	4.83086e-09	-1.72236	-1.05033	1.53591e-06	-1.72206	-1.35077
5899783	chr4:5899783:C:A	7.36698e-09	-0.97575	-1.37496	3.68586e-06	-0.839155	-1.3583
5899932	chr4:5899932:T:C	3.7718e-09	-1.72167	-1.2985	1.6008e-06	-1.72214	-1.30932
5900282	chr4:5900282:T:C	1.99102e-08	-1.53805e-10	-1.35649	8.61502e-06	-1.53805e-10	-1.34845
5900543	chr4:5900543:T:G	1.49789e-08	-1.64108	-3.69205e-10	6.65034e-06	-1.60729	-3.69205e-10
5900546	chr4:5900546:C:T	1.45682e-08	-1.69815	0.0292658	4.52696e-06	-1.71273	-0.279177
5900547	chr4:5900547:A:G	3.58848e-09	-1.70401	-1.36599	1.54404e-06	-1.69159	-1.37596
5900996	chr4:5900996:C:T	2.32581e-08	-1.20107	-3.69205e-10	6.76162e-06	-1.5907	-3.69205e-10
5901033	chr4:5901033:G:A	3.58601e-08	-1.53805e-10	-0.768095	1.65062e-05	-1.53805e-10	-0.698225
5901337	chr4:5901337:G:A	2.60387e-08	-1.53805e-10	-1.08814	1.15926e-05	-1.53805e-10	-1.0516
5901410	chr4:5901410:A:G	1.94798e-08	-1.53805e-10	-1.37834	8.37623e-06	-1.53805e-10	-1.37656
5901853	chr4:5901853:G:A	1.49278e-08	-1.64449	-3.69205e-10	6.27095e-06	-1.66603	-3.69205e-10
5902351	chr4:5902351:G:C	2.23416e-08	-1.53805e-10	-1.24127	1.03054e-05	-1.53805e-10	-1.16929
5903259	chr4:5903259:T:C	5.16514e-08	-1.53805e-10	-0.403204	2.06819e-05	-1.53805e-10	-0.472699
5903412	chr4:5903412:G:A	5.18533e-08	-1.53805e-10	-0.399302	2.07243e-05	-1.53805e-10	-0.470654
5903632	chr4:5903632:G:A	1.03663e-07	-1.53805e-10	0.293422	5.3669e-05	-1.53805e-10	0.480875
5904009	chr4:5904009:C:A	5.51683e-09	-1.53913	-1.10079	2.62655e-06	-1.53666	-0.999632
5904314	chr4:5904314:G:A	1.53975e-07	0.689069	-3.69205e-10	7.66273e-05	0.836993	-3.69205e-10
5904315	chr4:5904315:T:C	4.46315e-09	-1.49846	-1.35341	2.01758e-06	-1.44236	-1.3577
5904560	chr4:5904560:G:A	7.01246e-09	-1.71897	-0.681061	4.14828e-06	-1.72124	-0.358027
5904752	chr4:5904752:A:G	4.14442e-09	-1.72256	-1.20339	1.49377e-06	-1.72238	-1.37828
5904953	chr4:5904953:C:T	6.73583e-09	-1.56228	-0.878	3.74705e-06	-1.5837	-0.597293
5905390	chr4:5905390:G:A	2.06128e-08	-1.32181	-3.69205e-10	8.53782e-06	-1.35745	-3.69205e-10
5905689	chr4:5905689:C:A	5.25127e-09	-1.71429	-0.974957	1.57964e-06	-1.71987	-1.3249
5906407	chr4:5906407:G:C	1.9859e-08	-1.53805e-10	-1.35906	8.63905e-06	-1.53805e-10	-1.34567
5906445	chr4:5906445:G:A	1.15234e-07	-1.53805e-10	0.399247	5.91674e-05	-1.53805e-10	0.578411
5906622	chr4:5906622:T:C	2.32924e-08	-1.53805e-10	-1.19959	9.0995e-06	-1.53805e-10	-1.29374
5907143	chr4:5907143:T:C	3.37872e-08	-1.53805e-10	-0.82764	1.6349e-05	-1.53805e-10	-0.707794
5907925	chr4:5907925:A:G	2.31785e-08	-1.70104	0.496544	8.29583e-06	-1.68941	0.303207
5908141	chr4:5908141:T:C	1.50474e-08	-1.63652	-3.69205e-10	6.25612e-06	-1.6684	-3.69205e-10
5908228	chr4:5908228:A:G	3.11486e-08	-0.908952	-3.69205e-10	1.20627e-05	-1.01184	-3.69205e-10
5908712	chr4:5908712:C:T	7.3258e-09	-1.03201	-1.3243	3.41528e-06	-0.910889	-1.36281
5908742	chr4:5908742:T:C	4.40229e-09	-1.71264	-1.15295	1.5056e-06	-1.71947	-1.3733
5909384	chr4:5909384:G:C	9.49562e-08	-1.53805e-10	0.205695	4.89614e-05	-1.53805e-10	0.389072
5909581	chr4:5909581:T:C	3.11428e-08	-0.909138	-3.69205e-10	1.2092e-05	-1.00941	-3.69205e-10
5909852	chr4:5909852:T:C	4.83523e-09	-1.6669	-1.10489	2.30404e-06	-1.63687	-1.03043
5909906	chr4:5909906:G:A	9.25132e-08	-1.53805e-10	0.179631	4.68771e-05	-1.53805e-10	0.34557
5909935	chr4:5909935:G:T	6.15291e-09	-1.46303	-1.06777	3.04405e-06	-1.39994	-0.988829
5910077	chr4:5910077:C:G	4.9933e-09	-1.70679	-1.03283	1.55656e-06	-1.71566	-1.34382
5910256	chr4:5910256:G:A	5.42408e-09	-1.7159	-0.940971	1.60065e-06	-1.72112	-1.31043
5910270	chr4:5910270:A:G	2.29563e-08	-1.69372	0.479586	9.35798e-06	-1.71126	0.445525
5910328	chr4:5910328:G:T	2.2392e-08	-1.53805e-10	-1.23902	9.82734e-06	-1.53805e-10	-1.21679
5910909	chr4:5910909:T:TTC	2.39599e-08	-1.53805e-10	-1.17134	1.06231e-05	-1.53805e-10	-1.13893
5911160	chr4:5911160:C:T	2.02863e-08	-1.53805e-10	-1.33777	8.56271e-06	-1.53805e-10	-1.35454
5911179	chr4:5911179:G:A	2.25637e-08	-1.53805e-10	-1.23138	9.503e-06	-1.53805e-10	-1.25035
5911191	chr4:5911191:A:G	6.01483e-09	-1.62254	-0.930949	2.32107e-06	-1.63049	-1.02944
5911229	chr4:5911229:C:T	6.7002e-08	-0.974459	0.831461	3.64774e-05	-0.847443	0.942176
5911262	chr4:5911262:C:G	2.13199e-08	-1.53805e-10	-1.28808	9.707e-06	-1.53805e-10	-1.22911
5911408	chr4:5911408:A:G	3.60693e-08	-1.53805e-10	-0.76228	1.37574e-05	-1.53805e-10	-0.880383
5911556	chr4:5911556:C:G	4.98313e-09	-1.71741	-1.02425	1.55111e-06	-1.72201	-1.34097
5911639	chr4:5911639:G:A	1.64975e-08	-1.54451	-3.69205e-10	7.31697e-06	-1.51176	-3.69205e-10
5912375	chr4:5912375:A:G	4.11509e-08	-1.53805e-10	-0.630476	2.08394e-05	-1.53805e-10	-0.465116
5912583	chr4:5912583:T:C	8.51108e-09	-1.31329	-0.893057	3.60773e-06	-1.24151	-0.97737
5912681	chr4:5912681:A:G	4.04028e-09	-1.59699	-1.35441	1.67963e-06	-1.60928	-1.37411
5913183	chr4:5913183:T:C	1.96262e-08	-1.53805e-10	-1.37085	8.56589e-06	-1.53805e-10	-1.35417
5913307	chr4:5913307:C:G	7.21464e-09	-1.05778	-1.31383	3.34455e-06	-0.938075	-1.35655
5913412	chr4:5913412:A:G	6.81349e-08	-0.654609	0.528378	4.04481e-05	-0.438298	0.636357
5913414	chr4:5913414:G:A	1.46701e-08	-1.66191	-3.69205e-10	6.54964e-06	-1.62255	-3.69205e-10
5913448	chr4:5913448:A:G	1.95843e-08	-1.53805e-10	-1.37299	8.52843e-06	-1.53805e-10	-1.35855
5913466	chr4:5913466:G:A	2.39616e-08	-1.41182	0.24055	7.15923e-06	-1.35954	-0.174015
5913515	chr4:5913515:T:C	4.66381e-09	-1.68977	-1.11812	1.97744e-06	-1.65032	-1.16984
5913519	chr4:5913519:T:C	4.79871e-09	-1.71866	-1.06072	1.53328e-06	-1.72218	-1.35237
5913613	chr4:5913613:C:T	4.80938e-09	-1.67338	-1.10377	1.97425e-06	-1.69568	-1.12609
5913964	chr4:5913964:A:C	3.26763e-08	-1.53805e-10	-0.861071	1.16911e-05	-1.53805e-10	-1.04313
5914127	chr4:5914127:T:C	4.21169e-08	-1.53805e-10	-0.607272	1.89368e-05	-1.53805e-10	-0.56085
5914297	chr4:5914297:C:T	2.78983e-08	-1.01915	-3.69205e-10	1.22151e-05	-0.999283	-3.69205e-10
5914305	chr4:5914305:T:C	6.37265e-09	-1.71351	-0.782195	2.4455e-06	-1.71564	-0.892065
5914439	chr4:5914439:T:C	1.59752e-08	-1.39489	-0.181793	4.9835e-06	-1.42256	-0.473267
5914594	chr4:5914594:G:A	7.81425e-09	-1.40072	-0.891052	2.1617e-06	-1.50526	-1.2258
5914595	chr4:5914595:T:A	2.45263e-08	-1.53805e-10	-1.14798	9.66097e-06	-1.53805e-10	-1.23387
5914687	chr4:5914687:T:C	8.64011e-08	-1.53805e-10	0.11128	4.37664e-05	-1.53805e-10	0.276906
5915128	chr4:5915128:A:G	1.46008e-08	-1.66665	-3.69205e-10	6.1139e-06	-1.69139	-3.69205e-10
5915278	chr4:5915278:G:A	4.06058e-08	-1.53805e-10	-0.64381	1.52646e-05	-1.53805e-10	-0.776422
5915547	chr4:5915547:A:G	4.90487e-08	-1.67038	1.21547	1.54602e-05	-1.67672	0.913029
5915576	chr4:5915576:C:T	2.45011e-08	-1.53805e-10	-1.149	9.5402e-06	-1.53805e-10	-1.24645
5915816	chr4:5915816:G:T	2.5936e-08	-1.53805e-10	-1.09209	1.19734e-05	-1.53805e-10	-1.01927
5915901	chr4:5915901:A:G	1.98663e-08	-1.53805e-10	-1.3587	8.37242e-06	-1.53805e-10	-1.37702
5915921	chr4:5915921:A:G	1.38289e-08	-1.72096	-3.69205e-10	5.92526e-06	-1.72274	-3.69205e-10
5916112	chr4:5916112:G:A	1.47604e-08	-1.65577	-3.69205e-10	6.16486e-06	-1.6831	-3.69205e-10
5916217	chr4:5916217:A:G	7.29599e-09	-1.05897	-1.30142	2.68043e-06	-1.1688	-1.34718
5916395	chr4:5916395:G:GAGA	5.63097e-09	-1.53624	-1.0832	1.7645e-06	-1.6065	-1.32759
5916821	chr4:5916821:C:T	8.3332e-08	-1.53805e-10	0.0751122	4.20906e-05	-1.53805e-10	0.237865
5916824	chr4:5916824:C:A	8.50357e-09	-0.905646	-1.30159	3.08266e-06	-1.03154	-1.34463
5917077	chr4:5917077:C:T	8.15408e-09	-0.957735	-1.29147	2.95714e-06	-1.0771	-1.34063
5917106	chr4:5917106:A:G	7.78398e-09	-1.01422	-1.28143	2.82663e-06	-1.1288	-1.33408
5917378	chr4:5917378:A:G	4.32934e-09	-1.7154	-1.16691	1.62736e-06	-1.70113	-1.31387
5917819	chr4:5917819:C:T	1.94892e-08	-1.53805e-10	-1.37786	8.37455e-06	-1.53805e-10	-1.37676
5917914	chr4:5917914:G:A	1.38097e-08	-1.72235	-3.69205e-10	5.93236e-06	-1.72154	-3.69205e-10
5918174	chr4:5918174:A:G	3.88311e-09	-1.70757	-1.28351	1.57038e-06	-1.71846	-1.33218
5918217	chr4:5918217:A:G	3.96684e-09	-1.70227	-1.26748	1.59342e-06	-1.71544	-1.32064
5918239	chr4:5918239:A:G	3.96038e-09	-1.7051	-1.26628	1.59215e-06	-1.71709	-1.31978
5918448	chr4:5918448:T:C	3.05539e-08	-1.53805e-10	-0.928229	1.33768e-05	-1.53805e-10	-0.908437
5918540	chr4:5918540:C:T	8.69263e-09	-1.71399	-0.471258	2.05304e-06	-1.71729	-1.06535
5918585	chr4:5918585:G:T	2.17432e-08	-1.53805e-10	-1.26842	9.71536e-06	-1.53805e-10	-1.22825
5918598	chr4:5918598:A:T	6.1123e-09	-1.7063	-0.831113	2.2892e-06	-1.71788	-0.955879
5918607	chr4:5918607:G:A	8.71676e-09	-1.71574	-0.466729	2.05566e-06	-1.71869	-1.06267
5918694	chr4:5918694:C:A	5.75106e-09	-1.69916	-0.899181	2.16599e-06	-1.71369	-1.01539
5918696	chr4:5918696:T:C	5.73859e-09	-1.70265	-0.897859	2.16396e-06	-1.7158	-1.01421
5918964	chr4:5918964:C:T	1.51217e-08	-1.36385	-0.267738	4.20458e-06	-1.46409	-0.601695
5919086	chr4:5919086:G:A	6.30766e-08	-1.53805e-10	-0.203371	2.19708e-05	-1.53805e-10	-0.412245
5919149	chr4:5919149:G:A	6.8491e-08	-1.53805e-10	-0.121018	2.36262e-05	-1.53805e-10	-0.339603
5919268	chr4:5919268:G:A	6.76831e-09	-1.69567	-0.739801	2.51932e-06	-1.71163	-0.866335
5919367	chr4:5919367:C:T	2.57561e-08	-1.53805e-10	-1.09905	1.15909e-05	-1.53805e-10	-1.05174
5919492	chr4:5919492:T:C	7.88252e-09	-1.50752	-0.775554	2.74574e-06	-1.57963	-0.912283
5919999	chr4:5919999:T:C	5.93293e-09	-1.28555	-1.28165	2.15548e-06	-1.37158	-1.36237
5920097	chr4:5920097:C:T	2.16077e-08	-1.53805e-10	-1.27467	8.74465e-06	-1.53805e-10	-1.33352
5920107	chr4:5920107:T:C	6.02699e-09	-1.70285	-0.848622	1.69864e-06	-1.71865	-1.25349
5920128	chr4:5920128:C:T	4.75646e-09	-1.48373	-1.30449	2.24394e-06	-1.48881	-1.20491
5920165	chr4:5920165:T:C	4.3408e-08	-1.53805e-10	-0.577078	1.7982e-05	-1.53805e-10	-0.612588
5920344	chr4:5920344:T:C	6.74639e-09	-1.62166	-0.817048	1.8763e-06	-1.63817	-1.23449
5920347	chr4:5920347:C:T	6.07616e-09	-1.62434	-0.919004	1.79213e-06	-1.64069	-1.27786
5920393	chr4:5920393:T:C	6.45241e-09	-1.62295	-0.860321	1.84147e-06	-1.63918	-1.25221
5920677	chr4:5920677:ATTT:A	5.34685e-09	-1.72251	-0.9487	1.62654e-06	-1.71351	-1.30199
5920686	chr4:5920686:G:C	2.86407e-08	-1.53805e-10	-0.992893	1.275e-05	-1.53805e-10	-0.95643
5920774	chr4:5920774:C:T	2.00173e-08	-1.35113	-3.69205e-10	9.24228e-06	-1.27817	-3.69205e-10
5920967	chr4:5920967:GGCAGGA:G	5.65653e-09	-1.67618	-0.938727	1.68272e-06	-1.68703	-1.29452
5921122	chr4:5921122:C:T	1.11275e-08	-1.38769	-0.550605	3.44356e-06	-1.46299	-0.802463
5921190	chr4:5921190:C:T	5.32664e-09	-1.62607	-1.04892	1.67573e-06	-1.64232	-1.34339
5921193	chr4:5921193:G:C	1.38249e-08	-1.72125	-3.69205e-10	5.98769e-06	-1.71225	-3.69205e-10
5921278	chr4:5921278:A:AGTCCTGC	5.43744e-08	-1.53805e-10	-0.351827	2.14603e-05	-1.53805e-10	-0.435756
5921493	chr4:5921493:A:T	2.96546e-08	-1.53805e-10	-0.958102	1.36997e-05	-1.53805e-10	-0.884584
5921613	chr4:5921613:G:C	3.79559e-09	-1.67848	-1.3354	1.65259e-06	-1.6324	-1.36722
5921710	chr4:5921710:A:C	5.2709e-08	-1.71407	1.33114	2.42065e-05	-1.68887	1.37353
5921748	chr4:5921748:T:G	5.25576e-09	-1.63868	-1.04972	2.17745e-06	-1.57868	-1.14512
5922294	chr4:5922294:G:A	2.00074e-08	-1.53805e-10	-1.35162	8.72308e-06	-1.53805e-10	-1.33599
5922318	chr4:5922318:A:G	4.02306e-09	-1.59447	-1.3612	1.61564e-06	-1.64473	-1.3775
5922367	chr4:5922367:CT:C	2.00382e-08	-1.53805e-10	-1.35008	8.53392e-06	-1.53805e-10	-1.35791
5922420	chr4:5922420:C:T	1.40006e-08	-1.70862	-3.69205e-10	5.95169e-06	-1.71828	-3.69205e-10
5922452	chr4:5922452:C:T	4.95557e-08	-1.53805e-10	-0.444623	1.74128e-05	-1.53805e-10	-0.644756
5922562	chr4:5922562:C:A	5.29017e-09	-1.42177	-1.2601	2.28573e-06	-1.43638	-1.2389
5922569	chr4:5922569:A:G	5.62233e-09	-1.37683	-1.24415	2.41835e-06	-1.3968	-1.22207
5922669	chr4:5922669:G:A	2.94107e-08	-1.71639	0.750024	7.51639e-06	-1.72223	0.237352
5922731	chr4:5922731:G:A	3.92262e-09	-1.60423	-1.37673	1.6705e-06	-1.61642	-1.37242
5923031	chr4:5923031:C:T	1.13147e-08	-1.70376	-0.217861	2.92499e-06	-1.71924	-0.709433
5923067	chr4:5923067:G:A	9.15232e-09	-1.68449	-0.449224	2.61133e-06	-1.70876	-0.83334
5923078	chr4:5923078:T:C	5.5129e-08	-1.62318	1.28514	1.58437e-05	-1.6548	0.915619
5923079	chr4:5923079:G:A	2.93876e-08	-1.53805e-10	-0.96715	1.32681e-05	-1.53805e-10	-0.916601
5923087	chr4:5923087:C:T	4.70037e-09	-1.61655	-1.18353	1.99431e-06	-1.63519	-1.17647
5923327	chr4:5923327:G:A	1.1243e-08	-0.667418	-1.26056	3.9263e-06	-0.812786	-1.32148
5923459	chr4:5923459:G:A	4.3221e-09	-1.6816	-1.20238	1.91082e-06	-1.67586	-1.17857
5923466	chr4:5923466:G:A	1.96275e-08	-1.53805e-10	-1.37079	8.56068e-06	-1.53805e-10	-1.35478
5923651	chr4:5923651:C:T	1.3904e-08	-1.71555	-3.69205e-10	5.92817e-06	-1.72224	-3.69205e-10
5923666	chr4:5923666:T:G	6.18549e-08	-1.53805e-10	-0.22293	2.98028e-05	-1.53805e-10	-0.107359
5923752	chr4:5923752:C:T	4.47134e-09	-1.47221	-1.37782	1.89598e-06	-1.48439	-1.37784
5924001	chr4:5924001:C:T	1.4113e-08	-1.70062	-3.69205e-10	5.97001e-06	-1.71521	-3.69205e-10
5924240	chr4:5924240:A:G	4.99413e-09	-1.43002	-1.30943	2.12607e-06	-1.44529	-1.3024
5924753	chr4:5924753:A:G	3.26727e-08	-1.53805e-10	-0.86118	1.41573e-05	-1.53805e-10	-0.851728
5924824	chr4:5924824:A:C	3.92094e-09	-1.71739	-1.264	1.64922e-06	-1.70733	-1.29433
5924974	chr4:5924974:T:C	5.49304e-09	-1.5932	-1.05104	2.45156e-06	-1.58687	-1.01836
5925036	chr4:5925036:G:T	5.65712e-09	-1.46987	-1.14493	2.41921e-06	-1.48609	-1.13243
5925051	chr4:5925051:C:T	5.11512e-09	-1.48199	-1.23353	2.18152e-06	-1.4982	-1.22374
5925252	chr4:5925252:C:A	2.07577e-08	-1.53805e-10	-1.3148	9.12595e-06	-1.53805e-10	-1.29084
5925344	chr4:5925344:C:T	4.51141e-09	-1.67376	-1.16735	1.82261e-06	-1.70539	-1.1963
5925364	chr4:5925364:A:C	5.62806e-08	-1.53805e-10	-0.31737	2.71088e-05	-1.53805e-10	-0.2021
5925496	chr4:5925496:G:A	2.49472e-08	-1.53805e-10	-1.13096	1.04898e-05	-1.53805e-10	-1.15156
5925540	chr4:5925540:G:A	4.63284e-08	-1.53805e-10	-0.511966	2.19258e-05	-1.53805e-10	-0.414295
5925547	chr4:5925547:G:A	5.21711e-08	-1.68172	1.28853	2.26629e-05	-1.63865	1.25742
5925628	chr4:5925628:C:T	4.53861e-08	-1.68803	1.15552	1.97376e-05	-1.64747	1.12803
5925767	chr4:5925767:G:A	1.21979e-08	-1.48224	-0.364218	4.6229e-06	-1.58853	-0.382406
5925861	chr4:5925861:AGG:A	3.03647e-08	-1.53805e-10	-0.934439	1.41011e-05	-1.53805e-10	-0.85571
5926200	chr4:5926200:T:A	5.6532e-09	-1.68331	-0.932191	2.18276e-06	-1.62296	-1.09841
5926460	chr4:5926460:T:C	1.55174e-08	-1.05818	-0.547578	7.869e-06	-0.917964	-0.521064
5926507	chr4:5926507:C:T	2.82937e-08	-1.53805e-10	-1.00508	1.28281e-05	-1.53805e-10	-0.950324
5926508	chr4:5926508:G:A	2.19394e-08	-1.53805e-10	-1.25944	9.2604e-06	-1.53805e-10	-1.27621
5927645	chr4:5927645:C:CTT	1.97928e-07	-1.70357	2.64375	0.000135982	-1.71797	3.12853
5927647	chr4:5927647:C:T	2.86506e-08	-1.58855	0.596006	1.3576e-05	-1.64457	0.75092
5927795	chr4:5927795:C:T	2.02263e-08	-1.68163	0.340896	6.66646e-06	-1.71559	0.110719
5927866	chr4:5927866:A:G	3.27163e-08	-1.68949	0.829644	2.11646e-05	-1.71288	1.26325
5927987	chr4:5927987:C:T	5.85265e-09	-1.70406	-0.87677	2.329e-06	-1.62663	-1.02989
5928204	chr4:5928204:G:A	2.14847e-08	-1.53805e-10	-1.28038	8.822e-06	-1.53805e-10	-1.32471
5928249	chr4:5928249:G:A	4.11349e-08	-1.66129	1.03043	2.73887e-05	-1.61477	1.42294
5928273	chr4:5928273:G:A	2.4359e-08	-1.53805e-10	-1.15482	1.08098e-05	-1.53805e-10	-1.12151
5928279	chr4:5928279:T:G	8.30702e-08	-1.65909	1.73106	6.09901e-05	-1.61101	2.21976
5928306	chr4:5928306:G:A	4.93701e-09	-1.51647	-1.23449	2.10266e-06	-1.6188	-1.13995
5928444	chr4:5928444:A:G	2.12874e-08	-1.2854	-0.00420538	1.10125e-05	-1.19595	0.0930234
5928631	chr4:5928631:G:A	1.94836e-08	-1.53805e-10	-1.37815	8.40289e-06	-1.53805e-10	-1.37338
5928662	chr4:5928662:T:C	3.63103e-08	-1.53805e-10	-0.755618	1.72082e-05	-1.53805e-10	-0.656572
5929000	chr4:5929000:C:T	2.73561e-08	-1.72015	0.681371	1.2262e-05	-1.68514	0.689684
5929177	chr4:5929177:A:G	2.10379e-08	-1.53805e-10	-1.3014	8.69002e-06	-1.53805e-10	-1.33978
5929193	chr4:5929193:C:T	2.38135e-08	-1.72252	0.545054	1.06033e-05	-1.69746	0.556665
5929205	chr4:5929205:T:C	2.29652e-08	-1.72237	0.508634	1.02344e-05	-1.69616	0.519957
5929242	chr4:5929242:C:T	6.1782e-08	-1.6558	1.43169	4.46511e-05	-1.60872	1.90564
5929252	chr4:5929252:C:T	2.32986e-08	-1.72271	0.523378	1.03345e-05	-1.69974	0.533271
5929345	chr4:5929345:C:T	7.56633e-08	-1.53805e-10	-0.0214269	3.69684e-05	-1.53805e-10	0.108105
5929366	chr4:5929366:C:T	2.38087e-08	-1.72251	0.544844	1.06026e-05	-1.69737	0.556506
5929481	chr4:5929481:C:T	2.44713e-08	-1.72127	0.571053	1.09501e-05	-1.68979	0.581173
5929576	chr4:5929576:A:G	9.09904e-09	-1.71979	-0.41976	3.8586e-06	-1.68344	-0.468213
5929695	chr4:5929695:C:T	3.32743e-08	-1.53805e-10	-0.842934	1.56375e-05	-1.53805e-10	-0.752287
5929710	chr4:5929710:T:C	5.35188e-09	-1.6214	-1.04887	2.21727e-06	-1.68476	-1.02093
5929908	chr4:5929908:C:T	2.00117e-08	-1.53805e-10	-1.3514	8.41818e-06	-1.53805e-10	-1.37157
5929909	chr4:5929909:G:A	3.26851e-08	-1.60453	0.743729	2.09698e-05	-1.54376	1.08488
5929980	chr4:5929980:G:A	4.65264e-09	-1.63425	-1.17604	2.20825e-06	-1.58272	-1.12704
5930337	chr4:5930337:T:A	3.58224e-09	-1.6943	-1.37743	1.55224e-06	-1.68412	-1.37814
5930433	chr4:5930433:C:T	2.18561e-08	-1.53805e-10	-1.26324	9.81237e-06	-1.53805e-10	-1.21832
5931016	chr4:5931016:T:C	3.97314e-09	-1.61145	-1.35671	1.58791e-06	-1.66137	-1.37817
5931112	chr4:5931112:A:G	3.56621e-09	-1.7149	-1.36132	1.50698e-06	-1.71822	-1.37363
5931113	chr4:5931113:A:T	6.53465e-09	-1.12242	-1.34818	2.33446e-06	-1.39305	-1.26113
5931142	chr4:5931142:C:T	2.12038e-08	-1.53805e-10	-1.29354	9.01404e-06	-1.53805e-10	-1.30318
5931339	chr4:5931339:G:C	3.59787e-09	-1.71602	-1.35136	1.49405e-06	-1.72278	-1.37768
5931395	chr4:5931395:A:G	5.17955e-09	-1.71147	-0.991533	2.22999e-06	-1.68778	-1.01219
5931598	chr4:5931598:A:G	2.00509e-08	-1.53805e-10	-1.34945	8.81789e-06	-1.53805e-10	-1.32518
5931726	chr4:5931726:C:T	5.82459e-09	-1.68098	-0.904652	1.74137e-06	-1.70743	-1.23985
5932149	chr4:5932149:C:T	2.22514e-08	-1.24532	-3.69205e-10	9.3627e-06	-1.26523	-3.69205e-10
5932248	chr4:5932248:T:C	3.15544e-08	-1.53805e-10	-0.896007	1.4462e-05	-1.53805e-10	-0.830439
5932338	chr4:5932338:G:T	3.60078e-08	-1.53805e-10	-0.763985	1.67769e-05	-1.53805e-10	-0.681958
5932398	chr4:5932398:G:A	1.09993e-07	-1.53805e-10	0.352695	4.51033e-05	-1.53805e-10	0.306995
5932479	chr4:5932479:T:G	3.7632e-08	-1.53805e-10	-0.719866	1.72768e-05	-1.53805e-10	-0.652597
5933087	chr4:5933087:T:C	9.91145e-09	-0.728446	-1.32558	4.29859e-06	-0.67585	-1.36782
5933111	chr4:5933111:C:T	3.26153e-08	-1.53805e-10	-0.86294	1.51921e-05	-1.53805e-10	-0.781181
5933431	chr4:5933431:G:A	4.43719e-09	-1.52873	-1.32897	2.07774e-06	-1.39348	-1.37719
5933462	chr4:5933462:G:A	4.2283e-09	-1.70675	-1.19917	1.73548e-06	-1.72273	-1.22795
5933465	chr4:5933465:C:T	2.90065e-08	-1.53805e-10	-0.9802	1.07e-05	-1.53805e-10	-1.13171
5933479	chr4:5933479:T:G	1.52183e-08	-1.25542	-0.369799	8.02088e-06	-1.16256	-0.25735
5933646	chr4:5933646:T:A	2.02677e-08	-1.33869	-3.69205e-10	7.88809e-06	-1.43661	-3.69205e-10
5933679	chr4:5933679:C:T	8.98784e-09	-1.31975	-0.832095	4.28232e-06	-1.15942	-0.888043
5933696	chr4:5933696:G:A	2.61183e-08	-1.08508	-3.69205e-10	1.0832e-05	-1.11946	-3.69205e-10
5933709	chr4:5933709:C:T	4.58452e-09	-1.72258	-1.10246	2.03974e-06	-1.71778	-1.07135
5933747	chr4:5933747:GCC:G	2.10278e-08	-1.53805e-10	-1.30188	8.85435e-06	-1.53805e-10	-1.32105
5933860	chr4:5933860:T:C	3.78529e-08	-1.53805e-10	-0.714014	1.76875e-05	-1.53805e-10	-0.629102
5934194	chr4:5934194:G:C	4.6969e-08	-1.53805e-10	-0.498232	2.32272e-05	-1.53805e-10	-0.356637
5934305	chr4:5934305:G:A	6.43762e-09	-1.64507	-0.840489	2.30423e-06	-1.70414	-0.963075
5934448	chr4:5934448:C:A	6.41013e-08	-1.53805e-10	-0.187256	2.83578e-05	-1.53805e-10	-0.157058
5934464	chr4:5934464:C:G	3.94507e-09	-1.61003	-1.36522	1.63843e-06	-1.62989	-1.37833
5934493	chr4:5934493:C:T	3.71039e-08	-1.53805e-10	-0.733998	1.68801e-05	-1.53805e-10	-0.675825
5934737	chr4:5934737:G:A	1.52587e-08	-1.62257	-3.69205e-10	6.40219e-06	-1.64532	-3.69205e-10
5934748	chr4:5934748:T:C	2.1466e-08	-1.53805e-10	-1.28125	1.00408e-05	-1.53805e-10	-1.1953
5934752	chr4:5934752:A:T	2.43022e-08	-1.53805e-10	-1.15715	1.14742e-05	-1.53805e-10	-1.06185
5934812	chr4:5934812:A:T	3.29157e-08	-1.67326	0.819486	8.04901e-06	-1.65582	0.239414
5934843	chr4:5934843:T:C	4.46679e-09	-1.72106	-1.12999	2.10749e-06	-1.70967	-1.04679
5934934	chr4:5934934:G:A	1.50154e-08	-1.63865	-3.69205e-10	6.33167e-06	-1.65639	-3.69205e-10
5934965	chr4:5934965:G:C	2.05566e-08	-1.53805e-10	-1.32454	9.05986e-06	-1.53805e-10	-1.29811
5935323	chr4:5935323:A:G	1.96701e-08	-1.53805e-10	-1.36862	8.55949e-06	-1.53805e-10	-1.35492
5935477	chr4:5935477:A:G	8.72195e-09	-1.62068	-0.561198	2.47498e-06	-1.68951	-0.906221
5935513	chr4:5935513:T:C	8.47775e-09	-1.60429	-0.60599	2.41485e-06	-1.68005	-0.940274
5935885	chr4:5935885:G:T	3.74235e-08	-1.53805e-10	-0.725421	1.7599e-05	-1.53805e-10	-0.634118
5936066	chr4:5936066:T:G	5.67568e-09	-1.70127	-0.910258	2.05684e-06	-1.71715	-1.06364
5936215	chr4:5936215:A:AAC	3.39277e-07	-1.53805e-10	1.4791	0.00013675	-1.53805e-10	1.4162
5936295	chr4:5936295:C:T	4.63334e-08	-1.53805e-10	-0.511857	1.76186e-05	-1.53805e-10	-0.633004
5936433	chr4:5936433:G:T	4.09666e-09	-1.59168	-1.34587	1.60321e-06	-1.66685	-1.3631
5936549	chr4:5936549:C:T	1.3863e-08	-1.7185	-3.69205e-10	5.92529e-06	-1.72273	-3.69205e-10
5936550	chr4:5936550:A:G	5.16091e-09	-1.7216	-0.985011	1.87854e-06	-1.71967	-1.1518
5936762	chr4:5936762:C:T	8.60616e-08	-1.53805e-10	0.107342	4.38685e-05	-1.53805e-10	0.279237
5936914	chr4:5936914:A:G	4.49849e-08	-1.53805e-10	-0.541393	1.53546e-05	-1.53805e-10	-0.770548
5936966	chr4:5936966:C:A	2.83783e-07	-1.53805e-10	1.30049	0.000114775	-1.53805e-10	1.24101
5937004	chr4:5937004:G:A	1.87822e-08	-1.70664	0.291831	5.01883e-06	-1.7183	-0.170464
5937033	chr4:5937033:A:C	8.26137e-08	-1.47184	1.53829	1.67314e-05	-1.58843	0.903755
5937191	chr4:5937191:T:G	1.9204e-07	-1.23565	2.14564	4.19065e-05	-1.29064	1.52412
5937196	chr4:5937196:A:C	1.88623e-08	-1.63017	0.219613	4.53907e-06	-1.69595	-0.293291
5937326	chr4:5937326:G:A	2.03533e-08	-1.60313	0.268653	4.79171e-06	-1.68105	-0.254018
5937413	chr4:5937413:A:T	3.84759e-09	-1.62868	-1.37159	1.54426e-06	-1.68975	-1.37767
5937472	chr4:5937472:T:C	1.85913e-08	-1.57762	0.152596	4.53905e-06	-1.66994	-0.319305
5937591	chr4:5937591:T:C	1.05936e-08	-1.621	-0.366471	2.91176e-06	-1.69446	-0.738743
5937701	chr4:5937701:T:C	8.78433e-08	-1.44884	1.57668	1.75461e-05	-1.57091	0.933785
5937740	chr4:5937740:G:T	1.4478e-08	-1.67509	-3.69205e-10	6.10649e-06	-1.69261	-3.69205e-10
5937747	chr4:5937747:C:A	1.3448e-08	-1.11134	-0.637546	7.91287e-06	-1.02908	-0.404392
5937819	chr4:5937819:A:G	2.32871e-08	-1.56294	0.363124	4.07495e-06	-1.66322	-0.433877
5937871	chr4:5937871:G:A	1.13481e-08	-0.854787	-1.06388	3.49041e-06	-0.975627	-1.27631
5938082	chr4:5938082:G:A	2.04842e-08	-1.53805e-10	-1.32807	9.05857e-06	-1.53805e-10	-1.29825
5938162	chr4:5938162:G:T	2.00365e-07	-1.70381	2.65623	4.15948e-05	-1.68744	1.91346
5938360	chr4:5938360:T:C	1.95198e-08	-1.53805e-10	-1.37629	8.44583e-06	-1.53805e-10	-1.36829
5938455	chr4:5938455:C:A	1.40467e-08	-1.70533	-3.69205e-10	5.9699e-06	-1.71523	-3.69205e-10
5938801	chr4:5938801:T:C	4.66275e-08	-1.53805e-10	-0.50553	1.57979e-05	-1.53805e-10	-0.742081
5938816	chr4:5938816:A:C	1.95675e-08	-1.53805e-10	-1.37385	8.45782e-06	-1.53805e-10	-1.36687
5938966	chr4:5938966:G:T	1.40204e-08	-1.70721	-3.69205e-10	5.96372e-06	-1.71627	-3.69205e-10
5939344	chr4:5939344:C:T	3.65063e-09	-1.72051	-1.33231	1.74351e-06	-1.71418	-1.23188
5939348	chr4:5939348:C:A	6.04635e-07	-1.53805e-10	2.0569	0.000211062	-1.53805e-10	1.85019
5939385	chr4:5939385:G:A	3.68211e-09	-1.71924	-1.32499	1.76247e-06	-1.71623	-1.21902
5939428	chr4:5939428:A:G	4.35019e-09	-1.67042	-1.20708	2.11401e-06	-1.71672	-1.03665
5939521	chr4:5939521:A:G	5.08609e-08	-1.62697	1.20835	1.87188e-05	-1.70737	1.13494
5939764	chr4:5939764:T:G	4.11346e-09	-1.71988	-1.21358	2.03547e-06	-1.71521	-1.07602
5939765	chr4:5939765:G:A	5.00338e-09	-1.72248	-1.01513	1.89364e-06	-1.71343	-1.15003
5939798	chr4:5939798:C:T	1.41699e-08	-1.6966	-3.69205e-10	6.00771e-06	-1.70892	-3.69205e-10
5939850	chr4:5939850:T:C	4.02343e-09	-1.71989	-1.23569	1.9744e-06	-1.7152	-1.1065
5939985	chr4:5939985:A:C	4.06324e-09	-1.72088	-1.22486	2.00644e-06	-1.71334	-1.09226
5939986	chr4:5939986:T:A	4.08752e-09	-1.72035	-1.21944	2.01919e-06	-1.71442	-1.08484
5940008	chr4:5940008:C:T	5.90497e-09	-1.20645	-1.36548	2.90987e-06	-1.08544	-1.34841
5940061	chr4:5940061:C:T	4.13867e-09	-1.6719	-1.25544	1.9517e-06	-1.71721	-1.11604
5940201	chr4:5940201:C:T	1.96481e-08	-1.53805e-10	-1.36974	8.37203e-06	-1.53805e-10	-1.37706
5940417	chr4:5940417:G:A	1.18689e-08	-1.15656	-0.717244	6.89797e-06	-1.07168	-0.499049
5940496	chr4:5940496:G:A	4.25254e-09	-1.72278	-1.17742	2.16095e-06	-1.70361	-1.0278
5940610	chr4:5940610:G:A	4.271e-09	-1.72225	-1.17362	2.15605e-06	-1.70893	-1.02475
5940752	chr4:5940752:C:T	1.41129e-08	-1.70063	-3.69205e-10	5.99009e-06	-1.71185	-3.69205e-10
5940755	chr4:5940755:C:T	8.43176e-09	-1.41156	-0.804155	4.7151e-06	-1.35075	-0.600438
5940881	chr4:5940881:G:C	3.22214e-08	-1.53805e-10	-0.87509	1.26833e-05	-1.53805e-10	-0.961672
5940886	chr4:5940886:A:G	3.91951e-09	-1.72236	-1.2594	1.92006e-06	-1.70808	-1.14152
5940908	chr4:5940908:A:C	3.97795e-09	-1.71974	-1.24722	1.9419e-06	-1.71512	-1.12318
5940922	chr4:5940922:C:G	4.05375e-09	-1.71875	-1.22933	1.98638e-06	-1.71647	-1.09917
5941020	chr4:5941020:T:C	2.15803e-08	-1.53805e-10	-1.27594	8.91183e-06	-1.53805e-10	-1.31458
5941112	chr4:5941112:T:C	3.9986e-09	-1.72044	-1.24134	1.95874e-06	-1.71401	-1.11565
5941245	chr4:5941245:T:C	4.10544e-09	-1.71071	-1.2247	1.98359e-06	-1.72172	-1.09533
5941247	chr4:5941247:C:A	5.70598e-08	-1.53805e-10	-0.30362	2.73744e-05	-1.53805e-10	-0.19235
5941324	chr4:5941324:G:A	3.23119e-08	-0.872285	-3.69205e-10	1.47941e-05	-0.807733	-3.69205e-10
5941401	chr4:5941401:C:T	1.95954e-08	-1.53805e-10	-1.37242	8.36132e-06	-1.53805e-10	-1.37834
5941965	chr4:5941965:C:T	5.11101e-09	-1.65133	-1.06499	2.16046e-06	-1.68255	-1.04909
5941972	chr4:5941972:T:C	2.24808e-08	-1.53805e-10	-1.23506	9.20896e-06	-1.53805e-10	-1.28178
5942048	chr4:5942048:A:G	4.24304e-09	-1.72194	-1.1805	2.17423e-06	-1.70989	-1.01539
5942309	chr4:5942309:G:A	4.74047e-06	-1.53805e-10	4.11617	0.00158849	-1.53805e-10	3.86858
5942448	chr4:5942448:T:C	1.97926e-08	-1.53805e-10	-1.36241	8.64956e-06	-1.53805e-10	-1.34445
5942750	chr4:5942750:T:C	1.97761e-08	-1.53805e-10	-1.36325	8.40647e-06	-1.53805e-10	-1.37296
5942792	chr4:5942792:T:C	6.03912e-09	-1.27865	-1.27081	2.25342e-06	-1.32761	-1.3619
5943096	chr4:5943096:C:A	2.82279e-08	-1.53805e-10	-1.00741	1.15539e-05	-1.53805e-10	-1.05494
5943097	chr4:5943097:C:A	2.82279e-08	-1.53805e-10	-1.00741	1.15539e-05	-1.53805e-10	-1.05494
5943284	chr4:5943284:G:A	3.64751e-09	-1.68208	-1.3716	1.51841e-06	-1.71355	-1.37075
5943285	chr4:5943285:T:G	2.24041e-08	-1.53805e-10	-1.23848	9.26875e-06	-1.53805e-10	-1.27531
5943364	chr4:5943364:C:T	2.66591e-08	-1.53805e-10	-1.06459	1.09698e-05	-1.53805e-10	-1.10681
5943379	chr4:5943379:A:G	1.63407e-08	-0.285004	-1.26906	7.75272e-06	-0.164523	-1.28939
5943436	chr4:5943436:G:A	2.73352e-08	-1.53805e-10	-1.03955	1.12156e-05	-1.53805e-10	-1.08466
5943479	chr4:5943479:G:A	2.21576e-08	-1.53805e-10	-1.24954	9.17874e-06	-1.53805e-10	-1.28507
5943557	chr4:5943557:T:A	2.82466e-08	-1.53805e-10	-1.00675	1.15609e-05	-1.53805e-10	-1.05433
5943581	chr4:5943581:T:C	2.82228e-08	-1.53805e-10	-1.00759	1.15518e-05	-1.53805e-10	-1.05512
5943611	chr4:5943611:A:C	2.83655e-08	-1.53805e-10	-1.00255	1.16064e-05	-1.53805e-10	-1.0504
5943826	chr4:5943826:C:T	1.77615e-07	-1.53805e-10	0.831898	9.32697e-05	-1.53805e-10	1.03354
5943849	chr4:5943849:C:G	2.76392e-08	-1.53805e-10	-1.02849	1.13294e-05	-1.53805e-10	-1.07456
5943861	chr4:5943861:A:G	2.80277e-08	-1.53805e-10	-1.01453	1.14771e-05	-1.53805e-10	-1.0616
5944491	chr4:5944491:G:T	5.00731e-08	-1.53805e-10	-0.434236	2.54148e-05	-1.53805e-10	-0.266627
5944502	chr4:5944502:A:G	7.48513e-09	-1.18649	-1.14831	3.84773e-06	-1.10031	-1.05417
5944693	chr4:5944693:C:T	2.53028e-08	-1.53805e-10	-1.1168	1.0358e-05	-1.53805e-10	-1.1642
5944699	chr4:5944699:T:C	1.71874e-08	-1.50354	-3.69205e-10	7.6166e-06	-1.47163	-3.69205e-10
5944727	chr4:5944727:G:A	1.9573e-08	-1.53805e-10	-1.37357	8.37364e-06	-1.53805e-10	-1.37687
5944815	chr4:5944815:C:T	1.98015e-08	-1.53805e-10	-1.36196	8.39288e-06	-1.53805e-10	-1.37458
5945050	chr4:5945050:C:G	7.14331e-09	-1.29917	-1.08237	2.47685e-06	-1.48804	-1.10693
5945058	chr4:5945058:A:G	4.02839e-09	-1.69624	-1.25811	1.67181e-06	-1.65944	-1.32861
5945074	chr4:5945074:G:A	2.13753e-08	-1.53805e-10	-1.28549	9.81314e-06	-1.53805e-10	-1.21824
5945109	chr4:5945109:G:A	2.33931e-08	0.00313944	-1.19842	1.03047e-05	0.193333	-1.36269
5945163	chr4:5945163:C:T	2.54955e-08	-1.53805e-10	-1.10922	1.04258e-05	-1.53805e-10	-1.15767
5945175	chr4:5945175:C:G	2.0893e-08	-1.53805e-10	-1.3083	9.52265e-06	-1.53805e-10	-1.24829
5945234	chr4:5945234:C:T	2.53401e-08	-1.53805e-10	-1.11533	1.0554e-05	-1.53805e-10	-1.14546
5945240	chr4:5945240:G:C	2.08259e-07	-1.53805e-10	0.991059	0.00011032	-1.53805e-10	1.20143
5945589	chr4:5945589:G:A	2.04561e-08	-1.53805e-10	-1.32944	8.71296e-06	-1.53805e-10	-1.33715
5945840	chr4:5945840:T:C	3.80988e-09	-1.69416	-1.31597	1.82828e-06	-1.71145	-1.18713
5945912	chr4:5945912:C:T	2.4335e-07	-1.53805e-10	1.14678	0.000129761	-1.53805e-10	1.36373
5945948	chr4:5945948:G:A	4.49363e-09	-1.54975	-1.29531	2.32483e-06	-1.35331	-1.30501
5946046	chr4:5946046:G:A	1.52156e-08	-1.06184	-0.563559	8.19299e-06	-0.969406	-0.429275
5946056	chr4:5946056:T:C	1.42501e-08	-1.0612	-0.629757	7.59712e-06	-0.968701	-0.50549
5946125	chr4:5946125:A:C	2.41711e-08	-1.46505	0.302488	1.33694e-05	-1.40504	0.496046
5946313	chr4:5946313:T:A	2.29522e-08	-1.53805e-10	-1.21431	1.0302e-05	-1.53805e-10	-1.16962
5946326	chr4:5946326:C:A	1.54457e-08	-0.312993	-1.2974	7.38936e-06	-0.123841	-1.37808
5946356	chr4:5946356:G:C	1.67906e-08	-0.250913	-1.27599	7.89054e-06	-0.0583333	-1.37796
5946596	chr4:5946596:G:C	3.03465e-08	-1.53805e-10	-0.935041	1.16662e-05	-1.53805e-10	-1.04526
5946668	chr4:5946668:C:A	3.29555e-08	-1.53805e-10	-0.852562	1.24721e-05	-1.53805e-10	-0.978467
5946719	chr4:5946719:T:G	6.9855e-09	-1.1731	-1.23079	4.1533e-06	-0.865093	-1.21296
5946816	chr4:5946816:C:T	9.26255e-09	-1.22963	-0.89211	5.44253e-06	-0.938196	-0.86952
5946897	chr4:5946897:G:C	2.0595e-08	-1.53805e-10	-1.32267	8.60757e-06	-1.53805e-10	-1.34932
5946913	chr4:5946913:G:A	1.70283e-08	-0.215896	-1.29695	8.16538e-06	-0.0239128	-1.37814
5947066	chr4:5947066:G:A	1.00485e-08	-1.12552	-0.914784	6.05682e-06	-0.808367	-0.892408
5947100	chr4:5947100:G:A	2.67287e-08	-1.53805e-10	-1.06198	1.19804e-05	-1.53805e-10	-1.01869
5947215	chr4:5947215:G:C	1.15341e-08	-1.07792	-0.824492	7.04454e-06	-0.749562	-0.800145
5947275	chr4:5947275:C:T	2.64538e-08	-1.53805e-10	-1.07232	1.03389e-05	-1.53805e-10	-1.16605
5947565	chr4:5947565:CCT:C	1.03759e-08	-1.13169	-0.876544	6.24506e-06	-0.816555	-0.853613
5947780	chr4:5947780:G:A	2.32536e-07	-1.53805e-10	1.10132	0.000121387	-1.53805e-10	1.29702
5947831	chr4:5947831:A:G	6.0124e-09	-1.1815	-1.3724	2.14243e-06	-1.36346	-1.37656
5947949	chr4:5947949:T:G	2.54451e-08	-1.53805e-10	-1.1112	1.04095e-05	-1.53805e-10	-1.15924
5948166	chr4:5948166:A:G	2.5734e-08	-1.53805e-10	-1.09991	1.07638e-05	-1.53805e-10	-1.12577
5948283	chr4:5948283:A:C	2.60999e-08	-1.53805e-10	-1.08579	1.02353e-05	-1.53805e-10	-1.17612
5948295	chr4:5948295:T:C	2.6834e-08	-1.53805e-10	-1.05805	1.04722e-05	-1.53805e-10	-1.15324
5948668	chr4:5948668:A:G	9.86991e-09	-1.30256	-0.755671	6.23911e-06	-1.0302	-0.640923
5948901	chr4:5948901:C:T	8.52601e-09	-1.37167	-0.832926	5.26818e-06	-1.11915	-0.72112
5948993	chr4:5948993:G:A	5.83238e-09	-1.20771	-1.37659	2.10078e-06	-1.38747	-1.37218
5949128	chr4:5949128:A:G	3.64179e-09	-1.70096	-1.35428	1.50924e-06	-1.71807	-1.37229
5949493	chr4:5949493:C:T	1.95545e-08	-1.53805e-10	-1.37451	8.36597e-06	-1.53805e-10	-1.37779
5949656	chr4:5949656:T:G	4.44327e-09	-1.49619	-1.36014	2.72606e-06	-1.25295	-1.24615
5949846	chr4:5949846:G:A	4.348e-09	-1.52284	-1.35517	2.65021e-06	-1.29254	-1.23478
5950026	chr4:5950026:T:C	2.1789e-08	-1.53805e-10	-1.26632	9.0204e-06	-1.53805e-10	-1.30247
5950365	chr4:5950365:C:T	5.31354e-09	-1.30537	-1.3721	3.47998e-06	-0.986624	-1.26831
5950381	chr4:5950381:G:A	2.00361e-08	-1.53805e-10	-1.35018	8.85864e-06	-1.53805e-10	-1.32057
5950485	chr4:5950485:T:C	2.24492e-08	-1.53805e-10	-1.23646	9.37192e-06	-1.53805e-10	-1.26424
5951063	chr4:5951063:G:C	1.70708e-07	-1.53805e-10	0.792232	7.92459e-05	-1.53805e-10	0.870596
5951102	chr4:5951102:A:G	5.09084e-09	-1.57303	-1.14725	2.95662e-06	-1.39318	-1.02473
5951254	chr4:5951254:A:G	3.6972e-09	-1.70583	-1.33431	1.58276e-06	-1.7164	-1.32639
5951279	chr4:5951279:G:C	5.07216e-08	-1.53805e-10	-0.421369	2.64833e-05	-1.53805e-10	-0.225444
5951416	chr4:5951416:T:C	4.68058e-09	-1.59372	-1.21058	1.74438e-06	-1.64339	-1.30217
5951978	chr4:5951978:T:C	2.67202e-08	-1.53805e-10	-1.0623	1.19757e-05	-1.53805e-10	-1.01908
5952436	chr4:5952436:G:A	1.95825e-08	-1.53805e-10	-1.37309	8.53436e-06	-1.53805e-10	-1.35786
5952492	chr4:5952492:G:A	1.33608e-07	-1.53805e-10	0.547187	6.94932e-05	-1.53805e-10	0.739269
5952588	chr4:5952588:C:T	6.49343e-09	-1.10586	-1.37107	2.25952e-06	-1.30984	-1.37697
5952793	chr4:5952793:G:A	7.04948e-09	-1.29973	-1.09504	2.57786e-06	-1.45443	-1.10057
5953114	chr4:5953114:C:T	2.31317e-08	0.156133	-1.36265	1.18633e-05	0.349528	-1.37803
5953361	chr4:5953361:G:T	2.08975e-08	-1.53805e-10	-1.30809	9.12115e-06	-1.53805e-10	-1.29136
5953545	chr4:5953545:A:G	3.55298e-08	0.135464	-0.912812	1.83678e-05	0.313376	-0.904736
5953704	chr4:5953704:A:G	2.64666e-08	0.0901494	-1.16199	1.21534e-05	0.19308	-1.19743
5953864	chr4:5953864:A:G	2.88352e-08	0.159894	-1.14602	1.32536e-05	0.265355	-1.18304
5953896	chr4:5953896:T:C	1.56829e-08	-1.59515	-3.69205e-10	6.56803e-06	-1.61975	-3.69205e-10
5954051	chr4:5954051:C:A	2.1022e-08	-1.53805e-10	-1.30215	8.73123e-06	-1.53805e-10	-1.33505
5954315	chr4:5954315:G:C	2.15864e-08	-1.53805e-10	-1.27566	8.87296e-06	-1.53805e-10	-1.31895
5954316	chr4:5954316:G:A	2.78883e-08	-1.53805e-10	-1.01951	1.08517e-05	-1.53805e-10	-1.11764
5954955	chr4:5954955:G:A	1.00793e-07	-1.53805e-10	0.265346	5.16154e-05	-1.53805e-10	0.441861
5955248	chr4:5955248:T:C	5.08507e-09	-1.63723	-1.08418	1.72527e-06	-1.68713	-1.26944
5955394	chr4:5955394:G:A	5.48123e-09	-1.62769	-1.0187	1.81149e-06	-1.6784	-1.22941
5955471	chr4:5955471:C:A	3.66046e-09	-1.67858	-1.37155	1.51771e-06	-1.70643	-1.37833
5955523	chr4:5955523:A:G	4.37993e-09	-1.6383	-1.23239	1.81696e-06	-1.56873	-1.33607
5955639	chr4:5955639:G:A	2.26676e-08	-1.53805e-10	-1.22678	9.05256e-06	-1.53805e-10	-1.29891
5955967	chr4:5955967:G:A	1.951e-08	-1.53805e-10	-1.37679	8.39338e-06	-1.53805e-10	-1.37452
5956576	chr4:5956576:G:A	2.21332e-08	-1.53805e-10	-1.25064	9.34988e-06	-1.53805e-10	-1.2666
5956636	chr4:5956636:TCTC:T	6.51026e-09	-1.10803	-1.36631	3.78724e-06	-0.799935	-1.37039
5956660	chr4:5956660:G:A	2.01105e-08	-1.53805e-10	-1.34648	8.42613e-06	-1.53805e-10	-1.37062
5957254	chr4:5957254:C:T	2.63121e-08	-1.53805e-10	-1.07769	1.03967e-05	-1.53805e-10	-1.16047
5957408	chr4:5957408:A:G	5.96648e-09	-1.47498	-1.08658	3.28541e-06	-1.5872	-0.725273
5958198	chr4:5958198:C:T	1.02347e-08	-1.146	-0.875933	5.65659e-06	-1.04687	-0.722266
5958459	chr4:5958459:A:C	1.61317e-08	-1.56693	-3.69205e-10	6.67571e-06	-1.60348	-3.69205e-10
5958606	chr4:5958606:A:G	1.95454e-08	-1.53805e-10	-1.37498	8.40645e-06	-1.53805e-10	-1.37296
5958718	chr4:5958718:C:T	2.21871e-08	-1.24821	-3.69205e-10	9.34201e-06	-1.26744	-3.69205e-10
5958816	chr4:5958816:G:A	4.05582e-08	-1.53805e-10	-0.644983	1.92949e-05	-1.53805e-10	-0.542117
5958994	chr4:5958994:C:T	1.99183e-08	-1.53805e-10	-1.35608	8.80906e-06	-1.53805e-10	-1.32618
5959611	chr4:5959611:C:T	4.21214e-09	-1.58822	-1.32152	2.01564e-06	-1.62379	-1.17724
5959653	chr4:5959653:T:C	1.96838e-08	-1.53805e-10	-1.36792	8.85928e-06	-1.53805e-10	-1.32049
5959960	chr4:5959960:G:A	7.23071e-09	-1.03608	-1.3333	3.4984e-06	-0.875741	-1.37391
5960099	chr4:5960099:A:C	3.688e-09	-1.67933	-1.36331	1.55061e-06	-1.70987	-1.35344
5960160	chr4:5960160:T:C	4.13302e-09	-1.6802	-1.24852	1.84843e-06	-1.71161	-1.17601
5960182	chr4:5960182:G:A	3.55102e-09	-1.71623	-1.36425	1.49318e-06	-1.72271	-1.37834
5960268	chr4:5960268:C:A	3.53775e-09	-1.71427	-1.36996	1.49426e-06	-1.7227	-1.37763
5960523	chr4:5960523:AGGC:A	1.99179e-08	-1.53805e-10	-1.3561	8.89911e-06	-1.53805e-10	-1.31601
5960601	chr4:5960601:A:G	2.49424e-08	-1.53805e-10	-1.13115	1.04231e-05	-1.53805e-10	-1.15794
5960704	chr4:5960704:A:G	4.5883e-09	-1.52702	-1.29719	1.8725e-06	-1.62716	-1.24753
5960787	chr4:5960787:T:C	1.98001e-08	-1.53805e-10	-1.36203	8.72119e-06	-1.53805e-10	-1.3362
5960860	chr4:5960860:T:A	4.37217e-09	-1.5571	-1.31536	1.78825e-06	-1.64775	-1.27297
5960981	chr4:5960981:A:G	4.53407e-09	-1.51913	-1.31697	1.83463e-06	-1.62208	-1.27304
5960992	chr4:5960992:G:A	2.42486e-08	-1.53805e-10	-1.15936	9.46696e-06	-1.53805e-10	-1.25415
5961062	chr4:5961062:C:A	1.96991e-08	-1.53805e-10	-1.36715	8.72091e-06	-1.53805e-10	-1.33624
5961093	chr4:5961093:C:A	4.5204e-09	-1.48881	-1.35031	1.86128e-06	-1.60273	-1.27796
5961529	chr4:5961529:A:G	2.01978e-08	-1.53805e-10	-1.34215	9.30613e-06	-1.53805e-10	-1.27129
5961738	chr4:5961738:T:C	4.43827e-09	-1.53511	-1.32235	1.79982e-06	-1.63269	-1.28158
5961952	chr4:5961952:G:A	4.95793e-09	-1.51926	-1.22747	2.03574e-06	-1.62156	-1.16954
5962320	chr4:5962320:C:T	6.31279e-08	-1.53805e-10	-0.202557	2.85202e-05	-1.53805e-10	-0.151347
5962574	chr4:5962574:T:C	3.52747e-09	-1.70888	-1.37826	1.58588e-06	-1.72266	-1.31816
5962618	chr4:5962618:T:C	5.31448e-09	-1.4636	-1.21368	2.15481e-06	-1.58113	-1.15313
5962867	chr4:5962867:C:T	1.80102e-08	-0.157869	-1.29892	8.59427e-06	0.0269642	-1.37783
5962920	chr4:5962920:A:G	3.26875e-08	-1.68184	0.82111	1.68224e-05	-1.66494	0.985694
5963039	chr4:5963039:T:C	5.02796e-09	-1.52485	-1.20785	2.07528e-06	-1.62523	-1.14663
5963082	chr4:5963082:A:G	2.96927e-08	-1.53805e-10	-0.956818	1.24219e-05	-1.53805e-10	-0.982496
5963101	chr4:5963101:A:C	2.12451e-08	-0.0972685	-1.19432	1.07884e-05	0.0623447	-1.18583
5963148	chr4:5963148:A:G	4.82881e-09	-1.54337	-1.22975	1.99898e-06	-1.63821	-1.17111
5963187	chr4:5963187:T:C	5.06319e-09	-1.52759	-1.19813	2.09563e-06	-1.62746	-1.13465
5963449	chr4:5963449:A:G	2.4592e-08	-1.53805e-10	-1.1453	1.11862e-05	-1.53805e-10	-1.08728
5963489	chr4:5963489:T:G	2.9674e-08	-1.53805e-10	-0.957451	1.24153e-05	-1.53805e-10	-0.983034
5963495	chr4:5963495:C:T	4.86657e-09	-1.55439	-1.21094	2.02744e-06	-1.64595	-1.14924
5963532	chr4:5963532:T:C	4.48823e-09	-1.61137	-1.23489	1.84907e-06	-1.67918	-1.2081
5963626	chr4:5963626:T:G	4.9374e-09	-1.58855	-1.16233	2.1002e-06	-1.66801	-1.09192
5964033	chr4:5964033:GT:G	6.78549e-09	-1.19713	-1.2358	2.82124e-06	-1.38304	-1.08174
5964125	chr4:5964125:A:G	1.78757e-07	-1.53805e-10	0.838308	8.41026e-05	-1.53805e-10	0.930078
5964182	chr4:5964182:A:G	5.49362e-09	-1.46465	-1.17949	2.23242e-06	-1.58286	-1.11601
5964435	chr4:5964435:GTCA:G	7.07731e-09	-1.01282	-1.37801	4.39743e-06	-0.647824	-1.37312
5964468	chr4:5964468:C:A	2.61679e-08	0.0116694	-1.09486	1.33765e-05	0.180352	-1.08881
5964496	chr4:5964496:A:G	6.53282e-09	-1.53328	-0.937604	2.78181e-06	-1.63233	-0.846527
5964876	chr4:5964876:G:C	2.29291e-08	-1.53805e-10	-1.21531	9.67401e-06	-1.53805e-10	-1.23252
5964891	chr4:5964891:A:G	4.57646e-09	-1.55751	-1.26928	1.89123e-06	-1.64921	-1.21552
5964938	chr4:5964938:G:A	2.51775e-08	-0.0126638	-1.1091	1.2798e-05	0.15099	-1.10366
5965044	chr4:5965044:C:T	3.74496e-08	-1.53805e-10	-0.724725	1.52075e-05	-1.53805e-10	-0.780172
5965074	chr4:5965074:T:C	2.55462e-08	-0.0258741	-1.08136	1.30052e-05	0.138994	-1.07561
5965178	chr4:5965178:C:T	2.81851e-08	0.0760049	-1.08493	1.44047e-05	0.245858	-1.08027
5965216	chr4:5965216:T:C	3.28241e-08	0.349894	-1.20645	1.67256e-05	0.51915	-1.20417
5965320	chr4:5965320:A:G	3.90563e-08	-1.53805e-10	-0.682716	1.79064e-05	-1.53805e-10	-0.616801
5965396	chr4:5965396:C:T	3.06159e-08	-1.53805e-10	-0.926202	1.26465e-05	-1.53805e-10	-0.964578
5965624	chr4:5965624:A:G	1.38706e-08	-0.348947	-1.369	6.50503e-06	-0.258673	-1.37071
5965692	chr4:5965692:T:G	1.42498e-08	-0.323346	-1.36763	6.64184e-06	-0.239131	-1.36944
5965715	chr4:5965715:G:A	3.55022e-08	-1.53805e-10	-0.778126	1.72624e-05	-1.53805e-10	-0.653427
5965793	chr4:5965793:T:G	1.51532e-08	-0.262495	-1.36702	7.09445e-06	-0.173942	-1.3687
5965809	chr4:5965809:G:A	1.4924e-08	-0.271396	-1.37335	6.99955e-06	-0.181731	-1.37438
5965879	chr4:5965879:A:T	6.30521e-09	-1.15464	-1.3517	3.62073e-06	-0.852514	-1.36277
5965885	chr4:5965885:G:A	2.68726e-08	-1.05661	-3.69205e-10	1.09976e-05	-1.10428	-3.69205e-10
5966135	chr4:5966135:T:C	2.30193e-08	-1.53805e-10	-1.21139	1.00161e-05	-1.53805e-10	-1.19777
5966159	chr4:5966159:A:G	5.64425e-09	-1.35241	-1.26467	2.20458e-06	-1.50041	-1.21101
5966242	chr4:5966242:A:G	5.63314e-09	-1.36515	-1.2539	2.21365e-06	-1.51055	-1.19676
5966259	chr4:5966259:T:C	2.23375e-08	-1.53805e-10	-1.24145	9.70724e-06	-1.53805e-10	-1.22909
5966382	chr4:5966382:A:G	5.12517e-09	-1.36091	-1.35265	1.92793e-06	-1.50629	-1.33922
5966387	chr4:5966387:A:G	4.04825e-08	-1.53805e-10	-0.646851	1.92726e-05	-1.53805e-10	-0.543276
5966431	chr4:5966431:C:T	2.28888e-08	0.111268	-1.32834	1.08595e-05	0.216393	-1.33331
5966511	chr4:5966511:A:T	2.42995e-08	0.220562	-1.37783	1.14759e-05	0.316467	-1.37818
5966713	chr4:5966713:T:G	1.85179e-08	-0.0752766	-1.35371	8.84559e-06	0.0284719	-1.35051
5966792	chr4:5966792:A:G	6.084e-09	-1.293	-1.24906	2.35561e-06	-1.45412	-1.19104
5966807	chr4:5966807:A:G	6.15644e-09	-1.28279	-1.24744	2.38035e-06	-1.4461	-1.18861
5967005	chr4:5967005:T:C	2.04332e-08	-0.217156	-1.1134	9.31198e-06	-0.136714	-1.13394
5967236	chr4:5967236:T:C	3.34045e-08	-1.68203	0.843004	1.72154e-05	-1.6662	1.01005
5967508	chr4:5967508:A:G	7.379e-09	-1.26668	-1.0824	3.19113e-06	-1.43638	-0.905202
5967525	chr4:5967525:A:G	7.55459e-09	-1.22226	-1.1033	3.22022e-06	-1.40065	-0.931859
5967532	chr4:5967532:A:G	2.05734e-08	-1.53805e-10	-1.32372	9.10741e-06	-1.53805e-10	-1.29287
5967565	chr4:5967565:C:A	7.66823e-09	-1.20834	-1.10229	3.26019e-06	-1.38959	-0.930578
5967612	chr4:5967612:G:C	2.08103e-08	-1.53805e-10	-1.31227	8.60953e-06	-1.53805e-10	-1.34909
5967620	chr4:5967620:T:C	3.50306e-08	-1.53805e-10	-0.791498	1.43807e-05	-1.53805e-10	-0.836076
5967637	chr4:5967637:T:C	8.00331e-09	-1.22387	-1.044	3.44594e-06	-1.40261	-0.862156
5967792	chr4:5967792:T:C	1.29235e-08	-1.02066	-0.768013	6.38488e-06	-1.07651	-0.571518
5967903	chr4:5967903:C:T	6.10795e-09	-1.52623	-1.0119	2.99264e-06	-1.60218	-0.803629
5967913	chr4:5967913:G:A	6.02681e-09	-1.34914	-1.20237	2.75458e-06	-1.45611	-1.03259
5968033	chr4:5968033:A:G	3.13391e-08	-1.53805e-10	-0.902856	1.4302e-05	-1.53805e-10	-0.841562
5968133	chr4:5968133:G:A	5.69722e-08	-1.53805e-10	-0.305157	2.27885e-05	-1.53805e-10	-0.375703
5968382	chr4:5968382:A:G	4.01178e-08	-1.53805e-10	-0.655899	1.75832e-05	-1.53805e-10	-0.635016
5968429	chr4:5968429:G:A	4.0558e-08	-1.53805e-10	-0.644987	1.90904e-05	-1.53805e-10	-0.552774
5968663	chr4:5968663:C:T	3.57998e-08	-1.53805e-10	-0.769777	1.28278e-05	-1.53805e-10	-0.950344
5968691	chr4:5968691:C:T	2.03553e-08	-1.53805e-10	-1.33438	8.58682e-06	-1.53805e-10	-1.35173
5968807	chr4:5968807:G:C	2.28161e-08	-1.53805e-10	-1.22025	9.22178e-06	-1.53805e-10	-1.28039
5968816	chr4:5968816:C:T	7.28169e-08	-0.0597726	-3.69205e-10	3.74512e-05	0.12108	-3.69205e-10
5968860	chr4:5968860:C:G	1.60844e-08	-1.56987	-3.69205e-10	5.99042e-06	-1.7118	-3.69205e-10
5969030	chr4:5969030:G:A	5.97733e-08	-0.257162	-3.69205e-10	3.03247e-05	-0.0899976	-3.69205e-10
5969071	chr4:5969071:A:G	1.92047e-08	-0.343007	-1.04956	3.42999e-06	-1.04083	-1.22857
5969199	chr4:5969199:T:C	2.42372e-08	-1.53805e-10	-1.15983	1.10113e-05	-1.53805e-10	-1.10304
5969323	chr4:5969323:G:T	1.94902e-08	-1.53805e-10	-1.37781	8.4357e-06	-1.53805e-10	-1.36949
5969355	chr4:5969355:T:C	5.79071e-09	-1.70967	-0.881798	2.15031e-06	-1.6296	-1.10675
5969425	chr4:5969425:A:G	3.48773e-09	-1.72073	-1.37774	1.52384e-06	-1.70924	-1.37149
5969529	chr4:5969529:G:A	1.96745e-08	-1.53805e-10	-1.3684	8.64189e-06	-1.53805e-10	-1.34534
5969787	chr4:5969787:T:C	2.01074e-08	-1.53805e-10	-1.34663	8.43701e-06	-1.53805e-10	-1.36933
5969995	chr4:5969995:C:T	4.04914e-08	-1.53805e-10	-0.646632	1.54987e-05	-1.53805e-10	-0.761201
5970172	chr4:5970172:G:A	3.92024e-09	-1.70281	-1.27876	1.69941e-06	-1.67995	-1.29172
5970215	chr4:5970215:G:A	2.9725e-08	-1.53805e-10	-0.955734	1.22082e-05	-1.53805e-10	-0.999853
5970590	chr4:5970590:A:C	2.54813e-08	-1.53805e-10	-1.10978	1.17386e-05	-1.53805e-10	-1.03908
5970654	chr4:5970654:A:C	4.4398e-08	-1.53805e-10	-0.554527	1.6075e-05	-1.53805e-10	-0.724694
5971072	chr4:5971072:A:G	5.00415e-09	-1.58036	-1.15709	2.7283e-06	-1.43319	-1.06509
5971106	chr4:5971106:G:A	1.55677e-08	-1.60252	-3.69205e-10	6.46976e-06	-1.63482	-3.69205e-10
5971118	chr4:5971118:A:C	4.13391e-09	-1.7105	-1.218	2.1231e-06	-1.57287	-1.17622
5971437	chr4:5971437:A:G	2.05797e-08	-1.53805e-10	-1.32342	8.96259e-06	-1.53805e-10	-1.3089
5971467	chr4:5971467:C:T	2.15029e-08	-1.53805e-10	-1.27953	9.71764e-06	-1.53805e-10	-1.22802
5971537	chr4:5971537:G:A	3.07814e-08	-0.92081	-3.69205e-10	1.44202e-05	-0.83333	-3.69205e-10
5971941	chr4:5971941:G:A	1.9877e-08	-1.53805e-10	-1.35816	8.7114e-06	-1.53805e-10	-1.33733
5972171	chr4:5972171:A:AT	1.97025e-08	-1.53805e-10	-1.36698	8.59275e-06	-1.53805e-10	-1.35104
5972335	chr4:5972335:T:A	1.96874e-08	-1.53805e-10	-1.36774	8.58249e-06	-1.53805e-10	-1.35224
5972501	chr4:5972501:T:C	6.58362e-09	-1.11191	-1.35123	3.38924e-06	-0.939171	-1.34218
5972587	chr4:5972587:C:T	1.95021e-08	-1.53805e-10	-1.3772	8.41448e-06	-1.53805e-10	-1.37201
5972659	chr4:5972659:A:G	6.46046e-09	-1.12956	-1.35246	3.34624e-06	-0.956917	-1.33721
5972711	chr4:5972711:C:CT	1.96968e-08	-1.53805e-10	-1.36727	8.58883e-06	-1.53805e-10	-1.3515
5972875	chr4:5972875:G:T	1.95873e-08	-1.53805e-10	-1.37284	8.48204e-06	-1.53805e-10	-1.36401
5972972	chr4:5972972:C:T	1.96982e-08	-1.53805e-10	-1.36719	8.58986e-06	-1.53805e-10	-1.35138
5973202	chr4:5973202:A:G	8.34373e-09	-0.857872	-1.36834	4.81734e-06	-0.558551	-1.37119
5973305	chr4:5973305:A:G	6.82246e-09	-1.07958	-1.34792	3.53616e-06	-0.901475	-1.33744
5973362	chr4:5973362:C:T	1.96968e-08	-1.53805e-10	-1.36727	8.58883e-06	-1.53805e-10	-1.3515
5973393	chr4:5973393:C:T	3.9461e-09	-1.6801	-1.29489	1.83393e-06	-1.6581	-1.23739
5973446	chr4:5973446:C:T	1.98593e-08	-1.53805e-10	-1.35905	8.69489e-06	-1.53805e-10	-1.33922
5973447	chr4:5973447:A:G	7.33915e-09	-0.994605	-1.35989	3.79958e-06	-0.806981	-1.36009
5973610	chr4:5973610:G:A	4.83653e-08	-0.468938	-3.69205e-10	2.26591e-05	-0.3814	-3.69205e-10
5973651	chr4:5973651:G:A	5.53082e-09	-1.6954	-0.941989	2.28674e-06	-1.64473	-1.0301
5973658	chr4:5973658:C:T	1.6316e-08	-1.55557	-3.69205e-10	6.90953e-06	-1.56906	-3.69205e-10
5973811	chr4:5973811:G:A	6.48257e-09	-1.10237	-1.37623	3.37759e-06	-0.915639	-1.36916
5973820	chr4:5973820:G:A	1.44462e-08	-1.67729	-3.69205e-10	6.08965e-06	-1.69537	-3.69205e-10
5973988	chr4:5973988:A:C	1.96935e-08	-1.53805e-10	-1.36743	8.58667e-06	-1.53805e-10	-1.35175
5974029	chr4:5974029:C:T	1.94801e-08	-1.53805e-10	-1.37833	8.36286e-06	-1.53805e-10	-1.37816
5974182	chr4:5974182:C:G	7.62507e-09	-0.971987	-1.34429	4.0029e-06	-0.780996	-1.33395
5974212	chr4:5974212:C:T	1.94926e-08	-1.53805e-10	-1.37768	8.37255e-06	-1.53805e-10	-1.377
5974237	chr4:5974237:G:A	2.01147e-08	-1.53805e-10	-1.34627	8.84636e-06	-1.53805e-10	-1.32195
5974377	chr4:5974377:C:T	5.035e-09	-1.70069	-1.03062	1.83067e-06	-1.72168	-1.1756
5974391	chr4:5974391:C:T	6.46685e-09	-1.14139	-1.33964	3.35017e-06	-0.970979	-1.32197
5974393	chr4:5974393:AGCTACCACGTCTGCAGGGGC:A	3.7686e-08	-1.53805e-10	-0.718433	1.70347e-05	-1.53805e-10	-0.66671
5974453	chr4:5974453:AC:A	6.64916e-09	-1.10693	-1.3463	3.45458e-06	-0.931876	-1.33038
5974485	chr4:5974485:G:A	2.00111e-08	-1.53805e-10	-1.35143	8.70193e-06	-1.53805e-10	-1.33841
5974487	chr4:5974487:G:A	6.38078e-09	-1.14809	-1.34634	3.2954e-06	-0.978988	-1.33044
5974702	chr4:5974702:T:G	2.08394e-08	-1.53805e-10	-1.31087	9.08562e-06	-1.53805e-10	-1.29527
5974801	chr4:5974801:T:C	3.44446e-08	-1.53805e-10	-0.808367	1.38644e-05	-1.53805e-10	-0.872633
5974995	chr4:5974995:C:T	8.2598e-09	-1.54704	-0.68928	3.21094e-06	-1.65174	-0.683658
5975015	chr4:5975015:C:A	1.55732e-08	-1.60217	-3.69205e-10	6.80542e-06	-1.58424	-3.69205e-10
5975238	chr4:5975238:G:A	8.56965e-09	-1.5594	-0.640089	3.35753e-06	-1.65739	-0.633362
5975255	chr4:5975255:G:A	7.49294e-08	-1.53805e-10	-0.0311747	3.58929e-05	-1.53805e-10	0.0785807
5975263	chr4:5975263:G:T	8.73637e-09	-1.50781	-0.672413	3.35836e-06	-1.6265	-0.664008
5975282	chr4:5975282:G:T	1.98267e-08	-1.53805e-10	-1.36069	8.40886e-06	-1.53805e-10	-1.37267
5975290	chr4:5975290:T:C	7.83153e-09	-1.50054	-0.789026	3.00231e-06	-1.62117	-0.781407
5975619	chr4:5975619:T:C	7.28695e-09	-1.57315	-0.788488	2.76988e-06	-1.66815	-0.815009
5975735	chr4:5975735:C:T	6.50848e-09	-1.68787	-0.786746	2.95061e-06	-1.5136	-0.906347
5975826	chr4:5975826:T:C	7.24295e-09	-1.68553	-0.682166	3.23588e-06	-1.51184	-0.815818
5975839	chr4:5975839:C:A	1.09214e-08	-0.98954	-0.967453	4.48308e-06	-0.868898	-1.13275
5976315	chr4:5976315:G:A	6.50248e-09	-1.70859	-0.766949	2.83077e-06	-1.57172	-0.88969
5976403	chr4:5976403:C:A	5.30371e-08	-1.53805e-10	-0.376729	1.96885e-05	-1.53805e-10	-0.521924
5976437	chr4:5976437:G:C	5.196e-09	-1.35441	-1.34543	2.59682e-06	-1.1697	-1.37797
5976603	chr4:5976603:G:A	1.9485e-08	-1.53805e-10	-1.37808	8.39603e-06	-1.53805e-10	-1.3742
5977187	chr4:5977187:T:C	1.22223e-08	-0.892973	-0.951487	3.9784e-06	-1.08848	-1.0326
5977221	chr4:5977221:C:A	2.14504e-08	-1.53805e-10	-1.28198	9.67114e-06	-1.53805e-10	-1.23281
5977313	chr4:5977313:A:T	1.31431e-08	-0.867664	-0.904157	4.08096e-06	-1.07053	-1.0251
5977344	chr4:5977344:C:A	5.73441e-09	-1.71851	-0.882725	2.30517e-06	-1.68085	-0.985952
5977456	chr4:5977456:T:A	1.27525e-08	-1.02008	-0.781917	4.35699e-06	-1.19707	-0.833107
5977526	chr4:5977526:C:G	1.38263e-08	-0.965991	-0.755161	4.58192e-06	-1.14914	-0.830696
5977738	chr4:5977738:C:T	5.33762e-09	-1.31265	-1.36029	2.81776e-06	-1.10615	-1.35987
5977747	chr4:5977747:A:G	1.62621e-08	-0.738066	-0.820817	5.15263e-06	-0.957188	-0.905264
5977846	chr4:5977846:G:T	4.36875e-08	-1.53805e-10	-0.570659	1.68311e-05	-1.53805e-10	-0.67873
5978125	chr4:5978125:T:G	1.96295e-08	-1.53805e-10	-1.37069	8.3687e-06	-1.53805e-10	-1.37746
5978282	chr4:5978282:G:T	2.07942e-08	-1.53805e-10	-1.31305	9.19273e-06	-1.53805e-10	-1.28355
5978283	chr4:5978283:AATTAC:A	1.40498e-08	-0.997395	-0.707719	4.76761e-06	-1.17553	-0.764586
5978383	chr4:5978383:T:C	1.26385e-08	-1.70947	-0.101495	3.96426e-06	-1.69892	-0.425723
5978393	chr4:5978393:T:G	1.19637e-07	-1.53805e-10	0.436739	4.5752e-05	-1.53805e-10	0.321276
5978843	chr4:5978843:A:T	1.24187e-08	-1.69128	-0.137231	3.79624e-06	-1.71434	-0.453613
5978867	chr4:5978867:C:T	1.69054e-08	-0.555096	-0.96499	5.13468e-06	-0.78241	-1.08353
5978887	chr4:5978887:T:C	2.06022e-08	-1.53805e-10	-1.32232	8.98645e-06	-1.53805e-10	-1.30624
5979277	chr4:5979277:G:A	1.32385e-08	-0.924358	-0.84023	4.11322e-06	-1.12133	-0.966421
5979354	chr4:5979354:C:T	2.07831e-08	-1.53805e-10	-1.31358	8.66881e-06	-1.53805e-10	-1.34223
5979541	chr4:5979541:G:A	2.85838e-08	-1.53805e-10	-0.994879	1.1793e-05	-1.53805e-10	-1.03445
5979574	chr4:5979574:G:A	2.02018e-08	-1.53805e-10	-1.34195	9.06585e-06	-1.53805e-10	-1.29744
5979798	chr4:5979798:G:A	3.78208e-08	-1.53805e-10	-0.714861	1.78836e-05	-1.53805e-10	-0.618073
5980062	chr4:5980062:G:A	1.56266e-08	-1.45401	-0.144738	4.68644e-06	-1.60417	-0.353119
5980117	chr4:5980117:C:T	2.40095e-08	-1.53805e-10	-1.16927	9.75259e-06	-1.53805e-10	-1.22443
5980122	chr4:5980122:C:T	1.24842e-08	-1.28954	-0.533713	4.72351e-06	-1.37897	-0.570434
5980381	chr4:5980381:T:C	5.90712e-09	-1.32417	-1.2474	2.16456e-06	-1.36194	-1.36781
5980442	chr4:5980442:TG:T	2.36904e-08	-1.53805e-10	-1.18265	9.9001e-06	-1.53805e-10	-1.20941
5980478	chr4:5980478:G:C	1.5311e-08	-1.61915	-3.69205e-10	6.4057e-06	-1.64477	-3.69205e-10
5980580	chr4:5980580:A:C	1.948e-08	-1.53805e-10	-1.37833	8.37625e-06	-1.53805e-10	-1.37656
5980801	chr4:5980801:A:G	1.96559e-08	-1.53805e-10	-1.36934	8.56583e-06	-1.53805e-10	-1.35418
5980822	chr4:5980822:T:A	6.38884e-09	-1.11483	-1.37833	2.5046e-06	-1.23423	-1.3496
5981207	chr4:5981207:C:G	2.00213e-08	-1.53805e-10	-1.35093	8.44002e-06	-1.53805e-10	-1.36898
5981241	chr4:5981241:A:T	1.98412e-08	-1.53805e-10	-1.35996	8.39867e-06	-1.53805e-10	-1.37389
5981277	chr4:5981277:A:G	2.02375e-08	-1.53805e-10	-1.34018	8.6123e-06	-1.53805e-10	-1.34877
5981326	chr4:5981326:C:T	6.44701e-09	-1.10578	-1.37833	2.51823e-06	-1.22736	-1.35104
5981470	chr4:5981470:C:T	8.74115e-09	-0.801799	-1.37788	3.95496e-06	-0.79945	-1.32754
5981482	chr4:5981482:G:A	4.43511e-08	-0.555583	-3.69205e-10	1.85018e-05	-0.584092	-3.69205e-10
5981543	chr4:5981543:T:A	1.14778e-08	-1.6944	-0.21291	6.39457e-06	-1.64299	-0.00352395
5981639	chr4:5981639:G:A	1.53767e-08	-1.33944	-0.275428	4.83549e-06	-1.41499	-0.510989
5981829	chr4:5981829:T:TC	9.98651e-09	-1.71213	-0.334352	4.23893e-06	-1.71078	-0.346871
5982024	chr4:5982024:A:G	6.00463e-09	-1.59582	-0.959367	3.6135e-06	-1.44086	-0.776424
5982030	chr4:5982030:A:C	4.38792e-07	-1.53805e-10	1.7363	0.000138857	-1.53805e-10	1.43149
5982296	chr4:5982296:C:T	1.95118e-08	-1.53805e-10	-1.3767	8.36634e-06	-1.53805e-10	-1.37774
5982418	chr4:5982418:C:T	2.75756e-08	-1.51325	0.482456	1.39223e-05	-1.44462	0.576155
5982439	chr4:5982439:G:A	1.5782e-08	-1.58885	-3.69205e-10	6.54644e-06	-1.62304	-3.69205e-10
5982814	chr4:5982814:A:C	2.40832e-08	-1.53805e-10	-1.16621	1.06047e-05	-1.53805e-10	-1.14066
5982911	chr4:5982911:G:A	2.11348e-08	-1.53805e-10	-1.2968	8.80656e-06	-1.53805e-10	-1.32646
5983003	chr4:5983003:C:G	3.76308e-09	-1.71568	-1.30681	1.69931e-06	-1.6512	-1.32054
5983156	chr4:5983156:C:T	4.76017e-08	-1.53805e-10	-0.484853	1.82207e-05	-1.53805e-10	-0.599401
5983171	chr4:5983171:G:A	4.97258e-09	-1.62854	-1.11524	2.38823e-06	-1.5626	-1.0688
5983177	chr4:5983177:C:T	5.01351e-09	-1.63252	-1.10307	2.40778e-06	-1.5681	-1.05516
5983225	chr4:5983225:G:A	5.09564e-09	-1.34193	-1.3774	3.14373e-06	-1.06863	-1.28792
5983273	chr4:5983273:C:T	4.74557e-09	-1.50272	-1.28779	1.77189e-06	-1.65092	-1.27899
5983275	chr4:5983275:A:G	3.63645e-09	-1.69303	-1.36368	1.83234e-06	-1.54877	-1.34759
5983323	chr4:5983323:C:A	3.88776e-08	-1.53805e-10	-0.687302	1.46784e-05	-1.53805e-10	-0.815584
5983507	chr4:5983507:A:C	2.01187e-08	-1.53805e-10	-1.34607	8.87155e-06	-1.53805e-10	-1.31911
5983647	chr4:5983647:A:G	2.09678e-08	-1.53805e-10	-1.30473	9.25506e-06	-1.53805e-10	-1.27679
5983863	chr4:5983863:A:G	5.64527e-08	-1.53805e-10	-0.314318	2.73953e-05	-1.53805e-10	-0.191588
5983867	chr4:5983867:TC:T	5.302e-09	-1.38946	-1.29018	1.89101e-06	-1.5817	-1.28315
5984063	chr4:5984063:G:A	2.27574e-08	-1.53805e-10	-1.22283	1.01307e-05	-1.53805e-10	-1.18639
5984234	chr4:5984234:A:C	1.99701e-08	-1.53805e-10	-1.35349	8.48057e-06	-1.53805e-10	-1.36418
5984325	chr4:5984325:A:G	2.11456e-08	-1.53805e-10	-1.29629	9.33578e-06	-1.53805e-10	-1.26811
5984508	chr4:5984508:G:A	1.52175e-08	-1.62527	-3.69205e-10	6.8513e-06	-1.57752	-3.69205e-10
5984612	chr4:5984612:G:C	3.15047e-08	-1.65861	0.761021	1.88808e-05	-1.60095	1.03714
5984862	chr4:5984862:C:A	1.39806e-08	-1.71005	-3.69205e-10	5.9533e-06	-1.71801	-3.69205e-10
5984907	chr4:5984907:A:G	4.77136e-09	-1.4797	-1.30539	1.76138e-06	-1.63765	-1.29822
5985051	chr4:5985051:A:G	2.50551e-08	-1.53805e-10	-1.12664	1.10437e-05	-1.53805e-10	-1.1001
5985216	chr4:5985216:A:G	5.35248e-09	-1.52104	-1.14912	1.91724e-06	-1.58409	-1.26698
5985282	chr4:5985282:A:G	2.80351e-08	-1.53805e-10	-1.01427	1.14445e-05	-1.53805e-10	-1.06445
5985370	chr4:5985370:C:T	5.40316e-09	-1.37419	-1.28655	2.15523e-06	-1.43831	-1.29575
5985384	chr4:5985384:A:G	5.38696e-09	-1.31938	-1.34436	1.99433e-06	-1.54108	-1.27057
5985758	chr4:5985758:A:G	2.20991e-08	-1.53805e-10	-1.25218	9.84136e-06	-1.53805e-10	-1.21537
5985870	chr4:5985870:G:T	2.01516e-08	-1.53805e-10	-1.34444	8.79215e-06	-1.53805e-10	-1.3281
5985964	chr4:5985964:G:A	2.5812e-08	-1.53805e-10	-1.09688	1.07534e-05	-1.53805e-10	-1.12673
5986008	chr4:5986008:C:T	5.59757e-09	-1.44844	-1.17695	2.2706e-06	-1.50567	-1.17625
5986300	chr4:5986300:T:C	3.81048e-09	-1.63237	-1.37759	1.95848e-06	-1.47032	-1.35948
5986352	chr4:5986352:A:G	3.513e-09	-1.72054	-1.37072	1.55382e-06	-1.68685	-1.37439
5986401	chr4:5986401:CA:C	3.4941e-09	-1.72074	-1.3759	1.55275e-06	-1.6863	-1.37563
5986510	chr4:5986510:A:G	3.53927e-09	-1.72278	-1.36102	1.6002e-06	-1.6675	-1.36433
5986603	chr4:5986603:A:G	2.91008e-08	-1.53805e-10	-0.976953	1.18507e-05	-1.53805e-10	-1.02958
5986619	chr4:5986619:A:G	1.99666e-08	-1.53805e-10	-1.35366	8.45587e-06	-1.53805e-10	-1.3671
5987071	chr4:5987071:C:A	3.65767e-09	-1.69933	-1.35156	1.72935e-06	-1.57866	-1.37556
5987114	chr4:5987114:G:A	2.30924e-08	-1.53805e-10	-1.20822	9.62338e-06	-1.53805e-10	-1.23776
5987129	chr4:5987129:G:A	2.77218e-08	-1.53805e-10	-1.0255	1.13211e-05	-1.53805e-10	-1.07529
5987302	chr4:5987302:T:C	2.01109e-08	-1.53805e-10	-1.34646	8.40967e-06	-1.53805e-10	-1.37258
5987303	chr4:5987303:T:C	5.00013e-09	-1.67491	-1.06334	2.01012e-06	-1.63369	-1.17007
5987308	chr4:5987308:G:C	2.21324e-08	-1.53805e-10	-1.25068	9.76538e-06	-1.53805e-10	-1.22312
5987606	chr4:5987606:A:G	4.57697e-09	-1.5967	-1.22998	2.61136e-06	-1.38507	-1.15702
5987659	chr4:5987659:C:G	3.86194e-09	-1.71267	-1.28389	1.91768e-06	-1.62055	-1.23029
5988062	chr4:5988062:TG:T	1.22934e-08	-0.488611	-1.35005	5.0836e-06	-0.576742	-1.2992
5988247	chr4:5988247:A:G	2.60989e-08	-1.53805e-10	-1.08583	1.18649e-05	-1.53805e-10	-1.02837
5988383	chr4:5988383:C:A	4.39713e-09	-1.66777	-1.199	1.99647e-06	-1.7206	-1.08998
5988409	chr4:5988409:TCTC:T	3.42265e-08	-1.53805e-10	-0.814721	1.37102e-05	-1.53805e-10	-0.883821
5988612	chr4:5988612:G:A	3.98725e-09	-1.60635	-1.35827	2.14674e-06	-1.42568	-1.31232
5988618	chr4:5988618:A:T	2.05432e-08	-1.53805e-10	-1.32519	8.9943e-06	-1.53805e-10	-1.30537
5988653	chr4:5988653:G:T	3.37044e-08	-1.53805e-10	-0.830092	1.31367e-05	-1.53805e-10	-0.92655
5988712	chr4:5988712:C:T	2.43137e-08	-1.53805e-10	-1.15668	1.09325e-05	-1.53805e-10	-1.11022
5988720	chr4:5988720:G:A	2.7191e-08	-1.53805e-10	-1.04484	1.11087e-05	-1.53805e-10	-1.09423
5988759	chr4:5988759:A:G	5.92523e-08	-1.53805e-10	-0.265916	2.80626e-05	-1.53805e-10	-0.167523
5988814	chr4:5988814:T:C	5.62494e-08	-1.53805e-10	-0.317925	2.65864e-05	-1.53805e-10	-0.221561
5988853	chr4:5988853:C:T	6.0598e-08	-1.53805e-10	-0.243459	2.80511e-05	-1.53805e-10	-0.167933
5988955	chr4:5988955:G:A	2.85681e-08	-1.53805e-10	-0.995431	1.16269e-05	-1.53805e-10	-1.04864
5989023	chr4:5989023:C:T	2.26561e-08	-1.53805e-10	-1.22729	9.28213e-06	-1.53805e-10	-1.27387
5989064	chr4:5989064:A:G	7.80525e-09	-0.915162	-1.37776	4.82855e-06	-0.566736	-1.36068
5989657	chr4:5989657:T:C	1.00869e-08	-0.803281	-1.2332	7.09839e-06	-0.433479	-1.10861
5989702	chr4:5989702:C:T	4.07232e-09	-1.6304	-1.31311	1.68433e-06	-1.66143	-1.31916
5989749	chr4:5989749:G:A	3.48694e-09	-1.72161	-1.37708	1.59166e-06	-1.66273	-1.37445
5989887	chr4:5989887:C:A	1.66871e-08	-0.163545	-1.36954	6.31e-06	-0.285909	-1.37392
5990246	chr4:5990246:G:A	6.68396e-09	-1.69766	-0.75035	3.64346e-06	-1.65803	-0.550993
5990349	chr4:5990349:C:T	2.52239e-08	-1.53805e-10	-1.11993	1.13898e-05	-1.53805e-10	-1.06924
5990359	chr4:5990359:T:C	3.53804e-09	-1.71481	-1.36934	1.4963e-06	-1.72194	-1.37702
5990396	chr4:5990396:A:G	1.96363e-08	-1.53805e-10	-1.37034	8.3766e-06	-1.53805e-10	-1.37652
5990575	chr4:5990575:T:G	3.63967e-09	-1.69989	-1.35594	1.64133e-06	-1.63092	-1.37554
5990590	chr4:5990590:G:A	6.09687e-08	-1.53805e-10	-0.237361	2.86829e-05	-1.53805e-10	-0.145658
5990648	chr4:5990648:A:G	2.02116e-08	-1.53805e-10	-1.34146	8.76965e-06	-1.53805e-10	-1.33066
5990719	chr4:5990719:A:G	5.00852e-09	-1.40869	-1.32789	2.52166e-06	-1.21904	-1.358
5990829	chr4:5990829:A:G	5.09775e-09	-1.55159	-1.16734	1.92205e-06	-1.68637	-1.16219
5990849	chr4:5990849:G:A	2.61389e-08	-1.53805e-10	-1.0843	1.17481e-05	-1.53805e-10	-1.03827
5991055	chr4:5991055:T:C	1.73068e-08	-1.49662	-3.69205e-10	7.89118e-06	-1.43621	-3.69205e-10
5991062	chr4:5991062:C:T	2.16557e-08	-1.53805e-10	-1.27245	9.06933e-06	-1.53805e-10	-1.29706
5991220	chr4:5991220:G:T	7.84679e-09	-1.01909	-1.26853	4.1929e-06	-0.769654	-1.29891
5991336	chr4:5991336:G:A	5.61428e-09	-1.31489	-1.30751	2.95135e-06	-1.1077	-1.312
5991339	chr4:5991339:T:C	2.09157e-08	-1.53805e-10	-1.30722	8.75882e-06	-1.53805e-10	-1.3319
5991347	chr4:5991347:T:C	4.7559e-09	-1.48386	-1.30448	2.38448e-06	-1.32005	-1.31293
5991406	chr4:5991406:T:C	4.24932e-09	-1.66593	-1.23503	1.73377e-06	-1.60643	-1.34523
5991411	chr4:5991411:C:T	6.05877e-08	-1.53805e-10	-0.243628	2.8308e-05	-1.53805e-10	-0.158814
5991469	chr4:5991469:G:A	3.50767e-09	-1.72259	-1.37018	1.544e-06	-1.71708	-1.35051
5991582	chr4:5991582:A:G	4.46819e-09	-1.54563	-1.3051	2.19664e-06	-1.39761	-1.31743
5991597	chr4:5991597:G:A	4.02722e-09	-1.72274	-1.23191	1.97747e-06	-1.65092	-1.16922
5991710	chr4:5991710:G:A	6.0281e-08	-1.53805e-10	-0.248704	2.22457e-05	-1.53805e-10	-0.399811
5991714	chr4:5991714:A:T	4.11748e-09	-1.71252	-1.21996	1.91279e-06	-1.69707	-1.15632
5991783	chr4:5991783:C:T	4.55446e-09	-1.57746	-1.25415	2.203e-06	-1.44025	-1.27189
5991813	chr4:5991813:G:T	4.61694e-09	-1.56186	-1.25612	2.24748e-06	-1.41844	-1.27371
5991859	chr4:5991859:G:A	2.00625e-08	-1.53805e-10	-1.34887	8.78538e-06	-1.53805e-10	-1.32887
5991995	chr4:5991995:A:G	4.49556e-09	-1.5749	-1.26973	2.18133e-06	-1.43651	-1.28552
5992139	chr4:5992139:C:T	4.33963e-09	-1.60398	-1.27595	2.07803e-06	-1.47872	-1.29182
5992149	chr4:5992149:C:T	3.73802e-09	-1.6909	-1.33826	1.49935e-06	-1.72279	-1.37414
5992150	chr4:5992150:G:A	1.0254e-08	-0.936	-1.08405	3.67148e-06	-1.08146	-1.1199
5992170	chr4:5992170:A:G	4.7603e-09	-1.53383	-1.25358	2.34164e-06	-1.38038	-1.27073
5992193	chr4:5992193:A:G	4.75556e-09	-1.53237	-1.25603	2.34143e-06	-1.37792	-1.27328
5992208	chr4:5992208:T:C	4.78893e-09	-1.53781	-1.2436	2.35037e-06	-1.38567	-1.26172
5992297	chr4:5992297:C:T	4.33503e-09	-1.5313	-1.3497	2.14953e-06	-1.38513	-1.35158
5992337	chr4:5992337:G:A	1.82862e-08	-0.393964	-1.04761	5.8309e-06	-0.595822	-1.14297
5992438	chr4:5992438:G:T	1.00038e-08	-0.910019	-1.13473	3.59865e-06	-1.05725	-1.16415
5992665	chr4:5992665:C:A	6.57628e-09	-1.46296	-1.00129	3.13887e-06	-1.302	-1.0561
5992699	chr4:5992699:C:G	2.13892e-08	-1.53805e-10	-1.28483	9.53399e-06	-1.53805e-10	-1.2471
5992854	chr4:5992854:C:T	6.0868e-08	-1.53805e-10	-0.239013	2.23927e-05	-1.53805e-10	-0.393223
5992862	chr4:5992862:G:C	2.54437e-08	-1.53805e-10	-1.11125	1.05437e-05	-1.53805e-10	-1.14643
5992958	chr4:5992958:A:G	5.86356e-08	-1.53805e-10	-0.276378	2.16674e-05	-1.53805e-10	-0.426151
5993012	chr4:5993012:A:G	4.03701e-09	-1.65306	-1.29916	1.84715e-06	-1.57137	-1.31694
5993027	chr4:5993027:G:A	5.69409e-08	-1.53805e-10	-0.305707	2.10206e-05	-1.53805e-10	-0.456457
5993174	chr4:5993174:G:A	1.98196e-08	-1.53805e-10	-1.36105	8.37429e-06	-1.53805e-10	-1.37679
5993212	chr4:5993212:C:T	3.64843e-08	-1.53805e-10	-0.750839	1.66852e-05	-1.53805e-10	-0.68744
5993228	chr4:5993228:A:G	4.11222e-09	-1.58875	-1.34501	1.99443e-06	-1.46387	-1.34773
5993260	chr4:5993260:C:T	3.59632e-09	-1.68953	-1.37828	1.62266e-06	-1.64861	-1.36928
5993301	chr4:5993301:A:G	2.01054e-08	-1.53805e-10	-1.34673	8.80653e-06	-1.53805e-10	-1.32647
5993304	chr4:5993304:C:T	6.77479e-08	0.130749	-0.262676	2.00841e-05	-0.0826502	-0.419384
5993387	chr4:5993387:A:G	3.57978e-09	-1.69408	-1.37834	1.60976e-06	-1.6554	-1.37048
5993464	chr4:5993464:G:A	6.70395e-08	0.160693	-0.303132	1.98508e-05	-0.0583339	-0.455383
5993501	chr4:5993501:G:A	6.74261e-08	0.172154	-0.308842	1.99734e-05	-0.0468467	-0.46071
5993528	chr4:5993528:G:T	7.23767e-08	0.179997	-0.245833	2.13511e-05	-0.0392434	-0.401614
5993544	chr4:5993544:T:C	7.31771e-08	0.153796	-0.208635	2.15554e-05	-0.0640349	-0.367296
5993580	chr4:5993580:T:G	7.68518e-08	0.163737	-0.169579	2.23432e-05	-0.0548031	-0.340635
5993650	chr4:5993650:T:C	7.94605e-08	0.180137	-0.152597	2.30482e-05	-0.0398857	-0.324485
5993674	chr4:5993674:G:A	3.64227e-09	-1.72221	-1.3329	1.65071e-06	-1.6427	-1.35806
5993742	chr4:5993742:G:A	8.83151e-08	-1.53805e-10	0.133191	4.11622e-05	-1.53805e-10	0.21556
5993744	chr4:5993744:G:A	1.97368e-08	-0.154462	-1.21078	6.85329e-06	-0.341761	-1.23547
5993778	chr4:5993778:C:T	1.95931e-08	-1.53805e-10	-1.37254	8.36353e-06	-1.53805e-10	-1.37808
5993870	chr4:5993870:G:A	8.11039e-08	0.15229	-0.104279	2.34621e-05	-0.0657677	-0.280806
5993916	chr4:5993916:C:A	2.52649e-08	-1.53805e-10	-1.11831	1.13054e-05	-1.53805e-10	-1.07667
5993933	chr4:5993933:C:T	7.5651e-08	0.155074	-0.176664	2.19839e-05	-0.0629724	-0.348676
5993949	chr4:5993949:T:C	7.49148e-08	0.145851	-0.177221	2.17835e-05	-0.071567	-0.349239
5994109	chr4:5994109:G:A	7.44084e-08	0.142572	-0.180724	2.16344e-05	-0.0752421	-0.352434
5994240	chr4:5994240:C:T	3.61989e-09	-1.68369	-1.37758	1.62759e-06	-1.6401	-1.37476
5994262	chr4:5994262:C:T	5.32903e-08	-0.174422	-0.197544	1.61869e-05	-0.351819	-0.365937
5994377	chr4:5994377:T:C	1.47544e-07	0.512049	0.134354	3.46756e-05	0.258711	-0.214635
5994578	chr4:5994578:T:C	1.46005e-07	0.512124	0.123796	3.43391e-05	0.2587	-0.224376
5994591	chr4:5994591:A:G	1.49216e-07	0.531878	0.125794	3.50483e-05	0.277422	-0.222656
5994691	chr4:5994691:T:C	1.42108e-07	0.50483	0.104037	3.35525e-05	0.252867	-0.241715
5994778	chr4:5994778:GCAGGGTCATGGAC:G	1.43019e-07	0.491825	0.123431	3.36907e-05	0.240571	-0.225308
5994921	chr4:5994921:G:A	2.20002e-08	-1.25667	-3.69205e-10	1.02773e-05	-1.17203	-3.69205e-10
5995216	chr4:5995216:G:A	4.47428e-09	-1.47103	-1.37834	2.26684e-06	-1.30877	-1.3748
5995571	chr4:5995571:C:T	3.02414e-08	-1.53805e-10	-0.938509	1.37251e-05	-1.53805e-10	-0.882735
5995787	chr4:5995787:G:T	3.81249e-09	-1.69625	-1.31319	1.54346e-06	-1.72271	-1.34522
5995858	chr4:5995858:A:G	1.89264e-08	-0.198664	-1.2085	6.55913e-06	-0.387092	-1.23401
5995869	chr4:5995869:G:A	1.22502e-07	-1.53805e-10	0.460404	4.48174e-05	-1.53805e-10	0.300636
5995876	chr4:5995876:G:T	3.92594e-09	-1.60401	-1.3761	1.57176e-06	-1.68487	-1.3649
5996027	chr4:5996027:T:C	1.89866e-08	-0.191721	-1.21226	6.58428e-06	-0.379678	-1.2376
5996096	chr4:5996096:C:T	2.80374e-08	-1.53805e-10	-1.01418	1.28267e-05	-1.53805e-10	-0.95043
5996167	chr4:5996167:C:T	3.97257e-09	-1.59018	-1.37813	1.56704e-06	-1.6778	-1.37498
5996192	chr4:5996192:C:G	2.33525e-08	-1.53805e-10	-1.19702	9.59667e-06	-1.53805e-10	-1.24054
5996338	chr4:5996338:G:A	4.36721e-09	-1.66835	-1.20525	1.62112e-06	-1.7193	-1.29955
5996562	chr4:5996562:C:T	4.39487e-08	-1.53805e-10	-0.564698	2.05813e-05	-1.53805e-10	-0.477577
5996592	chr4:5996592:T:C	2.06018e-08	-0.167172	-1.15517	7.07675e-06	-0.357748	-1.1874
5996622	chr4:5996622:C:T	2.45817e-08	-1.53805e-10	-1.14572	1.11052e-05	-1.53805e-10	-1.09455
5996690	chr4:5996690:A:T	3.9042e-09	-1.68874	-1.29693	1.56365e-06	-1.72267	-1.33227
5996736	chr4:5996736:G:A	1.44317e-08	-1.67829	-3.69205e-10	6.37517e-06	-1.64955	-3.69205e-10
5996750	chr4:5996750:C:T	1.88681e-08	-1.41025	-3.69205e-10	8.59382e-06	-1.35092	-3.69205e-10
5996875	chr4:5996875:C:T	4.20806e-09	-1.68164	-1.22908	1.59103e-06	-1.72181	-1.31577
5996966	chr4:5996966:AGT:A	2.01502e-08	-0.123483	-1.22102	6.94982e-06	-0.3178	-1.24544
5997079	chr4:5997079:C:T	3.7614e-09	-1.65247	-1.37046	1.74608e-06	-1.5973	-1.34729
5997151	chr4:5997151:G:A	2.02699e-08	-0.122256	-1.21633	6.9894e-06	-0.316452	-1.24111
5997176	chr4:5997176:A:G	3.80694e-09	-1.71644	-1.29446	1.5029e-06	-1.72272	-1.37185
5997184	chr4:5997184:G:A	2.4197e-08	0.050584	-1.21208	8.25957e-06	-0.153324	-1.23726
5997185	chr4:5997185:T:C	5.03163e-09	-1.35436	-1.37762	2.64319e-06	-1.15971	-1.37026
5997212	chr4:5997212:G:C	3.92499e-09	-1.64218	-1.33818	1.69362e-06	-1.6001	-1.37499
5997240	chr4:5997240:C:G	2.19938e-08	-1.53805e-10	-1.25696	9.15987e-06	-1.53805e-10	-1.28713
5997327	chr4:5997327:C:T	5.02292e-09	-1.671	-1.06271	1.66073e-06	-1.71117	-1.28353
5997360	chr4:5997360:A:G	2.04288e-08	-0.115821	-1.21495	7.03228e-06	-0.310986	-1.24046
5998082	chr4:5998082:A:G	5.12513e-09	-1.34337	-1.37019	2.72912e-06	-1.14283	-1.35515
5998120	chr4:5998120:G:C	4.79433e-09	-1.67899	-1.10129	2.24721e-06	-1.5164	-1.17587
5998216	chr4:5998216:C:T	5.6547e-09	-1.72205	-0.893179	1.83667e-06	-1.71273	-1.18128
5998228	chr4:5998228:A:G	3.61346e-09	-1.71428	-1.34878	1.51661e-06	-1.71222	-1.37327
5998264	chr4:5998264:C:T	2.23139e-08	-1.53805e-10	-1.24251	1.00801e-05	-1.53805e-10	-1.1914
5998662	chr4:5998662:T:C	8.62129e-08	-1.53805e-10	0.109099	3.33145e-05	-1.53805e-10	0.00403357
5998851	chr4:5998851:G:A	4.12589e-09	-1.60105	-1.32939	1.82353e-06	-1.55292	-1.34827
5998964	chr4:5998964:T:C	8.14332e-09	-1.5688	-0.681722	2.49108e-06	-1.48301	-1.10623
5999160	chr4:5999160:A:G	1.58583e-08	-1.58403	-3.69205e-10	6.64219e-06	-1.60852	-3.69205e-10
5999437	chr4:5999437:C:T	4.17637e-09	-1.56072	-1.35756	1.91247e-06	-1.49224	-1.36132
5999954	chr4:5999954:T:C	2.59021e-08	-1.53805e-10	-1.0934	1.05637e-05	-1.53805e-10	-1.14454
6000042	chr4:6000042:G:A	2.55746e-08	-1.53805e-10	-1.10612	1.15866e-05	-1.53805e-10	-1.05211
6000292	chr4:6000292:C:G	3.55764e-08	-1.53805e-10	-0.77604	1.62542e-05	-1.53805e-10	-0.713606
6000400	chr4:6000400:G:C	1.95181e-08	-1.53805e-10	-1.37638	8.36909e-06	-1.53805e-10	-1.37741
6000570	chr4:6000570:G:A	1.97627e-08	-1.53805e-10	-1.36392	8.41977e-06	-1.53805e-10	-1.37138
6000759	chr4:6000759:T:C	2.3302e-08	-1.53805e-10	-1.19918	1.04106e-05	-1.53805e-10	-1.15914
6000954	chr4:6000954:C:T	5.14693e-08	-1.53805e-10	-0.406736	1.97206e-05	-1.53805e-10	-0.520294
6000981	chr4:6000981:C:A	6.91447e-09	-1.47484	-0.93926	2.74326e-06	-1.33936	-1.15345
6001089	chr4:6001089:T:C	1.68723e-08	-1.52205	-3.69205e-10	7.70858e-06	-1.45963	-3.69205e-10
6001093	chr4:6001093:T:G	8.72244e-08	-1.53805e-10	0.120764	3.07063e-05	-1.53805e-10	-0.0774916
6001364	chr4:6001364:G:C	9.06156e-08	-1.53805e-10	0.158906	4.23277e-05	-1.53805e-10	0.243483
6001441	chr4:6001441:C:T	3.57637e-09	-1.69555	-1.37782	1.66787e-06	-1.61349	-1.37692
6001465	chr4:6001465:T:C	1.47459e-08	-1.65675	-3.69205e-10	6.09171e-06	-1.69503	-3.69205e-10
6001506	chr4:6001506:C:A	1.38949e-08	-1.7162	-3.69205e-10	5.93529e-06	-1.72104	-3.69205e-10
6001836	chr4:6001836:C:T	1.9997e-08	-1.53805e-10	-1.35214	8.66298e-06	-1.53805e-10	-1.3429
6002110	chr4:6002110:T:A	3.07634e-08	-1.53805e-10	-0.921395	1.17837e-05	-1.53805e-10	-1.03525
6002248	chr4:6002248:C:T	3.95643e-09	-1.60338	-1.369	1.52611e-06	-1.70776	-1.37148
6002258	chr4:6002258:T:C	5.86885e-09	-1.55391	-1.02415	1.83075e-06	-1.63019	-1.26704
6002331	chr4:6002331:G:C	1.94827e-08	-1.53805e-10	-1.37819	8.37767e-06	-1.53805e-10	-1.37639
6002590	chr4:6002590:G:A	1.06669e-08	-0.631991	-1.34859	4.03734e-06	-0.738395	-1.36798
6002706	chr4:6002706:G:A	3.54907e-09	-1.70381	-1.37722	1.53034e-06	-1.69936	-1.37711
6003027	chr4:6003027:A:C	7.78426e-09	-0.975465	-1.32015	2.21658e-06	-1.38625	-1.31975
6003103	chr4:6003103:G:A	4.41587e-09	-1.70016	-1.16236	1.84745e-06	-1.71127	-1.17688
6003194	chr4:6003194:G:A	5.52337e-09	-1.70822	-0.93051	3.35306e-06	-1.67503	-0.61706
6003285	chr4:6003285:C:T	3.76854e-09	-1.66091	-1.36013	1.51906e-06	-1.71328	-1.37059
6003379	chr4:6003379:T:C	2.63098e-08	-1.53805e-10	-1.07778	1.04152e-05	-1.53805e-10	-1.15869
6004910	chr4:6004910:C:T	2.49492e-08	-1.13088	-3.69205e-10	1.00328e-05	-1.1961	-3.69205e-10
6005242	chr4:6005242:A:G	1.24202e-08	-0.52303	-1.30537	5.04767e-06	-0.618658	-1.26438
6005257	chr4:6005257:G:C	9.71787e-09	-0.791363	-1.28239	3.81787e-06	-0.885156	-1.27711
6005815	chr4:6005815:C:T	2.31631e-08	-1.53805e-10	-1.20516	9.575e-06	-1.53805e-10	-1.2428
6005864	chr4:6005864:A:G	3.5661e-09	-1.71922	-1.35703	1.99976e-06	-1.70245	-1.10649
6005919	chr4:6005919:T:C	2.0392e-08	-1.53805e-10	-1.33258	8.58142e-06	-1.53805e-10	-1.35236
6005920	chr4:6005920:G:A	2.05198e-08	-1.53805e-10	-1.32633	8.62321e-06	-1.53805e-10	-1.3475
6006003	chr4:6006003:A:G	2.09386e-08	-1.53805e-10	-1.30613	9.30535e-06	-1.53805e-10	-1.27137
6006012	chr4:6006012:T:G	1.99189e-08	-1.53805e-10	-1.35605	8.71851e-06	-1.53805e-10	-1.33651
6006215	chr4:6006215:T:C	3.93573e-09	-1.64443	-1.33319	1.55785e-06	-1.70744	-1.35121
6006424	chr4:6006424:A:C	4.55908e-09	-1.46903	-1.36157	2.73477e-06	-1.14753	-1.34839
6006461	chr4:6006461:G:T	1.97174e-08	-1.53805e-10	-1.36622	8.3933e-06	-1.53805e-10	-1.37453
6006543	chr4:6006543:T:C	3.92239e-09	-1.63308	-1.34794	1.54851e-06	-1.70285	-1.36182
6006548	chr4:6006548:A:G	2.09436e-08	-1.30589	-3.69205e-10	8.50275e-06	-1.36157	-3.69205e-10
6007021	chr4:6007021:T:C	1.94805e-08	-1.53805e-10	-1.37831	8.41519e-06	-1.53805e-10	-1.37192
6007032	chr4:6007032:G:A	2.20133e-08	-1.53805e-10	-1.25608	9.87748e-06	-1.53805e-10	-1.2117
6007130	chr4:6007130:T:C	2.07045e-08	-1.53805e-10	-1.31737	8.77057e-06	-1.53805e-10	-1.33056
6007366	chr4:6007366:G:A	1.94931e-08	-1.53805e-10	-1.37766	8.36788e-06	-1.53805e-10	-1.37756
6007882	chr4:6007882:A:G	5.54044e-09	-1.25732	-1.37833	2.2449e-06	-1.31743	-1.37587
6008030	chr4:6008030:A:G	1.8883e-08	-1.40946	-3.69205e-10	6.34852e-06	-1.65374	-3.69205e-10
6008273	chr4:6008273:C:T	4.19606e-09	-1.72272	-1.19086	1.88001e-06	-1.71908	-1.1516
6008717	chr4:6008717:G:A	3.27385e-08	-1.47149	0.612321	1.26148e-05	-1.27619	0.309103
6008854	chr4:6008854:G:A	1.95036e-08	-1.53805e-10	-1.37712	8.39915e-06	-1.53805e-10	-1.37383
6009149	chr4:6009149:G:A	2.77492e-08	-1.53805e-10	-1.02451	1.27262e-05	-1.53805e-10	-0.958299
6009434	chr4:6009434:A:G	5.17896e-08	-1.19913	0.798601	2.16599e-05	-1.19872	0.772226
6009547	chr4:6009547:T:C	3.86427e-09	-1.72259	-1.27336	1.57555e-06	-1.72142	-1.32594
6009726	chr4:6009726:G:C	1.38673e-08	-1.71819	-3.69205e-10	5.92774e-06	-1.72232	-3.69205e-10
6010118	chr4:6010118:C:T	2.5179e-08	-1.53805e-10	-1.12171	1.14934e-05	-1.53805e-10	-1.06019
6010330	chr4:6010330:T:A	2.19005e-08	-1.53805e-10	-1.26121	9.11815e-06	-1.53805e-10	-1.29169
6010656	chr4:6010656:G:A	1.49579e-08	-1.64248	-3.69205e-10	6.2468e-06	-1.66989	-3.69205e-10
6010934	chr4:6010934:A:C	2.15547e-08	-1.53805e-10	-1.27713	8.92364e-06	-1.53805e-10	-1.31326
6010943	chr4:6010943:T:C	2.1523e-08	-1.53805e-10	-1.2786	8.9126e-06	-1.53805e-10	-1.31449
6011286	chr4:6011286:T:G	2.75451e-08	-1.53805e-10	-1.0319	1.12665e-05	-1.53805e-10	-1.08012
6011459	chr4:6011459:G:C	8.09978e-09	-1.63684	-0.619039	2.93995e-06	-1.66806	-0.755508
6011538	chr4:6011538:C:T	2.05019e-08	-1.53805e-10	-1.32721	8.56275e-06	-1.53805e-10	-1.35454
6011905	chr4:6011905:G:A	1.38951e-08	-1.71618	-3.69205e-10	5.93234e-06	-1.72154	-3.69205e-10
6012017	chr4:6012017:G:A	2.07102e-08	-1.53805e-10	-1.3171	8.74251e-06	-1.53805e-10	-1.33376
6012049	chr4:6012049:T:G	3.84934e-09	-1.70201	-1.29781	1.6902e-06	-1.6993	-1.27781
6012110	chr4:6012110:C:A	4.5374e-09	-1.72198	-1.11339	2.25914e-06	-1.61559	-1.07138
6012148	chr4:6012148:G:A	1.32278e-08	-1.40454	-0.360861	6.25008e-06	-1.18864	-0.480724
6012625	chr4:6012625:A:G	9.83879e-09	-1.72154	-0.339845	4.58941e-06	-1.69156	-0.286644
6013030	chr4:6013030:T:C	7.22675e-08	-1.53805e-10	-0.0673456	2.71923e-05	-1.53805e-10	-0.199028
6013048	chr4:6013048:T:C	1.97609e-08	-1.53805e-10	-1.36402	8.65228e-06	-1.53805e-10	-1.34414
6013118	chr4:6013118:A:C	2.10898e-08	-1.53805e-10	-1.29893	8.78483e-06	-1.53805e-10	-1.32893
6013237	chr4:6013237:G:A	2.40987e-08	-1.53805e-10	-1.16556	9.94136e-06	-1.53805e-10	-1.20526
6013509	chr4:6013509:C:T	7.33185e-09	-1.4324	-0.923097	3.53447e-06	-1.22342	-1.01598
6013784	chr4:6013784:T:C	2.02922e-08	-0.733995	-0.60349	9.9362e-06	-0.436595	-0.76918
6013865	chr4:6013865:C:T	1.38202e-08	-1.72159	-3.69205e-10	5.92905e-06	-1.7221	-3.69205e-10
6014128	chr4:6014128:G:A	3.58844e-09	-1.71821	-1.3518	1.56726e-06	-1.70972	-1.34291
6014160	chr4:6014160:G:A	6.8255e-08	-1.53805e-10	-0.12447	3.2637e-05	-1.53805e-10	-0.0165119
6014337	chr4:6014337:T:A	1.36373e-08	-0.859163	-0.875751	6.84939e-06	-0.575399	-1.0024
6014377	chr4:6014377:G:A	1.96158e-08	-1.53805e-10	-1.37138	8.36241e-06	-1.53805e-10	-1.37821
6014400	chr4:6014400:T:C	3.72646e-09	-1.7191	-1.31316	1.62847e-06	-1.72264	-1.29168
6014453	chr4:6014453:T:G	1.94904e-08	-1.53805e-10	-1.3778	8.40435e-06	-1.53805e-10	-1.37321
6015010	chr4:6015010:G:C	1.38616e-08	-1.7186	-3.69205e-10	5.92697e-06	-1.72245	-3.69205e-10
6015105	chr4:6015105:C:T	2.86486e-08	-1.53805e-10	-0.992618	1.36612e-05	-1.53805e-10	-0.887398
6015221	chr4:6015221:T:G	4.19504e-09	-1.64946	-1.26436	1.59955e-06	-1.69751	-1.33473
6015285	chr4:6015285:G:A	2.45079e-07	-1.53805e-10	1.15386	8.27572e-05	-1.53805e-10	0.913951
6015361	chr4:6015361:A:G	4.13649e-09	-1.68394	-1.24393	1.6562e-06	-1.71453	-1.2829
6015441	chr4:6015441:C:T	5.7657e-09	-1.55315	-1.04265	2.30491e-06	-1.61779	-1.04913
6015712	chr4:6015712:G:A	2.5139e-08	-1.53805e-10	-1.1233	1.03616e-05	-1.53805e-10	-1.16385
6015817	chr4:6015817:C:T	3.90386e-09	-1.69379	-1.29197	1.73765e-06	-1.70886	-1.24056
6016043	chr4:6016043:A:G	1.95791e-08	-1.53805e-10	-1.37326	8.36131e-06	-1.53805e-10	-1.37834
6016301	chr4:6016301:C:T	1.95205e-08	-1.53805e-10	-1.37626	8.36702e-06	-1.53805e-10	-1.37766
6016514	chr4:6016514:A:C	6.13831e-09	-1.70545	-0.827722	2.90166e-06	-1.5558	-0.880878
6016630	chr4:6016630:A:G	5.42084e-09	-1.46951	-1.18796	2.62813e-06	-1.28383	-1.25186
6017078	chr4:6017078:G:A	2.36544e-08	-1.53805e-10	-1.18417	1.06884e-05	-1.53805e-10	-1.13281
6017164	chr4:6017164:C:T	4.34555e-09	-1.60759	-1.27097	2.04593e-06	-1.46242	-1.32369
6017245	chr4:6017245:G:A	2.37146e-08	-1.53805e-10	-1.18163	1.07179e-05	-1.53805e-10	-1.13004
6017319	chr4:6017319:C:T	5.54481e-09	-1.59469	-1.04017	2.49289e-06	-1.4542	-1.13432
6017443	chr4:6017443:G:C	4.42454e-08	-1.53805e-10	-0.55797	2.05763e-05	-1.53805e-10	-0.477818
6017687	chr4:6017687:C:T	2.05101e-08	-1.53805e-10	-1.32681	8.71241e-06	-1.53805e-10	-1.33721
6017889	chr4:6017889:G:A	7.51177e-09	-1.70933	-0.621915	2.82653e-06	-1.65099	-0.811924
6018031	chr4:6018031:T:C	1.38631e-08	-1.71849	-3.69205e-10	5.92721e-06	-1.72241	-3.69205e-10
6018446	chr4:6018446:A:G	1.99346e-08	-1.53805e-10	-1.35526	8.74464e-06	-1.53805e-10	-1.33352
6018463	chr4:6018463:A:G	3.62787e-09	-1.68414	-1.37494	1.56951e-06	-1.67365	-1.37755
6018619	chr4:6018619:C:G	2.58928e-08	-1.53805e-10	-1.09376	1.12339e-05	-1.53805e-10	-1.08302
6018664	chr4:6018664:C:T	4.31457e-09	-1.71642	-1.1693	1.8578e-06	-1.67282	-1.20974
6019242	chr4:6019242:G:A	2.84239e-08	-1.53805e-10	-1.00049	1.16237e-05	-1.53805e-10	-1.04891
6019376	chr4:6019376:A:G	3.2331e-08	-1.53805e-10	-0.871693	1.3007e-05	-1.53805e-10	-0.936475
6019447	chr4:6019447:A:G	2.72281e-08	-1.53805e-10	-1.04347	1.11678e-05	-1.53805e-10	-1.08893
6019602	chr4:6019602:T:A	3.48964e-09	-1.71961	-1.37831	1.56652e-06	-1.7155	-1.3376
6019790	chr4:6019790:T:C	1.94829e-08	-1.53805e-10	-1.37818	8.37208e-06	-1.53805e-10	-1.37706
6019899	chr4:6019899:G:A	1.59034e-08	-1.58119	-3.69205e-10	6.59861e-06	-1.6151	-3.69205e-10
6019916	chr4:6019916:A:C	1.10332e-08	-0.934008	-1.01281	5.51804e-06	-0.662466	-1.13147
6020146	chr4:6020146:A:G	5.04914e-09	-1.63256	-1.09594	1.95208e-06	-1.72273	-1.11033
6020428	chr4:6020428:A:G	1.9839e-08	-1.53805e-10	-1.36007	8.61886e-06	-1.53805e-10	-1.34801
6021430	chr4:6021430:T:C	2.08079e-08	-1.53805e-10	-1.31239	9.21097e-06	-1.53805e-10	-1.28156
6021880	chr4:6021880:T:C	7.51558e-09	-1.61152	-0.719217	2.99666e-06	-1.48673	-0.917735
6021907	chr4:6021907:A:G	2.30814e-08	-1.53805e-10	-1.20869	9.44795e-06	-1.53805e-10	-1.25616
6022379	chr4:6022379:G:A	1.0767e-08	-1.03577	-0.935465	7.61705e-06	-0.614478	-0.857093
6022460	chr4:6022460:C:T	2.39345e-08	-1.53805e-10	-1.1724	9.79311e-06	-1.53805e-10	-1.22028
6022463	chr4:6022463:A:G	1.96523e-08	-1.53805e-10	-1.36953	8.56221e-06	-1.53805e-10	-1.3546
6022622	chr4:6022622:G:A	4.19972e-09	-1.56481	-1.34789	1.65079e-06	-1.62282	-1.37789
6022797	chr4:6022797:C:T	1.96363e-08	-1.53805e-10	-1.37034	8.39742e-06	-1.53805e-10	-1.37404
6023206	chr4:6023206:G:A	6.69679e-08	-1.53805e-10	-0.143507	1.87541e-05	-1.53805e-10	-0.570548
6023540	chr4:6023540:T:G	2.06937e-08	-1.53805e-10	-1.31789	9.2489e-06	-1.53805e-10	-1.27745
6023659	chr4:6023659:G:A	2.14162e-08	-1.53805e-10	-1.28357	8.89836e-06	-1.53805e-10	-1.31609
6023891	chr4:6023891:A:G	1.99324e-08	-1.53805e-10	-1.35537	8.72576e-06	-1.53805e-10	-1.33568
6023929	chr4:6023929:T:C	1.41212e-08	-1.41148	-0.288568	7.24126e-06	-1.06962	-0.452542
6024039	chr4:6024039:A:G	8.18881e-09	-0.929861	-1.31509	3.02712e-06	-1.03067	-1.36367
6024331	chr4:6024331:G:A	8.55267e-09	-1.35517	-0.846306	4.65685e-06	-1.02988	-0.933739
6024745	chr4:6024745:C:G	2.06319e-08	-1.53805e-10	-1.32088	8.69994e-06	-1.53805e-10	-1.33864
6024829	chr4:6024829:C:T	1.22512e-08	-1.48366	-0.358438	7.13438e-06	-1.24783	-0.289206
6024854	chr4:6024854:C:T	4.58231e-08	-1.67506	1.15212	2.13608e-05	-1.7058	1.2654
6025047	chr4:6025047:G:A	1.08502e-08	-1.63398	-0.329556	5.92638e-06	-1.47171	-0.250835
6025137	chr4:6025137:G:A	2.16445e-08	-1.53805e-10	-1.27297	9.85543e-06	-1.53805e-10	-1.21394
6025541	chr4:6025541:G:C	4.02072e-08	-1.53805e-10	-0.653674	1.64741e-05	-1.53805e-10	-0.700172
6025709	chr4:6025709:G:T	2.09705e-08	-1.53805e-10	-1.3046	8.73119e-06	-1.53805e-10	-1.33506
6025738	chr4:6025738:T:A	1.22246e-08	-0.517906	-1.32636	4.20346e-06	-0.697138	-1.36891
6025741	chr4:6025741:C:T	1.39823e-08	-1.70993	-3.69205e-10	5.95104e-06	-1.71839	-3.69205e-10
6025853	chr4:6025853:G:A	1.42165e-08	-1.69332	-3.69205e-10	6.22663e-06	-1.67312	-3.69205e-10
6025919	chr4:6025919:C:A	1.77865e-08	-0.412676	-1.0566	1.02669e-05	-0.0236617	-1.14937
6026085	chr4:6026085:A:G	1.47731e-08	-1.65491	-3.69205e-10	6.19992e-06	-1.67742	-3.69205e-10
6026554	chr4:6026554:G:A	2.21707e-08	-1.53805e-10	-1.24895	1.01532e-05	-1.53805e-10	-1.18418
6026771	chr4:6026771:A:G	1.38037e-08	-1.72278	-3.69205e-10	5.93931e-06	-1.72037	-3.69205e-10
6027034	chr4:6027034:A:G	2.6732e-08	-1.53805e-10	-1.06186	1.06969e-05	-1.53805e-10	-1.132
6027111	chr4:6027111:A:G	2.72875e-08	-1.58882	0.54753	7.99401e-06	-1.62112	0.197853
6027157	chr4:6027157:T:G	2.03312e-08	-1.53805e-10	-1.33556	8.53296e-06	-1.53805e-10	-1.35802
6027219	chr4:6027219:A:G	1.38428e-08	-1.71995	-3.69205e-10	5.98205e-06	-1.7132	-3.69205e-10
6027430	chr4:6027430:G:A	2.80941e-08	-1.53805e-10	-1.01216	1.24544e-05	-1.53805e-10	-0.979888
6027508	chr4:6027508:T:C	1.3846e-08	-1.71972	-3.69205e-10	5.9253e-06	-1.72273	-3.69205e-10
6027546	chr4:6027546:G:A	2.13699e-08	-1.53805e-10	-1.28574	8.74526e-06	-1.53805e-10	-1.33345
6027647	chr4:6027647:A:G	1.38394e-08	-1.7202	-3.69205e-10	5.98041e-06	-1.71347	-3.69205e-10
6027781	chr4:6027781:C:T	5.63624e-08	-1.53805e-10	-0.315919	2.71027e-05	-1.53805e-10	-0.202325
6027822	chr4:6027822:CTT:C	2.65452e-07	-1.53805e-10	1.23371	8.27368e-05	-1.53805e-10	0.913705
6028065	chr4:6028065:G:A	3.12903e-08	-1.53805e-10	-0.904412	1.37852e-05	-1.53805e-10	-0.878363
6028327	chr4:6028327:A:G	3.90385e-09	-1.67692	-1.30884	1.5639e-06	-1.70045	-1.35433
6028392	chr4:6028392:C:T	1.3805e-08	-1.72269	-3.69205e-10	5.94396e-06	-1.71958	-3.69205e-10
6028491	chr4:6028491:G:A	4.36351e-08	-1.53805e-10	-0.571859	1.79544e-05	-1.53805e-10	-0.614125
6028724	chr4:6028724:G:A	1.04637e-07	-1.53805e-10	0.302777	3.88979e-05	-1.53805e-10	0.158981
6028962	chr4:6028962:C:T	1.4916e-08	-1.64529	-3.69205e-10	6.54536e-06	-1.6232	-3.69205e-10
6029249	chr4:6029249:T:C	1.94904e-08	-1.53805e-10	-1.3778	8.50229e-06	-1.53805e-10	-1.36162
6029629	chr4:6029629:A:G	2.00509e-08	-1.53805e-10	-1.34945	8.51801e-06	-1.53805e-10	-1.35978
6029956	chr4:6029956:G:C	2.06169e-08	-1.53805e-10	-1.32161	9.12874e-06	-1.53805e-10	-1.29053
6030391	chr4:6030391:T:C	3.623e-09	-1.70618	-1.35424	1.55068e-06	-1.68547	-1.3778
6030451	chr4:6030451:C:T	1.65381e-08	-0.826909	-0.715143	9.18652e-06	-0.467672	-0.816551
6030508	chr4:6030508:G:A	7.21195e-09	-1.35155	-1.02043	3.34925e-06	-1.10873	-1.1845
6030862	chr4:6030862:G:A	2.57654e-08	-1.53805e-10	-1.09869	1.06976e-05	-1.53805e-10	-1.13194
6030916	chr4:6030916:T:A	4.83836e-09	-1.39557	-1.37558	2.46016e-06	-1.22339	-1.37834
6031177	chr4:6031177:A:G	1.97707e-08	-1.53805e-10	-1.36352	8.364e-06	-1.53805e-10	-1.37802
6031211	chr4:6031211:T:A	6.87139e-09	-1.04523	-1.37513	3.6359e-06	-0.882299	-1.3288
6031471	chr4:6031471:G:A	1.10079e-08	-0.575968	-1.37314	3.9238e-06	-0.781073	-1.35383
6031491	chr4:6031491:G:A	1.07143e-08	-0.610324	-1.36582	3.85441e-06	-0.812854	-1.33989
6031930	chr4:6031930:A:G	4.16484e-09	-1.68548	-1.23556	1.52545e-06	-1.72266	-1.35701
6032025	chr4:6032025:C:T	2.52282e-08	-1.53805e-10	-1.11976	1.03794e-05	-1.53805e-10	-1.16214
6032186	chr4:6032186:T:A	5.4504e-08	-1.53805e-10	-0.349448	2.17901e-05	-1.53805e-10	-0.420506
6032190	chr4:6032190:A:G	2.39494e-08	-1.53805e-10	-1.17178	1.00405e-05	-1.53805e-10	-1.19534
6032312	chr4:6032312:G:A	5.01572e-09	-1.68993	-1.04522	2.06806e-06	-1.6225	-1.15285
6032354	chr4:6032354:G:C	3.74548e-09	-1.66889	-1.35828	1.69668e-06	-1.59976	-1.37353
6032558	chr4:6032558:C:T	1.64241e-08	-0.680674	-0.868297	6.94111e-06	-0.87768	-0.686817
6032770	chr4:6032770:T:A	2.82568e-08	-1.53805e-10	-1.00639	1.31085e-05	-1.53805e-10	-0.928696
6032858	chr4:6032858:G:A	6.10666e-09	-1.16595	-1.3724	2.44203e-06	-1.28614	-1.323
6032888	chr4:6032888:T:G	1.81663e-06	-1.53805e-10	3.15702	0.000655758	-1.53805e-10	2.98383
6033037	chr4:6033037:A:C	2.30606e-08	-1.53805e-10	-1.2096	9.47564e-06	-1.53805e-10	-1.25324
6033087	chr4:6033087:G:C	3.98711e-09	-1.71705	-1.24761	1.59436e-06	-1.69234	-1.34314
6033482	chr4:6033482:A:G	7.85827e-08	0.526889	-0.510459	1.51524e-05	0.13609	-0.919891
6033599	chr4:6033599:G:A	4.30051e-08	-1.53805e-10	-0.586402	2.00828e-05	-1.53805e-10	-0.502094
6033713	chr4:6033713:T:A	2.46791e-08	-0.650589	-0.491176	7.54237e-06	-0.816633	-0.664791
6033726	chr4:6033726:G:A	1.22163e-08	-0.617894	-1.22705	4.77668e-06	-0.816683	-1.12153
6033792	chr4:6033792:G:A	4.28944e-08	-1.53805e-10	-0.588981	1.98001e-05	-1.53805e-10	-0.516275
6033805	chr4:6033805:T:C	1.9482e-08	-1.53805e-10	-1.37823	8.37545e-06	-1.53805e-10	-1.37666
6033969	chr4:6033969:T:C	2.75892e-08	-1.53805e-10	-1.0303	1.12749e-05	-1.53805e-10	-1.07938
6033974	chr4:6033974:T:C	5.02091e-09	-1.36396	-1.37015	2.04074e-06	-1.4207	-1.36795
6034347	chr4:6034347:C:T	8.57357e-08	0.930584	-0.827036	2.40253e-05	0.689181	-1.01203
6034531	chr4:6034531:G:A	8.12565e-09	-0.91827	-1.33442	3.11845e-06	-1.10504	-1.25959
6034576	chr4:6034576:T:C	7.22017e-08	0.579689	-0.647946	1.34445e-05	0.184868	-1.08825
6034630	chr4:6034630:C:T	2.17907e-08	-1.53805e-10	-1.26624	9.05537e-06	-1.53805e-10	-1.2986
6034755	chr4:6034755:C:T	5.41579e-08	0.890753	-1.24657	1.34745e-05	0.462869	-1.36403
6034773	chr4:6034773:C:G	6.5023e-08	-1.53805e-10	-0.172979	3.09763e-05	-1.53805e-10	-0.0687387
6034847	chr4:6034847:C:T	7.92934e-08	1.2273	-1.20187	1.9372e-05	0.806061	-1.34419
6035034	chr4:6035034:A:G	5.48788e-08	0.791695	-1.13429	1.29357e-05	0.373924	-1.31589
6035234	chr4:6035234:C:T	4.82276e-08	-1.53805e-10	-0.471789	1.75436e-05	-1.53805e-10	-0.637272
6035251	chr4:6035251:C:T	2.72553e-08	-1.53805e-10	-1.04247	1.09025e-05	-1.53805e-10	-1.11297
6035347	chr4:6035347:G:A	7.77472e-09	-0.977817	-1.31903	3.03337e-06	-1.1568	-1.23548
6035435	chr4:6035435:T:C	8.32076e-09	-0.883521	-1.34545	3.2117e-06	-0.968488	-1.36667
6035558	chr4:6035558:A:G	2.01741e-08	-1.34332	-3.69205e-10	9.24924e-06	-1.27742	-3.69205e-10
6035661	chr4:6035661:G:A	2.05313e-08	-1.53805e-10	-1.32577	8.52959e-06	-1.53805e-10	-1.35842
6035797	chr4:6035797:T:C	4.65289e-08	-1.53805e-10	-0.507646	1.7006e-05	-1.53805e-10	-0.668394
6035802	chr4:6035802:G:A	4.83897e-08	-1.53805e-10	-0.468433	1.75994e-05	-1.53805e-10	-0.634097
6036057	chr4:6036057:C:T	4.88261e-08	-1.53805e-10	-0.459456	1.94951e-05	-1.53805e-10	-0.531797
6036168	chr4:6036168:G:T	2.06511e-08	-1.53805e-10	-1.31995	9.0055e-06	-1.53805e-10	-1.30412
6036209	chr4:6036209:T:G	5.18878e-09	-1.33129	-1.36993	2.10113e-06	-1.39156	-1.36792
6036246	chr4:6036246:G:C	2.3844e-08	-1.53805e-10	-1.17619	9.87553e-06	-1.53805e-10	-1.2119
6036617	chr4:6036617:AG:A	8.50195e-09	-0.893857	-1.31357	3.24847e-06	-0.978573	-1.3452
6036731	chr4:6036731:T:G	2.08911e-08	-1.53805e-10	-1.3084	8.62849e-06	-1.53805e-10	-1.34689
6036787	chr4:6036787:C:T	5.55478e-08	-1.53805e-10	-0.330477	2.19903e-05	-1.53805e-10	-0.411358
6037894	chr4:6037894:C:T	9.06384e-08	0.159157	-3.69205e-10	4.50619e-05	0.306077	-3.69205e-10
6038812	chr4:6038812:G:A	1.42171e-08	-1.69328	-3.69205e-10	6.27783e-06	-1.66493	-3.69205e-10
6038878	chr4:6038878:G:A	4.90982e-09	-1.39926	-1.35723	1.92949e-06	-1.51742	-1.32728
6038886	chr4:6038886:G:A	7.88016e-09	-0.977126	-1.30625	2.63641e-06	-1.18206	-1.35048
6038948	chr4:6038948:T:C	8.03368e-08	0.535131	-0.496623	2.09974e-05	0.39158	-0.849143
6038969	chr4:6038969:T:G	3.73006e-08	0.292889	-1.0216	1.56369e-05	0.539261	-1.29159
6039232	chr4:6039232:G:A	4.50319e-09	-1.5458	-1.29714	1.83251e-06	-1.58396	-1.31231
6039476	chr4:6039476:G:A	5.04941e-09	-1.37158	-1.35687	1.97241e-06	-1.49562	-1.32708
6039612	chr4:6039612:T:C	2.82571e-08	-0.095381	-0.910996	6.12178e-06	-0.456942	-1.23317
6039657	chr4:6039657:T:A	1.39447e-08	-1.71262	-3.69205e-10	6.05306e-06	-1.7014	-3.69205e-10
6039880	chr4:6039880:T:C	2.07554e-08	-1.53805e-10	-1.31491	8.64203e-06	-1.53805e-10	-1.34532
6039938	chr4:6039938:G:T	2.31218e-08	-1.53805e-10	-1.20694	9.79071e-06	-1.53805e-10	-1.22053
6040268	chr4:6040268:G:A	2.80493e-08	-1.53805e-10	-1.01376	1.11435e-05	-1.53805e-10	-1.09111
6040763	chr4:6040763:T:A	3.23572e-08	-1.53805e-10	-0.870886	1.56535e-05	-1.53805e-10	-0.751268
6040827	chr4:6040827:A:T	5.40435e-09	-1.5182	-1.14231	2.37293e-06	-1.60991	-1.02792
6040854	chr4:6040854:G:A	1.95304e-08	-1.53805e-10	-1.37575	8.41492e-06	-1.53805e-10	-1.37195
6040921	chr4:6040921:G:A	1.66244e-08	-1.11949	-0.417361	6.02924e-06	-1.19121	-0.514131
6041005	chr4:6041005:A:G	7.88947e-08	0.0248681	-0.00447422	1.79191e-05	-0.17742	-0.438672
6041067	chr4:6041067:CT:C	1.03206e-07	-1.53805e-10	0.289006	5.03314e-05	-1.53805e-10	0.41667
6041128	chr4:6041128:C:T	2.34903e-08	-1.53805e-10	-1.19113	9.92976e-06	-1.53805e-10	-1.20642
6041358	chr4:6041358:T:C	5.15185e-09	-1.5453	-1.16306	2.23354e-06	-1.62502	-1.07335
6041486	chr4:6041486:G:A	1.99746e-08	-1.53805e-10	-1.35326	8.66712e-06	-1.53805e-10	-1.34242
6041515	chr4:6041515:G:A	2.09536e-08	-1.30541	-3.69205e-10	8.47512e-06	-1.36483	-3.69205e-10
6041926	chr4:6041926:C:G	1.35133e-07	0.0239975	0.534542	2.09385e-05	-0.314759	-0.145613
6042136	chr4:6042136:C:G	7.52455e-08	0.19477	-0.221735	2.0446e-05	0.0979414	-0.582116
6042482	chr4:6042482:A:G	2.67221e-08	-1.53805e-10	-1.06223	1.21682e-05	-1.53805e-10	-1.00313
6042630	chr4:6042630:T:C	4.91597e-08	-1.53805e-10	-0.452647	2.03333e-05	-1.53805e-10	-0.489701
6043006	chr4:6043006:T:A	2.3044e-08	-1.53805e-10	-1.21031	9.39541e-06	-1.53805e-10	-1.26174
6043263	chr4:6043263:C:G	3.05602e-08	-1.53805e-10	-0.928022	1.36979e-05	-1.53805e-10	-0.884721
6043367	chr4:6043367:G:T	4.71445e-08	-0.234401	-0.260103	1.36274e-05	-0.306812	-0.583065
6043430	chr4:6043430:C:G	1.61556e-08	-0.392725	-1.17273	5.7804e-06	-0.452823	-1.29466
6044187	chr4:6044187:C:CA	1.5694e-07	-0.260108	0.968248	2.00311e-05	-0.597928	0.0932534
6044273	chr4:6044273:G:A	2.3844e-08	-1.53805e-10	-1.17619	9.77157e-06	-1.53805e-10	-1.22248
6044304	chr4:6044304:T:C	1.38051e-08	-1.72268	-3.69205e-10	5.94421e-06	-1.71954	-3.69205e-10
6044448	chr4:6044448:TCTGTGCCAGCCACGGTGGCAGCACCCAGCACC:T	6.25157e-09	-1.61161	-0.903274	2.63939e-06	-1.64419	-0.887216
6044805	chr4:6044805:A:G	6.45576e-08	-1.53805e-10	-0.180163	2.56662e-05	-1.53805e-10	-0.256785
6045066	chr4:6045066:C:G	1.38666e-08	-1.71824	-3.69205e-10	6.00197e-06	-1.70987	-3.69205e-10
6045140	chr4:6045140:G:A	4.50704e-09	-1.46614	-1.37594	1.80704e-06	-1.56734	-1.34293
6045214	chr4:6045214:A:G	7.18387e-08	-1.53805e-10	-0.0732969	2.80831e-05	-1.53805e-10	-0.166792
6045488	chr4:6045488:T:G	1.7983e-06	4.09273	-0.945848	0.000580389	3.92488	-1.06315
6045531	chr4:6045531:C:T	1.3436e-07	-1.53805e-10	0.552803	5.24765e-05	-1.53805e-10	0.458406
6045532	chr4:6045532:A:G	1.39698e-08	-1.71082	-3.69205e-10	6.07064e-06	-1.6985	-3.69205e-10
6045609	chr4:6045609:A:C	3.30513e-06	3.6435	0.112008	0.000923587	3.48969	-0.16338
6045788	chr4:6045788:T:C	3.82337e-08	-1.53805e-10	-0.704002	1.80916e-05	-1.53805e-10	-0.606515
6045920	chr4:6045920:A:T	1.63796e-08	-1.55168	-3.69205e-10	7.2949e-06	-1.51478	-3.69205e-10
6046030	chr4:6046030:T:C	9.21266e-08	-0.854508	1.02995	1.27191e-05	-1.10582	0.146965
6046032	chr4:6046032:AC:A	1.59581e-08	-1.57775	-3.69205e-10	7.04298e-06	-1.54993	-3.69205e-10
6046174	chr4:6046174:G:A	4.31686e-09	-1.55898	-1.32622	1.75159e-06	-1.59801	-1.34343
6046290	chr4:6046290:G:A	4.39059e-08	-1.27462	0.708951	1.11812e-05	-1.42724	0.339517
6046410	chr4:6046410:C:T	4.53912e-08	-1.53805e-10	-0.532402	2.17754e-05	-1.53805e-10	-0.421179
6047005	chr4:6047005:G:A	1.67891e-08	-1.52699	-3.69205e-10	7.48964e-06	-1.48844	-3.69205e-10
6047014	chr4:6047014:A:G	3.95891e-08	-1.53805e-10	-0.669167	1.83076e-05	-1.53805e-10	-0.594641
6047116	chr4:6047116:G:A	9.80049e-08	-0.0411376	0.278434	1.53323e-05	-0.381861	-0.39014
6047303	chr4:6047303:A:G	2.57293e-08	-1.36669	0.266603	7.33758e-06	-1.4882	-0.0207479
6047389	chr4:6047389:G:A	5.14309e-09	-1.3393	-1.37076	2.06321e-06	-1.4028	-1.3749
6047575	chr4:6047575:T:G	1.9509e-08	-1.53805e-10	-1.37684	8.39688e-06	-1.53805e-10	-1.3741
6047628	chr4:6047628:G:A	2.18194e-08	-1.53805e-10	-1.26492	9.02439e-06	-1.53805e-10	-1.30203
6047715	chr4:6047715:C:T	4.57859e-08	-1.53805e-10	-0.523744	1.8189e-05	-1.53805e-10	-0.601143
6047939	chr4:6047939:C:T	1.96282e-08	-1.53805e-10	-1.37075	8.3681e-06	-1.53805e-10	-1.37753
6048096	chr4:6048096:C:T	1.94824e-08	-1.53805e-10	-1.37821	8.49472e-06	-1.53805e-10	-1.36252
6048365	chr4:6048365:T:C	1.30253e-08	-0.942518	-0.838309	4.096e-06	-1.04528	-1.04667
6049032	chr4:6049032:T:G	3.8905e-09	-1.67977	-1.30941	1.77007e-06	-1.55358	-1.37736
6049697	chr4:6049697:A:G	3.48043e-09	-1.72224	-1.37832	1.49766e-06	-1.72143	-1.37663
6049733	chr4:6049733:T:C	2.23796e-08	-1.53805e-10	-1.23957	9.25416e-06	-1.53805e-10	-1.27689
6050008	chr4:6050008:C:T	1.9781e-08	-1.53805e-10	-1.363	8.36157e-06	-1.53805e-10	-1.37831
6050477	chr4:6050477:T:A	3.65213e-08	-1.53805e-10	-0.749825	1.69248e-05	-1.53805e-10	-0.673182
6050785	chr4:6050785:C:T	5.89982e-09	-1.3925	-1.18029	2.21378e-06	-1.43211	-1.27514
6051108	chr4:6051108:C:T	4.19809e-09	-1.71479	-1.1983	1.60985e-06	-1.72224	-1.30358
6051203	chr4:6051203:ACTTT:A	2.81503e-08	-1.53805e-10	-1.01016	1.26565e-05	-1.53805e-10	-0.963788
6051773	chr4:6051773:G:A	6.54821e-09	-1.29143	-1.1771	2.44736e-06	-1.33422	-1.27273
6051932	chr4:6051932:G:A	8.23224e-09	-0.882236	-1.35743	2.83455e-06	-1.08599	-1.37408
6052229	chr4:6052229:AAC:A	2.03286e-08	-1.53805e-10	-1.33569	8.9858e-06	-1.53805e-10	-1.30631
6052399	chr4:6052399:C:T	6.74189e-08	-1.53805e-10	-0.136795	2.69317e-05	-1.53805e-10	-0.208657
6052823	chr4:6052823:T:C	3.53267e-08	-1.53805e-10	-0.783082	1.57046e-05	-1.53805e-10	-0.748003
6052990	chr4:6052990:G:A	1.97107e-08	-1.53805e-10	-1.36656	8.36186e-06	-1.53805e-10	-1.37828
6052992	chr4:6052992:C:G	1.71778e-08	-1.14484	-0.35926	3.50017e-06	-1.34513	-0.904021
6053918	chr4:6053918:G:T	2.10456e-08	-1.53805e-10	-1.30103	8.97069e-06	-1.53805e-10	-1.308
6054098	chr4:6054098:G:A	5.18544e-08	-1.53805e-10	-0.399282	1.95354e-05	-1.53805e-10	-0.529733
6054369	chr4:6054369:T:A	4.497e-09	-1.46951	-1.3748	1.77177e-06	-1.56029	-1.36969
6054401	chr4:6054401:G:A	2.60164e-08	-1.08899	-3.69205e-10	1.08035e-05	-1.12209	-3.69205e-10
6054652	chr4:6054652:T:C	1.28813e-08	-1.03443	-0.757517	2.83853e-06	-1.25888	-1.1998
6054679	chr4:6054679:T:C	1.03088e-08	-1.30449	-0.710231	2.84604e-06	-1.46722	-0.988815
6054713	chr4:6054713:C:T	2.22036e-08	-1.53805e-10	-1.24746	9.66387e-06	-1.53805e-10	-1.23357
6054918	chr4:6054918:G:C	2.33825e-08	-1.19573	-3.69205e-10	9.81065e-06	-1.21849	-3.69205e-10
6055089	chr4:6055089:T:C	1.97001e-08	-1.53805e-10	-1.3671	8.4114e-06	-1.53805e-10	-1.37237
6055292	chr4:6055292:G:A	4.12547e-09	-1.6817	-1.24884	1.78013e-06	-1.70275	-1.22252
6055395	chr4:6055395:G:A	2.04094e-08	-1.53805e-10	-1.33173	8.49092e-06	-1.53805e-10	-1.36296
6055413	chr4:6055413:T:C	2.09206e-08	-1.53805e-10	-1.30698	8.87148e-06	-1.53805e-10	-1.31912
6055601	chr4:6055601:C:T	2.79081e-08	-1.53805e-10	-1.0188	1.14384e-05	-1.53805e-10	-1.06498
6055635	chr4:6055635:A:T	2.91951e-08	-1.53805e-10	-0.973721	1.18751e-05	-1.53805e-10	-1.02751
6055943	chr4:6055943:C:A	1.60957e-08	-1.56917	-3.69205e-10	6.75314e-06	-1.59195	-3.69205e-10
6056475	chr4:6056475:C:T	4.2263e-09	-1.56578	-1.34061	1.59791e-06	-1.65545	-1.37782
6056574	chr4:6056574:G:A	6.28651e-09	-1.58205	-0.927269	1.9866e-06	-1.66549	-1.15005
6056770	chr4:6056770:G:A	3.94443e-08	-1.53805e-10	-0.67283	1.51484e-05	-1.53805e-10	-0.784062
6056893	chr4:6056893:C:T	5.57867e-09	-1.57963	-1.04914	2.6107e-06	-1.66302	-0.879323
6056974	chr4:6056974:A:G	3.67539e-08	-1.145	0.401525	5.37849e-06	-1.35158	-0.467969
6057005	chr4:6057005:C:T	1.36081e-08	-1.29232	-0.444736	4.01954e-06	-1.20229	-0.908501
6057148	chr4:6057148:G:A	2.18126e-08	-1.53805e-10	-1.26523	8.9826e-06	-1.53805e-10	-1.30667
6057465	chr4:6057465:C:T	3.752e-09	-1.66952	-1.35591	1.50878e-06	-1.71329	-1.37737
6057499	chr4:6057499:A:G	9.74516e-09	-1.20431	-0.866644	2.59749e-06	-1.38819	-1.15922
6057590	chr4:6057590:A:G	1.38073e-08	-1.72253	-3.69205e-10	5.94543e-06	-1.71934	-3.69205e-10
6057704	chr4:6057704:C:T	3.50643e-08	-1.53805e-10	-0.790538	1.41631e-05	-1.53805e-10	-0.851317
6057895	chr4:6057895:T:C	1.7687e-08	-1.05811	-0.416777	3.3664e-06	-1.28493	-1.00318
6057982	chr4:6057982:C:T	4.60173e-09	-1.48137	-1.33992	1.67506e-06	-1.60789	-1.37822
6058013	chr4:6058013:G:A	4.02162e-08	-1.53805e-10	-0.653451	1.94931e-05	-1.53805e-10	-0.531899
6058049	chr4:6058049:G:A	3.81487e-09	-1.68968	-1.31913	1.63972e-06	-1.70789	-1.29955
6058125	chr4:6058125:A:T	8.53068e-09	-1.38547	-0.818582	2.32748e-06	-1.53888	-1.11829
6058722	chr4:6058722:C:A	1.41656e-08	-1.6969	-3.69205e-10	6.19713e-06	-1.67787	-3.69205e-10
6058773	chr4:6058773:T:A	4.68227e-09	-1.61593	-1.18801	1.63711e-06	-1.69187	-1.31716
6058862	chr4:6058862:G:A	1.41144e-08	-1.70053	-3.69205e-10	6.16767e-06	-1.68264	-3.69205e-10
6059024	chr4:6059024:G:A	1.40726e-07	0.599095	-3.69205e-10	5.31174e-05	0.470546	-3.69205e-10
6059165	chr4:6059165:A:G	3.74879e-09	-1.707	-1.31929	1.49365e-06	-1.72243	-1.37831
6059215	chr4:6059215:G:C	3.502e-08	-1.53805e-10	-0.791802	1.43082e-05	-1.53805e-10	-0.841126
6059282	chr4:6059282:C:T	2.68219e-08	-1.53805e-10	-1.0585	1.25783e-05	-1.53805e-10	-0.969984
6059519	chr4:6059519:A:G	4.23561e-09	-1.61661	-1.28759	1.55249e-06	-1.69027	-1.37182
6059878	chr4:6059878:G:C	4.75286e-09	-1.66905	-1.11992	1.6548e-06	-1.71509	-1.28319
6059894	chr4:6059894:GGCATT:G	7.1438e-08	-1.53805e-10	-0.0788908	3.36089e-05	-1.53805e-10	0.0128321
6060197	chr4:6060197:A:G	4.32129e-09	-1.65883	-1.22533	1.57173e-06	-1.70868	-1.3411
6060334	chr4:6060334:T:C	8.22426e-09	-1.59423	-0.646405	2.09457e-06	-1.67718	-1.08543
6060390	chr4:6060390:T:A	3.77446e-09	-1.65711	-1.36235	1.54785e-06	-1.71019	-1.35491
6060627	chr4:6060627:G:C	7.59482e-08	-1.53805e-10	-0.0176698	3.70394e-05	-1.53805e-10	0.110022
6060912	chr4:6060912:G:T	1.28628e-08	-1.56291	-0.230478	3.18378e-06	-1.65096	-0.692934
6061054	chr4:6061054:G:A	7.42833e-09	-1.59679	-0.745634	2.18101e-06	-1.67241	-1.04976
6061094	chr4:6061094:T:C	1.90756e-08	-1.24773	-0.151586	3.40508e-06	-1.42674	-0.849957
6061123	chr4:6061123:G:A	3.80499e-09	-1.64805	-1.36336	1.52694e-06	-1.70061	-1.37809
6061195	chr4:6061195:T:C	4.71401e-09	-1.58169	-1.21549	1.62887e-06	-1.66353	-1.35054
6061322	chr4:6061322:C:A	5.19408e-09	-1.57201	-1.12819	1.67677e-06	-1.65705	-1.32804
6061529	chr4:6061529:G:C	8.39386e-09	-1.30456	-0.915658	2.81999e-06	-1.32352	-1.14171
6061588	chr4:6061588:T:C	4.82664e-09	-1.5837	-1.18987	1.67813e-06	-1.65921	-1.32507
6061888	chr4:6061888:C:T	2.3012e-08	-1.53805e-10	-1.21171	9.08238e-06	-1.53805e-10	-1.29562
6062135	chr4:6062135:C:T	1.08949e-07	-1.53805e-10	0.34316	4.3971e-05	-1.53805e-10	0.28157
6062748	chr4:6062748:G:C	3.32983e-08	-1.53805e-10	-0.842213	1.54613e-05	-1.53805e-10	-0.763619
6062872	chr4:6062872:C:T	4.65823e-08	-1.53805e-10	-0.506499	1.90362e-05	-1.53805e-10	-0.555616
6063266	chr4:6063266:G:T	4.23589e-09	-1.56252	-1.34161	1.61268e-06	-1.64764	-1.37642
6063440	chr4:6063440:T:C	8.3745e-09	-1.23822	-0.984308	4.83244e-06	-0.898402	-1.02821
6063516	chr4:6063516:C:T	3.51591e-08	-1.53805e-10	-0.787836	1.64942e-05	-1.53805e-10	-0.698948
6063559	chr4:6063559:T:C	2.1941e-08	-1.53805e-10	-1.25937	8.79364e-06	-1.53805e-10	-1.32793
6063568	chr4:6063568:C:T	1.9492e-08	-1.53805e-10	-1.37771	8.48225e-06	-1.53805e-10	-1.36398
6063595	chr4:6063595:G:A	4.22737e-08	-1.53805e-10	-0.603556	1.73321e-05	-1.53805e-10	-0.649401
6063600	chr4:6063600:G:T	2.5834e-08	-1.53805e-10	-1.09603	1.06325e-05	-1.53805e-10	-1.13805
6063929	chr4:6063929:A:G	2.20512e-08	-1.53805e-10	-1.25435	8.82577e-06	-1.53805e-10	-1.32428
6063961	chr4:6063961:C:T	1.95308e-08	-1.53805e-10	-1.37573	8.43741e-06	-1.53805e-10	-1.36928
6064034	chr4:6064034:T:C	2.86962e-08	-0.896969	-0.0939872	7.50924e-06	-0.743534	-0.742292
6064841	chr4:6064841:T:C	2.82668e-08	-1.53805e-10	-1.00603	1.06272e-05	-1.53805e-10	-1.13854
6065121	chr4:6065121:T:C	1.41519e-08	-1.69787	-3.69205e-10	6.01378e-06	-1.70791	-3.69205e-10
6065488	chr4:6065488:A:C	4.35022e-08	-1.53805e-10	-0.574908	1.72442e-05	-1.53805e-10	-0.654484
6065830	chr4:6065830:C:A	1.3804e-08	-1.72276	-3.69205e-10	5.94536e-06	-1.71935	-3.69205e-10
6065865	chr4:6065865:C:G	2.7862e-08	-1.53805e-10	-1.02046	1.26681e-05	-1.53805e-10	-0.962877
6065979	chr4:6065979:G:T	2.80018e-08	-1.53805e-10	-1.01545	1.16826e-05	-1.53805e-10	-1.04386
6066125	chr4:6066125:C:G	6.39444e-09	-1.35469	-1.1376	2.10705e-06	-1.4996	-1.25707
6066220	chr4:6066220:C:A	3.73688e-09	-1.71593	-1.31354	1.60428e-06	-1.7001	-1.32919
6066221	chr4:6066221:C:CAG	3.71623e-09	-1.71076	-1.32425	1.60229e-06	-1.69136	-1.33916
6066261	chr4:6066261:A:T	1.56745e-07	-1.53805e-10	0.706902	6.00574e-05	-1.53805e-10	0.593341
6066540	chr4:6066540:C:T	1.39212e-08	-1.26385	-0.45045	5.3364e-06	-1.15548	-0.671933
6066626	chr4:6066626:C:T	4.06685e-09	-1.67641	-1.26844	1.84517e-06	-1.64209	-1.2473
6066768	chr4:6066768:C:T	1.44721e-08	-1.43124	-0.244261	4.63476e-06	-1.36716	-0.601219
6066848	chr4:6066848:C:T	2.45897e-08	-1.53805e-10	-1.14539	1.13653e-05	-1.53805e-10	-1.0714
6066943	chr4:6066943:G:A	1.55281e-08	-1.60507	-3.69205e-10	6.52916e-06	-1.62568	-3.69205e-10
6066955	chr4:6066955:C:G	2.34153e-08	-1.53805e-10	-1.19433	9.63114e-06	-1.53805e-10	-1.23696
6067196	chr4:6067196:A:G	1.49731e-08	-1.25855	-0.38292	4.26338e-06	-1.39492	-0.656975
6067887	chr4:6067887:A:G	7.11092e-09	-1.07965	-1.30644	4.01559e-06	-0.744689	-1.36709
6068320	chr4:6068320:A:G	2.02182e-08	-1.53805e-10	-1.34114	8.58764e-06	-1.53805e-10	-1.35164
6068427	chr4:6068427:T:C	4.45181e-09	-1.61839	-1.23602	1.97892e-06	-1.44291	-1.3765
6068597	chr4:6068597:G:A	2.08845e-08	-1.53805e-10	-1.30871	8.73236e-06	-1.53805e-10	-1.33492
6068653	chr4:6068653:G:A	2.85857e-08	-1.53805e-10	-0.994813	1.11125e-05	-1.53805e-10	-1.09389
6068733	chr4:6068733:C:T	1.11186e-08	-0.992032	-0.947065	5.0772e-06	-1.05556	-0.82164
6068850	chr4:6068850:G:A	6.83388e-09	-1.2283	-1.19753	2.30915e-06	-1.33314	-1.33194
6068949	chr4:6068949:T:C	9.56796e-09	-0.711044	-1.37826	3.95122e-06	-0.916152	-1.21178
6069002	chr4:6069002:G:A	3.33694e-08	-1.53805e-10	-0.84008	1.5231e-05	-1.53805e-10	-0.778626
6069262	chr4:6069262:T:G	4.93486e-08	-1.53805e-10	-0.448812	1.96614e-05	-1.53805e-10	-0.523305
6069614	chr4:6069614:A:G	2.95273e-08	-1.53805e-10	-0.962407	1.34966e-05	-1.53805e-10	-0.899519
6069765	chr4:6069765:A:G	4.9959e-08	-1.53805e-10	-0.436518	1.99367e-05	-1.53805e-10	-0.509397
6069872	chr4:6069872:G:A	1.10899e-07	-1.53805e-10	0.360897	5.41867e-05	-1.53805e-10	0.490477
6070168	chr4:6070168:C:T	4.34451e-09	-1.58857	-1.29024	2.27944e-06	-1.70442	-0.973612
6070593	chr4:6070593:C:A	2.028e-08	-1.53805e-10	-1.33808	9.1465e-06	-1.53805e-10	-1.28859
6070916	chr4:6070916:G:A	3.03818e-08	-1.53805e-10	-0.933876	1.26847e-05	-1.53805e-10	-0.961564
6071017	chr4:6071017:A:C	6.15565e-08	-1.53805e-10	-0.227766	2.92274e-05	-1.53805e-10	-0.126852
6071393	chr4:6071393:C:T	2.21792e-08	-1.53805e-10	-1.24857	9.27074e-06	-1.53805e-10	-1.2751
6071429	chr4:6071429:TG:T	1.73565e-08	-1.49375	-3.69205e-10	7.09339e-06	-1.5428	-3.69205e-10
6071534	chr4:6071534:T:G	7.54173e-09	-1.67728	-0.64999	3.21001e-06	-1.69745	-0.638235
6071881	chr4:6071881:A:G	1.65966e-07	-1.53805e-10	0.764063	6.19064e-05	-1.53805e-10	0.623665
6072275	chr4:6072275:A:T	2.25241e-08	-1.53805e-10	-1.23314	9.22067e-06	-1.53805e-10	-1.28051
6072389	chr4:6072389:G:A	2.35995e-08	-1.53805e-10	-1.1865	9.74887e-06	-1.53805e-10	-1.22481
6072460	chr4:6072460:TG:T	1.99477e-08	-1.53805e-10	-1.35461	8.4819e-06	-1.53805e-10	-1.36402
6072562	chr4:6072562:G:A	4.08851e-09	-1.63822	-1.30132	1.5315e-06	-1.7227	-1.35301
6072855	chr4:6072855:G:T	4.13474e-09	-1.65571	-1.27259	1.85583e-06	-1.5086	-1.37503
6072879	chr4:6072879:G:A	1.89045e-07	-1.53805e-10	0.894265	7.22901e-05	-1.53805e-10	0.778728
6073063	chr4:6073063:G:C	2.13359e-08	-1.53805e-10	-1.28733	8.90845e-06	-1.53805e-10	-1.31496
6073232	chr4:6073232:G:A	1.28282e-07	-1.53805e-10	0.506514	4.89452e-05	-1.53805e-10	0.388743
6073319	chr4:6073319:C:T	2.97065e-07	-1.53805e-10	1.34623	0.000110372	-1.53805e-10	1.2019
6073710	chr4:6073710:C:G	2.06664e-08	-1.31921	-3.69205e-10	8.64776e-06	-1.34466	-3.69205e-10
6073714	chr4:6073714:C:G	1.95512e-08	-1.53805e-10	-1.37468	8.56576e-06	-1.53805e-10	-1.35419
6073743	chr4:6073743:C:T	4.46882e-09	-1.65911	-1.19148	1.64053e-06	-1.72186	-1.28508
6073931	chr4:6073931:C:G	2.59112e-08	-1.53805e-10	-1.09305	1.23051e-05	-1.53805e-10	-0.991942
6074292	chr4:6074292:G:C	3.6431e-09	-1.6895	-1.36538	1.56555e-06	-1.68032	-1.37341
6074552	chr4:6074552:G:T	2.97433e-08	-1.53805e-10	-0.955118	1.35045e-05	-1.53805e-10	-0.898937
6074699	chr4:6074699:G:A	6.28984e-09	-1.66398	-0.844802	4.67416e-06	-1.51897	-0.44094
6075185	chr4:6075185:GA:G	3.54731e-09	-1.71406	-1.36747	1.89967e-06	-1.63169	-1.22859
6075487	chr4:6075487:C:T	1.94834e-08	-1.53805e-10	-1.37816	8.36588e-06	-1.53805e-10	-1.3778
6075762	chr4:6075762:A:G	1.38509e-08	-1.71937	-3.69205e-10	6.00602e-06	-1.7092	-3.69205e-10
6075907	chr4:6075907:C:T	6.28287e-09	-1.49197	-1.01792	2.76602e-06	-1.57194	-0.912613
6076772	chr4:6076772:A:G	4.66048e-09	-1.6878	-1.12081	1.8655e-06	-1.71821	-1.16022
6076833	chr4:6076833:G:C	1.99638e-08	-1.53805e-10	-1.3538	8.48152e-06	-1.53805e-10	-1.36407
6076933	chr4:6076933:C:T	4.96438e-09	-1.36958	-1.37585	1.95825e-06	-1.45995	-1.36996
6077034	chr4:6077034:T:G	2.04504e-08	-1.53805e-10	-1.32972	9.09533e-06	-1.53805e-10	-1.2942
6077098	chr4:6077098:A:T	1.98203e-08	-1.53805e-10	-1.36101	8.44058e-06	-1.53805e-10	-1.36891
6077245	chr4:6077245:G:A	2.01212e-08	-1.53805e-10	-1.34595	8.54097e-06	-1.53805e-10	-1.35709
6077424	chr4:6077424:C:T	1.95539e-08	-1.53805e-10	-1.37454	8.36733e-06	-1.53805e-10	-1.37762
6077956	chr4:6077956:C:A	1.96948e-08	-1.53805e-10	-1.36737	8.40256e-06	-1.53805e-10	-1.37342
6078099	chr4:6078099:A:C	5.34999e-08	-1.70854	1.3405	5.75531e-05	-1.64685	2.1976
6078484	chr4:6078484:C:G	2.04906e-08	-1.53805e-10	-1.32775	8.66435e-06	-1.53805e-10	-1.34274
6078902	chr4:6078902:G:A	2.17469e-07	-1.53805e-10	1.03433	0.00010869	-1.53805e-10	1.18654
6079090	chr4:6079090:T:C	1.34314e-08	-0.675818	-1.07431	3.61995e-06	-0.919899	-1.2956
6079295	chr4:6079295:G:C	6.45356e-09	-1.58436	-0.898732	2.88989e-06	-1.69236	-0.748384
6079303	chr4:6079303:G:A	3.86657e-08	-1.53805e-10	-0.692769	1.79688e-05	-1.53805e-10	-0.613322
6079678	chr4:6079678:T:A	2.2113e-07	-1.53805e-10	1.05103	8.06339e-05	-1.53805e-10	0.887959
6080348	chr4:6080348:C:T	3.39742e-08	-1.53805e-10	-0.82212	1.27864e-05	-1.53805e-10	-0.953579
6080455	chr4:6080455:T:C	1.94905e-08	-1.53805e-10	-1.37779	8.39252e-06	-1.53805e-10	-1.37462
6080502	chr4:6080502:C:T	2.0393e-08	-1.53805e-10	-1.33253	8.60706e-06	-1.53805e-10	-1.34938
6080646	chr4:6080646:C:T	1.96197e-08	-1.53805e-10	-1.37119	8.53516e-06	-1.53805e-10	-1.35777
6081080	chr4:6081080:G:A	6.54265e-09	-1.71333	-0.756052	2.19499e-06	-1.71931	-0.996472
6081177	chr4:6081177:C:G	5.5085e-08	-1.53805e-10	-0.338843	2.76167e-05	-1.53805e-10	-0.183538
6081178	chr4:6081178:T:C	1.0486e-06	-1.53805e-10	2.60749	0.000358015	-1.53805e-10	2.37862
6081427	chr4:6081427:C:T	1.96467e-08	-1.53805e-10	-1.36981	8.44474e-06	-1.53805e-10	-1.36842
6081618	chr4:6081618:G:A	1.98469e-08	-1.53805e-10	-1.35968	8.72312e-06	-1.53805e-10	-1.33598
6081672	chr4:6081672:C:G	3.3352e-08	-1.53805e-10	-0.840603	1.56426e-05	-1.53805e-10	-0.751962
6082189	chr4:6082189:A:G	1.91922e-08	-1.39322	-3.69205e-10	8.8074e-06	-1.32637	-3.69205e-10
6082215	chr4:6082215:T:C	3.97737e-09	-1.68732	-1.27978	1.94086e-06	-1.67457	-1.16425
6082266	chr4:6082266:C:T	1.84769e-08	-1.4312	-3.69205e-10	8.37896e-06	-1.37624	-3.69205e-10
6082465	chr4:6082465:T:C	5.44582e-09	-1.61445	-1.03843	2.12512e-06	-1.64427	-1.10386
6082466	chr4:6082466:T:A	4.76167e-08	-1.53805e-10	-0.484537	2.55063e-05	-1.53805e-10	-0.263035
6082599	chr4:6082599:C:A	3.95896e-09	-1.72025	-1.25149	1.55532e-06	-1.70784	-1.35244
6083132	chr4:6083132:G:A	4.16309e-09	-1.61024	-1.31123	2.33066e-06	-1.51816	-1.13765
6083139	chr4:6083139:A:C	2.00244e-08	-1.53805e-10	-1.35077	8.459e-06	-1.53805e-10	-1.36673
6083260	chr4:6083260:G:A	3.07444e-08	-1.53805e-10	-0.922014	1.24553e-05	-1.53805e-10	-0.979812
6083689	chr4:6083689:C:T	8.61547e-07	-1.53805e-10	2.41101	0.000338373	-1.53805e-10	2.32219
6083704	chr4:6083704:A:C	4.08053e-09	-1.65863	-1.28286	1.51436e-06	-1.71953	-1.36744
6083933	chr4:6083933:A:G	4.91969e-08	0.926391	-1.37828	1.77514e-05	0.750727	-1.37622
6084019	chr4:6084019:C:CT	2.93101e-08	-1.53805e-10	-0.96979	1.1743e-05	-1.53805e-10	-1.0387
6084089	chr4:6084089:G:A	2.02668e-08	-1.53805e-10	-1.33874	8.93976e-06	-1.53805e-10	-1.31145
6084250	chr4:6084250:A:G	8.04884e-09	-1.68466	-0.577536	4.25884e-06	-1.58519	-0.467773
6084349	chr4:6084349:T:C	3.5002e-08	-1.53805e-10	-0.792315	1.61508e-05	-1.53805e-10	-0.719989
6084417	chr4:6084417:G:A	3.85744e-08	-1.53805e-10	-0.695131	1.79104e-05	-1.53805e-10	-0.616579
6084514	chr4:6084514:A:G	3.10806e-08	-1.53805e-10	-0.911137	1.43309e-05	-1.53805e-10	-0.839541
6084539	chr4:6084539:T:A	9.26859e-09	-1.64802	-0.473074	4.72083e-06	-1.69697	-0.253001
6084688	chr4:6084688:T:C	3.42706e-08	-1.53805e-10	-0.813432	1.58148e-05	-1.53805e-10	-0.741015
6085340	chr4:6085340:T:C	2.03921e-08	-1.53805e-10	-1.33257	9.13667e-06	-1.53805e-10	-1.28966
6085644	chr4:6085644:G:A	3.58852e-09	-1.6967	-1.37328	1.75251e-06	-1.64398	-1.29693
6085679	chr4:6085679:G:C	2.01659e-08	-1.53805e-10	-1.34373	8.4973e-06	-1.53805e-10	-1.36221
6085696	chr4:6085696:T:C	1.97504e-07	-1.53805e-10	0.938037	7.59646e-05	-1.53805e-10	0.828308
6086146	chr4:6086146:C:T	8.74063e-09	-0.841786	-1.33795	3.35537e-06	-0.956833	-1.33457
6086235	chr4:6086235:C:T	2.37658e-07	-1.53805e-10	1.12311	8.93567e-05	-1.53805e-10	0.990676
6086358	chr4:6086358:T:C	9.71992e-09	-1.68615	-0.387392	6.01064e-06	-1.65438	-0.0540509
6086422	chr4:6086422:T:C	1.38494e-08	-1.71948	-3.69205e-10	5.92844e-06	-1.7222	-3.69205e-10
6086706	chr4:6086706:A:C	3.43969e-08	-1.53805e-10	-0.809756	1.34965e-05	-1.53805e-10	-0.899529
6086829	chr4:6086829:G:A	3.8792e-09	-1.7207	-1.27139	1.68909e-06	-1.69964	-1.27813
6086935	chr4:6086935:C:G	1.7256e-07	-1.53805e-10	0.803027	6.30277e-05	-1.53805e-10	0.641615
6087059	chr4:6087059:T:G	1.92761e-07	-1.53805e-10	0.913729	7.48074e-05	-1.53805e-10	0.812957
6087229	chr4:6087229:T:C	4.40036e-09	-1.61057	-1.25546	1.58131e-06	-1.69061	-1.3531
6087645	chr4:6087645:A:C	5.73235e-08	-1.53805e-10	-0.299009	3.06315e-05	-1.53805e-10	-0.0799296
6087669	chr4:6087669:A:G	1.31334e-07	0.42784	0.102181	7.68431e-05	0.31113	0.528676
6087815	chr4:6087815:T:C	2.5009e-07	-1.53805e-10	1.1741	8.92125e-05	-1.53805e-10	0.989061
6088315	chr4:6088315:G:A	4.45682e-09	-1.70376	-1.14952	1.62067e-06	-1.72225	-1.29687
6088558	chr4:6088558:A:T	2.04436e-08	-1.53805e-10	-1.33005	8.61299e-06	-1.53805e-10	-1.34869
6088610	chr4:6088610:C:T	4.88894e-09	-1.55036	-1.21038	1.94283e-06	-1.5861	-1.25171
6088764	chr4:6088764:A:G	2.02265e-08	-1.53805e-10	-1.34072	8.9647e-06	-1.53805e-10	-1.30867
6088897	chr4:6088897:G:C	2.62509e-08	-1.53805e-10	-1.08002	9.69804e-06	-1.53805e-10	-1.23004
6088914	chr4:6088914:C:T	2.26426e-08	-1.53805e-10	-1.22789	9.34071e-06	-1.53805e-10	-1.26758
6088952	chr4:6088952:G:T	2.70784e-08	-1.04899	-3.69205e-10	7.50283e-06	-1.48668	-3.69205e-10
6089005	chr4:6089005:G:A	4.72916e-08	-1.53805e-10	-0.491387	1.8513e-05	-1.53805e-10	-0.583487
6089585	chr4:6089585:C:T	4.36875e-09	-1.71951	-1.15374	1.64421e-06	-1.70811	-1.29659
6090106	chr4:6090106:C:A	4.9984e-08	-1.53805e-10	-0.436018	2.36731e-05	-1.53805e-10	-0.337621
6090164	chr4:6090164:G:A	2.33249e-08	-1.53805e-10	-1.1982	9.9373e-06	-1.53805e-10	-1.20566
6090676	chr4:6090676:C:T	1.94998e-08	-1.53805e-10	-1.37732	8.4219e-06	-1.53805e-10	-1.37112
6090878	chr4:6090878:C:A	2.41408e-08	-1.53805e-10	-1.16382	1.02876e-05	-1.53805e-10	-1.17102
6091055	chr4:6091055:G:T	5.58535e-08	-1.53805e-10	-0.324988	2.91337e-05	-1.53805e-10	-0.130065
6091247	chr4:6091247:TG:T	3.55157e-08	-1.53805e-10	-0.777745	1.88872e-05	-1.53805e-10	-0.563473
6091300	chr4:6091300:G:A	2.08557e-08	-1.53805e-10	-1.3101	9.25033e-06	-1.53805e-10	-1.2773
6091659	chr4:6091659:A:G	2.67679e-08	-1.53805e-10	-1.06052	1.2576e-05	-1.53805e-10	-0.970166
6091684	chr4:6091684:T:A	3.27561e-08	-1.53805e-10	-0.858631	1.71683e-05	-1.53805e-10	-0.658895
6092247	chr4:6092247:G:A	1.45031e-05	-1.53805e-10	5.2344	0.00913708	-1.53805e-10	5.61814
6093010	chr4:6093010:G:A	1.01077e-07	-1.53805e-10	0.268165	3.93653e-05	-1.53805e-10	0.170924
6093414	chr4:6093414:C:A	2.24191e-08	-1.53805e-10	-1.23781	9.90564e-06	-1.53805e-10	-1.20886
6093817	chr4:6093817:G:A	4.13311e-09	-1.55936	-1.36933	1.69674e-06	-1.59684	-1.37641
6093820	chr4:6093820:G:A	4.44684e-09	-1.51248	-1.34304	1.79985e-06	-1.55531	-1.35894
6094087	chr4:6094087:T:C	5.63492e-08	-1.53805e-10	-0.316153	2.18548e-05	-1.53805e-10	-0.417538
6094242	chr4:6094242:C:A	5.82341e-08	-1.53805e-10	-0.28325	2.30643e-05	-1.53805e-10	-0.363675
6094521	chr4:6094521:G:A	7.1501e-08	-1.53805e-10	-0.0780094	2.82459e-05	-1.53805e-10	-0.161011
6094719	chr4:6094719:C:T	7.26596e-09	-1.63099	-0.733528	4.22783e-06	-1.57722	-0.483052
6094963	chr4:6094963:G:A	3.78654e-09	-1.68705	-1.32921	1.83652e-06	-1.63424	-1.25984
6095006	chr4:6095006:A:G	3.21083e-08	-1.53805e-10	-0.878606	1.68089e-05	-1.53805e-10	-0.68005
6095568	chr4:6095568:A:G	9.9772e-09	-1.28492	-0.762498	5.64377e-06	-1.1592	-0.612204
6095636	chr4:6095636:T:C	8.64401e-09	-1.27899	-0.911863	1.86326e-06	-1.55702	-1.32262
6095884	chr4:6095884:G:A	1.50346e-05	-1.53805e-10	5.27039	0.00965383	-1.53805e-10	5.67315
6095892	chr4:6095892:A:G	3.84639e-08	-1.53805e-10	-0.698001	1.88485e-05	-1.53805e-10	-0.565529
6096125	chr4:6096125:G:A	5.48993e-09	-1.72276	-0.92205	3.09976e-06	-1.70857	-0.662069
6096319	chr4:6096319:T:G	1.15468e-07	-1.53805e-10	0.401274	4.24924e-05	-1.53805e-10	0.247365
6096606	chr4:6096606:T:C	2.19394e-08	-1.53805e-10	-1.25944	9.70612e-06	-1.53805e-10	-1.2292
6096622	chr4:6096622:G:T	1.94882e-08	-1.53805e-10	-1.37791	8.36648e-06	-1.53805e-10	-1.37773
6096657	chr4:6096657:A:T	3.54859e-09	-1.70939	-1.37178	1.63466e-06	-1.63218	-1.37834
6096857	chr4:6096857:G:A	4.96323e-08	-1.53805e-10	-0.443078	2.3452e-05	-1.53805e-10	-0.347003
6097204	chr4:6097204:C:G	6.00255e-09	-1.24072	-1.31481	2.61488e-06	-1.31172	-1.22902
6097236	chr4:6097236:A:G	2.69157e-08	-1.53805e-10	-1.05501	1.20362e-05	-1.53805e-10	-1.01404
6097344	chr4:6097344:T:A	1.96321e-08	-1.53805e-10	-1.37055	8.37683e-06	-1.53805e-10	-1.37649
6097819	chr4:6097819:G:A	2.88539e-08	-1.53805e-10	-0.985475	1.33003e-05	-1.53805e-10	-0.914171
6097823	chr4:6097823:T:G	6.74964e-08	-1.53805e-10	-0.135647	3.42528e-05	-1.53805e-10	0.0318084
6097976	chr4:6097976:A:T	3.55371e-09	-1.70364	-1.37608	1.55476e-06	-1.71377	-1.34687
6098035	chr4:6098035:C:T	1.9631e-08	-1.53805e-10	-1.37061	8.37319e-06	-1.53805e-10	-1.37693
6098324	chr4:6098324:C:T	3.98723e-09	-1.59764	-1.36699	1.64557e-06	-1.62699	-1.37688
6098363	chr4:6098363:G:A	9.15921e-09	-1.67984	-0.453118	4.08841e-06	-1.70385	-0.389953
6098611	chr4:6098611:GAAAGAA:G	1.43417e-08	-1.68455	-3.69205e-10	6.38797e-06	-1.64754	-3.69205e-10
6098940	chr4:6098940:T:C	3.50982e-09	-1.72273	-1.36942	1.60367e-06	-1.66397	-1.3657
6098973	chr4:6098973:G:A	1.95135e-08	-1.53805e-10	-1.37662	8.36265e-06	-1.53805e-10	-1.37818
6099595	chr4:6099595:C:G	1.92448e-08	-0.778162	-0.61232	6.87565e-06	-0.826059	-0.747914
6099722	chr4:6099722:G:T	1.82181e-08	-1.44531	-3.69205e-10	8.01982e-06	-1.42004	-3.69205e-10
6099755	chr4:6099755:C:A	7.42059e-09	-1.48854	-0.854926	2.93256e-06	-1.51099	-0.915091
6099834	chr4:6099834:C:T	2.42586e-08	-1.53805e-10	-1.15895	1.05632e-05	-1.53805e-10	-1.14458
6099914	chr4:6099914:C:T	2.21911e-08	-1.53805e-10	-1.24803	9.05061e-06	-1.53805e-10	-1.29913
6100234	chr4:6100234:A:G	3.4763e-08	-1.53805e-10	-0.799167	1.25564e-05	-1.53805e-10	-0.971729
6100312	chr4:6100312:T:C	5.38058e-09	-1.71626	-0.948668	1.65479e-06	-1.70732	-1.29096
6100357	chr4:6100357:A:G	2.42632e-08	-1.53805e-10	-1.15876	9.95265e-06	-1.53805e-10	-1.20412
6100619	chr4:6100619:G:C	3.35858e-08	-1.53805e-10	-0.833618	1.22149e-05	-1.53805e-10	-0.999301
6100769	chr4:6100769:T:C	2.82478e-08	-1.53805e-10	-1.0067	1.05412e-05	-1.53805e-10	-1.14667
6100996	chr4:6100996:T:A	1.90812e-08	-1.72124	0.322226	8.28122e-06	-1.69452	0.306547
6101036	chr4:6101036:T:G	3.73634e-08	-0.72703	-3.69205e-10	1.47567e-05	-0.81026	-3.69205e-10
6101173	chr4:6101173:T:C	2.0074e-08	-1.53805e-10	-1.34829	8.87053e-06	-1.53805e-10	-1.31923
6101335	chr4:6101335:T:C	1.39783e-08	-1.71021	-3.69205e-10	5.95379e-06	-1.71793	-3.69205e-10
6101490	chr4:6101490:T:A	3.18189e-08	-1.63189	0.744229	1.46023e-05	-1.52111	0.70033
6102093	chr4:6102093:A:C	7.46956e-09	-1.71627	-0.620611	1.92334e-06	-1.69809	-1.14981
6102160	chr4:6102160:T:C	1.94867e-08	-1.53805e-10	-1.37799	8.38798e-06	-1.53805e-10	-1.37516
6102497	chr4:6102497:CT:C	3.74523e-09	-1.6949	-1.33234	1.6196e-06	-1.70536	-1.31442
6102523	chr4:6102523:T:C	2.61537e-08	-1.53805e-10	-1.08373	1.03818e-05	-1.53805e-10	-1.16191
6102651	chr4:6102651:C:T	1.44913e-08	-1.67417	-3.69205e-10	7.18539e-06	-1.52991	-3.69205e-10
6102847	chr4:6102847:C:A	5.48102e-09	-1.69565	-0.950775	1.62955e-06	-1.72149	-1.29216
6102851	chr4:6102851:A:G	4.3014e-09	-1.71873	-1.17005	1.54943e-06	-1.6934	-1.37067
6102879	chr4:6102879:G:A	5.71738e-09	-1.53894	-1.06527	2.30057e-06	-1.45997	-1.20883
6102899	chr4:6102899:A:G	3.63199e-09	-1.7021	-1.35584	1.7831e-06	-1.71951	-1.20409
6103043	chr4:6103043:A:G	2.03222e-08	-1.53805e-10	-1.33601	9.02989e-06	-1.53805e-10	-1.30142
6103628	chr4:6103628:C:T	3.54626e-08	-1.53805e-10	-0.779243	1.40768e-05	-1.53805e-10	-0.857435
6103938	chr4:6103938:G:C	4.4427e-08	-1.53805e-10	-0.553873	2.06342e-05	-1.53805e-10	-0.475012
6104044	chr4:6104044:A:G	3.40059e-08	-1.53805e-10	-0.821187	1.38246e-05	-1.53805e-10	-0.875509
6104135	chr4:6104135:C:T	3.86145e-08	-1.53805e-10	-0.694094	1.5276e-05	-1.53805e-10	-0.775676
6104303	chr4:6104303:A:G	5.5997e-09	-1.60316	-1.02184	2.80029e-06	-1.53762	-0.934621
6104695	chr4:6104695:A:C	4.61436e-09	-1.57137	-1.24718	2.09386e-06	-1.49603	-1.26692
6104708	chr4:6104708:G:A	4.25395e-09	-1.53668	-1.36319	1.76161e-06	-1.59662	-1.33911
6104812	chr4:6104812:G:A	7.75909e-09	-1.00522	-1.29364	3.11915e-06	-1.05281	-1.31159
6104841	chr4:6104841:T:TG	1.44628e-08	-1.67614	-3.69205e-10	6.39069e-06	-1.64712	-3.69205e-10
6104918	chr4:6104918:C:G	3.32016e-08	-1.53805e-10	-0.845124	1.53612e-05	-1.53805e-10	-0.770113
6105017	chr4:6105017:A:C	3.94018e-09	-1.7227	-1.25379	1.74046e-06	-1.7225	-1.22531
6105168	chr4:6105168:T:C	2.22645e-08	-1.53805e-10	-1.24473	9.80493e-06	-1.53805e-10	-1.21907
6105254	chr4:6105254:C:T	9.30605e-09	-1.54835	-0.568706	4.04418e-06	-1.60027	-0.504406
6105386	chr4:6105386:A:G	1.96909e-08	-1.53805e-10	-1.36756	8.38786e-06	-1.53805e-10	-1.37517
6106159	chr4:6106159:C:T	4.14699e-08	-0.579542	-0.043211	1.27541e-05	-0.645182	-0.310922
6106385	chr4:6106385:T:G	2.01697e-08	-1.53805e-10	-1.34354	8.79188e-06	-1.53805e-10	-1.32813
6106654	chr4:6106654:G:C	1.95217e-08	-1.53805e-10	-1.37619	8.37068e-06	-1.53805e-10	-1.37722
6106720	chr4:6106720:C:T	2.46262e-08	-0.728097	-0.415813	8.15859e-06	-0.768183	-0.634706
6106814	chr4:6106814:T:G	4.82165e-08	-1.53805e-10	-0.472019	1.92728e-05	-1.53805e-10	-0.543265
6107241	chr4:6107241:A:T	1.44144e-08	-1.67949	-3.69205e-10	6.46851e-06	-1.63501	-3.69205e-10
6107428	chr4:6107428:G:A	2.06308e-08	-1.53805e-10	-1.32094	8.73261e-06	-1.53805e-10	-1.3349
6107516	chr4:6107516:G:A	5.08501e-08	-1.53805e-10	-0.418839	1.98316e-05	-1.53805e-10	-0.514684
6107672	chr4:6107672:G:T	5.95988e-09	-1.52241	-1.04026	2.89165e-06	-1.40334	-1.03679
6107736	chr4:6107736:T:C	4.96816e-09	-1.62375	-1.12092	1.54857e-06	-1.70954	-1.35509
6107887	chr4:6107887:A:G	9.1561e-09	-1.70555	-0.427749	5.46462e-06	-1.72267	-0.0809979
6108497	chr4:6108497:C:T	6.86548e-09	-1.56628	-0.854938	3.27184e-06	-1.45823	-0.85838
6108547	chr4:6108547:T:C	8.65088e-09	-1.63375	-0.55631	3.42536e-06	-1.67404	-0.596718
6108924	chr4:6108924:A:G	4.81433e-08	-1.53805e-10	-0.473539	2.25374e-05	-1.53805e-10	-0.386784
6109324	chr4:6109324:A:G	1.97215e-08	-1.53805e-10	-1.36601	8.39796e-06	-1.53805e-10	-1.37397
6109938	chr4:6109938:A:G	2.38906e-08	-1.53805e-10	-1.17423	1.06944e-05	-1.53805e-10	-1.13224
6109961	chr4:6109961:AAT:A	2.08382e-08	0.0631586	-1.37409	8.10066e-06	-0.0336952	-1.37632
6110420	chr4:6110420:G:A	3.95546e-08	-1.53805e-10	-0.670038	1.82535e-05	-1.53805e-10	-0.597602
6110533	chr4:6110533:T:G	4.40879e-09	-1.54738	-1.31674	2.10121e-06	-1.46306	-1.29639
6110635	chr4:6110635:T:C	2.0521e-08	-1.53805e-10	-1.32627	8.64422e-06	-1.53805e-10	-1.34507
6110740	chr4:6110740:G:A	2.77346e-08	-0.766477	-0.258562	8.82544e-06	-0.921686	-0.402636
6110816	chr4:6110816:A:G	1.9669e-08	-1.53805e-10	-1.36868	8.37715e-06	-1.53805e-10	-1.37645
6110897	chr4:6110897:G:A	1.55196e-07	-1.53805e-10	0.696968	6.16729e-05	-1.53805e-10	0.619884
6111004	chr4:6111004:G:A	1.44257e-07	-1.53805e-10	0.623878	5.74173e-05	-1.53805e-10	0.548387
6111236	chr4:6111236:C:G	1.33149e-08	-1.6519	-0.106942	6.03794e-06	-1.56591	-0.137989
6111280	chr4:6111280:C:A	2.13104e-08	-1.53805e-10	-1.28853	9.4371e-06	-1.53805e-10	-1.25731
6111485	chr4:6111485:A:C	6.58423e-08	-1.53805e-10	-0.160458	3.18007e-05	-1.53805e-10	-0.0424704
6111620	chr4:6111620:A:G	2.60709e-08	-1.53805e-10	-1.0869	1.10878e-05	-1.53805e-10	-1.09612
6111647	chr4:6111647:G:A	1.20855e-08	-0.485463	-1.37025	4.80708e-06	-0.553685	-1.37818
6111685	chr4:6111685:C:G	8.36497e-09	-1.20789	-1.01578	3.38742e-06	-1.33782	-0.944076
6111832	chr4:6111832:C:T	4.82603e-09	-1.39537	-1.37833	1.76644e-06	-1.5944	-1.3386
6112140	chr4:6112140:T:A	3.6217e-09	-1.68839	-1.37239	1.60533e-06	-1.65032	-1.3783
6112142	chr4:6112142:T:C	2.82842e-08	-1.53805e-10	-1.00542	1.32323e-05	-1.53805e-10	-0.9193
6112259	chr4:6112259:G:A	2.10082e-08	-1.53805e-10	-1.30281	8.74649e-06	-1.53805e-10	-1.33331
6112515	chr4:6112515:T:C	4.12909e-09	-1.68301	-1.24665	1.76351e-06	-1.61662	-1.31803
6112693	chr4:6112693:G:T	1.69116e-08	-1.08811	-0.43161	3.01584e-06	-1.39296	-1.00512
6112694	chr4:6112694:C:A	1.71572e-08	-1.07369	-0.43161	3.04742e-06	-1.38254	-1.00512
6112950	chr4:6112950:G:A	1.6725e-08	-1.53081	-3.69205e-10	7.46893e-06	-1.49121	-3.69205e-10
6112951	chr4:6112951:C:T	1.9485e-08	-1.53805e-10	-1.37807	8.39248e-06	-1.53805e-10	-1.37462
6113006	chr4:6113006:A:T	2.02294e-08	-1.53805e-10	-1.34059	8.71069e-06	-1.53805e-10	-1.33741
6113667	chr4:6113667:C:T	8.26192e-09	-0.862405	-1.37366	2.70758e-06	-1.13395	-1.37196
6113916	chr4:6113916:C:T	2.13397e-08	-1.53805e-10	-1.28715	8.95908e-06	-1.53805e-10	-1.30929
6114288	chr4:6114288:C:T	3.40636e-08	-1.53805e-10	-0.819491	1.61366e-05	-1.53805e-10	-0.720871
6114298	chr4:6114298:T:C	2.73398e-07	-1.53805e-10	1.26321	0.00010017	-1.53805e-10	1.10491
6114370	chr4:6114370:A:G	8.01652e-09	-1.72186	-0.54436	4.08162e-06	-1.71242	-0.383049
6114541	chr4:6114541:T:C	2.49644e-08	-0.351017	-0.779254	1.23866e-05	-0.372607	-0.612736
6114621	chr4:6114621:C:T	7.82842e-08	-1.53805e-10	0.0126249	4.1924e-05	-1.53805e-10	0.233898
6114729	chr4:6114729:A:G	4.24327e-09	-1.52761	-1.37478	1.87865e-06	-1.49396	-1.37745
6114900	chr4:6114900:G:A	2.90354e-08	-1.53805e-10	-0.979206	1.36048e-05	-1.53805e-10	-0.89154
6114981	chr4:6114981:T:C	7.51709e-09	-0.953968	-1.37657	2.75987e-06	-1.14902	-1.33775
6115364	chr4:6115364:C:T	4.57235e-09	-1.5378	-1.2899	1.63781e-06	-1.63784	-1.37075
6115380	chr4:6115380:A:T	2.91192e-08	-1.53805e-10	-0.976324	1.37284e-05	-1.53805e-10	-0.882496
6115708	chr4:6115708:G:A	2.47834e-08	-1.53805e-10	-1.13754	1.14581e-05	-1.53805e-10	-1.06326
6115766	chr4:6115766:A:T	8.94234e-09	-0.779763	-1.37716	3.1974e-06	-0.975026	-1.36459
6115814	chr4:6115814:A:G	9.00615e-09	-1.70382	-0.445992	3.54776e-06	-1.67451	-0.561135
6115828	chr4:6115828:G:A	2.56582e-08	-1.53805e-10	-1.10286	1.02803e-05	-1.53805e-10	-1.17173
6116027	chr4:6116027:C:T	1.9495e-08	-1.53805e-10	-1.37756	8.42222e-06	-1.53805e-10	-1.37109
6116094	chr4:6116094:G:A	2.51824e-08	-1.53805e-10	-1.12158	1.01134e-05	-1.53805e-10	-1.1881
6116172	chr4:6116172:G:A	2.47767e-08	-1.53805e-10	-1.13782	9.97524e-06	-1.53805e-10	-1.20185
6116209	chr4:6116209:C:T	2.52039e-08	-1.53805e-10	-1.12072	1.01216e-05	-1.53805e-10	-1.18729
6116234	chr4:6116234:T:C	1.09221e-08	-0.696604	-1.26033	4.16876e-06	-0.898043	-1.1763
6116563	chr4:6116563:TC:T	2.45736e-08	-1.53805e-10	-1.14605	1.00912e-05	-1.53805e-10	-1.1903
6116616	chr4:6116616:C:CA	7.86479e-09	-0.999543	-1.28578	3.12872e-06	-1.14426	-1.21708
6116689	chr4:6116689:TTAAC:T	3.62321e-08	-1.53805e-10	-0.757776	1.74863e-05	-1.53805e-10	-0.640544
6116764	chr4:6116764:T:C	7.68332e-09	-1.00666	-1.30201	3.04309e-06	-1.15025	-1.23883
6116991	chr4:6116991:G:C	2.84233e-08	-1.53805e-10	-1.00051	1.13493e-05	-1.53805e-10	-1.07281
6117232	chr4:6117232:C:T	6.99253e-09	-1.02503	-1.37785	2.65393e-06	-1.16803	-1.35789
6117335	chr4:6117335:A:T	1.35919e-08	-0.779555	-0.958691	5.5458e-06	-0.976206	-0.812713
6117495	chr4:6117495:A:G	4.94829e-09	-1.71587	-1.0328	2.58815e-06	-1.69187	-0.859142
6117541	chr4:6117541:C:T	5.85399e-09	-1.39068	-1.18992	1.83694e-06	-1.59625	-1.29761
6117663	chr4:6117663:C:T	4.81588e-09	-1.72003	-1.05577	1.83779e-06	-1.71453	-1.17886
6117690	chr4:6117690:C:T	3.92922e-08	-1.53805e-10	-0.676695	1.54615e-05	-1.53805e-10	-0.763608
6117710	chr4:6117710:A:G	6.11686e-08	-1.53805e-10	-0.234087	2.43962e-05	-1.53805e-10	-0.307532
6117727	chr4:6117727:G:A	5.3388e-08	-1.53805e-10	-0.370134	2.04962e-05	-1.53805e-10	-0.481718
6117728	chr4:6117728:G:C	4.52171e-08	-1.53805e-10	-0.536246	1.75463e-05	-1.53805e-10	-0.637118
6118022	chr4:6118022:T:C	3.81759e-08	-1.53805e-10	-0.705517	1.74375e-05	-1.53805e-10	-0.643338
6118402	chr4:6118402:G:T	2.17242e-08	-1.45091	0.181619	1.25384e-05	-1.44135	0.468179
6118538	chr4:6118538:A:G	5.30761e-09	-1.42702	-1.25156	1.6872e-06	-1.63998	-1.33891
6118809	chr4:6118809:G:GCC	1.38105e-08	-1.72229	-3.69205e-10	5.95112e-06	-1.71838	-3.69205e-10
6118815	chr4:6118815:A:C	1.65737e-08	-1.39672	-0.143183	9.12819e-06	-1.39706	0.106467
6118818	chr4:6118818:G:A	4.63416e-09	-1.71667	-1.0976	2.04698e-06	-1.72158	-1.06402
6119493	chr4:6119493:G:A	2.53194e-08	-1.53805e-10	-1.11615	1.02324e-05	-1.53805e-10	-1.1764
6119498	chr4:6119498:C:G	5.76429e-08	-1.53805e-10	-0.293454	2.2268e-05	-1.53805e-10	-0.398808
6119505	chr4:6119505:T:C	1.96361e-08	-1.53805e-10	-1.37035	8.38212e-06	-1.53805e-10	-1.37586
6119627	chr4:6119627:C:A	1.97595e-08	-1.53805e-10	-1.36408	8.46398e-06	-1.53805e-10	-1.36614
6119775	chr4:6119775:C:T	1.97802e-08	-1.53805e-10	-1.36304	8.4189e-06	-1.53805e-10	-1.37148
6119819	chr4:6119819:C:T	2.65737e-08	-1.53805e-10	-1.0678	1.19264e-05	-1.53805e-10	-1.0232
6120110	chr4:6120110:T:C	3.65638e-09	-1.67545	-1.37579	1.62033e-06	-1.71184	-1.30749
6120331	chr4:6120331:G:A	4.58554e-09	-1.72234	-1.10248	1.90888e-06	-1.6241	-1.23135
6120408	chr4:6120408:C:T	1.01542e-08	-1.0763	-0.953534	5.45686e-06	-0.844739	-0.960347
6120900	chr4:6120900:A:AT	2.03746e-08	-1.53805e-10	-1.33343	8.46911e-06	-1.53805e-10	-1.36553
6121017	chr4:6121017:T:C	6.02002e-09	-1.68436	-0.86827	1.68956e-06	-1.71578	-1.26171
6121448	chr4:6121448:G:A	3.35476e-08	-0.834755	-3.69205e-10	1.63207e-05	-0.709527	-3.69205e-10
6121574	chr4:6121574:C:T	2.55729e-08	-1.53805e-10	-1.10619	1.06134e-05	-1.53805e-10	-1.13984
6121958	chr4:6121958:T:C	6.31452e-09	-1.65343	-0.851436	3.00212e-06	-1.56051	-0.842129
6122275	chr4:6122275:G:A	1.27042e-08	-0.48057	-1.32522	4.42265e-06	-0.690992	-1.32423
6122331	chr4:6122331:G:GTAA	3.10301e-08	-1.53805e-10	-0.912764	1.18322e-05	-1.53805e-10	-1.03113
6123503	chr4:6123503:A:G	9.56586e-09	-1.67915	-0.410366	2.94375e-06	-1.49926	-0.92302
6124417	chr4:6124417:C:A	1.61233e-08	-1.56746	-3.69205e-10	6.73802e-06	-1.59419	-3.69205e-10
6124525	chr4:6124525:C:T	2.41448e-08	-1.53805e-10	-1.16365	9.6184e-06	-1.53805e-10	-1.23828
6124822	chr4:6124822:G:T	8.30762e-09	-1.68198	-0.548563	3.36754e-06	-1.7119	-0.57588
6125138	chr4:6125138:G:T	2.00717e-08	-1.53805e-10	-1.34841	9.0566e-06	-1.53805e-10	-1.29847
6125139	chr4:6125139:C:T	7.45709e-09	-1.46179	-0.876765	3.31874e-06	-1.56644	-0.735938
6125382	chr4:6125382:A:G	5.28269e-08	-1.53805e-10	-0.380701	2.53755e-05	-1.53805e-10	-0.268177
6127137	chr4:6127137:T:C	3.53221e-08	-1.53805e-10	-0.783212	1.39193e-05	-1.53805e-10	-0.868683
6127886	chr4:6127886:G:A	2.0055e-08	-1.53805e-10	-1.34924	8.74769e-06	-1.53805e-10	-1.33317
6127967	chr4:6127967:A:C	1.95356e-08	-1.53805e-10	-1.37548	8.36602e-06	-1.53805e-10	-1.37778
6128502	chr4:6128502:G:C	3.8291e-08	-1.53805e-10	-0.702506	1.74969e-05	-1.53805e-10	-0.639938
6128663	chr4:6128663:C:T	1.41795e-08	-1.69592	-3.69205e-10	6.20331e-06	-1.67688	-3.69205e-10
6128707	chr4:6128707:G:A	4.88241e-09	-1.55329	-1.20879	2.01949e-06	-1.51409	-1.28503
6128930	chr4:6128930:C:T	1.97469e-08	-1.53805e-10	-1.36473	8.60288e-06	-1.53805e-10	-1.34986
6128972	chr4:6128972:C:T	1.47489e-08	-1.65655	-3.69205e-10	6.16412e-06	-1.68321	-3.69205e-10
6129578	chr4:6129578:C:T	2.92598e-08	-1.53805e-10	-0.971506	1.18084e-05	-1.53805e-10	-1.03315
6129682	chr4:6129682:G:A	1.39898e-08	-1.70939	-3.69205e-10	6.05629e-06	-1.70086	-3.69205e-10
6130021	chr4:6130021:G:A	2.53177e-08	-1.53805e-10	-1.11622	1.32739e-05	-1.53805e-10	-0.916163
6130085	chr4:6130085:G:A	3.8027e-09	-1.72009	-1.29192	1.71947e-06	-1.62318	-1.33677
6130481	chr4:6130481:A:G	3.86404e-09	-1.72112	-1.27489	1.87573e-06	-1.6963	-1.17666
6131017	chr4:6131017:C:T	2.06264e-08	-1.53805e-10	-1.32115	9.12065e-06	-1.53805e-10	-1.29142
6131444	chr4:6131444:C:A	1.99424e-08	-1.53805e-10	-1.35487	8.41054e-06	-1.53805e-10	-1.37247
6131957	chr4:6131957:A:G	2.56169e-08	-1.53805e-10	-1.10447	9.67655e-06	-1.53805e-10	-1.23225
6132198	chr4:6132198:A:G	4.38878e-09	-1.67139	-1.19728	2.26907e-06	-1.57554	-1.10705
6132226	chr4:6132226:T:C	1.95844e-08	-1.53805e-10	-1.37299	8.79338e-06	-1.53805e-10	-1.32796
6132369	chr4:6132369:C:T	2.94785e-08	-1.53805e-10	-0.96406	1.19352e-05	-1.53805e-10	-1.02247
6132468	chr4:6132468:C:A	4.19514e-09	-1.67544	-1.23835	2.14894e-06	-1.61034	-1.12665
6132555	chr4:6132555:T:C	4.14902e-09	-1.69308	-1.23177	2.09659e-06	-1.61442	-1.14723
6133029	chr4:6133029:T:C	4.41294e-08	-1.53805e-10	-0.560593	1.68397e-05	-1.53805e-10	-0.678218
6133104	chr4:6133104:T:C	1.94838e-08	-1.53805e-10	-1.37814	8.39831e-06	-1.53805e-10	-1.37393
6133288	chr4:6133288:G:T	2.32789e-08	-1.53805e-10	-1.20017	9.61001e-06	-1.53805e-10	-1.23915
6133594	chr4:6133594:G:A	4.70963e-09	-1.68446	-1.11365	1.95832e-06	-1.70026	-1.12961
6133779	chr4:6133779:T:C	3.49816e-09	-1.71825	-1.37724	1.58372e-06	-1.67078	-1.3714
6133813	chr4:6133813:C:G	5.27117e-09	-1.592	-1.09347	2.93284e-06	-1.48862	-0.937363
6134387	chr4:6134387:G:A	3.25718e-08	-1.53805e-10	-0.864275	1.37496e-05	-1.53805e-10	-0.880947
6134528	chr4:6134528:C:T	1.94805e-08	-1.53805e-10	-1.3783	8.37346e-06	-1.53805e-10	-1.37689
6135085	chr4:6135085:A:G	2.41385e-08	-1.53805e-10	-1.16391	1.1283e-05	-1.53805e-10	-1.07866
6135294	chr4:6135294:T:C	2.65344e-08	-1.53805e-10	-1.06928	9.78514e-06	-1.53805e-10	-1.22109
6135482	chr4:6135482:C:A	2.48374e-08	-1.53805e-10	-1.13537	1.08355e-05	-1.53805e-10	-1.11913
6135614	chr4:6135614:G:T	2.68961e-08	-1.53805e-10	-1.05574	1.06552e-05	-1.53805e-10	-1.13591
6136089	chr4:6136089:T:C	2.02794e-08	-1.53805e-10	-1.33811	8.56585e-06	-1.53805e-10	-1.35418
6136105	chr4:6136105:G:A	3.78266e-08	-1.53805e-10	-0.714709	1.86093e-05	-1.53805e-10	-0.578298
6136813	chr4:6136813:G:A	2.07933e-08	-1.53805e-10	-1.31309	9.13497e-06	-1.53805e-10	-1.28985
6136886	chr4:6136886:A:T	2.2463e-08	-1.53805e-10	-1.23585	9.40704e-06	-1.53805e-10	-1.2605
6136897	chr4:6136897:G:T	3.65929e-08	-1.53805e-10	-0.747866	1.39126e-05	-1.53805e-10	-0.869163
6136925	chr4:6136925:T:G	3.72305e-08	-1.53805e-10	-0.730593	1.829e-05	-1.53805e-10	-0.595604
6137190	chr4:6137190:C:T	3.60446e-08	-1.53805e-10	-0.762965	1.76317e-05	-1.53805e-10	-0.632259
6137215	chr4:6137215:C:A	2.22359e-08	-1.53805e-10	-1.24601	9.07213e-06	-1.53805e-10	-1.29675
6137226	chr4:6137226:G:C	1.98066e-08	-1.53805e-10	-1.36171	8.58404e-06	-1.53805e-10	-1.35206
6137483	chr4:6137483:C:T	3.90552e-09	-1.61596	-1.36936	1.93333e-06	-1.49272	-1.35
6137543	chr4:6137543:G:A	5.06055e-08	-1.53805e-10	-0.42366	2.04055e-05	-1.53805e-10	-0.486155
6137974	chr4:6137974:T:G	3.73579e-09	-1.6944	-1.33536	1.65432e-06	-1.62198	-1.37659
6138442	chr4:6138442:G:A	2.23749e-08	-1.53805e-10	-1.23978	9.36736e-06	-1.53805e-10	-1.26473
6138612	chr4:6138612:C:T	3.83669e-09	-1.64119	-1.36192	1.73268e-06	-1.59492	-1.35738
6138859	chr4:6138859:G:A	2.55844e-08	-1.53805e-10	-1.10574	1.20976e-05	-1.53805e-10	-1.00895
6138879	chr4:6138879:C:T	3.60994e-09	-1.69046	-1.37357	1.59698e-06	-1.65907	-1.37477
6138901	chr4:6138901:C:T	3.60161e-09	-1.68925	-1.37709	1.59432e-06	-1.65777	-1.37775
6138973	chr4:6138973:A:C	1.96024e-08	-1.53805e-10	-1.37207	8.48207e-06	-1.53805e-10	-1.364
6139352	chr4:6139352:G:A	5.18674e-08	-1.53805e-10	-0.39903	2.07685e-05	-1.53805e-10	-0.468523
6139458	chr4:6139458:T:C	1.97255e-08	-1.53805e-10	-1.36581	8.36242e-06	-1.53805e-10	-1.37821
6139635	chr4:6139635:A:G	3.81972e-09	-1.71006	-1.29749	1.58607e-06	-1.67616	-1.36454
6139811	chr4:6139811:G:T	3.60907e-09	-1.72211	-1.34216	1.60526e-06	-1.70703	-1.32165
6139884	chr4:6139884:C:T	2.07667e-08	-1.53805e-10	-1.31437	9.15236e-06	-1.53805e-10	-1.28795
6140234	chr4:6140234:A:G	8.39717e-09	-1.69522	-0.524603	4.53948e-06	-1.68916	-0.299989
6140322	chr4:6140322:C:G	3.90067e-09	-1.6822	-1.30437	1.80557e-06	-1.71338	-1.1977
6140516	chr4:6140516:T:C	2.05958e-08	-1.53805e-10	-1.32264	8.61503e-06	-1.53805e-10	-1.34845
6140887	chr4:6140887:A:G	1.02971e-08	-0.654781	-1.36107	8.52288e-06	-0.0239948	-1.33521
6141178	chr4:6141178:G:A	2.917e-08	-1.53805e-10	-0.97458	1.19151e-05	-1.53805e-10	-1.02415
6141256	chr4:6141256:C:T	4.07201e-09	-1.71936	-1.22422	1.79005e-06	-1.7223	-1.19742
6141500	chr4:6141500:G:A	6.04126e-09	-1.46873	-1.08038	2.68174e-06	-1.44227	-1.07322
6141574	chr4:6141574:T:C	4.28531e-08	-1.53805e-10	-0.589943	1.6182e-05	-1.53805e-10	-0.71806
6142230	chr4:6142230:T:C	2.81481e-08	0.132469	-1.14271	8.20131e-06	-0.0575891	-1.34008
6142313	chr4:6142313:T:C	2.57093e-08	-1.64221	0.541342	1.13154e-05	-1.63887	0.563073
6142575	chr4:6142575:C:A	6.82363e-08	-1.53805e-10	-0.124744	3.37398e-05	-1.53805e-10	0.0167194
6142936	chr4:6142936:G:C	2.5698e-08	-1.53805e-10	-1.10131	1.06001e-05	-1.53805e-10	-1.1411
6142953	chr4:6142953:T:C	4.75823e-09	-1.41865	-1.36919	1.76884e-06	-1.5536	-1.37804
6142978	chr4:6142978:T:C	3.86129e-08	-1.53805e-10	-0.694134	1.43022e-05	-1.53805e-10	-0.841547
6142998	chr4:6142998:G:A	2.00061e-08	-1.53805e-10	-1.35168	9.01151e-06	-1.53805e-10	-1.30346
6143151	chr4:6143151:C:A	4.96266e-08	-1.53805e-10	-0.443195	1.98698e-05	-1.53805e-10	-0.512757
6143321	chr4:6143321:T:C	5.32927e-09	-1.3268	-1.34771	2.92643e-06	-1.2166	-1.21158
6143425	chr4:6143425:G:A	3.79521e-08	-0.711396	-3.69205e-10	1.51523e-05	-0.783805	-3.69205e-10
6143531	chr4:6143531:C:T	1.47038e-08	-1.65961	-3.69205e-10	6.50387e-06	-1.62956	-3.69205e-10
6143679	chr4:6143679:T:C	5.61232e-09	-1.24671	-1.37604	2.36625e-06	-1.30074	-1.33991
6144194	chr4:6144194:A:G	8.27019e-08	-1.53805e-10	0.0675215	3.21521e-05	-1.53805e-10	-0.0314805
6144428	chr4:6144428:T:C	3.23372e-08	0.506558	-1.37806	1.21974e-05	0.319764	-1.3205
6144633	chr4:6144633:G:C	2.51168e-08	-1.12418	-3.69205e-10	8.0079e-06	-1.42153	-3.69205e-10
6144738	chr4:6144738:A:G	3.64514e-08	-0.751741	-3.69205e-10	1.4565e-05	-0.823341	-3.69205e-10
6144914	chr4:6144914:A:G	1.50681e-08	-0.538509	-1.09663	3.24773e-06	-0.954594	-1.36941
6145025	chr4:6145025:C:G	1.50892e-08	-0.25649	-1.37725	6.04422e-06	-0.40301	-1.29985
6145063	chr4:6145063:C:T	2.53802e-08	-1.53805e-10	-1.11375	1.00415e-05	-1.53805e-10	-1.19523
6145144	chr4:6145144:C:T	3.58746e-09	-1.70183	-1.36844	1.59187e-06	-1.72037	-1.31668
6145151	chr4:6145151:C:T	2.67687e-08	-1.53805e-10	-1.06049	1.2377e-05	-1.53805e-10	-0.986121
6145194	chr4:6145194:A:G	8.34243e-08	0.0762194	-3.69205e-10	2.85214e-05	-0.151306	-3.69205e-10
6145559	chr4:6145559:T:C	3.12914e-08	-1.53805e-10	-0.904379	1.26887e-05	-1.53805e-10	-0.961251
6145634	chr4:6145634:A:G	1.06686e-08	-0.928792	-1.05162	2.43509e-06	-1.25121	-1.36076
6145681	chr4:6145681:C:T	1.96731e-08	-1.53805e-10	-1.36847	8.52191e-06	-1.53805e-10	-1.35932
6145724	chr4:6145724:C:A	1.38669e-08	-1.71821	-3.69205e-10	5.92623e-06	-1.72257	-3.69205e-10
6145759	chr4:6145759:A:G	3.28553e-08	0.517951	-1.37356	1.20383e-05	0.329044	-1.34291
6145767	chr4:6145767:T:C	3.22364e-08	0.499893	-1.37452	1.18934e-05	0.314171	-1.34015
6145959	chr4:6145959:T:G	2.77768e-08	-1.02352	-3.69205e-10	1.26798e-05	-0.961953	-3.69205e-10
6145974	chr4:6145974:C:T	5.77113e-08	-1.53805e-10	-0.292268	2.2689e-05	-1.53805e-10	-0.380079
6146114	chr4:6146114:G:A	2.97674e-08	-1.53805e-10	-0.954307	1.14282e-05	-1.53805e-10	-1.06587
6147611	chr4:6147611:G:A	4.83694e-08	-1.53805e-10	-0.468854	2.29326e-05	-1.53805e-10	-0.369401
6148092	chr4:6148092:G:A	2.3599e-08	-1.53805e-10	-1.18652	9.42515e-06	-1.53805e-10	-1.25858
6148171	chr4:6148171:G:T	3.5899e-09	-1.69125	-1.37834	1.55576e-06	-1.70514	-1.35486
6148372	chr4:6148372:T:C	6.95152e-08	-1.53805e-10	-0.106176	2.62721e-05	-1.53805e-10	-0.23345
6148507	chr4:6148507:C:T	5.62614e-09	-1.6634	-0.956896	2.76698e-06	-1.68048	-0.803717
6148660	chr4:6148660:G:A	9.52512e-08	-1.53805e-10	0.208796	3.47447e-05	-1.53805e-10	0.0460676
6148838	chr4:6148838:T:C	6.29473e-09	-1.39309	-1.11491	2.94207e-06	-1.44016	-0.982685
6149073	chr4:6149073:A:G	1.25473e-08	-0.474736	-1.34348	4.71194e-06	-0.576726	-1.37513
6149113	chr4:6149113:G:C	1.37538e-08	-0.44824	-1.27817	6.29553e-06	-0.556559	-1.10556
6149254	chr4:6149254:A:G	1.50418e-08	-1.63689	-3.69205e-10	6.83382e-06	-1.58008	-3.69205e-10
6149358	chr4:6149358:A:T	8.09713e-08	0.0463737	-3.69205e-10	2.68381e-05	-0.212136	-3.69205e-10
6149478	chr4:6149478:T:C	3.00847e-08	-1.53805e-10	-0.943704	1.08784e-05	-1.53805e-10	-1.11518
6149527	chr4:6149527:C:T	1.63043e-08	-1.43854	-0.117747	8.6319e-06	-1.4812	0.134702
6149650	chr4:6149650:T:C	7.9387e-09	-1.0946	-1.18137	2.58894e-06	-1.30075	-1.24996
6149664	chr4:6149664:CAAAGTA:C	1.47319e-08	-0.488849	-1.16886	4.4267e-06	-0.771794	-1.24251
6149722	chr4:6149722:G:T	1.94804e-08	-1.53805e-10	-1.37831	8.43251e-06	-1.53805e-10	-1.36987
6149742	chr4:6149742:C:T	2.58672e-08	-1.09475	-3.69205e-10	1.03804e-05	-1.16204	-3.69205e-10
6149953	chr4:6149953:C:T	1.94979e-08	-1.53805e-10	-1.37742	8.36313e-06	-1.53805e-10	-1.37813
6149990	chr4:6149990:G:A	5.1957e-09	-1.48725	-1.21264	2.29015e-06	-1.35272	-1.32063
6150085	chr4:6150085:G:A	2.04981e-08	-1.53805e-10	-1.32739	8.6046e-06	-1.53805e-10	-1.34966
6150140	chr4:6150140:T:C	4.72872e-08	-1.53805e-10	-0.491481	1.7114e-05	-1.53805e-10	-0.662064
6150444	chr4:6150444:A:G	2.09851e-08	-1.58532	0.281412	9.1937e-06	-1.45706	0.173621
6150853	chr4:6150853:T:C	2.05071e-08	-1.53805e-10	-1.32695	9.02683e-06	-1.53805e-10	-1.30176
6151078	chr4:6151078:G:A	3.04107e-08	0.368387	-1.30131	8.90684e-06	0.0236554	-1.3388
6151261	chr4:6151261:T:C	2.33196e-08	-1.53805e-10	-1.19843	9.79215e-06	-1.53805e-10	-1.22038
6151430	chr4:6151430:C:T	2.01528e-08	-1.53805e-10	-1.34438	8.53521e-06	-1.53805e-10	-1.35776
6151728	chr4:6151728:G:A	2.21659e-08	-1.53805e-10	-1.24916	1.00284e-05	-1.53805e-10	-1.19654
6152044	chr4:6152044:G:C	1.76349e-07	0.824742	-3.69205e-10	5.28564e-05	0.465619	-3.69205e-10
6152057	chr4:6152057:C:T	7.36105e-09	-1.72077	-0.630745	3.1985e-06	-1.69355	-0.64573
6152274	chr4:6152274:A:G	9.77463e-09	-1.38115	-0.68678	3.68576e-06	-1.50273	-0.69475
6152383	chr4:6152383:A:G	3.79162e-08	-0.340494	-0.371849	8.15747e-06	-0.857869	-0.545157
6152432	chr4:6152432:C:T	1.29999e-07	-1.53805e-10	0.519809	6.60589e-05	-1.53805e-10	0.688587
6152549	chr4:6152549:T:C	7.26169e-08	-1.53805e-10	-0.0625237	2.61003e-05	-1.53805e-10	-0.240012
6152695	chr4:6152695:A:T	2.14375e-08	-1.53805e-10	-1.28258	8.64131e-06	-1.53805e-10	-1.34541
6152763	chr4:6152763:G:A	7.65785e-09	-0.972488	-1.3395	3.05439e-06	-1.03458	-1.3508
6152976	chr4:6152976:A:C	1.05884e-07	-1.53805e-10	0.314624	5.23517e-05	-1.53805e-10	0.456024
6153159	chr4:6153159:T:C	3.67703e-09	-1.67429	-1.37132	1.67101e-06	-1.6633	-1.32523
6153195	chr4:6153195:A:G	6.80335e-09	-1.21034	-1.21996	2.63921e-06	-1.20248	-1.329
6153368	chr4:6153368:G:A	2.43985e-08	-1.53805e-10	-1.1532	1.01492e-05	-1.53805e-10	-1.18457
6153460	chr4:6153460:C:T	1.78192e-07	0.413389	0.421751	6.39081e-05	0.097291	0.558196
6153474	chr4:6153474:C:T	1.10537e-07	-1.53805e-10	0.357631	5.28066e-05	-1.53805e-10	0.464676
6153556	chr4:6153556:T:G	5.34534e-08	-1.53805e-10	-0.36891	1.93283e-05	-1.53805e-10	-0.540391
6153613	chr4:6153613:G:A	2.85713e-08	0.375327	-1.37064	8.83988e-06	0.0389763	-1.36166
6153788	chr4:6153788:G:C	1.31545e-07	0.353904	0.177726	4.68669e-05	0.0417568	0.303595
6153805	chr4:6153805:C:T	6.5081e-09	-1.10151	-1.37317	2.32819e-06	-1.30352	-1.35335
6154200	chr4:6154200:A:G	7.90578e-09	-1.1655	-1.11463	3.12069e-06	-1.35	-1.0139
6154270	chr4:6154270:T:C	1.2435e-07	-0.707054	1.18244	6.60189e-05	-0.794334	1.48232
6154272	chr4:6154272:T:C	2.58222e-08	-1.53805e-10	-1.09648	9.92252e-06	-1.53805e-10	-1.20715
6154356	chr4:6154356:A:G	3.70816e-09	-1.65906	-1.37812	1.55516e-06	-1.69308	-1.36731
6154663	chr4:6154663:T:C	1.27442e-07	-1.53805e-10	0.499943	6.03453e-05	-1.53805e-10	0.598124
6154831	chr4:6154831:C:T	2.01261e-08	-1.53805e-10	-1.3457	8.46866e-06	-1.53805e-10	-1.36559
6155081	chr4:6155081:G:A	8.79209e-09	-0.983954	-1.18991	3.47666e-06	-1.11948	-1.13641
6155160	chr4:6155160:G:C	3.66321e-08	-1.53805e-10	-0.746795	1.3318e-05	-1.53805e-10	-0.91284
6155228	chr4:6155228:A:G	1.38955e-08	-1.71615	-3.69205e-10	6.78747e-06	-1.58688	-3.69205e-10
6155637	chr4:6155637:G:T	1.13043e-08	-0.658399	-1.26414	4.03121e-06	-0.825443	-1.28245
6155768	chr4:6155768:T:A	7.34306e-09	-0.982563	-1.3714	2.7452e-06	-1.11847	-1.37364
6155843	chr4:6155843:T:C	1.26061e-08	-1.33287	-0.480668	4.45142e-06	-1.12735	-0.881387
6155846	chr4:6155846:C:T	6.8334e-09	-1.13603	-1.28987	2.14776e-06	-1.42883	-1.3087
6155971	chr4:6155971:G:A	4.36116e-09	-1.59558	-1.2794	1.89507e-06	-1.52534	-1.33736
6156015	chr4:6156015:A:G	7.91509e-09	-0.908326	-1.37062	2.93438e-06	-1.05234	-1.37312
6156398	chr4:6156398:A:G	1.63393e-08	-1.55415	-3.69205e-10	6.76993e-06	-1.58947	-3.69205e-10
6156422	chr4:6156422:G:A	6.1493e-08	-1.53805e-10	-0.228798	2.16695e-05	-1.53805e-10	-0.426052
6156552	chr4:6156552:G:A	7.89988e-08	-1.53805e-10	0.0217114	3.00578e-05	-1.53805e-10	-0.0988376
6156943	chr4:6156943:C:T	5.11085e-08	-0.732462	0.318693	2.38408e-05	-0.286296	-0.044263
6157056	chr4:6157056:T:A	1.3866e-08	-1.71828	-3.69205e-10	6.69437e-06	-1.60069	-3.69205e-10
6157146	chr4:6157146:A:G	1.75186e-08	-1.20081	-0.283643	5.94973e-06	-0.993046	-0.725568
6157253	chr4:6157253:G:C	6.58501e-08	-1.53805e-10	-0.16034	3.26696e-05	-1.53805e-10	-0.0155154
6157254	chr4:6157254:T:C	3.71682e-09	-1.72065	-1.3142	1.54929e-06	-1.71112	-1.35304
6157468	chr4:6157468:A:G	1.30118e-07	-1.53805e-10	0.520719	6.21636e-05	-1.53805e-10	0.62781
6157509	chr4:6157509:T:C	3.70423e-09	-1.72143	-1.31681	1.53092e-06	-1.72227	-1.35382
6157542	chr4:6157542:C:A	3.70426e-08	-1.53805e-10	-0.735651	1.5062e-05	-1.53805e-10	-0.789786
6157562	chr4:6157562:A:G	6.41241e-08	-1.53805e-10	-0.186901	2.25229e-05	-1.53805e-10	-0.387429
6157650	chr4:6157650:G:A	3.70493e-08	-1.53805e-10	-0.735471	1.50645e-05	-1.53805e-10	-0.789622
6157741	chr4:6157741:A:C	7.67083e-09	-1.2834	-1.02689	3.15114e-06	-1.08783	-1.26637
6158068	chr4:6158068:C:T	1.84786e-08	-1.43111	-3.69205e-10	7.55855e-06	-1.47928	-3.69205e-10
6158076	chr4:6158076:T:A	1.34581e-08	-1.59612	-0.152016	3.94938e-06	-1.70871	-0.41969
6158138	chr4:6158138:C:T	2.52531e-08	-1.53805e-10	-1.11877	1.13631e-05	-1.53805e-10	-1.07159
6158179	chr4:6158179:CAGACCATGCTGT:C	6.63385e-08	-1.53805e-10	-0.152951	3.29254e-05	-1.53805e-10	-0.00771446
6158227	chr4:6158227:T:C	7.76539e-09	-1.72204	-0.576001	2.66645e-06	-1.70041	-0.8208
6158265	chr4:6158265:A:G	2.09728e-08	-1.53805e-10	-1.30449	9.37623e-06	-1.53805e-10	-1.26378
6158577	chr4:6158577:G:A	1.38258e-08	-1.72118	-3.69205e-10	6.28058e-06	-1.6645	-3.69205e-10
6158626	chr4:6158626:C:T	1.95173e-08	-1.53805e-10	-1.37642	8.3657e-06	-1.53805e-10	-1.37782
6158631	chr4:6158631:G:GCC	3.64348e-08	-1.53805e-10	-0.752195	1.5005e-05	-1.53805e-10	-0.793574
6158641	chr4:6158641:G:C	5.79507e-08	-0.288128	-3.69205e-10	2.86342e-05	-0.147358	-3.69205e-10
6158818	chr4:6158818:G:T	3.14433e-08	-0.811169	-0.0883644	1.5333e-05	-0.378626	-0.393327
6158821	chr4:6158821:A:G	3.36305e-08	-0.78109	-0.0511962	1.64156e-05	-0.342154	-0.361575
6158837	chr4:6158837:T:C	3.42301e-08	-0.752042	-0.0625726	1.68487e-05	-0.307028	-0.37066
6158849	chr4:6158849:G:A	1.12821e-07	-1.53805e-10	0.37808	5.97821e-05	-1.53805e-10	0.588746
6158886	chr4:6158886:C:T	7.49614e-08	-1.53805e-10	-0.0307474	3.74818e-05	-1.53805e-10	0.121896
6159181	chr4:6159181:G:C	3.66191e-09	-1.68705	-1.36268	1.59396e-06	-1.69562	-1.34012
6159253	chr4:6159253:C:T	3.72692e-08	-1.53805e-10	-0.729554	1.51474e-05	-1.53805e-10	-0.784129
6159356	chr4:6159356:A:C	3.53316e-08	-0.782944	-3.69205e-10	1.63129e-05	-0.710001	-3.69205e-10
6159365	chr4:6159365:C:T	4.80958e-09	-1.64324	-1.13387	2.00978e-06	-1.56528	-1.23866
6159547	chr4:6159547:C:T	4.63482e-09	-1.71129	-1.10283	2.93688e-06	-1.72167	-0.702942
6159648	chr4:6159648:T:C	2.38511e-08	-1.17589	-3.69205e-10	1.0632e-05	-1.13809	-3.69205e-10
6159704	chr4:6159704:T:C	4.25332e-09	-1.53147	-1.36855	1.91346e-06	-1.62016	-1.23289
6159940	chr4:6159940:C:T	5.18081e-09	-1.58021	-1.12255	2.56551e-06	-1.35576	-1.20404
6159966	chr4:6159966:G:A	4.94106e-09	-1.54662	-1.20352	2.52282e-06	-1.30616	-1.27042
6160237	chr4:6160237:A:T	3.98125e-09	-1.62345	-1.34267	1.97384e-06	-1.44672	-1.37526
6160476	chr4:6160476:G:C	4.44074e-09	-1.58047	-1.27643	1.55959e-06	-1.70066	-1.35688
6160728	chr4:6160728:C:T	4.58877e-09	-1.49321	-1.3309	2.41967e-06	-1.2481	-1.37022
6160743	chr4:6160743:C:T	5.45253e-09	-1.30243	-1.34921	3.0768e-06	-1.00175	-1.37632
6160744	chr4:6160744:G:A	1.23259e-07	-1.53805e-10	0.466567	4.31855e-05	-1.53805e-10	0.263546
6160950	chr4:6160950:C:G	2.28937e-08	-1.53805e-10	-1.21686	9.55583e-06	-1.53805e-10	-1.24481
6161253	chr4:6161253:C:T	2.07997e-08	-1.53805e-10	-1.31278	8.74661e-06	-1.53805e-10	-1.33329
6161303	chr4:6161303:A:ACTCATCTCCT	2.22017e-08	-1.53805e-10	-1.24755	9.09106e-06	-1.53805e-10	-1.29467
6161390	chr4:6161390:C:T	1.38055e-08	-1.72265	-3.69205e-10	5.95055e-06	-1.71848	-3.69205e-10
6161392	chr4:6161392:C:T	4.64328e-08	-1.53805e-10	-0.509715	2.21815e-05	-1.53805e-10	-0.402699
6161393	chr4:6161393:G:A	2.05794e-08	-1.53805e-10	-1.32343	8.60255e-06	-1.53805e-10	-1.3499
6161498	chr4:6161498:G:A	1.95442e-08	-1.53805e-10	-1.37504	8.60826e-06	-1.53805e-10	-1.34924
6161734	chr4:6161734:G:C	3.25387e-08	-1.53805e-10	-0.86529	1.49765e-05	-1.53805e-10	-0.795479
6161740	chr4:6161740:T:A	5.8938e-07	-1.53805e-10	2.03135	0.000189928	-1.53805e-10	1.74468
6161793	chr4:6161793:C:T	9.70537e-08	-1.53805e-10	0.227543	3.56477e-05	-1.53805e-10	0.0717242
6161799	chr4:6161799:A:C	7.20542e-08	-1.53805e-10	-0.0703018	3.32281e-05	-1.53805e-10	0.00143738
6161910	chr4:6161910:TC:T	1.88492e-08	-1.41125	-3.69205e-10	7.7089e-06	-1.45958	-3.69205e-10
6161919	chr4:6161919:G:A	1.96748e-08	-1.53805e-10	-1.36838	8.50456e-06	-1.53805e-10	-1.36136
6162001	chr4:6162001:C:T	3.56605e-09	-1.7034	-1.37286	1.74831e-06	-1.59856	-1.34475
6162013	chr4:6162013:A:G	1.26929e-08	-1.31513	-0.491547	2.90933e-06	-1.50305	-0.93099
6162063	chr4:6162063:AGGCCAGCCATGAGCTCAGGCTCAGCCATGTCTGGGACGGGGTAGATTATG:A	3.05575e-07	-1.53805e-10	1.37448	0.000100937	-1.53805e-10	1.11254
6162179	chr4:6162179:G:T	3.70839e-07	-1.53805e-10	1.56805	0.000121334	-1.53805e-10	1.29658
6162438	chr4:6162438:A:G	4.76696e-09	-1.45828	-1.32773	1.78854e-06	-1.61221	-1.30836
6162662	chr4:6162662:C:T	1.42809e-08	-1.13155	-0.557242	5.82445e-06	-1.24404	-0.495855
6162668	chr4:6162668:C:T	2.67162e-08	-1.53805e-10	-1.06245	1.05395e-05	-1.53805e-10	-1.14683
6162723	chr4:6162723:A:G	7.84633e-08	-0.046503	0.0614132	2.20861e-05	-0.0988219	-0.308188
6162746	chr4:6162746:T:C	4.67896e-08	-1.53805e-10	-0.502061	1.79168e-05	-1.53805e-10	-0.616218
6162759	chr4:6162759:G:C	2.84721e-08	-1.53805e-10	-0.998795	1.14178e-05	-1.53805e-10	-1.06679
6163112	chr4:6163112:T:C	1.27819e-08	-0.503411	-1.29628	3.52623e-06	-0.888736	-1.35299
6163215	chr4:6163215:G:C	3.36877e-08	-1.53805e-10	-0.830587	1.16173e-05	-1.53805e-10	-1.04947
6163293	chr4:6163293:CTG:C	7.27046e-09	-1.26559	-1.09831	4.40408e-06	-0.854136	-1.16529
6163393	chr4:6163393:G:C	2.09423e-08	-1.53805e-10	-1.30595	8.70932e-06	-1.53805e-10	-1.33757
6163461	chr4:6163461:C:G	1.18341e-07	-1.53805e-10	0.425846	4.46606e-05	-1.53805e-10	0.297132
6163682	chr4:6163682:T:C	8.40308e-08	-1.53805e-10	0.0834625	3.89499e-05	-1.53805e-10	0.160317
6163935	chr4:6163935:T:C	2.30079e-08	-1.53805e-10	-1.21188	9.37256e-06	-1.53805e-10	-1.26417
6164146	chr4:6164146:T:G	1.99528e-08	-1.53805e-10	-1.35435	8.37888e-06	-1.53805e-10	-1.37625
6164152	chr4:6164152:A:G	6.52139e-08	-1.53805e-10	-0.170048	3.20543e-05	-1.53805e-10	-0.0345292
6164166	chr4:6164166:G:A	3.92231e-08	-1.53805e-10	-0.678455	1.50978e-05	-1.53805e-10	-0.787409
6164168	chr4:6164168:T:C	1.42931e-07	-1.53805e-10	0.614638	4.90069e-05	-1.53805e-10	0.390001
6164234	chr4:6164234:T:C	1.7632e-08	-1.47801	-3.69205e-10	6.3807e-06	-1.64868	-3.69205e-10
6164378	chr4:6164378:T:C	1.41529e-08	-1.69373	-0.00406569	7.4238e-06	-1.70935	0.212083
6164383	chr4:6164383:G:A	7.21841e-09	-1.5294	-0.841682	3.22977e-06	-1.30175	-1.0278
6164590	chr4:6164590:A:G	2.16936e-07	0.161853	0.87003	6.18127e-05	0.0334141	0.588735
6164620	chr4:6164620:C:T	7.02228e-09	-1.54177	-0.85686	3.13771e-06	-1.31947	-1.039
6164628	chr4:6164628:A:G	7.01255e-09	-1.54182	-0.858198	3.13415e-06	-1.31954	-1.04006
6164729	chr4:6164729:A:G	4.17176e-09	-1.70702	-1.21237	1.61784e-06	-1.72195	-1.29891
6164816	chr4:6164816:G:A	1.38947e-08	-1.71622	-3.69205e-10	6.75061e-06	-1.59233	-3.69205e-10
6165229	chr4:6165229:T:C	5.17444e-08	-0.087764	-0.313641	7.82398e-06	-0.368944	-1.07582
6165376	chr4:6165376:C:T	1.38041e-08	-1.72276	-3.69205e-10	6.38615e-06	-1.64783	-3.69205e-10
6165576	chr4:6165576:C:T	1.98866e-08	-1.53805e-10	-1.35768	8.40702e-06	-1.53805e-10	-1.37289
6165577	chr4:6165577:A:C	2.38738e-08	-1.53805e-10	-1.17494	1.04713e-05	-1.53805e-10	-1.15332
6165591	chr4:6165591:G:A	2.94502e-08	-1.53805e-10	-0.965019	1.39954e-05	-1.53805e-10	-0.863233
6165609	chr4:6165609:T:A	1.76934e-08	-0.871113	-0.603418	7.01355e-06	-0.703514	-0.850602
6165630	chr4:6165630:A:G	2.42951e-08	-1.53805e-10	-1.15745	1.12796e-05	-1.53805e-10	-1.07896
6165701	chr4:6165701:G:C	3.74363e-07	1.57751	-3.69205e-10	0.000142292	1.45592	-3.69205e-10
6165777	chr4:6165777:T:TA	1.17514e-07	1.17181	-0.752981	3.59446e-05	1.00382	-0.923803
6165955	chr4:6165955:C:T	1.17173e-07	-1.53805e-10	0.415933	4.03159e-05	-1.53805e-10	0.194787
6165973	chr4:6165973:G:A	5.38699e-09	-1.63992	-1.02381	2.39317e-06	-1.62822	-1.00112
6166245	chr4:6166245:T:C	4.62036e-08	-0.155679	-0.358983	7.20402e-06	-0.432799	-1.09452
6166307	chr4:6166307:G:A	5.9655e-08	0.312738	-0.571881	9.5754e-06	-0.0403361	-1.20243
6166349	chr4:6166349:G:A	2.50578e-08	-1.53805e-10	-1.12654	1.18212e-05	-1.53805e-10	-1.03206
6166428	chr4:6166428:A:G	6.16282e-09	-1.16075	-1.36844	2.12131e-06	-1.39204	-1.35789
6166515	chr4:6166515:C:T	5.43404e-08	-1.53805e-10	-0.352453	2.48167e-05	-1.53805e-10	-0.290444
6166633	chr4:6166633:C:T	1.96019e-08	-1.53805e-10	-1.37209	8.36203e-06	-1.53805e-10	-1.37826
6166816	chr4:6166816:G:T	2.20662e-08	-1.53805e-10	-1.25367	9.23158e-06	-1.53805e-10	-1.27933
6166833	chr4:6166833:C:G	5.62939e-09	-1.24138	-1.37834	1.99293e-06	-1.43544	-1.37692
6167083	chr4:6167083:G:T	7.48336e-09	-0.975835	-1.3592	2.66897e-06	-1.14192	-1.37834
6167221	chr4:6167221:T:C	1.38692e-08	-1.71805	-3.69205e-10	6.6964e-06	-1.60039	-3.69205e-10
6167296	chr4:6167296:T:C	6.25503e-08	-1.53805e-10	-0.21175	2.37631e-05	-1.53805e-10	-0.333826
6167307	chr4:6167307:C:T	2.3591e-08	-1.53805e-10	-1.18686	9.27736e-06	-1.53805e-10	-1.27438
6167371	chr4:6167371:C:T	2.15036e-08	-1.53805e-10	-1.2795	8.70102e-06	-1.53805e-10	-1.33852
6167662	chr4:6167662:G:A	1.95586e-08	-1.53805e-10	-1.37431	8.50948e-06	-1.53805e-10	-1.36078
6167746	chr4:6167746:G:T	1.38082e-08	-1.72246	-3.69205e-10	6.48073e-06	-1.63313	-3.69205e-10
6167758	chr4:6167758:G:A	9.56361e-08	-1.53805e-10	0.21283	3.37888e-05	-1.53805e-10	0.0181685
6167828	chr4:6167828:C:T	1.4731e-08	-1.65777	-3.69205e-10	6.49264e-06	-1.63129	-3.69205e-10
6168090	chr4:6168090:C:T	2.16298e-08	-1.27365	-3.69205e-10	9.77027e-06	-1.22262	-3.69205e-10
6168097	chr4:6168097:A:G	1.0619e-08	-1.55178	-0.433295	3.99577e-06	-1.43658	-0.680147
6168107	chr4:6168107:C:G	2.07678e-08	-1.31432	-3.69205e-10	9.39237e-06	-1.26206	-3.69205e-10
6168500	chr4:6168500:GA:G	9.13147e-08	-1.53805e-10	0.166591	3.23551e-05	-1.53805e-10	-0.025189
6168631	chr4:6168631:C:T	3.70598e-09	-1.70547	-1.33231	1.74524e-06	-1.59122	-1.35385
6168972	chr4:6168972:A:T	1.14148e-07	-1.53805e-10	0.389777	6.58518e-05	-1.53805e-10	0.685446
6169184	chr4:6169184:A:G	1.47383e-08	-0.477823	-1.17945	5.41128e-06	-0.663404	-1.15007
6169418	chr4:6169418:G:GCT	8.35012e-09	-0.998584	-1.22686	3.11065e-06	-1.13822	-1.22891
6169426	chr4:6169426:C:T	1.14023e-08	-1.01159	-0.90232	4.43902e-06	-1.22651	-0.785016
6169503	chr4:6169503:C:T	1.14969e-08	-0.876372	-1.02927	5.5937e-06	-1.07127	-0.709048
6169504	chr4:6169504:A:G	3.21356e-08	-1.53805e-10	-0.877757	1.28324e-05	-1.53805e-10	-0.949986
6169710	chr4:6169710:T:C	1.20165e-08	-0.50887	-1.35257	4.29862e-06	-0.665476	-1.37819
6170882	chr4:6170882:A:G	3.59942e-08	-1.53805e-10	-0.764364	1.44538e-05	-1.53805e-10	-0.831001
6171249	chr4:6171249:C:T	3.81216e-09	-1.65936	-1.35016	1.70594e-06	-1.62546	-1.34238
6171583	chr4:6171583:G:A	2.60578e-08	-1.53805e-10	-1.0874	1.2142e-05	-1.53805e-10	-1.00529
6171781	chr4:6171781:G:A	1.38498e-08	-1.71945	-3.69205e-10	6.1863e-06	-1.67962	-3.69205e-10
6171993	chr4:6171993:C:T	3.463e-08	-1.53805e-10	-0.803	1.38714e-05	-1.53805e-10	-0.872132
6172112	chr4:6172112:T:C	1.9509e-08	-1.53805e-10	-1.37684	8.37778e-06	-1.53805e-10	-1.37638
6172295	chr4:6172295:C:T	1.39184e-08	-1.71451	-3.69205e-10	5.93567e-06	-1.72098	-3.69205e-10
6172770	chr4:6172770:C:G	2.17606e-08	-1.53805e-10	-1.26762	8.96569e-06	-1.53805e-10	-1.30855
6173176	chr4:6173176:G:A	2.3996e-08	-1.53805e-10	-1.16983	9.83796e-06	-1.53805e-10	-1.21571
6173336	chr4:6173336:C:T	2.32924e-08	-1.53805e-10	-1.19959	9.38166e-06	-1.53805e-10	-1.2632
6173671	chr4:6173671:T:G	2.09521e-08	-0.0473683	-1.25812	7.13816e-06	-0.194834	-1.34167
6173856	chr4:6173856:G:A	1.95857e-08	-1.53805e-10	-1.37292	8.36311e-06	-1.53805e-10	-1.37813
6173907	chr4:6173907:C:T	3.19441e-08	-1.53805e-10	-0.883735	1.38384e-05	-1.53805e-10	-0.874509
6174067	chr4:6174067:C:T	6.12328e-09	-1.66214	-0.873487	2.58534e-06	-1.6013	-0.950803
6174140	chr4:6174140:C:T	3.42055e-08	-1.53805e-10	-0.815334	1.61326e-05	-1.53805e-10	-0.72112
6174483	chr4:6174483:G:A	1.61943e-08	-0.192326	-1.37073	6.63511e-06	-0.297598	-1.31199
6174570	chr4:6174570:G:A	3.32278e-08	-1.53805e-10	-0.844332	1.53273e-05	-1.53805e-10	-0.772327
6174835	chr4:6174835:C:T	5.21248e-08	0.61025	-1.00433	1.22909e-05	0.197344	-1.19045
6174836	chr4:6174836:C:T	1.92626e-08	-0.155069	-1.23449	5.99129e-06	-0.423025	-1.28863
6174868	chr4:6174868:C:T	2.40563e-08	-1.53805e-10	-1.16733	1.10984e-05	-1.53805e-10	-1.09516
6174998	chr4:6174998:G:A	2.69471e-08	-1.53805e-10	-1.05384	1.05684e-05	-1.53805e-10	-1.14409
6175129	chr4:6175129:T:A	7.32746e-08	0.733738	-0.787244	4.34108e-05	0.83765	-0.568902
6175215	chr4:6175215:G:A	1.94831e-08	-1.53805e-10	-1.37817	8.36963e-06	-1.53805e-10	-1.37735
6175329	chr4:6175329:T:C	1.94366e-07	1.11928	-0.197256	8.04504e-05	1.13917	-0.253486
6175408	chr4:6175408:C:T	5.75574e-08	0.826208	-1.12115	1.67685e-05	0.431507	-1.11396
6175500	chr4:6175500:C:T	2.24953e-08	-1.53805e-10	-1.23441	1.02787e-05	-1.53805e-10	-1.17189
6175564	chr4:6175564:ATCT:A	2.58394e-08	-1.53805e-10	-1.09582	1.18932e-05	-1.53805e-10	-1.02599
6175712	chr4:6175712:C:CT	1.95742e-08	-1.53805e-10	-1.37351	8.51218e-06	-1.53805e-10	-1.36046
6175781	chr4:6175781:G:T	2.24526e-08	-1.53805e-10	-1.23631	1.0285e-05	-1.53805e-10	-1.17128
6175895	chr4:6175895:C:A	5.92964e-09	-1.68556	-0.882198	2.31371e-06	-1.72205	-0.941055
6175952	chr4:6175952:T:C	4.59709e-09	-1.71916	-1.10314	2.20233e-06	-1.72212	-0.990325
6176043	chr4:6176043:C:T	1.95228e-08	-1.53805e-10	-1.37614	8.36193e-06	-1.53805e-10	-1.37827
6176554	chr4:6176554:G:A	1.95044e-08	-1.53805e-10	-1.37708	8.36225e-06	-1.53805e-10	-1.37823
6176808	chr4:6176808:G:A	2.10451e-08	-1.53805e-10	-1.30105	8.78245e-06	-1.53805e-10	-1.3292
6177041	chr4:6177041:T:A	3.4987e-08	-1.53805e-10	-0.792743	1.32954e-05	-1.53805e-10	-0.914543
6177254	chr4:6177254:A:G	2.52613e-08	-1.53805e-10	-1.11845	1.14104e-05	-1.53805e-10	-1.06744
6177314	chr4:6177314:G:T	3.90139e-08	-1.53805e-10	-0.683804	1.46874e-05	-1.53805e-10	-0.814969
6177358	chr4:6177358:C:T	8.00313e-08	0.034697	-3.69205e-10	3.13694e-05	-0.0561258	-3.69205e-10
6177769	chr4:6177769:C:T	6.07331e-09	-1.72277	-0.821048	2.79835e-06	-1.72051	-0.752419
6177984	chr4:6177984:C:T	1.01852e-07	1.36509	-1.08929	2.18478e-05	0.867636	-1.28549
6177986	chr4:6177986:G:A	3.62823e-09	-1.71147	-1.3475	1.61006e-06	-1.64979	-1.3759
6178213	chr4:6178213:A:G	5.57743e-08	-1.53805e-10	-0.326407	2.62227e-05	-1.53805e-10	-0.235333
6178510	chr4:6178510:G:A	2.10085e-08	-1.53805e-10	-1.3028	8.7697e-06	-1.53805e-10	-1.33066
6178606	chr4:6178606:A:C	4.17847e-09	-1.72278	-1.19499	1.89145e-06	-1.71966	-1.14496
6178648	chr4:6178648:T:C	4.69088e-08	-1.53805e-10	-0.499516	1.7984e-05	-1.53805e-10	-0.612477
6178913	chr4:6178913:G:A	3.80425e-09	-1.7206	-1.29101	1.7382e-06	-1.72267	-1.22644
6178987	chr4:6178987:G:C	3.6724e-09	-1.71676	-1.33012	1.66198e-06	-1.72115	-1.2728
6179497	chr4:6179497:G:A	1.65555e-08	-1.541	-3.69205e-10	6.11203e-06	-1.6917	-3.69205e-10
6179574	chr4:6179574:C:A	2.60709e-08	-1.53805e-10	-1.0869	1.18027e-05	-1.53805e-10	-1.03363
6179642	chr4:6179642:G:A	1.96323e-08	-1.53805e-10	-1.37055	8.40429e-06	-1.53805e-10	-1.37322
6179840	chr4:6179840:T:C	2.32633e-08	-1.53805e-10	-1.20084	9.6667e-06	-1.53805e-10	-1.23327
6180031	chr4:6180031:G:T	1.038e-08	-1.71759	-0.290242	4.70723e-06	-1.72213	-0.230734
6180197	chr4:6180197:A:T	3.58119e-08	-1.53805e-10	-0.76944	1.3551e-05	-1.53805e-10	-0.895499
6180561	chr4:6180561:C:T	3.22861e-08	-1.53805e-10	-0.873084	1.48775e-05	-1.53805e-10	-0.80211
6180583	chr4:6180583:G:A	4.41637e-09	-1.63459	-1.22781	2.15909e-06	-1.57295	-1.15933
6180990	chr4:6180990:G:A	3.81711e-08	0.615621	-1.32126	1.06111e-05	0.234902	-1.37496
6181087	chr4:6181087:C:A	7.82748e-09	-1.57809	-0.711994	3.76392e-06	-1.53831	-0.638189
6181094	chr4:6181094:T:C	3.74953e-08	-1.53805e-10	-0.723506	1.48353e-05	-1.53805e-10	-0.804947
6181109	chr4:6181109:C:A	6.26436e-08	-1.53805e-10	-0.210259	2.40285e-05	-1.53805e-10	-0.32272
6181244	chr4:6181244:A:G	1.96514e-08	-1.53805e-10	-1.36957	8.62431e-06	-1.53805e-10	-1.34738
6181457	chr4:6181457:T:G	5.71693e-09	-1.57404	-1.03025	2.84854e-06	-1.68064	-0.774513
6181988	chr4:6181988:G:A	2.60552e-08	0.248548	-1.33605	1.35589e-05	0.358304	-1.25322
6182245	chr4:6182245:A:G	1.98762e-08	-1.53805e-10	-1.3582	8.42788e-06	-1.53805e-10	-1.37041
6182333	chr4:6182333:C:T	5.79808e-08	-1.53805e-10	-0.287608	2.68375e-05	-1.53805e-10	-0.212161
6182666	chr4:6182666:C:T	2.01481e-08	-1.53805e-10	-1.34461	8.49723e-06	-1.53805e-10	-1.36222
6183140	chr4:6183140:A:C	4.04181e-09	-1.63189	-1.31914	1.8366e-06	-1.60117	-1.29287
6183335	chr4:6183335:C:T	9.68487e-09	-1.65224	-0.424912	4.04347e-06	-1.67353	-0.431324
6183363	chr4:6183363:C:T	6.64416e-08	-0.151397	-3.69205e-10	1.85399e-05	-0.582035	-3.69205e-10
6183869	chr4:6183869:G:A	1.95816e-08	-1.53805e-10	-1.37313	8.65931e-06	-1.53805e-10	-1.34332
6184089	chr4:6184089:A:C	5.97329e-08	-0.545417	0.287579	1.02819e-05	-0.744459	-0.427111
6184437	chr4:6184437:A:T	7.76106e-08	-1.53805e-10	0.00398348	2.83939e-05	-1.53805e-10	-0.155784
6184748	chr4:6184748:T:C	6.28223e-09	-1.70052	-0.809479	2.92103e-06	-1.68445	-0.745572
6184761	chr4:6184761:C:T	3.43832e-08	0.0257233	-0.835876	1.1507e-05	-0.32799	-0.731012
6184832	chr4:6184832:T:C	1.95866e-08	-1.53805e-10	-1.37288	8.38387e-06	-1.53805e-10	-1.37565
6185100	chr4:6185100:A:G	1.45479e-08	-0.394939	-1.27533	5.89097e-06	-0.506197	-1.22234
6185182	chr4:6185182:C:T	2.07371e-08	-1.53805e-10	-1.31579	8.74562e-06	-1.53805e-10	-1.33341
6185945	chr4:6185945:G:A	6.99483e-09	-1.65434	-0.748209	3.29996e-06	-1.62852	-0.67953
6186217	chr4:6186217:G:A	2.59599e-08	-1.53805e-10	-1.09117	1.0761e-05	-1.53805e-10	-1.12603
6186219	chr4:6186219:A:G	4.34157e-08	-1.53805e-10	-0.5769	2.0448e-05	-1.53805e-10	-0.484074
6186524	chr4:6186524:C:T	1.38714e-08	-1.71789	-3.69205e-10	6.00685e-06	-1.70906	-3.69205e-10
6186896	chr4:6186896:C:T	2.81659e-08	0.351863	-1.36147	1.23718e-05	0.358186	-1.34473
6186898	chr4:6186898:G:C	5.45853e-08	-1.53805e-10	-0.347957	2.14397e-05	-1.53805e-10	-0.436716
6186940	chr4:6186940:C:T	2.87248e-08	0.371334	-1.36129	1.26452e-05	0.37994	-1.34462
6187108	chr4:6187108:G:A	1.54641e-08	-1.6092	-3.69205e-10	6.47243e-06	-1.63441	-3.69205e-10
6187243	chr4:6187243:A:G	5.52013e-08	0.827756	-1.16449	1.55059e-05	0.415572	-1.17631
6187448	chr4:6187448:G:A	4.37812e-08	-1.53805e-10	-0.568517	1.8962e-05	-1.53805e-10	-0.559523
6187627	chr4:6187627:G:C	3.10946e-08	0.434317	-1.345	8.68103e-06	0.00980997	-1.35063
6187741	chr4:6187741:T:C	3.73846e-08	-1.53805e-10	-0.726463	1.78852e-05	-1.53805e-10	-0.617988
6188249	chr4:6188249:C:T	5.89851e-09	-1.61458	-0.958437	2.71088e-06	-1.65184	-0.852849
6188290	chr4:6188290:A:C	5.87349e-09	-1.19918	-1.37809	2.38058e-06	-1.2581	-1.37651
6189324	chr4:6189324:C:T	3.01758e-08	0.391337	-1.33202	1.44761e-05	0.402738	-1.2322
6189386	chr4:6189386:G:A	1.42966e-08	-1.6877	-3.69205e-10	6.04307e-06	-1.70305	-3.69205e-10
6189446	chr4:6189446:C:A	2.97771e-08	0.339493	-1.29347	9.12779e-06	-0.0247375	-1.2659
6189891	chr4:6189891:G:A	7.68617e-08	-1.53805e-10	-0.00571308	3.43397e-05	-1.53805e-10	0.0343412
6189896	chr4:6189896:A:ACT	3.0633e-08	-1.53805e-10	-0.925644	1.45046e-05	-1.53805e-10	-0.827492
6189915	chr4:6189915:G:T	7.61332e-08	-1.53805e-10	-0.0152363	3.39945e-05	-1.53805e-10	0.024239
6189929	chr4:6189929:G:A	2.04777e-08	-1.53805e-10	-1.32838	9.12408e-06	-1.53805e-10	-1.29104
6190026	chr4:6190026:C:G	4.30051e-09	-1.52164	-1.36735	1.63854e-06	-1.64184	-1.36631
6190087	chr4:6190087:G:A	3.96552e-08	-1.53805e-10	-0.667498	1.5181e-05	-1.53805e-10	-0.781918
6190251	chr4:6190251:T:C	4.9002e-08	-1.53805e-10	-0.45586	2.01306e-05	-1.53805e-10	-0.499719
6190319	chr4:6190319:CAT:C	1.55635e-08	-1.60279	-3.69205e-10	6.60577e-06	-1.61402	-3.69205e-10
6190391	chr4:6190391:A:G	1.0898e-08	-1.29218	-0.666967	4.5456e-06	-1.23305	-0.754755
6190852	chr4:6190852:G:A	2.06415e-08	-1.53805e-10	-1.32042	8.5839e-06	-1.53805e-10	-1.35207
6190947	chr4:6190947:A:G	1.94939e-08	-1.53805e-10	-1.37762	8.38508e-06	-1.53805e-10	-1.37551
6191286	chr4:6191286:A:G	4.21386e-08	-1.53805e-10	-0.606756	2.09623e-05	-1.53805e-10	-0.459236
6191336	chr4:6191336:T:TCC	4.4446e-08	-1.53805e-10	-0.553447	2.15183e-05	-1.53805e-10	-0.433058
6191432	chr4:6191432:G:A	1.95189e-08	-1.53805e-10	-1.37634	8.39486e-06	-1.53805e-10	-1.37434
6191730	chr4:6191730:G:A	5.32146e-09	-1.71281	-0.963163	2.14276e-06	-1.6878	-1.05206
6191804	chr4:6191804:G:A	3.629e-08	-1.53805e-10	-0.756179	1.71449e-05	-1.53805e-10	-0.660261
6192025	chr4:6192025:C:T	4.57445e-09	-1.45278	-1.37446	2.16793e-06	-1.35102	-1.37717
6192027	chr4:6192027:G:A	4.53848e-09	-1.7089	-1.12623	1.87211e-06	-1.70624	-1.16865
6192280	chr4:6192280:T:C	3.95834e-08	-1.53805e-10	-0.669311	1.94445e-05	-1.53805e-10	-0.534394
6192466	chr4:6192466:T:C	2.67602e-08	-1.53805e-10	-1.0608	1.09306e-05	-1.53805e-10	-1.11039
6192526	chr4:6192526:A:G	4.19476e-09	-1.53554	-1.37834	1.96227e-06	-1.45039	-1.37746
6192595	chr4:6192595:C:T	2.14369e-08	-1.53805e-10	-1.28261	9.01713e-06	-1.53805e-10	-1.30283
6192756	chr4:6192756:G:A	6.14597e-09	-1.71063	-0.821295	1.99541e-06	-1.72246	-1.08865
6193305	chr4:6193305:T:C	5.09641e-09	-1.45233	-1.26685	2.11292e-06	-1.39668	-1.35721
6193553	chr4:6193553:T:C	3.54901e-08	-1.53805e-10	-0.778468	1.36648e-05	-1.53805e-10	-0.887133
6193753	chr4:6193753:G:A	4.67534e-09	-1.42946	-1.37595	2.22317e-06	-1.32506	-1.37797
6193852	chr4:6193852:C:G	3.32185e-08	-1.53805e-10	-0.844615	1.60168e-05	-1.53805e-10	-0.728321
6193937	chr4:6193937:G:A	1.38209e-08	-1.72154	-3.69205e-10	5.92536e-06	-1.72272	-3.69205e-10
6193943	chr4:6193943:T:C	4.70571e-09	-1.54506	-1.25388	2.07194e-06	-1.46362	-1.30985
6194268	chr4:6194268:T:C	1.12482e-08	-0.595447	-1.33207	5.41467e-06	-0.50112	-1.31173
6194282	chr4:6194282:C:G	3.10431e-08	-1.53805e-10	-0.912346	1.23133e-05	-1.53805e-10	-0.99128
6194318	chr4:6194318:A:G	2.13919e-08	-0.239201	-1.04551	9.17385e-06	-0.164499	-1.1211
6194685	chr4:6194685:A:G	5.81074e-09	-1.51015	-1.07786	2.18657e-06	-1.46593	-1.25369
6194694	chr4:6194694:C:T	2.77644e-08	-0.0466739	-0.977293	1.20174e-05	0.0462176	-1.06182
6194821	chr4:6194821:G:A	6.86797e-08	-0.118267	-3.69205e-10	3.35437e-05	0.0108893	-3.69205e-10
6195036	chr4:6195036:T:G	2.41492e-08	-1.53805e-10	-1.16347	1.01315e-05	-1.53805e-10	-1.18631
6195134	chr4:6195134:C:G	2.10984e-08	-0.267812	-1.03071	9.1059e-06	-0.184875	-1.10816
6195358	chr4:6195358:T:C	1.65281e-08	-0.171433	-1.37123	7.91396e-06	-0.0879309	-1.3454
6196715	chr4:6196715:G:T	2.32667e-07	-1.53805e-10	1.10189	8.6055e-05	-1.53805e-10	0.953026
6197107	chr4:6197107:C:T	1.4516e-08	-1.67247	-3.69205e-10	6.26131e-06	-1.66757	-3.69205e-10
6197984	chr4:6197984:A:C	4.5917e-09	-1.69708	-1.12639	1.73826e-06	-1.70805	-1.24102
6198055	chr4:6198055:C:T	1.52021e-08	-0.408017	-1.21827	4.94936e-06	-0.656031	-1.24667
6198253	chr4:6198253:G:A	3.4952e-09	-1.71968	-1.37665	1.49489e-06	-1.72271	-1.37719
6198284	chr4:6198284:A:G	7.48929e-08	-1.53805e-10	-0.0316622	2.71698e-05	-1.53805e-10	-0.199855
6198343	chr4:6198343:A:G	9.49365e-09	-0.718833	-1.37826	3.65701e-06	-0.828588	-1.37673
6198640	chr4:6198640:C:A	3.22185e-08	-1.53805e-10	-0.875181	1.3142e-05	-1.53805e-10	-0.926147
6198708	chr4:6198708:T:C	3.86388e-08	0.670359	-1.36382	1.10748e-05	0.238976	-1.33627
6198888	chr4:6198888:A:G	5.52488e-08	-1.53805e-10	-0.335875	1.95012e-05	-1.53805e-10	-0.531484
6198992	chr4:6198992:C:T	2.66873e-08	-1.53805e-10	-1.06353	1.30248e-05	-1.53805e-10	-0.935106
6199041	chr4:6199041:C:T	2.27945e-08	-0.969175	-0.252027	7.00783e-06	-1.26556	-0.289373
6200841	chr4:6200841:G:A	2.22248e-08	-1.53805e-10	-1.24651	9.17791e-06	-1.53805e-10	-1.28516
6201022	chr4:6201022:C:G	1.30623e-08	-1.69933	-0.0786639	5.23612e-06	-1.71759	-0.128788
6201087	chr4:6201087:A:G	4.25629e-09	-1.68969	-1.20964	2.23482e-06	-1.70331	-0.994486
6201340	chr4:6201340:G:C	4.20624e-09	-1.62127	-1.28988	2.03193e-06	-1.69121	-1.10176
6201429	chr4:6201429:A:C	5.97651e-08	0.214156	-0.471455	1.79564e-05	-0.420583	-0.193431
6201431	chr4:6201431:A:G	2.05968e-08	-0.398185	-0.924399	5.95219e-06	-0.639276	-1.07892
6201533	chr4:6201533:C:A	2.23653e-08	-1.53805e-10	-1.24021	9.91892e-06	-1.53805e-10	-1.20752
6201883	chr4:6201883:A:T	3.49606e-08	-1.53805e-10	-0.793499	1.59384e-05	-1.53805e-10	-0.733228
6202163	chr4:6202163:G:A	5.21987e-08	-1.22085	0.828191	1.99913e-05	-1.36491	0.858247
6202347	chr4:6202347:T:C	8.46721e-09	-1.06314	-1.14837	2.71597e-06	-1.26551	-1.2373
6202511	chr4:6202511:C:T	2.11803e-08	-1.53805e-10	-1.29465	8.91137e-06	-1.53805e-10	-1.31463
6202766	chr4:6202766:T:C	5.27711e-08	-1.30072	0.918964	2.35364e-05	-1.37107	1.02766
6202871	chr4:6202871:A:G	2.84118e-08	-1.53805e-10	-1.00091	1.10052e-05	-1.53805e-10	-1.1036
6203041	chr4:6203041:A:G	2.26001e-08	-1.53805e-10	-1.22977	9.52494e-06	-1.53805e-10	-1.24805
6203122	chr4:6203122:T:C	3.095e-08	-1.53805e-10	-0.915349	1.15311e-05	-1.53805e-10	-1.05691
6203177	chr4:6203177:A:G	3.86016e-08	-1.53805e-10	-0.694428	1.57328e-05	-1.53805e-10	-0.746213
6203367	chr4:6203367:T:A	5.95139e-08	-0.261512	-3.69205e-10	2.28748e-05	-0.371922	-3.69205e-10
6203524	chr4:6203524:C:T	2.05692e-08	-1.53805e-10	-1.32393	8.73252e-06	-1.53805e-10	-1.33491
6203685	chr4:6203685:C:T	1.41676e-08	-1.69677	-3.69205e-10	6.0021e-06	-1.70985	-3.69205e-10
6203718	chr4:6203718:A:G	1.95156e-08	-1.53805e-10	-1.37651	8.36522e-06	-1.53805e-10	-1.37788
6203807	chr4:6203807:A:G	2.73662e-08	-1.53805e-10	-1.03841	1.06516e-05	-1.53805e-10	-1.13625
6204186	chr4:6204186:C:T	1.94806e-08	-1.53805e-10	-1.3783	8.38381e-06	-1.53805e-10	-1.37566
6204238	chr4:6204238:C:G	1.06409e-07	-1.53805e-10	0.319574	3.66694e-05	-1.53805e-10	0.0999826
6204427	chr4:6204427:A:G	3.67885e-09	-1.69686	-1.34826	1.87175e-06	-1.69462	-1.18047
6205168	chr4:6205168:A:G	1.9489e-08	-1.53805e-10	-1.37787	8.39631e-06	-1.53805e-10	-1.37417
6205338	chr4:6205338:G:A	2.66718e-08	-1.53805e-10	-1.06412	1.19471e-05	-1.53805e-10	-1.02147
6205482	chr4:6205482:T:G	1.41556e-08	-1.69761	-3.69205e-10	6.32156e-06	-1.65799	-3.69205e-10
6205525	chr4:6205525:T:G	2.1519e-08	-1.53805e-10	-1.27879	8.99354e-06	-1.53805e-10	-1.30545
6205811	chr4:6205811:G:A	2.60072e-07	-1.53805e-10	1.21324	8.64856e-05	-1.53805e-10	0.958018
6205819	chr4:6205819:C:G	4.13938e-09	-1.65734	-1.26983	2.08092e-06	-1.6368	-1.13235
6205878	chr4:6205878:T:C	3.98563e-07	1.1504	0.489748	0.00018835	0.916109	0.820234
6207181	chr4:6207181:A:G	1.98527e-08	-1.53805e-10	-1.35938	8.66557e-06	-1.53805e-10	-1.3426
6207393	chr4:6207393:AGCTTGAGCTGCAGCAG:A	3.79421e-09	-1.7202	-1.29404	1.86698e-06	-1.71828	-1.15936
6207438	chr4:6207438:T:C	6.62816e-08	-1.53805e-10	-0.153808	3.51211e-05	-1.53805e-10	0.0568417
6207684	chr4:6207684:A:G	1.4556e-07	-0.530972	1.16384	5.82795e-05	-0.693916	1.25721
6207724	chr4:6207724:T:C	1.65664e-08	-1.63824	0.0978909	6.99955e-06	-1.62568	0.0695681
6208014	chr4:6208014:T:C	3.65937e-08	-1.53805e-10	-0.747844	1.75736e-05	-1.53805e-10	-0.635562
6208083	chr4:6208083:AC:A	3.88746e-08	0.435012	-1.12239	1.49267e-05	0.201321	-1.00013
6208127	chr4:6208127:C:T	4.00514e-09	-1.71988	-1.24026	2.02319e-06	-1.71438	-1.08291
6208375	chr4:6208375:C:T	5.62898e-09	-1.57046	-1.04934	2.59923e-06	-1.63442	-0.912321
6208569	chr4:6208569:T:C	2.78265e-06	2.10659	1.47685	0.000395774	1.19301	1.28587
6208644	chr4:6208644:T:C	1.45967e-08	-1.66692	-3.69205e-10	6.07509e-06	-1.69776	-3.69205e-10
6208923	chr4:6208923:T:C	1.36516e-07	-0.542996	1.11172	5.35737e-05	-0.709097	1.1882
6209043	chr4:6209043:A:G	2.10934e-08	-1.53805e-10	-1.29876	8.86973e-06	-1.53805e-10	-1.31932
6209397	chr4:6209397:G:A	6.49698e-08	-1.53805e-10	-0.173798	3.26537e-05	-1.53805e-10	-0.0160011
6209557	chr4:6209557:T:C	2.51276e-08	-1.53805e-10	-1.12375	9.82188e-06	-1.53805e-10	-1.21735
6209916	chr4:6209916:G:A	5.81609e-08	-1.53805e-10	-0.284507	1.91444e-05	-1.53805e-10	-0.549949
6209955	chr4:6209955:A:T	3.60713e-09	-1.71463	-1.35018	1.7009e-06	-1.70664	-1.26416
6209977	chr4:6209977:C:A	2.12277e-08	-1.53805e-10	-1.29242	8.91837e-06	-1.53805e-10	-1.31385
6210128	chr4:6210128:T:A	5.55876e-09	-1.43553	-1.19682	2.20413e-06	-1.55156	-1.16006
6210277	chr4:6210277:A:G	1.28981e-07	-1.53805e-10	0.511948	4.39916e-05	-1.53805e-10	0.282038
6210666	chr4:6210666:G:T	9.79192e-08	-1.53805e-10	0.236422	3.39926e-05	-1.53805e-10	0.0241821
6210785	chr4:6210785:C:T	6.72516e-08	-1.53805e-10	-0.13928	3.38415e-05	-1.53805e-10	0.0197282
6210930	chr4:6210930:C:T	1.51318e-08	-1.63092	-3.69205e-10	6.19754e-06	-1.67781	-3.69205e-10
6211249	chr4:6211249:C:T	9.35868e-08	-1.53805e-10	0.191168	4.74724e-05	-1.53805e-10	0.358188
6211438	chr4:6211438:G:A	2.94335e-08	-1.53805e-10	-0.965586	1.21578e-05	-1.53805e-10	-1.00399
6211479	chr4:6211479:T:A	1.95186e-08	-1.53805e-10	-1.37635	8.3906e-06	-1.53805e-10	-1.37485
6211496	chr4:6211496:C:G	5.89015e-08	-1.53805e-10	-0.271855	2.94702e-05	-1.53805e-10	-0.11858
6211601	chr4:6211601:G:T	1.9984e-08	-1.53805e-10	-1.35279	8.70914e-06	-1.53805e-10	-1.33759
6211895	chr4:6211895:G:A	7.19216e-09	-1.14104	-1.23369	2.22182e-06	-1.37771	-1.32592
6212331	chr4:6212331:C:T	2.78611e-08	-1.53805e-10	-1.02049	1.15398e-05	-1.53805e-10	-1.05616
6212363	chr4:6212363:C:G	1.94824e-08	-1.53805e-10	-1.37821	8.36183e-06	-1.53805e-10	-1.37828
6212427	chr4:6212427:AC:A	1.24677e-07	-1.53805e-10	0.478005	4.26946e-05	-1.53805e-10	0.252113
6212683	chr4:6212683:A:G	1.94911e-08	-1.53805e-10	-1.37776	8.36533e-06	-1.53805e-10	-1.37786
6212873	chr4:6212873:C:T	1.45564e-08	-1.66969	-3.69205e-10	6.4123e-06	-1.64374	-3.69205e-10
6212874	chr4:6212874:G:A	5.54246e-09	-1.31764	-1.31764	2.08314e-06	-1.42961	-1.33847
6213153	chr4:6213153:AG:A	4.1999e-09	-1.55699	-1.35567	1.74475e-06	-1.62107	-1.32428
6213565	chr4:6213565:A:G	4.76859e-08	-1.53805e-10	-0.483084	2.25184e-05	-1.53805e-10	-0.387627
6213883	chr4:6213883:G:A	1.70547e-08	-1.51129	-3.69205e-10	6.81548e-06	-1.58276	-3.69205e-10
6213976	chr4:6213976:G:A	2.10746e-08	-1.53805e-10	-1.29965	9.24375e-06	-1.53805e-10	-1.27801
6214114	chr4:6214114:G:A	1.25231e-07	-0.592955	1.0754	4.94687e-05	-0.757099	1.15648
6214313	chr4:6214313:TC:T	7.39093e-09	-1.70372	-0.643744	3.33701e-06	-1.70172	-0.595161
6215228	chr4:6215228:C:G	8.36403e-09	-0.957784	-1.266	2.63359e-06	-1.22472	-1.30889
6215641	chr4:6215641:C:A	4.75967e-06	1.33653	2.78368	0.000554281	0.517548	2.29817
6216008	chr4:6216008:G:A	3.62903e-09	-1.69383	-1.36493	1.61769e-06	-1.64428	-1.37668
6216088	chr4:6216088:T:C	4.41231e-09	-1.51001	-1.35332	1.84336e-06	-1.58256	-1.30781
6216348	chr4:6216348:A:C	4.25776e-09	-1.5447	-1.35428	1.78686e-06	-1.6121	-1.3094
6216463	chr4:6216463:G:A	4.49653e-09	-1.46834	-1.37608	1.77967e-06	-1.55002	-1.37551
6216628	chr4:6216628:A:G	8.97152e-08	-0.612401	0.761321	3.52748e-05	-0.773997	0.835207
6216994	chr4:6216994:T:C	4.13651e-09	-1.69252	-1.23534	2.06515e-06	-1.68865	-1.0881
6217607	chr4:6217607:A:G	1.22828e-07	-0.546867	1.00993	4.81635e-05	-0.710915	1.08356
6217640	chr4:6217640:T:C	3.48197e-08	-1.53805e-10	-0.797536	1.38419e-05	-1.53805e-10	-0.874262
6218014	chr4:6218014:A:G	9.82643e-08	-0.609412	0.849351	3.87291e-05	-0.77089	0.92552
6219257	chr4:6219257:T:C	2.99834e-08	-1.53805e-10	-0.947078	1.4377e-05	-1.53805e-10	-0.836329
6219365	chr4:6219365:C:T	2.81218e-08	-1.53805e-10	-1.01117	1.16462e-05	-1.53805e-10	-1.04698
6219517	chr4:6219517:G:GC	2.5876e-08	-1.53805e-10	-1.0944	1.10613e-05	-1.53805e-10	-1.09851
6219887	chr4:6219887:T:G	5.91531e-06	1.07881	3.25877	0.000630874	0.303971	2.64117
6220059	chr4:6220059:A:C	7.70732e-08	-0.710793	0.707828	3.03523e-05	-0.866537	0.777448
6220170	chr4:6220170:T:C	1.44567e-08	-1.67656	-3.69205e-10	6.01834e-06	-1.70715	-3.69205e-10
6220201	chr4:6220201:G:A	4.61148e-09	-1.58195	-1.23722	2.0468e-06	-1.63304	-1.15264
6220246	chr4:6220246:TTC:T	3.064e-08	-1.53805e-10	-0.925413	1.45526e-05	-1.53805e-10	-0.82419
6220378	chr4:6220378:A:T	6.67668e-09	-1.23557	-1.21353	2.37244e-06	-1.4422	-1.19584
6220864	chr4:6220864:T:A	4.69555e-09	-1.68162	-1.11949	2.85724e-06	-1.67289	-0.779214
6222116	chr4:6222116:T:C	1.01449e-08	-1.24353	-0.78722	2.95885e-06	-1.3626	-1.05456
6222146	chr4:6222146:T:C	1.94472e-08	-0.00978953	-1.37023	6.15088e-06	-0.319925	-1.36544
6222158	chr4:6222158:C:A	3.82825e-09	-1.62876	-1.37656	1.57073e-06	-1.67512	-1.3753
6222497	chr4:6222497:G:A	2.91426e-07	0.102283	1.22478	6.53465e-05	-0.417884	1.09563
6222909	chr4:6222909:A:G	5.66378e-09	-1.49048	-1.12315	2.08053e-06	-1.56631	-1.20303
6222967	chr4:6222967:A:G	6.70781e-09	-1.71995	-0.724496	2.97093e-06	-1.72278	-0.690307
6223050	chr4:6223050:A:T	2.1384e-08	-1.53805e-10	-1.28508	8.97141e-06	-1.53805e-10	-1.30792
6223255	chr4:6223255:T:C	2.07331e-08	-1.53805e-10	-1.31599	8.73446e-06	-1.53805e-10	-1.33468
6223351	chr4:6223351:A:G	2.26614e-08	-1.53805e-10	-1.22706	9.27072e-06	-1.53805e-10	-1.2751
6223470	chr4:6223470:G:A	1.00013e-08	-1.65279	-0.392206	3.32399e-06	-1.69936	-0.601434
6223491	chr4:6223491:A:G	2.07785e-08	-1.53805e-10	-1.3138	8.7131e-06	-1.53805e-10	-1.33713
6223586	chr4:6223586:G:A	2.34367e-08	-1.53805e-10	-1.19342	1.05026e-05	-1.53805e-10	-1.15034
6223620	chr4:6223620:G:A	2.01299e-08	-1.53805e-10	-1.34552	8.52977e-06	-1.53805e-10	-1.3584
6223688	chr4:6223688:A:G	2.01957e-08	-1.53805e-10	-1.34225	8.58055e-06	-1.53805e-10	-1.35246
6223712	chr4:6223712:CATTT:C	1.94889e-08	-1.53805e-10	-1.37788	8.45262e-06	-1.53805e-10	-1.36748
6224335	chr4:6224335:G:T	8.11647e-09	-1.37589	-0.877934	3.34138e-06	-1.43502	-0.860558
6224375	chr4:6224375:A:G	1.41854e-08	-0.793109	-0.902399	4.35563e-06	-0.941287	-1.0892
6224435	chr4:6224435:A:G	6.01212e-08	-0.251358	-3.69205e-10	2.28816e-05	-0.371626	-3.69205e-10
6224469	chr4:6224469:A:T	5.17496e-08	-1.53805e-10	-0.401304	2.06831e-05	-1.53805e-10	-0.472641
6224483	chr4:6224483:G:A	1.30108e-08	-1.64354	-0.138401	9.15865e-06	-1.61495	0.327684
6224807	chr4:6224807:G:A	2.12958e-08	-1.53805e-10	-1.28921	8.80955e-06	-1.53805e-10	-1.32612
6225191	chr4:6225191:T:G	7.92201e-09	-1.25079	-1.02729	2.5894e-06	-1.35639	-1.19414
6225299	chr4:6225299:G:A	2.58609e-08	0.0511978	-1.14618	6.14745e-06	-0.551187	-1.13474
6225339	chr4:6225339:C:T	1.38575e-08	-1.7189	-3.69205e-10	6.12076e-06	-1.69027	-3.69205e-10
6225610	chr4:6225610:G:A	2.0896e-08	-1.53805e-10	-1.30816	8.79167e-06	-1.53805e-10	-1.32816
6225727	chr4:6225727:T:C	1.38424e-08	-1.71999	-3.69205e-10	6.14153e-06	-1.68689	-3.69205e-10
6225805	chr4:6225805:T:C	6.24241e-09	-1.36676	-1.1496	2.47802e-06	-1.3208	-1.2737
6225901	chr4:6225901:C:T	6.4305e-09	-1.34734	-1.13932	2.62482e-06	-1.29356	-1.24339
6225928	chr4:6225928:A:T	5.3517e-09	-1.47501	-1.1953	2.17009e-06	-1.435	-1.29219
6225978	chr4:6225978:A:G	5.1867e-09	-1.5108	-1.19083	2.09259e-06	-1.4744	-1.28915
6226055	chr4:6226055:C:T	5.89841e-09	-1.60671	-0.966326	2.18416e-06	-1.67087	-1.04986
6226233	chr4:6226233:T:C	2.53052e-08	0.0517479	-1.16846	5.88369e-06	-0.573932	-1.15584
6226390	chr4:6226390:T:G	3.88054e-09	-1.68308	-1.30867	1.83997e-06	-1.67575	-1.21646
6226391	chr4:6226391:C:T	2.86516e-08	0.158689	-1.1512	6.69195e-06	-0.462827	-1.13823
6226417	chr4:6226417:A:T	2.14373e-08	-1.28259	-3.69205e-10	1.02e-05	-1.17957	-3.69205e-10
6226499	chr4:6226499:A:G	8.27254e-08	-0.688118	0.755924	3.93155e-05	-0.628323	0.797982
6226532	chr4:6226532:C:T	5.3702e-09	-1.48521	-1.18165	2.16507e-06	-1.44673	-1.28278
6226545	chr4:6226545:G:A	6.52519e-08	-1.53805e-10	-0.169466	3.14498e-05	-1.53805e-10	-0.0535666
6226667	chr4:6226667:A:G	5.91346e-09	-1.66816	-0.902332	3.44542e-06	-1.64309	-0.62182
6226770	chr4:6226770:G:T	5.86874e-09	-1.6562	-0.921878	2.19214e-06	-1.70437	-1.01272
6226797	chr4:6226797:T:G	7.51831e-09	-1.68315	-0.647226	4.43858e-06	-1.66068	-0.350943
6226880	chr4:6226880:G:A	1.38687e-08	-1.71808	-3.69205e-10	6.10447e-06	-1.69294	-3.69205e-10
6226937	chr4:6226937:G:C	2.41593e-08	-1.53805e-10	-1.16305	1.10391e-05	-1.53805e-10	-1.10052
6227426	chr4:6227426:A:G	2.49771e-08	-1.12976	-3.69205e-10	1.11696e-05	-1.08877	-3.69205e-10
6227497	chr4:6227497:G:A	4.5414e-08	-1.53805e-10	-0.5319	1.67307e-05	-1.53805e-10	-0.684716
6227826	chr4:6227826:CT:C	1.40543e-08	-1.70479	-3.69205e-10	5.99558e-06	-1.71094	-3.69205e-10
6227862	chr4:6227862:A:G	8.3434e-09	-1.12947	-1.09678	2.82695e-06	-1.24565	-1.21711
6227917	chr4:6227917:T:A	8.42741e-09	-1.1286	-1.08763	2.84864e-06	-1.2449	-1.21022
6227962	chr4:6227962:C:A	2.20427e-08	-1.53805e-10	-1.25474	8.89088e-06	-1.53805e-10	-1.31693
6227963	chr4:6227963:C:T	2.19437e-08	-1.53805e-10	-1.25924	9.21416e-06	-1.53805e-10	-1.28122
6227979	chr4:6227979:C:T	1.99667e-08	-1.53805e-10	-1.35365	8.48241e-06	-1.53805e-10	-1.36396
6227997	chr4:6227997:T:A	1.40667e-08	-1.70391	-3.69205e-10	5.99124e-06	-1.71166	-3.69205e-10
6228175	chr4:6228175:T:TC	2.77193e-08	-1.53805e-10	-1.02559	1.38137e-05	-1.53805e-10	-0.876301
6228377	chr4:6228377:A:G	3.38202e-08	-1.53805e-10	-0.826662	1.27678e-05	-1.53805e-10	-0.955032
6228390	chr4:6228390:C:T	1.3859e-08	-1.71878	-3.69205e-10	6.12286e-06	-1.68993	-3.69205e-10
6228473	chr4:6228473:C:A	1.39924e-08	-1.70921	-3.69205e-10	6.02606e-06	-1.70587	-3.69205e-10
6228510	chr4:6228510:T:C	3.78047e-09	-1.71773	-1.30014	1.59671e-06	-1.72197	-1.31205
6228540	chr4:6228540:T:C	4.62318e-09	-1.72277	-1.09386	1.99323e-06	-1.71083	-1.10137
6228657	chr4:6228657:C:G	3.13525e-08	-0.902427	-3.69205e-10	1.20889e-05	-1.00967	-3.69205e-10
6228710	chr4:6228710:G:A	4.05517e-07	-1.53805e-10	1.65744	0.000138764	-1.53805e-10	1.43082
6229511	chr4:6229511:T:C	7.19754e-09	-1.62812	-0.745865	2.87319e-06	-1.68447	-0.762065
6229813	chr4:6229813:G:A	4.02509e-09	-1.57684	-1.37833	1.66235e-06	-1.64581	-1.34792
6230033	chr4:6230033:C:T	2.79888e-08	-1.53805e-10	-1.01592	1.27635e-05	-1.53805e-10	-0.955374
6230190	chr4:6230190:A:G	4.68095e-08	-1.53805e-10	-0.501634	2.21726e-05	-1.53805e-10	-0.403102
6230555	chr4:6230555:C:T	3.16928e-08	-1.53805e-10	-0.891632	1.44222e-05	-1.53805e-10	-0.833188
6230689	chr4:6230689:C:T	3.25683e-08	-1.53805e-10	-0.864381	1.29249e-05	-1.53805e-10	-0.942801
6230731	chr4:6230731:C:T	3.50606e-08	-1.53805e-10	-0.790644	1.93704e-05	-1.53805e-10	-0.538215
6230767	chr4:6230767:C:T	1.95956e-08	-1.53805e-10	-1.37242	8.48784e-06	-1.53805e-10	-1.36333
6231147	chr4:6231147:T:A	2.29489e-08	-1.53805e-10	-1.21445	1.03669e-05	-1.53805e-10	-1.16334
6231156	chr4:6231156:T:G	2.99639e-08	-1.53805e-10	-0.947729	1.35323e-05	-1.53805e-10	-0.896878
6231341	chr4:6231341:T:A	2.09752e-08	-1.53805e-10	-1.30438	9.4182e-06	-1.53805e-10	-1.25932
6231343	chr4:6231343:G:A	4.85302e-09	-1.57837	-1.18975	1.96312e-06	-1.62246	-1.20496
6231660	chr4:6231660:C:T	3.08187e-08	-0.919598	-3.69205e-10	1.02913e-05	-1.17066	-3.69205e-10
6232021	chr4:6232021:C:G	2.07157e-08	-1.53805e-10	-1.31683	8.69325e-06	-1.53805e-10	-1.33941
6232391	chr4:6232391:G:A	7.95392e-09	-1.50933	-0.764726	4.2336e-06	-1.53759	-0.52132
6232584	chr4:6232584:G:T	2.71965e-08	-1.04463	-3.69205e-10	9.29293e-06	-1.27271	-3.69205e-10
6232893	chr4:6232893:T:A	2.57479e-08	-1.53805e-10	-1.09937	1.0244e-05	-1.53805e-10	-1.17527
6233042	chr4:6233042:C:T	1.95825e-08	-1.53805e-10	-1.37308	8.45558e-06	-1.53805e-10	-1.36713
6233089	chr4:6233089:C:T	1.96091e-08	-1.53805e-10	-1.37173	8.4717e-06	-1.53805e-10	-1.36523
6233171	chr4:6233171:C:A	3.95762e-08	-1.53805e-10	-0.669493	1.80641e-05	-1.53805e-10	-0.608035
6233334	chr4:6233334:C:T	2.02956e-08	-1.53805e-10	-1.33731	8.91668e-06	-1.53805e-10	-1.31404
6233571	chr4:6233571:A:G	2.91545e-08	-1.53805e-10	-0.97511	1.41323e-05	-1.53805e-10	-0.853497
6233614	chr4:6233614:C:T	2.46081e-08	-1.53805e-10	-1.14464	1.07715e-05	-1.53805e-10	-1.12505
6233718	chr4:6233718:T:C	2.2173e-08	-1.53805e-10	-1.24885	9.74268e-06	-1.53805e-10	-1.22544
6234255	chr4:6234255:A:G	2.90876e-08	-1.53805e-10	-0.97741	1.19536e-05	-1.53805e-10	-1.02092
6234552	chr4:6234552:G:A	8.15478e-09	-1.27711	-0.972008	3.22399e-06	-1.23084	-1.1005
6234645	chr4:6234645:A:T	5.17916e-09	-1.67988	-1.0232	2.18195e-06	-1.67004	-1.0517
6234808	chr4:6234808:C:T	2.01915e-08	-1.53805e-10	-1.34246	8.72682e-06	-1.53805e-10	-1.33556
6234962	chr4:6234962:G:A	2.38813e-08	-1.53805e-10	-1.17463	9.63172e-06	-1.53805e-10	-1.2369
6235223	chr4:6235223:C:T	8.11216e-07	-1.53805e-10	2.35081	0.000265896	-1.53805e-10	2.08115
6235415	chr4:6235415:C:T	5.53249e-09	-1.51287	-1.12421	2.27355e-06	-1.6051	-1.07552
6235492	chr4:6235492:G:A	1.91949e-08	-1.39308	-3.69205e-10	9.35617e-06	-1.26592	-3.69205e-10
6235829	chr4:6235829:C:G	2.04778e-08	-1.53805e-10	-1.32838	8.94916e-06	-1.53805e-10	-1.3104
6236081	chr4:6236081:A:G	3.82034e-09	-1.64477	-1.36261	1.56282e-06	-1.69858	-1.35688
6236246	chr4:6236246:G:A	5.04047e-09	-1.61444	-1.11578	2.86238e-06	-1.51958	-0.930732
6237132	chr4:6237132:C:T	2.32457e-08	-1.53805e-10	-1.2016	9.73518e-06	-1.53805e-10	-1.22621
6237170	chr4:6237170:C:T	7.97105e-08	0.0306806	-3.69205e-10	2.98435e-05	-0.105993	-3.69205e-10
6237280	chr4:6237280:C:T	1.9532e-08	-1.53805e-10	-1.37567	8.38236e-06	-1.53805e-10	-1.37583
6237288	chr4:6237288:T:A	7.69777e-09	-0.931382	-1.37541	4.77981e-06	-0.567117	-1.37044
6237313	chr4:6237313:AG:A	1.10963e-08	-0.57017	-1.37094	7.3447e-06	-0.175137	-1.33284
6237358	chr4:6237358:C:T	1.42497e-08	-1.69099	-3.69205e-10	6.40806e-06	-1.6444	-3.69205e-10
6237568	chr4:6237568:G:A	1.948e-08	-1.53805e-10	-1.37833	8.4419e-06	-1.53805e-10	-1.36875
6237900	chr4:6237900:C:G	2.37181e-08	-1.53805e-10	-1.18148	1.07134e-05	-1.53805e-10	-1.13046
6237917	chr4:6237917:AAAG:A	1.15003e-07	-1.53805e-10	0.397239	4.76097e-05	-1.53805e-10	0.361077
6238179	chr4:6238179:G:A	9.24667e-09	-0.769764	-1.35369	6.34399e-06	-0.325502	-1.32895
6238215	chr4:6238215:G:A	9.2875e-09	-0.907851	-1.2112	5.83803e-06	-0.57089	-1.16668
6238286	chr4:6238286:C:G	1.38193e-08	-1.72166	-3.69205e-10	5.92706e-06	-1.72243	-3.69205e-10
6238353	chr4:6238353:C:A	2.77701e-08	-1.53805e-10	-1.02376	1.17155e-05	-1.53805e-10	-1.04105
6238570	chr4:6238570:C:T	3.24823e-08	-1.53805e-10	-0.867026	1.48408e-05	-1.53805e-10	-0.804582
6238650	chr4:6238650:G:A	6.13878e-09	-1.18659	-1.34651	2.37945e-06	-1.27413	-1.36096
6238691	chr4:6238691:A:C	4.44761e-09	-1.59754	-1.25782	1.90772e-06	-1.48737	-1.36868
6239042	chr4:6239042:C:T	1.95011e-08	-1.53805e-10	-1.37725	8.37592e-06	-1.53805e-10	-1.3766
6239202	chr4:6239202:T:C	9.1823e-09	-1.03489	-1.09556	5.64807e-06	-0.727335	-1.04331
6239305	chr4:6239305:A:G	5.81108e-08	-1.53805e-10	-0.285369	1.92977e-05	-1.53805e-10	-0.541974
6239396	chr4:6239396:G:A	2.35842e-08	-1.53805e-10	-1.18714	9.6447e-06	-1.53805e-10	-1.23555
6239441	chr4:6239441:C:T	1.39759e-08	-1.71039	-3.69205e-10	6.19978e-06	-1.67745	-3.69205e-10
6239537	chr4:6239537:T:C	1.96378e-08	-1.53805e-10	-1.37027	8.36131e-06	-1.53805e-10	-1.37835
6239725	chr4:6239725:A:C	3.00914e-08	-1.53805e-10	-0.943483	1.36321e-05	-1.53805e-10	-0.889529
6240007	chr4:6240007:C:T	1.9795e-08	-1.53805e-10	-1.36229	8.38283e-06	-1.53805e-10	-1.37577
6240071	chr4:6240071:C:T	2.07582e-08	-1.53805e-10	-1.31478	9.00379e-06	-1.53805e-10	-1.30431
6240220	chr4:6240220:A:G	6.40299e-09	-1.16835	-1.32261	2.56332e-06	-1.26545	-1.29521
6240359	chr4:6240359:G:A	1.97881e-08	-1.53805e-10	-1.36264	8.8651e-06	-1.53805e-10	-1.31984
6240586	chr4:6240586:G:A	6.58447e-09	-1.61882	-0.844186	3.3274e-06	-1.53997	-0.759795
6240737	chr4:6240737:A:G	2.15125e-08	-1.53805e-10	-1.27909	9.14172e-06	-1.53805e-10	-1.28911
6241282	chr4:6241282:C:A	7.89205e-09	-1.11962	-1.16225	3.39316e-06	-0.920172	-1.36003
6241762	chr4:6241762:C:T	1.95064e-08	-1.53805e-10	-1.37698	8.39945e-06	-1.53805e-10	-1.37379
6241768	chr4:6241768:G:A	2.31512e-08	-1.53805e-10	-1.20567	9.34407e-06	-1.53805e-10	-1.26722
6241919	chr4:6241919:T:C	1.34177e-08	-0.387696	-1.36345	9.41332e-06	0.116033	-1.37587
6242332	chr4:6242332:C:T	1.40652e-08	-1.70401	-3.69205e-10	6.27188e-06	-1.66588	-3.69205e-10
6242552	chr4:6242552:C:T	4.84567e-08	-1.53805e-10	-0.46705	1.49389e-05	-1.53805e-10	-0.797992
6242586	chr4:6242586:G:A	2.06675e-08	-1.53805e-10	-1.31916	8.71237e-06	-1.53805e-10	-1.33722
6242698	chr4:6242698:C:T	9.94472e-09	-0.680818	-1.36986	6.54726e-06	-0.292656	-1.33026
6242808	chr4:6242808:C:CAGTG	6.81653e-09	-1.441	-0.987375	2.69525e-06	-1.31923	-1.19124
6243063	chr4:6243063:G:T	1.29508e-08	-0.498545	-1.28802	7.8799e-06	-0.112209	-1.32544
6243206	chr4:6243206:C:T	5.33159e-09	-1.53875	-1.13532	1.93591e-06	-1.493	-1.34838
6243280	chr4:6243280:T:G	2.29498e-08	-1.53805e-10	-1.21441	9.4543e-06	-1.53805e-10	-1.25549
6243342	chr4:6243342:A:C	3.17678e-08	-1.53805e-10	-0.889269	1.4176e-05	-1.53805e-10	-0.850407
6243490	chr4:6243490:G:A	4.99579e-08	-0.379101	-0.0574389	1.18632e-05	-0.576142	-0.452378
6243655	chr4:6243655:G:A	2.09596e-08	-1.53805e-10	-1.30513	9.34341e-06	-1.53805e-10	-1.26729
6243891	chr4:6243891:T:A	8.69411e-09	-0.8069	-1.37818	5.31836e-06	-0.467277	-1.36352
6244005	chr4:6244005:G:T	5.41022e-09	-1.49603	-1.1634	2.69555e-06	-1.21709	-1.29327
6244080	chr4:6244080:TGA:T	4.93338e-09	-1.45669	-1.295	1.87455e-06	-1.57147	-1.30212
6244413	chr4:6244413:C:T	1.68983e-08	-1.52051	-3.69205e-10	6.08482e-06	-1.69616	-3.69205e-10
6244645	chr4:6244645:C:T	6.11972e-09	-1.62927	-0.906932	2.5832e-06	-1.66009	-0.89284
6244704	chr4:6244704:G:A	8.20663e-09	-1.49732	-0.745457	3.02448e-06	-1.38295	-1.01227
6244719	chr4:6244719:G:A	1.13833e-07	-1.53805e-10	0.387011	5.39815e-05	-1.53805e-10	0.486681
6244816	chr4:6244816:T:C	8.26589e-09	-1.03543	-1.20015	4.07027e-06	-0.780663	-1.31759
6244858	chr4:6244858:C:A	5.93496e-09	-1.35696	-1.2099	3.02457e-06	-1.07579	-1.3194
6245067	chr4:6245067:G:C	1.96183e-08	-1.53805e-10	-1.37126	8.58029e-06	-1.53805e-10	-1.35249
6245232	chr4:6245232:G:A	6.72008e-09	-1.21798	-1.22464	3.59615e-06	-0.894191	-1.32791
6245318	chr4:6245318:A:C	4.92289e-09	-1.54363	-1.2102	2.37947e-06	-1.33918	-1.2959
6245420	chr4:6245420:G:A	1.52352e-08	-1.62411	-3.69205e-10	6.79804e-06	-1.58533	-3.69205e-10
6245602	chr4:6245602:T:C	2.0152e-08	-1.34442	-3.69205e-10	8.15748e-06	-1.40302	-3.69205e-10
6245721	chr4:6245721:C:T	6.98266e-09	-1.29799	-1.10631	3.0777e-06	-1.12918	-1.24859
6245959	chr4:6245959:T:C	9.04135e-09	-1.1834	-0.962509	3.73119e-06	-1.01092	-1.17431
6246376	chr4:6246376:C:T	6.17166e-09	-1.42452	-1.10323	2.26363e-06	-1.35416	-1.33083
6246431	chr4:6246431:G:C	5.6457e-09	-1.47429	-1.14254	3.40255e-06	-1.32455	-0.952881
6246802	chr4:6246802:T:C	3.79341e-09	-1.71134	-1.30312	1.63874e-06	-1.67319	-1.33484
6247359	chr4:6247359:G:A	2.18126e-08	-1.53805e-10	-1.26523	1.00734e-05	-1.53805e-10	-1.19206
6247475	chr4:6247475:A:T	6.96036e-09	-1.42332	-0.984167	2.40761e-06	-1.34783	-1.27549
6247623	chr4:6247623:C:A	1.96024e-08	-1.53805e-10	-1.37207	8.66952e-06	-1.53805e-10	-1.34215
6248400	chr4:6248400:T:C	1.98042e-08	-1.53805e-10	-1.36183	8.36383e-06	-1.53805e-10	-1.37804
6248455	chr4:6248455:T:C	3.89093e-09	-1.70053	-1.28854	1.50451e-06	-1.71749	-1.376
6248654	chr4:6248654:A:G	3.01347e-08	0.191484	-1.13353	8.83951e-06	-0.0344924	-1.28824
6248708	chr4:6248708:C:A	5.82978e-09	-1.4029	-1.18184	3.05167e-06	-1.3898	-0.996471
6248890	chr4:6248890:G:T	2.00574e-08	-1.53805e-10	-1.34912	8.67465e-06	-1.53805e-10	-1.34155
6249121	chr4:6249121:A:G	1.98718e-08	-1.53805e-10	-1.35842	8.58427e-06	-1.53805e-10	-1.35203
6249178	chr4:6249178:G:A	7.66049e-09	-1.18567	-1.12598	2.90411e-06	-1.09358	-1.34225
6249231	chr4:6249231:C:T	1.9723e-08	-1.53805e-10	-1.36594	8.36131e-06	-1.53805e-10	-1.37834
6249599	chr4:6249599:T:TGTAATTCAAGATACAGTGATACAAGGCATAAACGGGCAATTAC	1.9509e-08	-1.53805e-10	-1.37684	8.36134e-06	-1.53805e-10	-1.37834
6249767	chr4:6249767:T:C	2.27343e-08	-1.53805e-10	-1.22384	1.02874e-05	-1.53805e-10	-1.17104
6249894	chr4:6249894:T:C	2.85612e-08	-0.995673	-3.69205e-10	1.1333e-05	-1.07424	-3.69205e-10
6250283	chr4:6250283:G:A	8.81234e-09	-1.03232	-1.13925	3.44036e-06	-0.928043	-1.33834
6250344	chr4:6250344:T:C	4.74445e-09	-1.41454	-1.3762	2.08158e-06	-1.39561	-1.37323
6250383	chr4:6250383:G:A	4.79963e-09	-1.41232	-1.36687	2.18832e-06	-1.39185	-1.32698
6250435	chr4:6250435:A:G	2.19939e-08	-1.53805e-10	-1.25696	8.95766e-06	-1.53805e-10	-1.30945
6250436	chr4:6250436:T:C	2.81424e-08	-1.53805e-10	-1.01044	1.15128e-05	-1.53805e-10	-1.0585
6250714	chr4:6250714:A:G	2.02425e-08	-1.53805e-10	-1.33993	8.93345e-06	-1.53805e-10	-1.31216
6251004	chr4:6251004:T:C	3.73108e-09	-1.70235	-1.32868	1.56145e-06	-1.71745	-1.3389
6251025	chr4:6251025:C:T	1.06309e-08	-1.13895	-0.845005	3.82932e-06	-1.05635	-1.10292
6251160	chr4:6251160:T:C	3.66697e-09	-1.68407	-1.36429	1.75617e-06	-1.61464	-1.32419
6251225	chr4:6251225:G:A	2.40768e-08	-1.53805e-10	-1.16647	1.11268e-05	-1.53805e-10	-1.0926
6251242	chr4:6251242:C:T	2.32902e-08	-1.53805e-10	-1.19969	9.33196e-06	-1.53805e-10	-1.26851
6251243	chr4:6251243:A:G	3.72422e-09	-1.66743	-1.36543	1.80047e-06	-1.58907	-1.32484
6251415	chr4:6251415:C:T	1.39968e-08	-1.70889	-3.69205e-10	6.09837e-06	-1.69394	-3.69205e-10
6251554	chr4:6251554:A:G	2.2633e-08	-1.53805e-10	-1.22831	9.15492e-06	-1.53805e-10	-1.28767
6251714	chr4:6251714:G:A	2.28191e-08	-1.53805e-10	-1.22012	1.03121e-05	-1.53805e-10	-1.16865
6251746	chr4:6251746:TTG:T	2.24466e-08	-1.53805e-10	-1.23658	9.09515e-06	-1.53805e-10	-1.29422
6252141	chr4:6252141:G:T	4.73303e-08	-1.53805e-10	-0.49057	2.17135e-05	-1.53805e-10	-0.424025
6252399	chr4:6252399:C:T	2.25328e-08	-1.53805e-10	-1.23275	1.00908e-05	-1.53805e-10	-1.19034
6252437	chr4:6252437:A:G	1.94872e-08	-1.53805e-10	-1.37796	8.37347e-06	-1.53805e-10	-1.37689
6252545	chr4:6252545:C:T	2.01336e-08	-1.53805e-10	-1.34533	8.49693e-06	-1.53805e-10	-1.36226
6252746	chr4:6252746:G:A	2.06536e-08	-1.53805e-10	-1.31983	9.14208e-06	-1.53805e-10	-1.28907
6252771	chr4:6252771:G:A	2.38437e-08	-1.1762	-3.69205e-10	7.44829e-06	-1.49398	-3.69205e-10
6252921	chr4:6252921:CT:C	3.89574e-09	-1.6811	-1.30674	1.6616e-06	-1.63689	-1.35729
6252965	chr4:6252965:C:T	4.92965e-07	-1.53805e-10	1.85272	0.000259077	-1.53805e-10	2.05516
6252971	chr4:6252971:C:G	1.30063e-08	-1.56541	-0.216873	3.97883e-06	-1.52762	-0.593354
6252990	chr4:6252990:C:T	1.99999e-08	-1.53805e-10	-1.35199	8.48123e-06	-1.53805e-10	-1.3641
6253038	chr4:6253038:G:A	2.14183e-08	-1.53805e-10	-1.28347	9.59587e-06	-1.53805e-10	-1.24063
6253245	chr4:6253245:A:T	1.23653e-08	-1.6949	-0.137929	4.88251e-06	-1.71192	-0.204378
6253586	chr4:6253586:C:T	1.16433e-08	-0.620482	-1.27251	4.96521e-06	-0.543694	-1.35581
6253673	chr4:6253673:G:A	4.09974e-08	-1.53805e-10	-0.634212	1.91229e-05	-1.53805e-10	-0.551074
6254183	chr4:6254183:G:A	2.34391e-08	-1.53805e-10	-1.19331	1.03854e-05	-1.53805e-10	-1.16156
6254210	chr4:6254210:G:T	1.46483e-08	-1.71232	0.0489298	6.05082e-06	-1.69077	-0.0109982
6254257	chr4:6254257:A:G	3.64661e-09	-1.68343	-1.3705	1.63194e-06	-1.63389	-1.3783
6254403	chr4:6254403:A:G	4.17056e-09	-1.69094	-1.22873	1.92281e-06	-1.69834	-1.14983
6254582	chr4:6254582:G:A	3.90975e-08	-1.53805e-10	-0.681662	1.60838e-05	-1.53805e-10	-0.724149
6254727	chr4:6254727:G:C	3.78427e-08	-1.53805e-10	-0.714282	1.76099e-05	-1.53805e-10	-0.6335
6254746	chr4:6254746:T:G	1.40481e-08	-1.70524	-3.69205e-10	5.99977e-06	-1.71024	-3.69205e-10
6254902	chr4:6254902:G:A	4.78073e-09	-1.52455	-1.25858	2.57315e-06	-1.40419	-1.15264
6254927	chr4:6254927:G:A	1.38049e-08	-1.7227	-3.69205e-10	5.92729e-06	-1.72239	-3.69205e-10
6254931	chr4:6254931:C:A	4.39709e-07	-1.53805e-10	1.73839	0.000241594	-1.53805e-10	1.9853
6254954	chr4:6254954:A:G	3.79552e-08	-1.53805e-10	-0.711315	1.56321e-05	-1.53805e-10	-0.752635
6255184	chr4:6255184:T:G	3.85439e-09	-1.63866	-1.35985	1.71051e-06	-1.5928	-1.37236
6255225	chr4:6255225:G:C	2.42908e-08	-1.53805e-10	-1.15762	1.09346e-05	-1.53805e-10	-1.11003
6255461	chr4:6255461:C:T	1.11594e-08	-1.56193	-0.373506	2.90112e-06	-1.35788	-1.07898
6255529	chr4:6255529:G:A	1.77574e-08	-1.53316	0.0622356	5.10828e-06	-1.44648	-0.424619
6255706	chr4:6255706:T:C	1.97217e-08	-1.53805e-10	-1.366	8.54475e-06	-1.53805e-10	-1.35664
6255906	chr4:6255906:A:G	4.87759e-08	-1.53805e-10	-0.460485	1.92675e-05	-1.53805e-10	-0.543541
6255983	chr4:6255983:C:T	1.96944e-08	-1.53805e-10	-1.36739	8.52843e-06	-1.53805e-10	-1.35855
6256107	chr4:6256107:G:C	1.04403e-08	-1.68891	-0.313133	4.03435e-06	-1.67797	-0.429141
6256425	chr4:6256425:C:A	1.47811e-08	-1.43919	-0.215183	4.59888e-06	-1.2344	-0.741748
6256580	chr4:6256580:A:G	2.15102e-08	-1.53805e-10	-1.27919	8.91571e-06	-1.53805e-10	-1.31414
6256624	chr4:6256624:G:A	2.15277e-08	-1.53805e-10	-1.27838	8.9217e-06	-1.53805e-10	-1.31347
6256916	chr4:6256916:C:T	1.97203e-08	-1.53805e-10	-1.36607	8.54341e-06	-1.53805e-10	-1.3568
6257051	chr4:6257051:A:C	2.11333e-08	-1.53805e-10	-1.29687	8.93325e-06	-1.53805e-10	-1.31218
6257058	chr4:6257058:G:A	3.50182e-08	-1.53805e-10	-0.791852	1.41337e-05	-1.53805e-10	-0.8534
6257166	chr4:6257166:A:G	2.2841e-08	-1.53805e-10	-1.21916	9.44479e-06	-1.53805e-10	-1.2565
6257196	chr4:6257196:G:A	2.28805e-08	-1.53805e-10	-1.21744	9.45643e-06	-1.53805e-10	-1.25526
6257218	chr4:6257218:T:C	1.43174e-08	-1.5727	-0.113544	4.36895e-06	-1.51667	-0.510768
6257262	chr4:6257262:A:AG	1.9487e-08	-1.53805e-10	-1.37797	8.40818e-06	-1.53805e-10	-1.37275
6257310	chr4:6257310:T:C	2.22706e-08	-1.53805e-10	-1.24445	9.23526e-06	-1.53805e-10	-1.27893
6257341	chr4:6257341:C:CTGT	9.98384e-09	-1.61147	-0.435279	4.25875e-06	-1.53892	-0.514065
6257502	chr4:6257502:C:T	3.39874e-08	-1.53805e-10	-0.821731	1.62611e-05	-1.53805e-10	-0.713181
6257556	chr4:6257556:G:A	1.95196e-08	-1.53805e-10	-1.3763	8.36704e-06	-1.53805e-10	-1.37766
6257628	chr4:6257628:G:A	6.21626e-07	-1.53805e-10	2.08462	0.000243288	-1.53805e-10	1.99229
6258098	chr4:6258098:T:A	4.3691e-08	-1.41259	0.84201	8.15089e-06	-1.23335	-0.17048
6258161	chr4:6258161:G:A	8.78371e-09	-1.72228	-0.452543	2.9055e-06	-1.71581	-0.719543
6258424	chr4:6258424:C:T	2.77468e-08	-1.53805e-10	-1.0246	1.13715e-05	-1.53805e-10	-1.07085
6258579	chr4:6258579:G:A	2.56856e-08	-1.53805e-10	-1.10179	1.05822e-05	-1.53805e-10	-1.14279
6258638	chr4:6258638:A:G	4.86632e-09	-1.49293	-1.27245	1.96508e-06	-1.47493	-1.35149
6258770	chr4:6258770:A:C	4.60076e-08	-1.53805e-10	-0.518914	1.73953e-05	-1.53805e-10	-0.645757
6258903	chr4:6258903:C:T	2.16288e-08	-1.53805e-10	-1.27369	9.10878e-06	-1.53805e-10	-1.29272
6259076	chr4:6259076:C:G	1.97721e-08	-1.53805e-10	-1.36345	8.5699e-06	-1.53805e-10	-1.3537
6259146	chr4:6259146:T:C	4.2104e-08	-1.53805e-10	-0.607578	1.63328e-05	-1.53805e-10	-0.708783
6259181	chr4:6259181:T:G	1.54197e-08	-1.61207	-3.69205e-10	6.4535e-06	-1.63734	-3.69205e-10
6259372	chr4:6259372:C:CA	2.23528e-08	-1.53805e-10	-1.24077	1.02654e-05	-1.53805e-10	-1.17318
6259639	chr4:6259639:A:G	2.96436e-08	-1.53805e-10	-0.958474	1.39609e-05	-1.53805e-10	-0.865703
6259721	chr4:6259721:C:T	2.04031e-08	-1.33203	-3.69205e-10	8.30521e-06	-1.38508	-3.69205e-10
6259868	chr4:6259868:G:A	1.96824e-08	-1.53805e-10	-1.368	8.59493e-06	-1.53805e-10	-1.35079
6260371	chr4:6260371:T:C	1.44102e-08	-1.67978	-3.69205e-10	6.1814e-06	-1.68042	-3.69205e-10
6260512	chr4:6260512:G:A	1.95812e-08	-1.53805e-10	-1.37315	8.36141e-06	-1.53805e-10	-1.37833
6261009	chr4:6261009:G:T	2.43236e-08	-1.53805e-10	-1.15627	9.87453e-06	-1.53805e-10	-1.212
6261128	chr4:6261128:G:T	5.60378e-08	-1.08454	0.762847	1.99357e-05	-1.1248	0.615348
6261557	chr4:6261557:G:C	2.58133e-08	-1.53805e-10	-1.09683	1.06439e-05	-1.53805e-10	-1.13697
6261564	chr4:6261564:T:A	4.11327e-08	-1.53805e-10	-0.630917	1.90274e-05	-1.53805e-10	-0.556081
6261841	chr4:6261841:G:A	2.16393e-08	-1.53805e-10	-1.27321	9.27379e-06	-1.53805e-10	-1.27477
6261981	chr4:6261981:G:T	6.17981e-08	-1.16344	0.939591	2.2766e-05	-1.24066	0.863964
6262201	chr4:6262201:A:G	2.26401e-08	-1.53805e-10	-1.228	1.00801e-05	-1.53805e-10	-1.19139
6262269	chr4:6262269:C:T	2.83687e-08	-0.529945	-0.47249	6.71166e-06	-0.821408	-0.776705
6262661	chr4:6262661:C:T	4.02752e-08	0.0741672	-0.726153	1.92527e-05	-0.0506588	-0.493652
6262667	chr4:6262667:C:T	4.66851e-09	-1.4479	-1.35898	1.84395e-06	-1.59485	-1.2952
6262817	chr4:6262817:C:T	3.64432e-08	0.0223913	-0.774357	1.71581e-05	-0.101047	-0.55844
6263038	chr4:6263038:T:C	5.33636e-09	-1.52658	-1.14659	1.86746e-06	-1.6447	-1.23268
6263470	chr4:6263470:T:C	8.84473e-09	-1.64456	-0.523343	3.74689e-06	-1.70751	-0.47352
6263474	chr4:6263474:G:GGGGCATGACTGGGACAC	3.95099e-08	-1.53805e-10	-0.671169	1.8261e-05	-1.53805e-10	-0.597192
6264112	chr4:6264112:G:A	2.02089e-08	-1.53805e-10	-1.3416	8.81828e-06	-1.53805e-10	-1.32513
6265274	chr4:6265274:C:T	7.2472e-09	-1.49917	-0.867939	2.3236e-06	-1.629	-1.02984
6265360	chr4:6265360:T:C	5.266e-09	-1.6447	-1.04175	2.0947e-06	-1.70782	-1.05473
6266576	chr4:6266576:G:T	2.10714e-08	-1.53805e-10	-1.2998	9.29331e-06	-1.53805e-10	-1.27267
6266615	chr4:6266615:C:T	1.82143e-08	-1.44552	-3.69205e-10	8.14611e-06	-1.40442	-3.69205e-10
6266757	chr4:6266757:G:A	5.23287e-09	-1.58203	-1.11073	2.05997e-06	-1.62718	-1.15209
6267184	chr4:6267184:C:A	1.94884e-08	-1.53805e-10	-1.3779	8.37037e-06	-1.53805e-10	-1.37726
6267637	chr4:6267637:A:C	2.06834e-08	-1.53805e-10	-1.31839	8.63051e-06	-1.53805e-10	-1.34666
6268266	chr4:6268266:T:A	1.94952e-08	-1.53805e-10	-1.37755	8.41979e-06	-1.53805e-10	-1.37138
6268710	chr4:6268710:T:C	2.03766e-08	-1.53805e-10	-1.33333	8.92017e-06	-1.53805e-10	-1.31365
6269316	chr4:6269316:A:T	8.47276e-09	-1.43422	-0.776646	2.69256e-06	-1.58707	-0.924396
6269344	chr4:6269344:T:C	9.03909e-09	-1.43368	-0.712483	2.84831e-06	-1.58639	-0.868845
6269411	chr4:6269411:C:T	3.44934e-08	-1.53805e-10	-0.806953	1.59127e-05	-1.53805e-10	-0.734845
6269423	chr4:6269423:C:G	8.72429e-09	-1.40985	-0.771764	2.7471e-06	-1.5705	-0.920911
6269830	chr4:6269830:C:CGCCCCT	2.38591e-08	-1.53805e-10	-1.17556	1.15292e-05	-1.53805e-10	-1.05708
6270099	chr4:6270099:T:C	8.86793e-09	-1.56086	-0.604415	3.09454e-06	-1.66625	-0.706074
6270579	chr4:6270579:T:C	4.51653e-09	-1.54629	-1.29369	1.70226e-06	-1.65797	-1.31203
6270879	chr4:6270879:C:A	2.06867e-08	-1.53805e-10	-1.31823	8.6792e-06	-1.53805e-10	-1.34103
6270991	chr4:6270991:G:A	4.19639e-09	-1.5487	-1.3648	1.59811e-06	-1.66093	-1.37221
6271021	chr4:6271021:C:T	4.87815e-08	-1.53805e-10	-0.460369	2.29939e-05	-1.53805e-10	-0.366731
6271062	chr4:6271062:C:T	2.14479e-08	-1.53805e-10	-1.28209	9.16491e-06	-1.53805e-10	-1.28658
6271211	chr4:6271211:C:T	1.58062e-07	-1.53805e-10	0.715265	5.58049e-05	-1.53805e-10	0.519902
6271438	chr4:6271438:C:T	2.23148e-08	-1.53805e-10	-1.24247	9.87341e-06	-1.53805e-10	-1.21211
6271494	chr4:6271494:C:G	2.25463e-08	-1.53805e-10	-1.23215	9.15848e-06	-1.53805e-10	-1.28728
6271883	chr4:6271883:C:A	1.94809e-08	-1.53805e-10	-1.37829	8.43221e-06	-1.53805e-10	-1.3699
6271933	chr4:6271933:C:T	1.94815e-08	-1.53805e-10	-1.37825	8.43503e-06	-1.53805e-10	-1.36957
6272075	chr4:6272075:T:G	4.16308e-09	-1.56714	-1.35433	1.61119e-06	-1.67282	-1.35217
6272275	chr4:6272275:C:T	1.99602e-08	-1.53805e-10	-1.35398	8.70346e-06	-1.53805e-10	-1.33824
6272427	chr4:6272427:T:A	1.95895e-08	-1.53805e-10	-1.37273	8.53021e-06	-1.53805e-10	-1.35835
6272630	chr4:6272630:T:G	2.39896e-08	-1.53805e-10	-1.1701	9.92664e-06	-1.53805e-10	-1.20674
6273005	chr4:6273005:A:T	2.47155e-08	-1.53805e-10	-1.14029	9.87943e-06	-1.53805e-10	-1.2115
6273086	chr4:6273086:A:G	2.43524e-08	-1.53805e-10	-1.15509	1.13208e-05	-1.53805e-10	-1.07532
6273592	chr4:6273592:T:C	1.99192e-08	-1.53805e-10	-1.35604	8.71549e-06	-1.53805e-10	-1.33686
6274008	chr4:6274008:G:A	7.42349e-09	-1.69897	-0.644101	2.61311e-06	-1.71576	-0.825657
6274055	chr4:6274055:TC:T	3.98057e-09	-1.72214	-1.24415	1.7912e-06	-1.70193	-1.21714
6274293	chr4:6274293:C:T	2.43475e-08	-1.53805e-10	-1.15529	1.01378e-05	-1.53805e-10	-1.18569
6274854	chr4:6274854:G:A	4.42285e-09	-1.58025	-1.28069	2.09138e-06	-1.49658	-1.26755
6274903	chr4:6274903:G:C	3.72755e-09	-1.65879	-1.37318	1.53399e-06	-1.70273	-1.37135
6275025	chr4:6275025:A:G	5.23009e-09	-1.49477	-1.19853	2.18935e-06	-1.55845	-1.15991
6275090	chr4:6275090:C:G	2.49199e-08	-1.53805e-10	-1.13205	1.13563e-05	-1.53805e-10	-1.07219
6275322	chr4:6275322:G:A	4.83644e-09	-1.54016	-1.23138	2.31415e-06	-1.44691	-1.21601
6275450	chr4:6275450:T:C	1.95338e-08	-1.53805e-10	-1.37557	8.43278e-06	-1.53805e-10	-1.36983
6275889	chr4:6275889:C:A	1.95694e-08	-1.53805e-10	-1.37375	8.45773e-06	-1.53805e-10	-1.36688
6276225	chr4:6276225:C:G	2.16851e-08	-1.53805e-10	-1.2711	8.98984e-06	-1.53805e-10	-1.30586
6276412	chr4:6276412:C:T	2.39922e-08	-1.53805e-10	-1.16999	1.08765e-05	-1.53805e-10	-1.11536
6276492	chr4:6276492:G:A	4.90554e-09	-1.37902	-1.37834	2.30964e-06	-1.28893	-1.37594
6276512	chr4:6276512:C:T	2.36128e-07	-1.53805e-10	1.11665	7.92479e-05	-1.53805e-10	0.870622
6276712	chr4:6276712:T:G	1.99315e-08	-1.53805e-10	-1.35542	8.67157e-06	-1.53805e-10	-1.34191
6277320	chr4:6277320:C:T	4.64264e-09	-1.52986	-1.28258	2.17242e-06	-1.43362	-1.29249
6277464	chr4:6277464:C:T	2.48984e-08	-1.53805e-10	-1.13292	1.13922e-05	-1.53805e-10	-1.06903
6277680	chr4:6277680:C:T	1.95102e-08	-1.53805e-10	-1.37678	8.42282e-06	-1.53805e-10	-1.37101
6277827	chr4:6277827:C:T	2.53056e-08	-1.53805e-10	-1.11669	1.12987e-05	-1.53805e-10	-1.07728
6278682	chr4:6278682:C:T	9.51438e-09	-1.69888	-0.396038	4.10964e-06	-1.71932	-0.3693
6278872	chr4:6278872:A:G	2.48608e-08	-1.53805e-10	-1.13443	1.1365e-05	-1.53805e-10	-1.07142
6279147	chr4:6279147:C:G	2.80664e-08	-1.53805e-10	-1.01315	1.26818e-05	-1.53805e-10	-0.961793
6279731	chr4:6279731:A:C	7.54382e-09	-1.71945	-0.607546	2.67875e-06	-1.68691	-0.829703
6279769	chr4:6279769:A:G	7.45189e-09	-1.71623	-0.623028	2.5997e-06	-1.67783	-0.868737
6280048	chr4:6280048:G:A	5.64664e-09	-1.60811	-1.00855	2.82899e-06	-1.48464	-0.977406
6280051	chr4:6280051:CAG:C	5.11523e-09	-1.35244	-1.36306	2.13943e-06	-1.37374	-1.36769
6280234	chr4:6280234:C:T	4.2351e-09	-1.72196	-1.18235	1.93141e-06	-1.70442	-1.13929
6280430	chr4:6280430:T:C	3.9851e-09	-1.6325	-1.33265	1.91516e-06	-1.52148	-1.33067
6280580	chr4:6280580:C:T	6.21675e-09	-1.14227	-1.37821	2.60034e-06	-1.16962	-1.3767
6280614	chr4:6280614:A:G	4.07601e-09	-1.6489	-1.2937	1.89161e-06	-1.63383	-1.2307
6280666	chr4:6280666:A:G	3.61789e-09	-1.72262	-1.33922	1.61262e-06	-1.6909	-1.3332
6280691	chr4:6280691:CTGTGCTAAGTG:C	4.96182e-09	-1.38925	-1.3567	2.07553e-06	-1.40961	-1.36213
6280746	chr4:6280746:T:C	3.97947e-09	-1.64661	-1.31996	1.89645e-06	-1.54273	-1.31925
6280869	chr4:6280869:C:T	5.73075e-09	-1.70405	-0.897826	2.33419e-06	-1.62655	-1.02774
6281394	chr4:6281394:C:A	5.72059e-09	-1.40589	-1.19776	2.37724e-06	-1.42625	-1.20977
6281411	chr4:6281411:A:G	5.69588e-09	-1.39455	-1.21343	2.37041e-06	-1.41364	-1.22526
6281473	chr4:6281473:G:A	2.36369e-08	-1.53805e-10	-1.18491	1.10528e-05	-1.53805e-10	-1.09928
6281526	chr4:6281526:T:C	3.69607e-09	-1.72151	-1.31894	1.66753e-06	-1.68291	-1.30771
6281627	chr4:6281627:C:T	5.59894e-09	-1.43053	-1.19461	2.3276e-06	-1.44958	-1.20754
6281733	chr4:6281733:C:T	3.94392e-09	-1.72159	-1.25396	1.77525e-06	-1.70591	-1.22211
6281741	chr4:6281741:G:GGT	2.71217e-08	-1.53805e-10	-1.04739	1.14039e-05	-1.53805e-10	-1.06801
6281746	chr4:6281746:T:C	5.43195e-09	-1.41092	-1.2445	2.25946e-06	-1.43114	-1.2557
6281834	chr4:6281834:T:C	3.87869e-08	-1.53805e-10	-0.689638	1.54376e-05	-1.53805e-10	-0.765152
6281930	chr4:6281930:G:A	5.7709e-09	-1.35944	-1.23545	2.39947e-06	-1.38048	-1.24624
6282097	chr4:6282097:C:T	2.03504e-08	-1.53805e-10	-1.33462	9.14582e-06	-1.53805e-10	-1.28866
6282257	chr4:6282257:T:C	2.45798e-08	-1.53805e-10	-1.1458	1.11804e-05	-1.53805e-10	-1.0878
6282424	chr4:6282424:G:A	2.99827e-08	-0.947101	-3.69205e-10	1.19775e-05	-1.01893	-3.69205e-10
6282475	chr4:6282475:G:A	2.35961e-08	-1.53805e-10	-1.18664	1.067e-05	-1.53805e-10	-1.13452
6282734	chr4:6282734:G:A	4.72761e-07	-1.53805e-10	1.81087	0.000154093	-1.53805e-10	1.5356
6282906	chr4:6282906:A:G	4.46536e-09	-1.72277	-1.1286	2.10085e-06	-1.68797	-1.07165
6283194	chr4:6283194:C:G	1.94837e-08	-1.53805e-10	-1.37814	8.42713e-06	-1.53805e-10	-1.3705
6283197	chr4:6283197:G:A	2.39179e-08	-1.53805e-10	-1.17309	9.77473e-06	-1.53805e-10	-1.22216
6283223	chr4:6283223:T:A	2.25161e-08	-1.53805e-10	-1.23349	9.97966e-06	-1.53805e-10	-1.20141
6283238	chr4:6283238:A:G	4.16562e-09	-1.7222	-1.19866	1.91303e-06	-1.68786	-1.16541
6283374	chr4:6283374:A:G	2.24934e-08	-1.53805e-10	-1.2345	9.9684e-06	-1.53805e-10	-1.20254
6283504	chr4:6283504:C:G	7.93986e-09	-1.24239	-1.03344	4.09895e-06	-1.2811	-0.810133
6283771	chr4:6283771:C:A	2.39164e-08	-1.53805e-10	-1.17316	1.11969e-05	-1.53805e-10	-1.08633
6283988	chr4:6283988:A:G	8.18234e-09	-1.69846	-0.547284	2.87665e-06	-1.64074	-0.804597
6284021	chr4:6284021:G:A	2.43494e-08	-1.53805e-10	-1.15521	1.10639e-05	-1.53805e-10	-1.09827
6284168	chr4:6284168:G:A	4.473e-09	-1.50468	-1.34498	2.34156e-06	-1.3223	-1.32884
6284360	chr4:6284360:T:C	8.2549e-09	-1.71158	-0.525335	2.85772e-06	-1.66744	-0.784492
6284485	chr4:6284485:T:C	2.46197e-08	-1.53805e-10	-1.14417	1.12006e-05	-1.53805e-10	-1.08599
6284776	chr4:6284776:A:T	2.13647e-08	-1.53805e-10	-1.28598	9.53085e-06	-1.53805e-10	-1.24743
6285602	chr4:6285602:C:T	5.27205e-09	-1.69984	-0.985458	2.46638e-06	-1.62218	-0.977028
6285729	chr4:6285729:C:T	4.32597e-08	-1.70805	1.12755	1.50203e-05	-1.72265	0.930095
6286238	chr4:6286238:G:A	4.40381e-09	-1.68064	-1.18461	2.21512e-06	-1.59237	-1.11428
6286511	chr4:6286511:A:G	4.25537e-09	-1.52248	-1.37706	1.78702e-06	-1.55284	-1.36857
6288024	chr4:6288024:C:T	2.45186e-08	-1.53805e-10	-1.14829	1.00086e-05	-1.53805e-10	-1.19851
6288292	chr4:6288292:G:C	2.3387e-08	-1.53805e-10	-1.19554	1.04132e-05	-1.53805e-10	-1.15888
6288762	chr4:6288762:G:A	2.42038e-08	-1.53805e-10	-1.16121	1.1395e-05	-1.53805e-10	-1.06879
6288867	chr4:6288867:T:C	5.05693e-09	-1.71256	-1.0144	2.51495e-06	-1.65512	-0.924584
6289159	chr4:6289159:C:T	2.3248e-08	-1.53805e-10	-1.2015	1.05272e-05	-1.53805e-10	-1.148
6289276	chr4:6289276:C:G	3.73312e-09	-1.71802	-1.31245	1.63837e-06	-1.71532	-1.29294
6289930	chr4:6289930:T:C	1.13765e-07	-1.53805e-10	0.386415	4.31181e-05	-1.53805e-10	0.261983
6290010	chr4:6290010:G:C	4.06476e-09	-1.72277	-1.2226	1.80794e-06	-1.69981	-1.20996
6290176	chr4:6290176:G:T	4.04339e-09	-1.7174	-1.23324	1.85087e-06	-1.6755	-1.21081
6290293	chr4:6290293:A:C	3.67567e-09	-1.72129	-1.3247	1.64317e-06	-1.68841	-1.31692
6290521	chr4:6290521:T:C	2.30576e-08	-1.53805e-10	-1.20973	1.04559e-05	-1.53805e-10	-1.1548
6290580	chr4:6290580:A:G	2.163e-08	-1.53805e-10	-1.27364	9.74372e-06	-1.53805e-10	-1.22534
6290916	chr4:6290916:G:C	3.52691e-09	-1.7122	-1.3751	1.4999e-06	-1.71861	-1.37795
6291182	chr4:6291182:C:T	3.79294e-09	-1.69322	-1.32136	1.58698e-06	-1.72254	-1.31759
6291188	chr4:6291188:A:G	4.00549e-09	-1.72168	-1.23837	1.82737e-06	-1.68673	-1.21235
6291623	chr4:6291623:T:C	4.11041e-09	-1.72244	-1.21176	1.84869e-06	-1.70369	-1.18379
6291719	chr4:6291719:T:C	3.98279e-09	-1.72278	-1.24296	1.79574e-06	-1.69917	-1.21737
6291747	chr4:6291747:A:G	3.98002e-09	-1.72279	-1.24365	1.79534e-06	-1.69859	-1.21817
6291791	chr4:6291791:TC:T	2.44709e-08	-1.53805e-10	-1.15024	1.11978e-05	-1.53805e-10	-1.08625
6291823	chr4:6291823:G:A	1.9955e-08	-1.53805e-10	-1.35424	8.40814e-06	-1.53805e-10	-1.37276
6291969	chr4:6291969:C:G	4.2209e-09	-1.71489	-1.19278	1.87382e-06	-1.68219	-1.19179
6292111	chr4:6292111:A:G	3.70423e-09	-1.72259	-1.31566	1.66696e-06	-1.69328	-1.29768
6292179	chr4:6292179:G:A	2.09457e-08	-1.53805e-10	-1.30579	9.50521e-06	-1.53805e-10	-1.25012
6292192	chr4:6292192:C:G	3.91981e-09	-1.72077	-1.26091	1.79082e-06	-1.68231	-1.23698
6292240	chr4:6292240:G:A	3.9578e-09	-1.72273	-1.24931	1.79e-06	-1.69556	-1.22419
6292274	chr4:6292274:A:G	3.87129e-09	-1.7226	-1.27154	1.75092e-06	-1.69367	-1.24814
6292368	chr4:6292368:A:G	3.96972e-09	-1.72257	-1.24646	1.78279e-06	-1.70252	-1.22126
6292397	chr4:6292397:G:T	3.59321e-09	-1.71444	-1.35423	1.6476e-06	-1.6612	-1.34144
6292412	chr4:6292412:A:AC	4.29845e-08	-1.64843	1.06155	1.58583e-05	-1.69226	0.953996
6292790	chr4:6292790:C:T	3.95691e-09	-1.72176	-1.2505	1.8039e-06	-1.68704	-1.22497
6292817	chr4:6292817:A:G	3.88241e-09	-1.7223	-1.26897	1.76033e-06	-1.69076	-1.24569
6292880	chr4:6292880:G:A	3.94673e-09	-1.72223	-1.25261	1.79348e-06	-1.69013	-1.22768
6292949	chr4:6292949:G:A	2.41414e-08	-1.53805e-10	-1.16379	1.14392e-05	-1.53805e-10	-1.06492
6293032	chr4:6293032:G:A	3.9004e-09	-1.72209	-1.26455	1.77175e-06	-1.6892	-1.2408
6293062	chr4:6293062:C:T	3.71758e-08	-0.732064	-3.69205e-10	1.50329e-05	-0.791716	-3.69205e-10
6293075	chr4:6293075:G:T	1.88364e-07	-1.53805e-10	0.890653	6.65005e-05	-1.53805e-10	0.69525
6293337	chr4:6293337:A:G	3.56279e-09	-1.71517	-1.36201	1.53596e-06	-1.71476	-1.35805
6293360	chr4:6293360:T:A	3.5107e-09	-1.71363	-1.37827	1.50075e-06	-1.71871	-1.37728
6293490	chr4:6293490:T:C	3.90837e-09	-1.71912	-1.26548	1.79486e-06	-1.67537	-1.24166
6293681	chr4:6293681:G:A	1.10683e-08	-1.36199	-0.581645	5.26155e-06	-1.26187	-0.579669
6293724	chr4:6293724:A:G	4.15893e-09	-1.72257	-1.1999	1.89289e-06	-1.69326	-1.1706
6293822	chr4:6293822:C:T	3.84948e-09	-1.6865	-1.31328	1.53216e-06	-1.70429	-1.37099
6293835	chr4:6293835:C:T	1.98716e-08	-1.53805e-10	-1.35843	8.73173e-06	-1.53805e-10	-1.335
6294004	chr4:6294004:A:ATC	6.32043e-09	-1.71379	-0.790146	2.45629e-06	-1.72131	-0.881997
6294023	chr4:6294023:A:G	2.43106e-08	-1.09238	-0.0644313	3.68889e-06	-1.30931	-0.88732
6294048	chr4:6294048:C:T	6.94561e-09	-1.62096	-0.788653	2.45856e-06	-1.67538	-0.927005
6294096	chr4:6294096:A:G	4.27086e-09	-1.68304	-1.21286	2.11638e-06	-1.69519	-1.05706
6294126	chr4:6294126:C:T	8.01943e-09	-1.45728	-0.808571	2.87434e-06	-1.52623	-0.919903
6294258	chr4:6294258:G:A	3.80572e-09	-1.668	-1.34321	1.5426e-06	-1.71186	-1.35663
6294479	chr4:6294479:CA:C	8.49385e-09	-1.72133	-0.487046	3.28633e-06	-1.70266	-0.609533
6294598	chr4:6294598:T:C	1.63988e-08	-1.55051	-3.69205e-10	7.1681e-06	-1.53232	-3.69205e-10
6294616	chr4:6294616:A:G	3.65153e-09	-1.71	-1.34258	1.69009e-06	-1.64996	-1.32722
6294642	chr4:6294642:C:T	3.2322e-07	-1.53805e-10	1.43061	0.000109191	-1.53805e-10	1.19114
6294671	chr4:6294671:AGAG:A	2.37209e-08	-1.53805e-10	-1.18136	9.82398e-06	-1.53805e-10	-1.21713
6294720	chr4:6294720:G:T	6.68276e-09	-1.72229	-0.725902	2.25591e-06	-1.71133	-0.977074
6294810	chr4:6294810:G:A	1.43334e-08	-1.68513	-3.69205e-10	6.25184e-06	-1.66908	-3.69205e-10
6295290	chr4:6295290:G:A	1.94935e-08	-1.53805e-10	-1.37764	8.442e-06	-1.53805e-10	-1.36874
6295376	chr4:6295376:CCTTT:C	1.95011e-08	-1.53805e-10	-1.37725	8.37113e-06	-1.53805e-10	-1.37717
6295393	chr4:6295393:G:A	2.02066e-08	-1.53805e-10	-1.34171	9.02957e-06	-1.53805e-10	-1.30146
6295455	chr4:6295455:C:T	2.00797e-08	-1.53805e-10	-1.34801	8.80638e-06	-1.53805e-10	-1.32648
6295707	chr4:6295707:A:G	1.948e-08	-1.53805e-10	-1.37833	8.39532e-06	-1.53805e-10	-1.37429
6295763	chr4:6295763:C:G	3.26624e-08	-1.53805e-10	-0.861496	1.33165e-05	-1.53805e-10	-0.912958
6295919	chr4:6295919:A:C	3.6182e-09	-1.69432	-1.36743	1.51333e-06	-1.72265	-1.36499
6296636	chr4:6296636:G:A	2.20891e-08	-1.25264	-3.69205e-10	8.56222e-06	-1.3546	-3.69205e-10
6296648	chr4:6296648:C:T	3.5487e-09	-1.71301	-1.36813	1.53677e-06	-1.71822	-1.35406
6296915	chr4:6296915:G:A	1.62302e-08	-0.817484	-0.74336	8.01933e-06	-0.676516	-0.743589
6296978	chr4:6296978:C:A	1.95016e-08	-1.53805e-10	-1.37722	8.47407e-06	-1.53805e-10	-1.36495
6297667	chr4:6297667:C:G	1.96885e-08	-1.53805e-10	-1.36769	8.40348e-06	-1.53805e-10	-1.37331
6297964	chr4:6297964:A:G	2.05772e-08	-1.53805e-10	-1.32354	9.21026e-06	-1.53805e-10	-1.28164
6298186	chr4:6298186:C:T	3.52308e-09	-1.71009	-1.3783	1.51877e-06	-1.70744	-1.37662
6298213	chr4:6298213:C:T	7.92649e-09	-1.48693	-0.790576	2.60265e-06	-1.59263	-0.952798
6298766	chr4:6298766:C:T	1.97532e-08	-1.53805e-10	-1.3644	8.42976e-06	-1.53805e-10	-1.37019
6298890	chr4:6298890:T:C	2.60462e-08	-1.53805e-10	-1.08785	1.29297e-05	-1.53805e-10	-0.942436
6299307	chr4:6299307:C:G	1.17525e-08	-1.65086	-0.232792	4.79261e-06	-1.69702	-0.237869
6299331	chr4:6299331:G:A	7.89773e-09	-1.7003	-0.580846	3.8412e-06	-1.6577	-0.49847
6299996	chr4:6299996:G:A	2.16479e-08	-1.53805e-10	-1.27281	9.60756e-06	-1.53805e-10	-1.23941
6300325	chr4:6300325:A:T	2.04691e-08	-1.53805e-10	-1.3288	9.13779e-06	-1.53805e-10	-1.28954
6300354	chr4:6300354:C:T	2.31834e-08	-1.53805e-10	-1.20428	9.96032e-06	-1.53805e-10	-1.20335
6300472	chr4:6300472:C:T	3.5898e-09	-1.69276	-1.37686	1.5122e-06	-1.7226	-1.36579
6300539	chr4:6300539:G:A	1.39208e-08	-1.71433	-3.69205e-10	5.93256e-06	-1.7215	-3.69205e-10
6300712	chr4:6300712:T:C	1.96599e-08	-1.53805e-10	-1.36914	8.52292e-06	-1.53805e-10	-1.3592
6300818	chr4:6300818:C:T	7.35381e-09	-1.68968	-0.662821	3.80253e-06	-1.7151	-0.451198
6301103	chr4:6301103:C:T	1.3974e-08	-1.71052	-3.69205e-10	6.0285e-06	-1.70546	-3.69205e-10
6301290	chr4:6301290:C:T	8.50039e-08	-1.53805e-10	0.0949761	3.31734e-05	-1.53805e-10	-0.000211837
6301295	chr4:6301295:C:T	3.55872e-09	-1.71119	-1.36713	1.51817e-06	-1.72095	-1.36351
6301600	chr4:6301600:C:T	2.54913e-08	-1.53805e-10	-1.10938	1.22565e-05	-1.53805e-10	-0.995907
6301814	chr4:6301814:C:T	2.19118e-07	-1.53805e-10	1.04189	7.54457e-05	-1.53805e-10	0.821453
6302042	chr4:6302042:G:A	2.13993e-08	-1.53805e-10	-1.28436	9.32998e-06	-1.53805e-10	-1.26873
6302117	chr4:6302117:G:A	1.5413e-08	-1.66402	0.051508	5.957e-06	-1.70006	-0.017332
6302559	chr4:6302559:C:T	4.04406e-09	-1.57552	-1.37495	1.89339e-06	-1.48552	-1.37807
6302721	chr4:6302721:G:A	1.64915e-08	-0.922026	-0.622852	6.63551e-06	-1.03932	-0.570202
6302964	chr4:6302964:G:C	1.23985e-07	-1.53805e-10	0.47244	4.52412e-05	-1.53805e-10	0.310049
6302980	chr4:6302980:C:T	2.23751e-08	-1.53805e-10	-1.23977	1.02491e-05	-1.53805e-10	-1.17477
6303035	chr4:6303035:C:G	1.38065e-08	-1.72258	-3.69205e-10	5.92613e-06	-1.72259	-3.69205e-10
6303072	chr4:6303072:G:C	7.53786e-09	-1.71871	-0.609072	2.92361e-06	-1.65987	-0.76927
6303105	chr4:6303105:T:C	2.25051e-08	-1.53805e-10	-1.23398	1.03295e-05	-1.53805e-10	-1.16696
6303148	chr4:6303148:G:GGGT	3.36973e-07	-1.53805e-10	1.47228	0.000112566	-1.53805e-10	1.22158
6303574	chr4:6303574:G:A	2.42532e-08	-1.53805e-10	-1.15917	1.08241e-05	-1.53805e-10	-1.12018
6303877	chr4:6303877:G:A	1.96069e-08	-1.53805e-10	-1.37184	8.5057e-06	-1.53805e-10	-1.36122
6303885	chr4:6303885:G:A	5.97467e-08	-1.53805e-10	-0.257608	2.86567e-05	-1.53805e-10	-0.146574
6303939	chr4:6303939:C:T	1.646e-07	-1.53805e-10	0.755799	5.6978e-05	-1.53805e-10	0.540706
6304121	chr4:6304121:G:A	1.94807e-08	-1.53805e-10	-1.3783	8.3693e-06	-1.53805e-10	-1.37739
6304163	chr4:6304163:C:T	1.96698e-08	-1.53805e-10	-1.36863	8.64148e-06	-1.53805e-10	-1.34539
6304267	chr4:6304267:T:C	2.10445e-08	0.0754612	-1.37654	7.59986e-06	-0.0955095	-1.37832
6304417	chr4:6304417:C:A	3.8781e-09	-1.71376	-1.27861	1.79738e-06	-1.66284	-1.25279
6305482	chr4:6305482:C:T	3.62091e-08	-0.758411	-3.69205e-10	1.44055e-05	-0.834353	-3.69205e-10
6305859	chr4:6305859:A:G	2.17849e-08	-1.53805e-10	-1.2665	9.0737e-06	-1.53805e-10	-1.29658
6305900	chr4:6305900:G:A	6.56734e-09	-1.68489	-0.780717	2.30801e-06	-1.713	-0.952571
6305942	chr4:6305942:G:A	5.5544e-09	-1.68764	-0.945488	2.01369e-06	-1.71442	-1.08757
6306148	chr4:6306148:G:C	2.06436e-08	-1.53805e-10	-1.32031	8.985e-06	-1.53805e-10	-1.3064
6306222	chr4:6306222:C:T	4.2542e-08	-0.59723	-3.69205e-10	1.69507e-05	-0.671652	-3.69205e-10
6306293	chr4:6306293:G:A	7.33856e-09	-1.66755	-0.687025	2.64634e-06	-1.704	-0.824779
6306407	chr4:6306407:G:A	1.98434e-08	-1.53805e-10	-1.35985	8.40482e-06	-1.53805e-10	-1.37315
6306475	chr4:6306475:G:A	2.80452e-08	-1.53805e-10	-1.0139	1.13628e-05	-1.53805e-10	-1.07162
6306942	chr4:6306942:G:A	1.9753e-08	-1.53805e-10	-1.36442	8.37499e-06	-1.53805e-10	-1.37671
6307035	chr4:6307035:T:C	5.24791e-09	-1.68183	-1.00806	1.84139e-06	-1.71331	-1.17813
6307039	chr4:6307039:G:A	1.10655e-08	-1.63767	-0.306224	3.66253e-06	-1.68412	-0.51969
6307119	chr4:6307119:G:A	2.37378e-08	-1.53805e-10	-1.18065	1.05144e-05	-1.53805e-10	-1.14922
6307305	chr4:6307305:A:G	2.37488e-08	-1.53805e-10	-1.18019	1.05197e-05	-1.53805e-10	-1.14871
6307341	chr4:6307341:A:G	2.23368e-08	-1.53805e-10	-1.24149	9.84514e-06	-1.53805e-10	-1.21498
6307492	chr4:6307492:G:A	2.37378e-08	-1.53805e-10	-1.18065	1.05144e-05	-1.53805e-10	-1.14922
6307747	chr4:6307747:G:A	1.95608e-08	-1.53805e-10	-1.3742	8.49484e-06	-1.53805e-10	-1.3625
6307774	chr4:6307774:C:A	3.58287e-08	-1.53805e-10	-0.768971	1.63931e-05	-1.53805e-10	-0.705099
6307803	chr4:6307803:A:G	2.25422e-08	-1.53805e-10	-1.23233	1.00877e-05	-1.53805e-10	-1.19064
6307993	chr4:6307993:G:A	5.30785e-08	-1.53805e-10	-0.375948	2.53095e-05	-1.53805e-10	-0.270779
6308291	chr4:6308291:A:G	2.0584e-08	-1.32321	-3.69205e-10	6.31018e-06	-1.6598	-3.69205e-10
6308323	chr4:6308323:C:T	2.43381e-08	-1.53805e-10	-1.15568	1.07028e-05	-1.53805e-10	-1.13146
6308391	chr4:6308391:T:G	2.46991e-08	-1.53805e-10	-1.14096	1.05006e-05	-1.53805e-10	-1.15053
6308422	chr4:6308422:T:A	1.96995e-08	-1.53805e-10	-1.36713	8.70393e-06	-1.53805e-10	-1.33819
6308455	chr4:6308455:C:T	3.29977e-08	-1.53805e-10	-0.851283	1.40752e-05	-1.53805e-10	-0.857547
6308640	chr4:6308640:A:C	8.84239e-09	-1.71982	-0.448345	3.2801e-06	-1.71979	-0.594294
6308702	chr4:6308702:T:C	2.23517e-08	-1.53805e-10	-1.24082	1.02518e-05	-1.53805e-10	-1.1745
6309080	chr4:6309080:G:A	4.97521e-08	-1.53805e-10	-0.440668	2.3631e-05	-1.53805e-10	-0.339399
6309313	chr4:6309313:T:C	2.00282e-08	-1.70322	0.352634	6.51119e-06	-1.72145	0.0930075
6309851	chr4:6309851:T:C	3.14863e-08	-1.53805e-10	-0.898167	1.34992e-05	-1.53805e-10	-0.899329
6309946	chr4:6309946:C:T	3.49673e-09	-1.72152	-1.37438	1.51458e-06	-1.71773	-1.36909
6309988	chr4:6309988:G:A	1.17302e-08	-1.72214	-0.163409	4.35858e-06	-1.71638	-0.313428
6310005	chr4:6310005:CAGA:C	2.75451e-08	-1.53805e-10	-1.0319	1.24778e-05	-1.53805e-10	-0.978011
6310086	chr4:6310086:C:T	2.55805e-08	-1.53805e-10	-1.10589	1.31299e-05	-1.53805e-10	-0.927071
6310277	chr4:6310277:G:T	1.21376e-08	-1.72	-0.131409	4.79559e-06	-1.6968	-0.237464
6310352	chr4:6310352:C:G	1.12943e-08	-1.72269	-0.200731	4.43688e-06	-1.70888	-0.303125
6310393	chr4:6310393:AACCTT:A	5.56918e-08	-1.53805e-10	-0.327887	2.65973e-05	-1.53805e-10	-0.221149
6310432	chr4:6310432:G:A	3.54562e-08	-1.53805e-10	-0.779424	1.62262e-05	-1.53805e-10	-0.715333
6310448	chr4:6310448:T:C	1.11033e-08	-1.72238	-0.218098	4.37555e-06	-1.70629	-0.319638
6310720	chr4:6310720:G:A	1.98929e-08	-1.53805e-10	-1.35736	8.40821e-06	-1.53805e-10	-1.37275
6310801	chr4:6310801:C:G	1.17425e-08	-1.7211	-0.163403	4.55248e-06	-1.71794	-0.268346
6311372	chr4:6311372:C:T	2.22891e-08	-1.53805e-10	-1.24362	1.06719e-05	-1.53805e-10	-1.13435
6311501	chr4:6311501:C:T	2.12859e-08	-1.53805e-10	-1.28967	9.48069e-06	-1.53805e-10	-1.2527
6311931	chr4:6311931:C:G	1.43079e-08	-1.68691	-3.69205e-10	6.29919e-06	-1.66154	-3.69205e-10
6312121	chr4:6312121:T:C	8.01976e-09	-1.61315	-0.652659	4.442e-06	-1.63301	-0.377847
6312282	chr4:6312282:C:G	4.22577e-08	-1.53805e-10	-0.603935	1.96002e-05	-1.53805e-10	-0.526422
6312297	chr4:6312297:C:T	4.34178e-08	-1.59318	1.01633	1.15067e-05	-1.6864	0.627374
6312359	chr4:6312359:C:T	2.21362e-08	-1.53805e-10	-1.25051	1.05778e-05	-1.53805e-10	-1.1432
6312392	chr4:6312392:T:A	4.0724e-09	-1.70086	-1.24263	1.57708e-06	-1.71173	-1.33466
6312460	chr4:6312460:T:G	9.18427e-08	-1.53805e-10	0.172356	4.57035e-05	-1.53805e-10	0.320215
6312499	chr4:6312499:GT:G	3.08607e-08	-1.53805e-10	-0.918237	1.28229e-05	-1.53805e-10	-0.950731
6313057	chr4:6313057:C:T	1.19033e-08	-1.71659	-0.154314	5.71613e-06	-1.67534	-0.0833301
6313127	chr4:6313127:A:G	4.01788e-09	-1.72277	-1.2342	1.74855e-06	-1.72201	-1.22116
6313165	chr4:6313165:A:G	3.69109e-09	-1.71548	-1.32632	1.56983e-06	-1.71874	-1.33225
6313360	chr4:6313360:T:G	5.18446e-09	-1.65958	-1.04248	2.34268e-06	-1.65139	-0.999277
6313605	chr4:6313605:C:T	5.03777e-09	-1.72035	-1.01041	2.93574e-06	-1.68655	-0.738449
6313663	chr4:6313663:A:C	2.02289e-08	-1.71895	0.378343	8.41225e-06	-1.6643	0.292029
6313679	chr4:6313679:A:G	5.90942e-08	-1.70994	1.44136	2.17253e-05	-1.72055	1.29707
6313836	chr4:6313836:T:C	1.99872e-08	-1.71848	0.365853	9.61348e-06	-1.67843	0.439635
6313987	chr4:6313987:T:A	2.91003e-08	-1.53805e-10	-0.976971	1.34481e-05	-1.53805e-10	-0.903124
6314043	chr4:6314043:G:C	1.98582e-08	-1.53805e-10	-1.3591	8.45052e-06	-1.53805e-10	-1.36773
6314310	chr4:6314310:C:T	1.54159e-08	-1.71949	0.10717	5.88359e-06	-1.72209	-0.00770726
6314461	chr4:6314461:A:C	1.56573e-08	-1.59678	-3.69205e-10	6.50945e-06	-1.6287	-3.69205e-10
6314613	chr4:6314613:A:G	3.7378e-08	-1.71816	0.991519	1.88452e-05	-1.67698	1.11128
6314614	chr4:6314614:T:C	3.90768e-08	-1.72144	1.03925	1.95524e-05	-1.68958	1.16072
6314623	chr4:6314623:G:A	4.1713e-08	-1.68315	1.06625	1.64051e-05	-1.56843	0.864062
6314654	chr4:6314654:C:A	1.95415e-08	-1.64499	0.26981	7.60242e-06	-1.50285	0.0293542
6314911	chr4:6314911:A:T	1.84998e-07	-1.57095	2.44357	0.000102059	-1.39227	2.51586
6314943	chr4:6314943:C:T	1.9482e-08	-1.53805e-10	-1.37823	8.36505e-06	-1.53805e-10	-1.3779
6314955	chr4:6314955:G:A	2.53508e-08	-1.53805e-10	-1.11491	1.09601e-05	-1.53805e-10	-1.1077
6316065	chr4:6316065:A:G	3.02475e-08	-1.53805e-10	-0.938309	1.42779e-05	-1.53805e-10	-0.843249
6316178	chr4:6316178:TCTC:T	9.03634e-08	-1.53805e-10	0.156118	3.57941e-05	-1.53805e-10	0.0758238
6316264	chr4:6316264:T:C	2.23664e-08	-1.53805e-10	-1.24016	1.00006e-05	-1.53805e-10	-1.19931
6316483	chr4:6316483:A:G	1.98255e-08	-1.53805e-10	-1.36075	8.77684e-06	-1.53805e-10	-1.32984
6317072	chr4:6317072:C:T	9.94408e-08	-1.60836	1.8602	4.95022e-05	-1.46878	1.86884
6317081	chr4:6317081:C:T	1.03379e-07	-1.60961	1.9003	5.14272e-05	-1.47032	1.90853
6317196	chr4:6317196:G:A	4.69626e-08	-0.49837	-3.69205e-10	1.78377e-05	-0.620647	-3.69205e-10
6317204	chr4:6317204:G:A	3.59172e-09	-1.70499	-1.3641	1.5929e-06	-1.6839	-1.3525
6317301	chr4:6317301:T:TC	3.3298e-08	-1.53805e-10	-0.842223	1.554e-05	-1.53805e-10	-0.758543
6317362	chr4:6317362:C:G	1.76511e-07	-1.57114	2.3968	9.80493e-05	-1.39389	2.4774
6317449	chr4:6317449:G:C	2.31745e-08	-1.53805e-10	-1.20467	1.06906e-05	-1.53805e-10	-1.1326
6317629	chr4:6317629:C:T	3.72482e-09	-1.69984	-1.33286	1.56023e-06	-1.70903	-1.34809
6317681	chr4:6317681:G:A	3.0544e-08	-1.53805e-10	-0.928551	1.46939e-05	-1.53805e-10	-0.814527
6317809	chr4:6317809:C:T	7.58615e-09	-1.71591	-0.605482	3.20509e-06	-1.72277	-0.614443
6317842	chr4:6317842:A:C	5.73294e-09	-1.46968	-1.13181	2.64728e-06	-1.34424	-1.18419
6317866	chr4:6317866:C:T	5.57923e-09	-1.48918	-1.13949	2.56744e-06	-1.36806	-1.19099
6317978	chr4:6317978:A:C	6.37661e-09	-1.47902	-1.01607	2.90298e-06	-1.35572	-1.0805
6318120	chr4:6318120:T:C	5.36715e-09	-1.51367	-1.15376	2.4569e-06	-1.39856	-1.2045
6318139	chr4:6318139:G:A	4.16831e-09	-1.61316	-1.30705	1.63324e-06	-1.66282	-1.34857
6318284	chr4:6318284:C:T	1.43422e-08	-0.932721	-0.751791	8.03243e-06	-0.806252	-0.61222
6318315	chr4:6318315:T:G	4.98685e-09	-1.50748	-1.23344	2.33684e-06	-1.38982	-1.26334
6318343	chr4:6318343:T:G	3.9603e-08	-1.71112	1.04231	1.88134e-05	-1.72275	1.15536
6318376	chr4:6318376:C:T	3.54112e-08	-1.53805e-10	-0.780691	1.43056e-05	-1.53805e-10	-0.841309
6318788	chr4:6318788:C:T	8.6538e-09	-1.59418	-0.595543	3.88119e-06	-1.45848	-0.687334
6318790	chr4:6318790:T:A	8.51417e-09	-1.6062	-0.59979	3.802e-06	-1.47551	-0.690923
6319021	chr4:6319021:C:G	4.15526e-09	-1.67686	-1.24648	1.65824e-06	-1.70497	-1.29123
6319075	chr4:6319075:A:G	3.54357e-09	-1.70755	-1.37503	1.53457e-06	-1.7214	-1.35231
6319078	chr4:6319078:T:G	6.25497e-08	-1.53805e-10	-0.211759	2.99622e-05	-1.53805e-10	-0.102023
6319470	chr4:6319470:A:G	2.04059e-08	-1.53805e-10	-1.3319	8.91881e-06	-1.53805e-10	-1.3138
6319661	chr4:6319661:C:A	1.9517e-08	-1.53805e-10	-1.37643	8.52697e-06	-1.53805e-10	-1.35873
6320189	chr4:6320189:T:C	2.54037e-08	-1.53805e-10	-1.11283	1.14361e-05	-1.53805e-10	-1.06518
6320374	chr4:6320374:G:A	4.79072e-09	-1.40414	-1.3769	2.38369e-06	-1.25818	-1.37513
6320457	chr4:6320457:C:T	5.10071e-09	-1.36753	-1.35081	2.4876e-06	-1.22119	-1.36945
6320492	chr4:6320492:T:C	4.86517e-09	-1.40281	-1.36281	2.37069e-06	-1.26328	-1.3755
6320504	chr4:6320504:C:A	5.34655e-08	-1.53805e-10	-0.368683	2.01358e-05	-1.53805e-10	-0.499461
6321628	chr4:6321628:GGTTAT:G	4.77091e-08	-1.53805e-10	-0.482598	1.78864e-05	-1.53805e-10	-0.617918
6321645	chr4:6321645:T:TA	1.99521e-08	-1.53805e-10	-1.35439	9.01327e-06	-1.53805e-10	-1.30326
6321727	chr4:6321727:A:C	4.22263e-08	-1.63278	1.0281	5.98824e-06	-1.67049	-0.0416678
6321738	chr4:6321738:C:T	2.09346e-08	-1.68512	0.378804	7.54581e-06	-1.71902	0.238052
6322006	chr4:6322006:G:A	5.39921e-09	-1.28335	-1.37811	2.53747e-06	-1.19928	-1.37152
6322014	chr4:6322014:A:G	2.10506e-08	-1.63981	0.339017	7.31248e-06	-1.69861	0.186235
6322091	chr4:6322091:T:C	8.51115e-09	-1.60591	-0.600429	2.82959e-06	-1.67996	-0.781871
6322098	chr4:6322098:TTGTCGTCGCCAAGTCTGCCA:T	8.56773e-09	-1.61593	-0.583784	2.85218e-06	-1.68655	-0.767329
6322282	chr4:6322282:G:A	1.96738e-08	-1.53805e-10	-1.36843	8.754e-06	-1.53805e-10	-1.33245
6323058	chr4:6323058:T:C	8.54457e-09	-1.65934	-0.543088	3.83664e-06	-1.51826	-0.639108
6323291	chr4:6323291:A:T	5.85394e-09	-1.68321	-0.897395	2.16083e-06	-1.7192	-1.01227
6323359	chr4:6323359:G:A	5.74309e-09	-1.69425	-0.905472	2.06212e-06	-1.72201	-1.05621
6324107	chr4:6324107:T:C	2.06981e-08	-1.53805e-10	-1.31768	9.08813e-06	-1.53805e-10	-1.29499
6324695	chr4:6324695:T:G	4.26052e-08	-1.53805e-10	-0.595745	1.49813e-05	-1.53805e-10	-0.795155
6325079	chr4:6325079:C:T	3.97387e-08	-1.53805e-10	-0.665394	1.61703e-05	-1.53805e-10	-0.718782
6325249	chr4:6325249:C:T	9.28421e-09	-1.21471	-0.904692	5.49758e-06	-1.08365	-0.714006
6325342	chr4:6325342:C:T	1.5026e-08	-1.63794	-3.69205e-10	6.71283e-06	-1.59794	-3.69205e-10
6325373	chr4:6325373:G:C	1.97839e-08	-1.53805e-10	-1.36285	8.61281e-06	-1.53805e-10	-1.34871
6325552	chr4:6325552:G:T	1.9927e-08	-1.53805e-10	-1.35564	8.48605e-06	-1.53805e-10	-1.36354
6325821	chr4:6325821:T:C	2.89955e-08	-1.53805e-10	-0.980581	1.18232e-05	-1.53805e-10	-1.03189
6325831	chr4:6325831:C:T	2.71471e-08	-1.53805e-10	-1.04645	1.08358e-05	-1.53805e-10	-1.1191
6326044	chr4:6326044:T:C	1.23254e-08	-1.50144	-0.334614	8.05337e-06	-1.31579	-0.10008
6326280	chr4:6326280:G:A	3.42336e-08	-1.53805e-10	-0.814513	1.45393e-05	-1.53805e-10	-0.825103
6326417	chr4:6326417:G:A	1.96356e-08	-1.53805e-10	-1.37038	8.51778e-06	-1.53805e-10	-1.3598
6326588	chr4:6326588:C:T	3.35387e-08	-1.53805e-10	-0.83502	1.55217e-05	-1.53805e-10	-0.759721
6326627	chr4:6326627:G:C	1.31664e-08	-1.47309	-0.296966	6.93663e-06	-1.2096	-0.355542
6326681	chr4:6326681:G:A	2.97373e-08	-1.53805e-10	-0.955318	1.17633e-05	-1.53805e-10	-1.03697
6326780	chr4:6326780:A:G	4.91918e-09	-1.63424	-1.12034	2.53105e-06	-1.52359	-1.04973
6326804	chr4:6326804:G:A	7.92338e-08	-1.53805e-10	0.0246824	3.69458e-05	-1.53805e-10	0.107493
6326822	chr4:6326822:G:A	5.7145e-09	-1.2391	-1.36561	2.12958e-06	-1.36887	-1.37717
6326858	chr4:6326858:G:A	2.96992e-08	-1.53805e-10	-0.956601	1.1734e-05	-1.53805e-10	-1.03947
6327180	chr4:6327180:TGA:T	1.97715e-08	-1.53805e-10	-1.36348	8.66074e-06	-1.53805e-10	-1.34316
6327380	chr4:6327380:A:G	6.91911e-09	-1.69443	-0.719007	3.74607e-06	-1.62815	-0.553099
6327652	chr4:6327652:G:T	2.08434e-08	-1.53805e-10	-1.31068	9.45674e-06	-1.53805e-10	-1.25523
6327677	chr4:6327677:G:A	2.10413e-08	-1.53805e-10	-1.30123	9.32469e-06	-1.53805e-10	-1.26929
6327738	chr4:6327738:G:A	2.23963e-07	2.44169	-1.37793	0.000112332	2.59133	-1.37184
6327973	chr4:6327973:AGCCCTCC:A	5.78646e-08	1.07882	-1.36843	2.16651e-05	0.951411	-1.37767
6328911	chr4:6328911:ATGGTGACCGGGTGC:A	1.24239e-08	-0.451088	-1.37701	4.41973e-06	-0.642346	-1.37354
6329072	chr4:6329072:T:C	2.91625e-08	-1.53805e-10	-0.974836	1.46655e-05	-1.53805e-10	-0.816459
6329184	chr4:6329184:G:A	4.18442e-09	-1.56705	-1.3493	1.66552e-06	-1.63178	-1.36004
6329193	chr4:6329193:G:A	2.85622e-08	-1.53805e-10	-0.995636	1.17143e-05	-1.53805e-10	-1.04115
6329211	chr4:6329211:C:G	1.12277e-08	-0.576094	-1.35325	4.92916e-06	-0.542357	-1.36443
6329217	chr4:6329217:C:T	1.47281e-08	-0.280174	-1.37779	6.20023e-06	-0.342488	-1.33489
6329227	chr4:6329227:G:A	2.39855e-08	-1.53805e-10	-1.17027	1.04441e-05	-1.53805e-10	-1.15592
6329474	chr4:6329474:G:A	1.97968e-08	-1.53805e-10	-1.3622	8.82586e-06	-1.53805e-10	-1.32427
6329712	chr4:6329712:T:C	3.05835e-08	-1.53805e-10	-0.92726	1.24056e-05	-1.53805e-10	-0.983815
6329740	chr4:6329740:C:A	1.94802e-08	-1.53805e-10	-1.37832	8.3828e-06	-1.53805e-10	-1.37578
6329789	chr4:6329789:C:A	2.38727e-08	-1.53805e-10	-1.17498	1.00477e-05	-1.53805e-10	-1.19461
6329877	chr4:6329877:C:T	1.42391e-08	-1.69173	-3.69205e-10	6.03463e-06	-1.70445	-3.69205e-10
6330524	chr4:6330524:T:G	2.18989e-08	-1.53805e-10	-1.26128	9.26394e-06	-1.53805e-10	-1.27583
6330835	chr4:6330835:T:C	1.39161e-08	-1.71467	-3.69205e-10	5.92497e-06	-1.72278	-3.69205e-10
6330846	chr4:6330846:C:T	2.13413e-08	-1.53805e-10	-1.28708	9.80401e-06	-1.53805e-10	-1.21917
6331168	chr4:6331168:A:C	4.39855e-08	-1.53805e-10	-0.56386	1.68074e-05	-1.53805e-10	-0.680142
6331399	chr4:6331399:C:T	7.24545e-09	-1.1872	-1.18015	3.96802e-06	-1.22664	-0.897053
6331856	chr4:6331856:G:A	5.59186e-09	-1.53406	-1.09235	2.24872e-06	-1.56166	-1.12994
6332001	chr4:6332001:C:T	1.9483e-08	-1.53805e-10	-1.37818	8.41695e-06	-1.53805e-10	-1.37171
6332151	chr4:6332151:T:C	1.94913e-08	-1.53805e-10	-1.37775	8.46164e-06	-1.53805e-10	-1.36642
6332153	chr4:6332153:C:T	1.9483e-08	-1.53805e-10	-1.37818	8.38721e-06	-1.53805e-10	-1.37525
6332179	chr4:6332179:C:A	2.10281e-08	-1.53805e-10	-1.30186	9.27843e-06	-1.53805e-10	-1.27427
6332193	chr4:6332193:G:A	1.9489e-08	-1.53805e-10	-1.37787	8.47652e-06	-1.53805e-10	-1.36466
6332369	chr4:6332369:C:G	6.80092e-08	-1.53805e-10	-0.128078	2.53137e-05	-1.53805e-10	-0.270615
6332569	chr4:6332569:T:C	2.16921e-08	-1.53805e-10	-1.27077	1.02481e-05	-1.53805e-10	-1.17486
6332720	chr4:6332720:G:C	9.6714e-09	-0.704763	-1.37378	3.70793e-06	-0.813181	-1.37831
6332772	chr4:6332772:A:G	1.38537e-08	-1.46815	-0.251011	1.21208e-05	-1.28554	0.2785
6332857	chr4:6332857:C:T	1.99629e-08	-1.53805e-10	-1.35384	9.01807e-06	-1.53805e-10	-1.30273
6332863	chr4:6332863:T:C	1.99715e-08	-1.53805e-10	-1.35341	9.04368e-06	-1.53805e-10	-1.29989
6333096	chr4:6333096:C:T	1.94935e-08	-1.53805e-10	-1.37764	8.44131e-06	-1.53805e-10	-1.36882
6333186	chr4:6333186:C:T	1.43325e-08	-1.55085	-0.134344	5.43093e-06	-1.62916	-0.180688
6333329	chr4:6333329:G:C	2.20681e-08	-1.53805e-10	-1.25359	1.00725e-05	-1.53805e-10	-1.19215
6333390	chr4:6333390:C:T	1.92747e-08	-1.38893	-3.69205e-10	9.44295e-06	-1.25669	-3.69205e-10
6333459	chr4:6333459:C:T	7.52323e-09	-1.72093	-0.6088	2.76596e-06	-1.63257	-0.852002
6333476	chr4:6333476:C:T	1.42549e-08	-0.314482	-1.37614	7.53779e-06	-0.135226	-1.34681
6333480	chr4:6333480:T:C	1.98894e-08	-1.53805e-10	-1.35753	8.83016e-06	-1.53805e-10	-1.32379
6333765	chr4:6333765:G:A	2.4193e-08	-1.16166	-3.69205e-10	9.62097e-06	-1.23801	-3.69205e-10
6333911	chr4:6333911:A:C	3.2649e-08	-1.53805e-10	-0.861906	1.51488e-05	-1.53805e-10	-0.784037
6333997	chr4:6333997:A:T	2.00539e-08	-1.53805e-10	-1.3493	8.36433e-06	-1.53805e-10	-1.37798
6334084	chr4:6334084:A:C	2.18677e-08	-1.53805e-10	-1.26271	8.59937e-06	-1.53805e-10	-1.35027
6334202	chr4:6334202:T:C	1.70813e-08	-0.1844	-1.32534	6.39323e-06	-0.419616	-1.2271
6334239	chr4:6334239:T:C	1.23441e-08	-1.46672	-0.367829	4.49425e-06	-1.70059	-0.29857
6334241	chr4:6334241:T:C	1.4767e-07	1.53816	-0.890903	8.25066e-05	1.47071	-0.55979
6334326	chr4:6334326:T:C	4.98873e-09	-1.72264	-1.0179	1.77367e-06	-1.69991	-1.229
6334400	chr4:6334400:C:T	8.32453e-08	-1.22684	1.30091	2.98539e-05	-1.21986	1.11422
6334735	chr4:6334735:C:A	6.36839e-08	0.873614	-1.0674	4.03647e-05	1.22577	-1.02977
6334821	chr4:6334821:C:T	3.86664e-08	-1.53805e-10	-0.692749	1.74337e-05	-1.53805e-10	-0.643554
6334891	chr4:6334891:A:G	2.58688e-08	-1.53805e-10	-1.09468	1.0324e-05	-1.53805e-10	-1.16749
6335115	chr4:6335115:C:T	3.67476e-09	-1.69786	-1.34838	1.49354e-06	-1.72279	-1.37802
6335235	chr4:6335235:G:A	9.23915e-08	-1.32538	1.50369	3.28215e-05	-1.32472	1.31385
6335632	chr4:6335632:G:C	1.97767e-08	-1.53805e-10	-1.36322	8.85527e-06	-1.53805e-10	-1.32095
6335670	chr4:6335670:G:A	3.15223e-08	0.471379	-1.3684	2.33654e-05	0.923373	-1.27407
6335705	chr4:6335705:C:A	2.2163e-08	-1.53805e-10	-1.24929	9.30551e-06	-1.53805e-10	-1.27135
6335950	chr4:6335950:A:G	1.26581e-08	-1.35038	-0.459042	6.62363e-06	-1.3647	-0.246615
6336094	chr4:6336094:C:T	1.09765e-07	-1.34375	1.69437	4.19033e-05	-1.3352	1.5686
6336102	chr4:6336102:A:G	2.57493e-08	-0.367274	-0.732039	1.49285e-05	-0.0412735	-0.757417
6336221	chr4:6336221:G:C	1.9557e-08	-1.53805e-10	-1.37439	8.54747e-06	-1.53805e-10	-1.35632
6336324	chr4:6336324:G:A	3.24703e-08	-1.53805e-10	-0.867395	1.50274e-05	-1.53805e-10	-0.792082
6336524	chr4:6336524:T:C	1.43943e-08	-0.851327	-0.829564	1.01152e-05	-0.57342	-0.6145
6337264	chr4:6337264:A:AG	3.56123e-08	-0.775028	-3.69205e-10	1.43538e-05	-0.837947	-3.69205e-10
6337313	chr4:6337313:T:C	3.65586e-08	-1.53805e-10	-0.748805	1.70007e-05	-1.53805e-10	-0.668704
6337467	chr4:6337467:T:C	8.05158e-08	0.0423986	-0.00166551	4.58119e-05	0.326115	-0.0035308
6337520	chr4:6337520:A:G	5.04411e-08	0.0218288	-0.448744	2.81219e-05	0.316229	-0.48164
6337558	chr4:6337558:C:T	4.12952e-08	-1.53805e-10	-0.626975	1.37789e-05	-1.53805e-10	-0.87882
6337655	chr4:6337655:G:T	2.82838e-08	0.344641	-1.35007	2.50504e-05	0.974465	-1.25554
6337805	chr4:6337805:G:A	8.0446e-08	-1.53805e-10	0.0398659	3.15269e-05	-1.53805e-10	-0.0511197
6337815	chr4:6337815:CTCGGGCATT:C	2.11978e-08	-0.0745442	-1.21928	2.40309e-05	0.626639	-0.949256
6337873	chr4:6337873:G:A	2.09311e-08	-1.53805e-10	-1.30648	8.55143e-06	-1.53805e-10	-1.35586
6338217	chr4:6338217:C:T	3.19299e-08	-1.53805e-10	-0.884177	1.47689e-05	-1.53805e-10	-0.809439
6338257	chr4:6338257:A:C	3.09859e-08	-1.53805e-10	-0.914189	1.15863e-05	-1.53805e-10	-1.05213
6338461	chr4:6338461:G:A	3.19341e-08	-1.53805e-10	-0.884045	1.47709e-05	-1.53805e-10	-0.809298
6338550	chr4:6338550:C:T	2.62093e-08	-1.53805e-10	-1.08161	1.06621e-05	-1.53805e-10	-1.13527
6339141	chr4:6339141:A:G	2.02029e-08	-1.53805e-10	-1.3419	9.04302e-06	-1.53805e-10	-1.29997
6339292	chr4:6339292:T:C	1.9602e-08	-1.53805e-10	-1.37209	8.48086e-06	-1.53805e-10	-1.36415
6339323	chr4:6339323:T:C	4.73631e-08	-1.53805e-10	-0.489876	2.38958e-05	-1.53805e-10	-0.328258
6339377	chr4:6339377:G:A	1.9743e-08	-1.53805e-10	-1.36492	8.64541e-06	-1.53805e-10	-1.34493
6339421	chr4:6339421:C:T	1.288e-07	-1.23126	1.7418	4.55313e-05	-1.24297	1.55941
6339494	chr4:6339494:C:T	1.28856e-07	-1.19345	1.70443	4.54603e-05	-1.20657	1.52145
6339505	chr4:6339505:G:T	1.52015e-08	-1.62633	-3.69205e-10	6.25084e-06	-1.66924	-3.69205e-10
6339506	chr4:6339506:C:T	1.47819e-08	-1.65432	-3.69205e-10	6.12781e-06	-1.68912	-3.69205e-10
6339638	chr4:6339638:A:G	3.41912e-08	-1.53805e-10	-0.815753	1.22794e-05	-1.53805e-10	-0.994039
6339975	chr4:6339975:T:C	2.85015e-08	-1.53805e-10	-0.997765	1.27926e-05	-1.53805e-10	-0.953095
6340013	chr4:6340013:T:G	1.8566e-08	-1.37845	-0.047942	8.95621e-06	-1.13416	-0.17545
6340141	chr4:6340141:C:T	1.54852e-08	-1.60783	-3.69205e-10	6.50889e-06	-1.62879	-3.69205e-10
6340164	chr4:6340164:C:CA	4.50614e-08	-1.53805e-10	-0.539694	1.61387e-05	-1.53805e-10	-0.720742
6340341	chr4:6340341:T:C	2.29327e-08	-1.53805e-10	-1.21516	9.60036e-06	-1.53805e-10	-1.24016
6340372	chr4:6340372:AGGTGCAATGCATCAGAGG:A	4.38793e-08	0.016688	-0.582967	3.96377e-05	0.437281	-0.259461
6340812	chr4:6340812:G:A	3.15952e-08	-1.53805e-10	-0.894715	1.15483e-05	-1.53805e-10	-1.05542
6340851	chr4:6340851:C:T	3.07297e-08	-1.53805e-10	-0.922492	1.12896e-05	-1.53805e-10	-1.07808
6341037	chr4:6341037:G:A	2.61299e-08	-1.32695	0.242311	1.00324e-05	-1.36026	0.164116
6341564	chr4:6341564:C:T	3.83377e-08	-1.53805e-10	-0.701288	1.54286e-05	-1.53805e-10	-0.765735
6341860	chr4:6341860:A:T	4.88756e-08	-1.53805e-10	-0.458443	1.66991e-05	-1.53805e-10	-0.686602
6342291	chr4:6342291:G:A	2.93241e-08	-1.53805e-10	-0.969312	1.18839e-05	-1.53805e-10	-1.02677
6342510	chr4:6342510:A:G	7.07416e-09	-1.03573	-1.35554	3.09732e-06	-0.993136	-1.37829
6342633	chr4:6342633:C:G	7.30908e-08	-1.53805e-10	-0.0560189	3.44292e-05	-1.53805e-10	0.036944
6342749	chr4:6342749:T:A	2.63282e-08	-1.53805e-10	-1.07708	1.20931e-05	-1.53805e-10	-1.00933
6343002	chr4:6343002:AG:A	3.45851e-08	-1.53805e-10	-0.804298	1.58194e-05	-1.53805e-10	-0.740722
6343054	chr4:6343054:G:A	2.61613e-08	-1.53805e-10	-1.08344	1.1986e-05	-1.53805e-10	-1.01822
6343082	chr4:6343082:C:T	4.55836e-08	-1.53805e-10	-0.528172	2.3306e-05	-1.53805e-10	-0.353251
6343168	chr4:6343168:T:C	2.27177e-08	-1.53805e-10	-1.22458	9.39357e-06	-1.53805e-10	-1.26193
6343256	chr4:6343256:C:T	2.40641e-08	-0.387265	-0.779733	1.14097e-05	-0.492671	-0.574829
6343311	chr4:6343311:G:A	1.93566e-08	-0.348909	-1.03578	1.33872e-05	0.103097	-1.01075
6343345	chr4:6343345:C:T	2.13232e-08	-1.53805e-10	-1.28792	9.26987e-06	-1.53805e-10	-1.27519
6343464	chr4:6343464:C:T	1.94932e-08	-1.53805e-10	-1.37765	8.4305e-06	-1.53805e-10	-1.3701
6343511	chr4:6343511:G:A	1.96972e-08	-1.53805e-10	-1.36724	8.41069e-06	-1.53805e-10	-1.37246
6343570	chr4:6343570:A:G	1.98536e-08	-1.53805e-10	-1.35933	8.66102e-06	-1.53805e-10	-1.34313
6344564	chr4:6344564:C:T	3.50213e-08	-1.53805e-10	-0.791764	1.65815e-05	-1.53805e-10	-0.693674
6344853	chr4:6344853:C:T	2.69679e-08	-1.53805e-10	-1.05307	1.09476e-05	-1.53805e-10	-1.10884
6344985	chr4:6344985:A:G	1.11382e-08	-0.636015	-1.30133	3.3347e-06	-0.919642	-1.37794
6345184	chr4:6345184:C:T	2.48126e-08	-1.53805e-10	-1.13637	1.09153e-05	-1.53805e-10	-1.1118
6345300	chr4:6345300:G:A	3.13617e-08	0.458569	-1.3607	9.55507e-06	0.116648	-1.36154
6345336	chr4:6345336:G:A	2.68964e-08	-1.53805e-10	-1.05573	1.07263e-05	-1.53805e-10	-1.12926
6345558	chr4:6345558:G:C	3.18508e-08	-1.53805e-10	-0.886658	1.48706e-05	-1.53805e-10	-0.802572
6345649	chr4:6345649:A:C	4.60537e-08	-1.53805e-10	-0.517912	1.51504e-05	-1.53805e-10	-0.783932
6345996	chr4:6345996:C:G	2.79601e-08	-1.53805e-10	-1.01694	1.10433e-05	-1.53805e-10	-1.10013
6346043	chr4:6346043:CCA:C	1.42729e-08	-1.68936	-3.69205e-10	5.97001e-06	-1.71521	-3.69205e-10
6346214	chr4:6346214:G:A	3.40273e-08	-1.53805e-10	-0.820556	1.35745e-05	-1.53805e-10	-0.893768
6346261	chr4:6346261:C:T	7.62389e-08	-1.53805e-10	-0.0138491	2.48048e-05	-1.53805e-10	-0.290921
6346464	chr4:6346464:T:C	2.42386e-08	-1.43398	0.274202	6.08851e-06	-1.51358	-0.181973
6346786	chr4:6346786:G:A	4.20965e-09	-1.53316	-1.37718	1.88941e-06	-1.48874	-1.37695
6347126	chr4:6347126:T:G	1.97122e-08	-1.53805e-10	-1.36648	8.66525e-06	-1.53805e-10	-1.34264
6347189	chr4:6347189:G:A	4.9039e-09	-1.71089	-1.0468	1.74028e-06	-1.62406	-1.32386
6347404	chr4:6347404:C:T	2.16312e-08	-0.516112	-0.757471	5.75281e-06	-0.732812	-1.01946
6347567	chr4:6347567:C:T	5.86097e-09	-1.722	-0.857404	2.40462e-06	-1.722	-0.902571
6347836	chr4:6347836:C:T	1.2214e-07	-1.53805e-10	0.457445	4.39398e-05	-1.53805e-10	0.280861
6348049	chr4:6348049:G:A	2.43657e-08	-1.53805e-10	-1.15455	1.11624e-05	-1.53805e-10	-1.08941
6348331	chr4:6348331:G:A	5.12376e-09	-1.33617	-1.37767	2.40887e-06	-1.26345	-1.35935
6348596	chr4:6348596:C:T	1.99131e-08	-1.53805e-10	-1.35634	8.39596e-06	-1.53805e-10	-1.37421
6348622	chr4:6348622:C:G	2.00327e-08	-1.53805e-10	-1.35036	8.73562e-06	-1.53805e-10	-1.33455
6348713	chr4:6348713:C:T	7.75382e-08	-1.53805e-10	0.00305058	4.01553e-05	-1.53805e-10	0.190794
6348983	chr4:6348983:T:G	1.25262e-08	-1.42527	-0.394633	9.16315e-06	-1.35959	0.0728166
6349099	chr4:6349099:A:G	5.10105e-09	-1.45277	-1.26551	2.40564e-06	-1.40048	-1.22367
6349261	chr4:6349261:C:A	2.00218e-08	-1.53805e-10	-1.3509	8.73102e-06	-1.53805e-10	-1.33508
6349720	chr4:6349720:T:G	2.29089e-08	-1.53805e-10	-1.2162	1.02043e-05	-1.53805e-10	-1.17915
6349765	chr4:6349765:C:T	5.4916e-09	-1.28419	-1.36031	2.59835e-06	-1.217	-1.33008
6350007	chr4:6350007:C:T	2.10376e-08	-1.53805e-10	-1.30141	8.91497e-06	-1.53805e-10	-1.31423
6350266	chr4:6350266:C:T	2.09539e-08	-1.53805e-10	-1.3054	8.73356e-06	-1.53805e-10	-1.33479
6350308	chr4:6350308:T:C	2.31223e-08	-1.53805e-10	-1.20692	9.29708e-06	-1.53805e-10	-1.27226
6350333	chr4:6350333:A:G	6.32982e-09	-1.20413	-1.29832	2.65927e-06	-1.14674	-1.37717
6350670	chr4:6350670:CA:C	7.12993e-08	-1.30334	1.22251	4.27661e-05	-1.24874	1.50253
6350748	chr4:6350748:T:C	1.98533e-08	-1.53805e-10	-1.35935	8.58462e-06	-1.53805e-10	-1.35199
6350989	chr4:6350989:G:A	2.15687e-08	-1.53805e-10	-1.27648	9.50245e-06	-1.53805e-10	-1.25041
6351139	chr4:6351139:T:C	1.9484e-08	-1.53805e-10	-1.37813	8.37282e-06	-1.53805e-10	-1.37697
6351266	chr4:6351266:T:TCG	1.95789e-08	-1.53805e-10	-1.37327	8.36991e-06	-1.53805e-10	-1.37732
6351335	chr4:6351335:T:A	6.78944e-09	-1.13969	-1.29266	2.92246e-06	-1.17168	-1.25785
6351381	chr4:6351381:T:C	4.5452e-09	-1.54263	-1.29101	2.29009e-06	-1.50212	-1.17124
6351490	chr4:6351490:G:T	2.05102e-08	-1.3268	-3.69205e-10	8.20239e-06	-1.39753	-3.69205e-10
6351665	chr4:6351665:G:A	3.04509e-08	-1.53805e-10	-0.931605	1.20071e-05	-1.53805e-10	-1.01647
6351779	chr4:6351779:C:T	5.29116e-09	-1.68525	-0.996432	2.17339e-06	-1.7021	-1.02357
6351828	chr4:6351828:G:A	1.98253e-08	-1.53805e-10	-1.36076	8.46243e-06	-1.53805e-10	-1.36632
6352071	chr4:6352071:T:C	5.43857e-09	-1.69694	-0.957265	3.13579e-06	-1.67694	-0.682141
6352079	chr4:6352079:A:G	2.05789e-08	-1.53805e-10	-1.32345	9.57275e-06	-1.53805e-10	-1.24304
6352100	chr4:6352100:C:T	1.99752e-08	-1.53805e-10	-1.35323	8.65032e-06	-1.53805e-10	-1.34436
6352337	chr4:6352337:CT:C	1.99715e-08	-1.53805e-10	-1.35342	8.64818e-06	-1.53805e-10	-1.34461
6352341	chr4:6352341:C:G	1.99755e-08	-1.53805e-10	-1.35321	8.6502e-06	-1.53805e-10	-1.34438
6352360	chr4:6352360:GC:G	1.94936e-08	-1.53805e-10	-1.37764	8.39697e-06	-1.53805e-10	-1.37409
6352488	chr4:6352488:G:A	5.8284e-08	1.03268	-1.31507	1.00023e-05	0.0696037	-1.26875
6352639	chr4:6352639:A:G	4.80899e-09	-1.56826	-1.20898	2.69356e-06	-1.51266	-0.998435
6352741	chr4:6352741:A:G	5.16436e-09	-1.62983	-1.07611	2.8864e-06	-1.5968	-0.84515
6352812	chr4:6352812:CTG:C	4.73942e-08	-1.53805e-10	-0.489221	1.70791e-05	-1.53805e-10	-0.664104
6354044	chr4:6354044:C:A	2.07526e-08	-1.53805e-10	-1.31505	9.23086e-06	-1.53805e-10	-1.27941
6354245	chr4:6354245:G:A	2.3674e-08	-1.53805e-10	-1.18334	9.63539e-06	-1.53805e-10	-1.23652
6354309	chr4:6354309:C:T	3.20745e-08	-1.02386	0.144202	8.46408e-06	-1.07317	-0.292956
6354513	chr4:6354513:C:T	5.66673e-09	-1.4517	-1.1614	2.80647e-06	-1.44383	-1.0262
6354553	chr4:6354553:C:A	5.22954e-08	-1.53805e-10	-0.390813	2.04327e-05	-1.53805e-10	-0.484822
6354568	chr4:6354568:A:G	4.75096e-08	-1.53805e-10	-0.486789	1.69779e-05	-1.53805e-10	-0.670047
6354614	chr4:6354614:T:C	6.11701e-09	-1.3933	-1.14334	2.09066e-06	-1.41431	-1.35017
6354638	chr4:6354638:G:A	7.37406e-09	-1.53118	-0.818576	4.91985e-06	-1.47228	-0.436403
6354786	chr4:6354786:G:A	7.19218e-09	-1.16964	-1.20508	2.71388e-06	-1.13374	-1.36984
6354805	chr4:6354805:G:A	1.99252e-08	-1.53805e-10	-1.35574	8.66886e-06	-1.53805e-10	-1.34222
6354830	chr4:6354830:C:A	3.30191e-08	-1.68863	0.837999	9.9963e-06	-1.68121	0.48147
6355209	chr4:6355209:A:ATGAATG	3.68488e-09	-1.71359	-1.3299	1.5264e-06	-1.70716	-1.37188
6355256	chr4:6355256:G:A	3.77679e-09	-1.64325	-1.37559	1.68935e-06	-1.60606	-1.37155
6355282	chr4:6355282:G:A	3.71992e-09	-1.66627	-1.36775	1.70585e-06	-1.63377	-1.33413
6355360	chr4:6355360:T:C	3.76446e-09	-1.64463	-1.37749	1.70014e-06	-1.60544	-1.36582
6355483	chr4:6355483:C:A	2.25569e-08	-1.53805e-10	-1.23168	9.25634e-06	-1.53805e-10	-1.27665
6355806	chr4:6355806:C:T	2.34213e-08	-1.53805e-10	-1.19408	9.55754e-06	-1.53805e-10	-1.24463
6355866	chr4:6355866:C:T	2.05e-08	-1.53805e-10	-1.3273	8.64669e-06	-1.53805e-10	-1.34478
6355867	chr4:6355867:A:G	1.20662e-08	-1.32052	-0.536794	3.37311e-06	-1.37313	-0.912991
6355881	chr4:6355881:C:A	2.73368e-08	-1.53805e-10	-1.03949	1.12564e-05	-1.53805e-10	-1.08102
6355953	chr4:6355953:C:T	2.64289e-08	-1.53805e-10	-1.07326	1.0905e-05	-1.53805e-10	-1.11274
6356137	chr4:6356137:C:T	1.97408e-08	-1.53805e-10	-1.36503	8.4114e-06	-1.53805e-10	-1.37237
6356243	chr4:6356243:A:G	2.46937e-08	-0.815833	-0.32534	1.6382e-05	-0.710426	0.00465217
6356283	chr4:6356283:T:C	1.02978e-08	-1.51614	-0.499652	4.07726e-06	-1.46235	-0.634181
6356463	chr4:6356463:C:T	5.13035e-09	-1.50923	-1.20332	2.63469e-06	-1.45019	-1.08301
6356484	chr4:6356484:T:C	5.50832e-09	-1.67853	-0.962933	2.84567e-06	-1.66435	-0.791817
6357073	chr4:6357073:C:A	2.00264e-08	-1.53805e-10	-1.35067	8.5904e-06	-1.53805e-10	-1.35131
6357174	chr4:6357174:C:T	1.9569e-08	-1.53805e-10	-1.37377	8.51525e-06	-1.53805e-10	-1.3601
6357213	chr4:6357213:G:A	3.03064e-08	-1.53805e-10	-0.936363	1.34506e-05	-1.53805e-10	-0.902934
6357352	chr4:6357352:C:G	3.82589e-08	-1.53805e-10	-0.703344	1.47645e-05	-1.53805e-10	-0.809732
6357439	chr4:6357439:A:C	7.21917e-09	-1.44262	-0.92836	2.607e-06	-1.46607	-1.07769
6358018	chr4:6358018:C:T	1.96134e-08	-1.53805e-10	-1.37151	8.45746e-06	-1.53805e-10	-1.36691
6358184	chr4:6358184:T:C	3.88619e-08	-0.516934	-0.170772	2.68743e-05	-0.395893	0.185104
6358385	chr4:6358385:AG:A	3.33641e-08	-1.53805e-10	-0.84024	1.30448e-05	-1.53805e-10	-0.933573
6358549	chr4:6358549:A:G	4.1774e-08	-0.619426	0.00397878	2.92276e-05	-0.506301	0.379454
6358564	chr4:6358564:G:A	1.57091e-08	-1.59348	-3.69205e-10	7.12559e-06	-1.53827	-3.69205e-10
6358585	chr4:6358585:A:C	5.27783e-09	-1.59487	-1.08934	3.1178e-06	-1.53285	-0.83198
6358822	chr4:6358822:G:A	8.8904e-09	-1.64204	-0.520705	4.56857e-06	-1.60253	-0.380227
6358971	chr4:6358971:T:C	2.25514e-08	-1.53805e-10	-1.23192	9.98443e-06	-1.53805e-10	-1.20093
6359039	chr4:6359039:T:C	6.5564e-09	-1.09275	-1.37453	3.28829e-06	-0.985594	-1.326
6359061	chr4:6359061:C:T	2.80329e-08	-1.53805e-10	-1.01434	1.1158e-05	-1.53805e-10	-1.0898
6359149	chr4:6359149:T:G	1.98752e-08	-1.53805e-10	-1.35825	8.87425e-06	-1.53805e-10	-1.31881
6359200	chr4:6359200:A:G	3.79567e-08	-0.337783	-0.37349	2.56769e-05	-0.205649	-0.0507205
6359294	chr4:6359294:A:G	5.53074e-09	-1.46431	-1.17309	2.29929e-06	-1.3726	-1.29676
6360087	chr4:6360087:T:C	6.37309e-09	-1.3605	-1.13513	3.0892e-06	-1.27357	-1.10048
6360134	chr4:6360134:G:T	2.33218e-08	-1.19833	-3.69205e-10	9.6011e-06	-1.24008	-3.69205e-10
6360211	chr4:6360211:C:A	2.03484e-08	-1.53805e-10	-1.33472	8.88594e-06	-1.53805e-10	-1.31749
6360418	chr4:6360418:G:A	1.95378e-08	-1.53805e-10	-1.37537	8.53599e-06	-1.53805e-10	-1.35767
6360456	chr4:6360456:T:C	6.42882e-09	-1.1416	-1.34533	3.46882e-06	-1.01528	-1.24287
6360461	chr4:6360461:C:T	1.95879e-08	-1.53805e-10	-1.37281	8.51937e-06	-1.53805e-10	-1.35962
6360747	chr4:6360747:G:T	1.67067e-08	-1.53191	-3.69205e-10	7.36239e-06	-1.50558	-3.69205e-10
6360790	chr4:6360790:A:C	2.11498e-08	-1.53805e-10	-1.29609	9.1616e-06	-1.53805e-10	-1.28694
6360920	chr4:6360920:T:C	4.72194e-09	-1.44351	-1.35199	2.49759e-06	-1.35138	-1.23525
6361027	chr4:6361027:T:C	3.06898e-08	-0.561906	-0.361884	2.09095e-05	-0.442079	-0.0196782
6361070	chr4:6361070:G:A	1.96406e-08	-1.53805e-10	-1.37012	8.55967e-06	-1.53805e-10	-1.3549
6361091	chr4:6361091:A:C	3.8043e-08	-1.53805e-10	-0.709004	1.43654e-05	-1.53805e-10	-0.837134
6361409	chr4:6361409:A:T	3.14095e-08	-1.53805e-10	-0.90061	1.2148e-05	-1.53805e-10	-1.00479
6361686	chr4:6361686:G:C	7.66215e-09	-1.68	-0.631428	2.07263e-06	-1.66969	-1.10345
6361695	chr4:6361695:G:A	2.0294e-08	-1.53805e-10	-1.3374	8.92826e-06	-1.53805e-10	-1.31274
6361725	chr4:6361725:C:T	1.99449e-08	-1.53805e-10	-1.35475	8.70224e-06	-1.53805e-10	-1.33838
6361881	chr4:6361881:G:A	3.66829e-09	-1.7049	-1.34309	1.95182e-06	-1.72055	-1.11264
6361926	chr4:6361926:G:A	1.97104e-08	-1.53805e-10	-1.36658	8.53179e-06	-1.53805e-10	-1.35816
6361958	chr4:6361958:G:A	2.03416e-08	-1.53805e-10	-1.33505	8.88333e-06	-1.53805e-10	-1.31778
6362006	chr4:6362006:G:A	1.94818e-08	-1.53805e-10	-1.37824	8.43627e-06	-1.53805e-10	-1.36942
6362052	chr4:6362052:G:A	1.95212e-08	-1.61813	0.241911	7.34176e-06	-1.65144	0.143056
6362151	chr4:6362151:C:T	1.95879e-08	-1.53805e-10	-1.37281	8.46602e-06	-1.53805e-10	-1.3659
6362176	chr4:6362176:C:T	2.12056e-08	-1.61757	0.32411	7.95195e-06	-1.65095	0.222409
6362209	chr4:6362209:G:C	7.24069e-09	-1.58853	-0.779479	2.09559e-06	-1.58243	-1.17969
6362359	chr4:6362359:G:C	2.61497e-08	-1.08388	-3.69205e-10	1.05885e-05	-1.14219	-3.69205e-10
6362584	chr4:6362584:G:A	5.98112e-09	-1.53657	-1.02254	1.98396e-06	-1.51626	-1.3006
6362797	chr4:6362797:C:T	2.77251e-08	-1.53805e-10	-1.02538	1.05753e-05	-1.53805e-10	-1.14344
6362859	chr4:6362859:C:A	5.37374e-08	-0.363612	-3.69205e-10	1.95451e-05	-0.529237	-3.69205e-10
6363106	chr4:6363106:T:A	2.01034e-08	-1.53805e-10	-1.34683	8.82418e-06	-1.53805e-10	-1.32446
6363122	chr4:6363122:A:C	1.54049e-08	-0.405119	-1.20791	7.99334e-06	-0.301787	-1.12156
6363153	chr4:6363153:T:G	9.75729e-09	-1.1265	-0.94321	3.98655e-06	-1.00927	-1.10977
6363376	chr4:6363376:A:G	7.6984e-09	-1.66825	-0.638454	2.34534e-06	-1.62396	-1.02557
6363439	chr4:6363439:C:T	2.70275e-08	-1.53805e-10	-1.05086	1.11201e-05	-1.53805e-10	-1.0932
6363447	chr4:6363447:C:T	1.61092e-08	-1.44499	-0.123338	4.16205e-06	-1.62413	-0.451826
6363778	chr4:6363778:T:C	1.99073e-08	-1.53805e-10	-1.35664	8.36131e-06	-1.53805e-10	-1.37835
6364418	chr4:6364418:G:A	3.29507e-08	-1.53805e-10	-0.85271	1.29809e-05	-1.53805e-10	-0.938479
6364720	chr4:6364720:G:A	1.98378e-08	-1.53805e-10	-1.36013	8.60183e-06	-1.53805e-10	-1.34999
6364896	chr4:6364896:C:T	1.9484e-08	-1.53805e-10	-1.37813	8.37538e-06	-1.53805e-10	-1.37666
6365516	chr4:6365516:G:A	6.61386e-08	0.489856	-0.645824	1.68209e-05	0.342587	-1.02193
6365537	chr4:6365537:C:A	2.17381e-08	-1.53805e-10	-1.26865	9.1161e-06	-1.53805e-10	-1.29192
6365700	chr4:6365700:G:T	3.14779e-08	-1.53805e-10	-0.898434	1.23417e-05	-1.53805e-10	-0.988978
6365740	chr4:6365740:T:C	1.39324e-08	-1.49615	-0.217357	5.31588e-06	-1.52234	-0.30892
6365914	chr4:6365914:G:C	2.59775e-08	-1.53805e-10	-1.09049	1.21101e-05	-1.53805e-10	-1.00792
6366024	chr4:6366024:C:T	1.39768e-08	-0.545238	-1.16508	4.29904e-06	-0.710547	-1.33302
6366048	chr4:6366048:G:A	1.95658e-08	-1.53805e-10	-1.37394	8.44867e-06	-1.53805e-10	-1.36795
6366276	chr4:6366276:C:T	5.23716e-09	-1.32403	-1.36791	2.1693e-06	-1.35519	-1.37236
6366293	chr4:6366293:G:A	6.25466e-09	-1.32348	-1.19091	2.23661e-06	-1.4276	-1.2694
6366399	chr4:6366399:G:A	7.7046e-09	-1.30301	-1.0029	2.25921e-06	-1.42568	-1.26126
6366800	chr4:6366800:C:T	3.68092e-08	-1.53805e-10	-0.741972	1.49945e-05	-1.53805e-10	-0.794276
6366812	chr4:6366812:G:A	1.56702e-08	-1.59596	-3.69205e-10	7.06923e-06	-1.54621	-3.69205e-10
6366964	chr4:6366964:G:A	1.95996e-08	-1.53805e-10	-1.37221	8.58601e-06	-1.53805e-10	-1.35183
6367278	chr4:6367278:C:T	2.02195e-08	-1.34107	-3.69205e-10	8.08138e-06	-1.4124	-3.69205e-10
6367441	chr4:6367441:C:T	1.75903e-08	-1.6853	0.204929	4.39771e-06	-1.71362	-0.307257
6367517	chr4:6367517:A:G	5.37755e-09	-1.29662	-1.36887	2.07612e-06	-1.41752	-1.35393
6367657	chr4:6367657:T:C	9.18937e-09	-1.70764	-0.422029	3.3487e-06	-1.72093	-0.572457
6367976	chr4:6367976:A:T	9.76177e-09	-1.26695	-0.802292	3.85668e-06	-1.19118	-0.960975
6368162	chr4:6368162:G:C	5.21141e-09	-1.44888	-1.24799	1.79983e-06	-1.54015	-1.37412
6368426	chr4:6368426:T:C	2.22878e-08	-1.24368	-3.69205e-10	1.01065e-05	-1.18878	-3.69205e-10
6368594	chr4:6368594:A:G	2.60107e-08	-1.53805e-10	-1.08921	1.06526e-05	-1.53805e-10	-1.13615
6368768	chr4:6368768:C:T	2.76994e-08	-1.53805e-10	-1.02631	1.13634e-05	-1.53805e-10	-1.07156
6368978	chr4:6368978:G:T	6.78649e-09	-1.49569	-0.937099	2.09535e-06	-1.52845	-1.23379
6368994	chr4:6368994:T:C	1.84358e-08	-0.0705788	-1.36285	6.50162e-06	-0.253956	-1.37595
6369698	chr4:6369698:C:T	1.26559e-07	-1.53805e-10	0.49299	4.36121e-05	-1.53805e-10	0.273375
6369747	chr4:6369747:C:T	2.72005e-08	-1.53805e-10	-1.04448	1.11471e-05	-1.53805e-10	-1.09078
6369861	chr4:6369861:T:C	3.08794e-08	-0.917632	-3.69205e-10	1.42692e-05	-0.843854	-3.69205e-10
6369866	chr4:6369866:T:C	8.27731e-09	-1.17653	-1.05767	3.26545e-06	-1.07745	-1.24111
6370523	chr4:6370523:C:T	1.95933e-08	-1.53805e-10	-1.37253	8.48681e-06	-1.53805e-10	-1.36345
6370684	chr4:6370684:C:T	2.50065e-08	-1.53805e-10	-1.12859	1.14382e-05	-1.53805e-10	-1.065
6370731	chr4:6370731:C:T	4.63721e-09	-1.59056	-1.22305	1.62034e-06	-1.64796	-1.37136
6371133	chr4:6371133:C:T	1.95704e-08	-1.53805e-10	-1.3737	8.55484e-06	-1.53805e-10	-1.35546
6371440	chr4:6371440:A:T	3.24391e-08	-0.868357	-3.69205e-10	1.251e-05	-0.975428	-3.69205e-10
6371601	chr4:6371601:C:G	1.30501e-08	-0.705458	-1.07347	5.68567e-06	-0.810225	-0.953785
6371914	chr4:6371914:C:T	1.4461e-07	0.62632	-3.69205e-10	5.45342e-05	0.496868	-3.69205e-10
6372115	chr4:6372115:C:T	1.97022e-08	-1.53805e-10	-1.36699	8.36476e-06	-1.53805e-10	-1.37793
6372118	chr4:6372118:C:T	1.96595e-08	-1.53805e-10	-1.36916	8.36208e-06	-1.53805e-10	-1.37825
6372121	chr4:6372121:A:G	3.05401e-08	-1.53805e-10	-0.928679	1.24977e-05	-1.53805e-10	-0.976412
6372462	chr4:6372462:A:G	1.24021e-08	-0.531155	-1.2987	4.61077e-06	-0.638426	-1.33514
6372536	chr4:6372536:G:A	2.20777e-08	-1.53805e-10	-1.25315	8.9666e-06	-1.53805e-10	-1.30845
6372739	chr4:6372739:G:C	3.16958e-08	-1.53805e-10	-0.891538	1.29571e-05	-1.53805e-10	-0.940315
6372741	chr4:6372741:T:C	4.46599e-09	-1.5064	-1.34483	2.20562e-06	-1.3938	-1.31715
6372810	chr4:6372810:G:A	1.73697e-08	-1.493	-3.69205e-10	7.02983e-06	-1.5518	-3.69205e-10
6372826	chr4:6372826:C:T	2.90007e-08	-1.53805e-10	-0.980402	1.09046e-05	-1.53805e-10	-1.11278
6372882	chr4:6372882:A:C	3.15228e-08	-1.53805e-10	-0.897009	1.28748e-05	-1.53805e-10	-0.946691
6372997	chr4:6372997:C:T	2.65884e-08	-1.53805e-10	-1.06725	1.04941e-05	-1.53805e-10	-1.15115
6373144	chr4:6373144:G:A	5.28968e-08	-1.53805e-10	-0.379378	2.40435e-05	-1.53805e-10	-0.322096
6373314	chr4:6373314:A:G	3.0615e-08	-1.53805e-10	-0.92623	1.25209e-05	-1.53805e-10	-0.974558
6373395	chr4:6373395:A:G	2.94243e-08	-1.53805e-10	-0.965899	1.10247e-05	-1.53805e-10	-1.10182
6373482	chr4:6373482:C:T	2.41645e-08	-1.53805e-10	-1.16284	1.09711e-05	-1.53805e-10	-1.10669
6373542	chr4:6373542:A:G	5.51077e-09	-1.61294	-1.02808	1.83424e-06	-1.70772	-1.18761
6373579	chr4:6373579:C:T	2.70564e-08	-1.53805e-10	-1.0498	1.03036e-05	-1.53805e-10	-1.16947
6374154	chr4:6374154:G:T	2.46482e-08	-1.53805e-10	-1.14302	9.92409e-06	-1.53805e-10	-1.20699
6374234	chr4:6374234:C:A	6.03431e-08	-1.53805e-10	-0.247674	2.95627e-05	-1.53805e-10	-0.115446
6374245	chr4:6374245:C:T	8.78525e-09	-1.27073	-0.903914	2.66612e-06	-1.48428	-1.03705
6374259	chr4:6374259:T:C	1.95287e-08	-1.53805e-10	-1.37583	8.55347e-06	-1.53805e-10	-1.35562
6374339	chr4:6374339:A:G	1.94842e-08	-1.53805e-10	-1.37812	8.46193e-06	-1.53805e-10	-1.36638
6374341	chr4:6374341:A:G	7.8894e-09	-1.18957	-1.09263	2.42316e-06	-1.42116	-1.19572
6374546	chr4:6374546:C:T	7.28513e-09	-1.23725	-1.12464	2.2823e-06	-1.45736	-1.21941
6374611	chr4:6374611:T:C	2.68897e-08	-1.51677	0.460791	1.27121e-05	-1.54743	0.588021
6375048	chr4:6375048:C:T	2.07804e-08	-1.31371	-3.69205e-10	9.17138e-06	-1.28587	-3.69205e-10
6375124	chr4:6375124:G:T	1.16254e-08	-0.876823	-1.01771	4.18754e-06	-0.964362	-1.10549
6375273	chr4:6375273:A:G	2.3064e-08	-1.53805e-10	-1.20945	9.26231e-06	-1.53805e-10	-1.27601
6375315	chr4:6375315:C:T	2.52212e-08	-1.53805e-10	-1.12004	1.01046e-05	-1.53805e-10	-1.18897
6375542	chr4:6375542:C:T	2.5129e-08	-1.53805e-10	-1.1237	1.00708e-05	-1.53805e-10	-1.19232
6375582	chr4:6375582:C:T	2.85712e-08	-0.458636	-0.536685	6.01549e-06	-0.88565	-0.821973
6375803	chr4:6375803:C:G	3.04568e-08	-0.356495	-0.574918	6.36861e-06	-0.800149	-0.850429
6375807	chr4:6375807:A:G	1.22151e-08	-1.16634	-0.678708	4.04625e-06	-1.24051	-0.863663
6375828	chr4:6375828:C:T	1.98395e-08	-1.53805e-10	-1.36005	8.40795e-06	-1.53805e-10	-1.37278
6376326	chr4:6376326:G:A	2.27891e-07	0.368321	0.712825	3.56895e-05	0.443189	-0.370292
6376353	chr4:6376353:A:G	1.97243e-08	-1.53805e-10	-1.36587	8.75857e-06	-1.53805e-10	-1.33193
6376690	chr4:6376690:G:C	2.02018e-08	-1.53805e-10	-1.34195	8.54997e-06	-1.53805e-10	-1.35603
6377244	chr4:6377244:G:C	4.14368e-08	-1.53805e-10	-0.623551	1.87784e-05	-1.53805e-10	-0.569252
6377431	chr4:6377431:G:A	2.87839e-08	-0.237442	-0.750464	1.04297e-05	-0.0236094	-1.13369
6377460	chr4:6377460:A:C	9.96178e-09	-0.792913	-1.25605	3.67573e-06	-0.897665	-1.30254
6377909	chr4:6377909:G:A	2.26252e-08	-1.22866	-3.69205e-10	9.00752e-06	-1.3039	-3.69205e-10
6377948	chr4:6377948:C:T	2.56736e-08	-1.53805e-10	-1.10226	1.02272e-05	-1.53805e-10	-1.17691
6378137	chr4:6378137:G:A	3.1536e-08	-1.53805e-10	-0.896592	1.46241e-05	-1.53805e-10	-0.81929
6378228	chr4:6378228:G:A	7.31435e-08	-1.53805e-10	-0.0552969	3.38284e-05	-1.53805e-10	0.01934
6378623	chr4:6378623:C:T	1.99633e-08	-1.53805e-10	-1.35382	8.41822e-06	-1.53805e-10	-1.37156
6378868	chr4:6378868:C:T	2.016e-08	-0.907365	-0.436653	6.11601e-06	-1.06208	-0.628974
6379031	chr4:6379031:CT:C	1.39224e-08	-1.66883	-0.045394	6.53746e-06	-1.40731	-0.217099
6379596	chr4:6379596:G:A	3.73132e-09	-1.65661	-1.37435	2.03442e-06	-1.41463	-1.37712
6380528	chr4:6380528:TG:T	1.04752e-07	-0.382209	0.686087	3.37396e-05	-0.544862	0.561575
6380662	chr4:6380662:C:T	9.36025e-09	-1.36154	-0.749712	3.96542e-06	-1.45357	-0.670781
6380740	chr4:6380740:G:A	2.94082e-08	-1.53805e-10	-0.966446	1.16651e-05	-1.53805e-10	-1.04536
6380784	chr4:6380784:G:A	1.44168e-08	-1.67933	-3.69205e-10	5.93236e-06	-1.72154	-3.69205e-10
6381471	chr4:6381471:C:A	5.91584e-08	-1.53805e-10	-0.267503	2.2253e-05	-1.53805e-10	-0.399484
6381697	chr4:6381697:C:T	2.90903e-08	-1.53805e-10	-0.977316	1.32831e-05	-1.53805e-10	-0.915471
6382079	chr4:6382079:G:A	1.96983e-08	-1.53805e-10	-1.36719	8.59942e-06	-1.53805e-10	-1.35027
6382096	chr4:6382096:A:C	2.50525e-08	-1.53805e-10	-1.12675	1.08364e-05	-1.53805e-10	-1.11905
6382238	chr4:6382238:G:T	4.53948e-09	-1.71322	-1.12169	1.80738e-06	-1.69102	-1.21906
6382242	chr4:6382242:G:A	5.18638e-08	-1.53805e-10	-0.3991	1.96666e-05	-1.53805e-10	-0.523039
6382338	chr4:6382338:A:T	2.49417e-08	-1.53805e-10	-1.13118	1.11723e-05	-1.53805e-10	-1.08852
6382756	chr4:6382756:C:T	8.89811e-08	-1.53805e-10	0.140703	3.09674e-05	-1.53805e-10	-0.0690261
6382947	chr4:6382947:G:A	3.22811e-08	-0.300913	-0.572325	8.47162e-06	-0.457843	-0.907395
6383096	chr4:6383096:C:T	1.52189e-08	-1.0122	-0.612983	4.84028e-06	-1.05422	-0.870767
6383233	chr4:6383233:GAACCCCCCC:G	2.44639e-08	-1.53805e-10	-1.15052	9.56232e-06	-1.53805e-10	-1.24413
6383258	chr4:6383258:C:T	8.67987e-09	-1.04544	-1.14127	3.11016e-06	-1.17679	-1.1905
6383527	chr4:6383527:G:A	2.0078e-08	-1.53805e-10	-1.3481	8.83109e-06	-1.53805e-10	-1.32368
6383585	chr4:6383585:C:T	1.1066e-08	-0.566509	-1.37734	3.76201e-06	-0.819054	-1.35795
6383644	chr4:6383644:A:G	1.125e-08	-0.806007	-1.12135	6.77523e-06	-0.694358	-0.894329
6383725	chr4:6383725:A:G	4.64755e-09	-1.50567	-1.30571	1.87399e-06	-1.57955	-1.29434
6383827	chr4:6383827:A:G	2.40735e-08	-1.53805e-10	-1.16661	9.4338e-06	-1.53805e-10	-1.25766
6384016	chr4:6384016:C:T	6.51297e-09	-1.54093	-0.932992	2.97648e-06	-1.61214	-0.799078
6384193	chr4:6384193:C:A	1.00654e-08	-0.660305	-1.37832	3.45058e-06	-0.901528	-1.36189
6384221	chr4:6384221:C:T	5.84777e-09	-1.72271	-0.858951	2.47655e-06	-1.70909	-0.886005
6384312	chr4:6384312:A:C	2.55128e-08	0.0946267	-1.20317	6.89597e-06	-0.208617	-1.36241
6384706	chr4:6384706:T:C	1.57364e-08	-1.59174	-3.69205e-10	5.94713e-06	-1.71905	-3.69205e-10
6384896	chr4:6384896:G:T	7.00271e-09	-1.2028	-1.19862	3.0664e-06	-1.14917	-1.23229
6384955	chr4:6384955:T:G	6.33272e-09	-1.44847	-1.05353	1.8911e-06	-1.56742	-1.29738
6385154	chr4:6385154:T:C	3.5461e-08	-1.48084	0.70155	1.48285e-05	-1.45884	0.65343
6385582	chr4:6385582:T:A	4.28143e-09	-1.58373	-1.3097	1.78951e-06	-1.57309	-1.34692
6385731	chr4:6385731:A:G	2.10723e-08	-1.53805e-10	-1.29976	9.48586e-06	-1.53805e-10	-1.25216
6385785	chr4:6385785:G:A	2.00324e-08	-1.53805e-10	-1.35037	8.51073e-06	-1.53805e-10	-1.36063
6385905	chr4:6385905:A:G	2.28208e-08	-1.53805e-10	-1.22005	1.0402e-05	-1.53805e-10	-1.15996
6385964	chr4:6385964:G:C	3.12405e-08	-1.53805e-10	-0.906007	1.52264e-05	-1.53805e-10	-0.778926
6386026	chr4:6386026:T:C	5.64993e-09	-1.63873	-0.977343	2.55716e-06	-1.68083	-0.882233
6386208	chr4:6386208:G:A	3.00238e-08	-1.53805e-10	-0.945731	1.33821e-05	-1.53805e-10	-0.908043
6386247	chr4:6386247:G:A	5.22826e-09	-1.61278	-1.08086	2.31421e-06	-1.66302	-0.999871
6386323	chr4:6386323:GCAAA:G	1.04609e-07	-1.53805e-10	0.302509	3.97762e-05	-1.53805e-10	0.181309
6386464	chr4:6386464:C:G	8.81195e-09	-0.871565	-1.30005	3.42579e-06	-0.892284	-1.37834
6386645	chr4:6386645:C:T	2.97428e-08	-1.53805e-10	-0.955135	1.38819e-05	-1.53805e-10	-0.871373
6386690	chr4:6386690:T:C	1.94836e-08	-1.53805e-10	-1.37815	8.40044e-06	-1.53805e-10	-1.37368
6386988	chr4:6386988:GTC:G	1.98169e-08	-1.53805e-10	-1.36119	8.44046e-06	-1.53805e-10	-1.36892
6387231	chr4:6387231:A:G	3.72573e-09	-1.6688	-1.36366	1.61266e-06	-1.68955	-1.33453
6387412	chr4:6387412:T:G	5.8395e-09	-1.52465	-1.05843	2.14046e-06	-1.4815	-1.25944
6387844	chr4:6387844:A:G	7.62135e-08	-1.53805e-10	-0.0141828	2.69203e-05	-1.53805e-10	-0.209077
6387892	chr4:6387892:T:G	1.94885e-08	-1.53805e-10	-1.3779	8.41793e-06	-1.53805e-10	-1.3716
6388021	chr4:6388021:C:G	4.67265e-09	-1.60352	-1.20248	1.92368e-06	-1.64645	-1.20127
6388241	chr4:6388241:G:C	1.43647e-08	-1.68295	-3.69205e-10	6.02885e-06	-1.7054	-3.69205e-10
6388476	chr4:6388476:A:G	1.38724e-08	-0.721509	-0.996312	3.97669e-06	-0.984508	-1.137
6388624	chr4:6388624:G:A	8.59928e-09	-1.683	-0.513046	3.24123e-06	-1.67631	-0.649697
6388673	chr4:6388673:G:A	1.99958e-08	-1.53805e-10	-1.3522	8.78084e-06	-1.53805e-10	-1.32939
6388741	chr4:6388741:G:A	1.45234e-08	-1.67196	-3.69205e-10	6.46375e-06	-1.63575	-3.69205e-10
6388838	chr4:6388838:CA:C	3.955e-09	-1.65414	-1.3186	1.7238e-06	-1.63371	-1.32372
6388954	chr4:6388954:C:T	1.11814e-08	-1.67581	-0.257658	3.73146e-06	-1.67645	-0.50871
6389318	chr4:6389318:C:T	3.97601e-09	-1.61445	-1.35299	1.61419e-06	-1.68707	-1.33606
6389629	chr4:6389629:G:A	1.0368e-08	-1.68373	-0.325268	3.49659e-06	-1.6848	-0.565372
6389659	chr4:6389659:T:C	9.92446e-09	-1.63596	-0.416763	3.41257e-06	-1.63614	-0.638354
6389946	chr4:6389946:T:C	1.31846e-08	-1.45577	-0.312902	4.37525e-06	-1.43526	-0.590737
6389948	chr4:6389948:G:A	1.10523e-08	-1.54088	-0.404204	3.67245e-06	-1.53431	-0.666793
6390008	chr4:6390008:A:G	1.25802e-08	-1.49815	-0.317448	4.1331e-06	-1.48951	-0.593424
6390092	chr4:6390092:T:G	1.27111e-08	-1.55233	-0.252918	4.31476e-06	-1.48215	-0.557771
6390148	chr4:6390148:A:G	1.06486e-08	-1.65655	-0.325744	3.21072e-06	-1.69098	-0.644488
6390154	chr4:6390154:G:C	4.18846e-09	-1.55561	-1.35977	1.90487e-06	-1.48655	-1.371
6390204	chr4:6390204:G:A	1.45869e-08	-1.6676	-3.69205e-10	6.47463e-06	-1.63407	-3.69205e-10
6390615	chr4:6390615:C:T	4.28496e-09	-1.58054	-1.31207	1.72732e-06	-1.64252	-1.31287
6390892	chr4:6390892:C:G	3.96717e-07	-0.566839	2.20234	6.38265e-05	-0.663516	1.31772
6390910	chr4:6390910:G:A	4.81477e-09	-1.67361	-1.10242	1.86099e-06	-1.68195	-1.19889
6391567	chr4:6391567:A:G	1.09752e-08	-1.50462	-0.447465	7.38546e-06	-1.43693	-0.0655207
6391694	chr4:6391694:C:T	1.04313e-08	-1.39717	-0.605737	6.92117e-06	-1.31653	-0.250848
6392581	chr4:6392581:G:A	2.65219e-08	-1.53805e-10	-1.06975	1.08459e-05	-1.53805e-10	-1.11817
6392673	chr4:6392673:T:C	5.26574e-09	-1.32165	-1.36485	2.18007e-06	-1.36816	-1.35444
6392684	chr4:6392684:C:G	2.06272e-08	-1.53805e-10	-1.32111	8.70426e-06	-1.53805e-10	-1.33815
6392715	chr4:6392715:C:G	5.81545e-09	-1.32152	-1.26568	2.01494e-06	-1.47158	-1.3298
6392965	chr4:6392965:C:A	2.58121e-08	-1.53805e-10	-1.09688	1.0016e-05	-1.53805e-10	-1.19778
6393263	chr4:6393263:G:A	7.80537e-09	-1.38478	-0.90813	4.88736e-06	-1.30145	-0.613856
6393442	chr4:6393442:C:A	1.94888e-08	-1.53805e-10	-1.37788	8.37026e-06	-1.53805e-10	-1.37728
6393566	chr4:6393566:C:T	3.73736e-09	-1.70994	-1.3194	1.8897e-06	-1.613	-1.25254
6393989	chr4:6393989:G:A	4.98054e-09	-1.60946	-1.13272	2.79459e-06	-1.56526	-0.90901
6394119	chr4:6394119:G:A	2.89515e-08	-1.53805e-10	-0.9821	1.32574e-05	-1.53805e-10	-0.917401
6394330	chr4:6394330:C:T	1.95024e-08	-1.53805e-10	-1.37718	8.43046e-06	-1.53805e-10	-1.37011
6394589	chr4:6394589:A:G	2.21254e-08	-1.53805e-10	-1.25099	8.85881e-06	-1.53805e-10	-1.32055
6394666	chr4:6394666:C:T	3.20271e-08	-1.53805e-10	-0.881138	1.15091e-05	-1.53805e-10	-1.05882
6394819	chr4:6394819:A:G	1.95803e-08	-1.53805e-10	-1.3732	8.51496e-06	-1.53805e-10	-1.36014
6394950	chr4:6394950:G:A	1.42452e-08	-1.6913	-3.69205e-10	6.25383e-06	-1.66877	-3.69205e-10
6395125	chr4:6395125:T:C	1.44519e-08	-0.986369	-0.690529	4.65356e-06	-1.14919	-0.815139
6395295	chr4:6395295:A:T	1.89767e-08	-1.40451	-3.69205e-10	8.47599e-06	-1.36472	-3.69205e-10
6395491	chr4:6395491:G:A	3.14974e-08	-0.897816	-3.69205e-10	1.53676e-05	-0.769702	-3.69205e-10
6395517	chr4:6395517:G:C	2.10957e-08	-1.53805e-10	-1.29865	8.83273e-06	-1.53805e-10	-1.3235
6395599	chr4:6395599:G:A	1.93284e-08	-1.38615	-3.69205e-10	8.82149e-06	-1.32477	-3.69205e-10
6395659	chr4:6395659:C:T	4.5861e-08	-0.0641744	-0.457932	1.1938e-05	-0.426449	-0.595787
6395673	chr4:6395673:T:C	1.69558e-08	-0.165332	-1.35178	6.00994e-06	-0.363777	-1.34477
6395856	chr4:6395856:T:C	2.12627e-06	4.50455	-1.19014	0.000651665	4.32407	-1.3465
6396042	chr4:6396042:A:G	9.83529e-07	3.84242	-1.29899	0.000449581	3.68998	-1.08363
6396786	chr4:6396786:G:T	9.99494e-07	-1.69829	4.25782	0.000358999	-1.71993	4.10129
6396931	chr4:6396931:G:A	3.59182e-08	-1.53805e-10	-0.766476	1.74946e-05	-1.53805e-10	-0.640067
6397162	chr4:6397162:G:A	1.56044e-07	-1.53805e-10	0.70242	5.04809e-05	-1.53805e-10	0.419635
6397195	chr4:6397195:C:T	2.14471e-08	-1.53805e-10	-1.28213	9.07312e-06	-1.53805e-10	-1.29664
6397732	chr4:6397732:T:C	1.38259e-08	-1.72117	-3.69205e-10	5.92854e-06	-1.72218	-3.69205e-10
6397858	chr4:6397858:A:T	5.18739e-09	-1.584	-1.11749	3.27026e-06	-1.33606	-0.981032
6398051	chr4:6398051:C:T	4.05797e-09	-1.58366	-1.36338	2.46421e-06	-1.27101	-1.32908
6398090	chr4:6398090:T:C	1.70971e-08	-0.191975	-1.31684	8.28881e-06	-0.0132353	-1.37382
6398264	chr4:6398264:A:G	2.00633e-08	-1.53805e-10	-1.34883	8.75324e-06	-1.53805e-10	-1.33254
6398270	chr4:6398270:TA:T	7.89458e-08	-0.264569	0.28561	1.93658e-05	-0.814004	0.27555
6398274	chr4:6398274:C:A	3.28613e-08	-1.53805e-10	-0.855424	1.60848e-05	-1.53805e-10	-0.724086
6398323	chr4:6398323:GAATGAGAGAA:G	1.68971e-06	-1.51754	4.60213	0.000428571	-1.48631	4.04481
6398419	chr4:6398419:A:C	3.24057e-08	-1.53805e-10	-0.869386	1.57521e-05	-1.53805e-10	-0.744985
6398953	chr4:6398953:T:C	6.1856e-07	-1.59038	3.67005	0.000213887	-1.57541	3.4389
6399061	chr4:6399061:G:A	8.56942e-07	-1.56098	3.96663	0.000161001	-1.54247	3.12192
6399072	chr4:6399072:G:A	3.6517e-09	-1.69171	-1.36082	1.58219e-06	-1.69308	-1.35006
6399096	chr4:6399096:A:G	3.55416e-08	-1.53805e-10	-0.777016	1.68857e-05	-1.53805e-10	-0.675495
6399602	chr4:6399602:T:C	2.26011e-06	-1.56542	4.94086	0.000554262	-1.54918	4.36486
6400180	chr4:6400180:A:G	3.71083e-08	-1.53805e-10	-0.73388	1.85274e-05	-1.53805e-10	-0.582711
6400201	chr4:6400201:C:T	2.41624e-06	-1.5665	5.00875	0.000586103	-1.54896	4.42049
6400269	chr4:6400269:A:G	2.04417e-08	-1.53805e-10	-1.33014	9.1052e-06	-1.53805e-10	-1.29311
6400283	chr4:6400283:T:C	2.57777e-06	-1.56361	5.07057	0.000623677	-1.5466	4.48027
6400310	chr4:6400310:C:T	3.68895e-09	-1.66774	-1.37464	2.02069e-06	-1.44874	-1.34978
6400432	chr4:6400432:T:C	6.32748e-08	-0.778772	0.578538	1.52714e-05	-1.03996	0.26398
6400501	chr4:6400501:G:T	2.43517e-07	0.31069	0.836777	5.98352e-05	-0.311522	0.901155
6400590	chr4:6400590:T:C	1.50093e-06	-1.55649	4.52261	0.000370192	-1.53917	3.95123
6400662	chr4:6400662:A:G	2.3959e-08	-1.53805e-10	-1.17137	1.09978e-05	-1.53805e-10	-1.10426
6400787	chr4:6400787:A:G	1.44203e-08	-1.67908	-3.69205e-10	6.03302e-06	-1.70471	-3.69205e-10
6400827	chr4:6400827:G:A	5.58035e-08	-1.53805e-10	-0.325885	2.71944e-05	-1.53805e-10	-0.198947
6400834	chr4:6400834:C:T	1.96743e-08	-1.53805e-10	-1.36841	8.53135e-06	-1.53805e-10	-1.35821
6400904	chr4:6400904:G:A	9.29559e-08	-0.302374	0.486778	2.49231e-05	-0.860879	0.574715
6400984	chr4:6400984:T:C	3.19302e-08	-1.53805e-10	-0.884168	1.5452e-05	-1.53805e-10	-0.764223
6401005	chr4:6401005:T:C	9.21981e-09	-1.35111	-0.775257	2.76748e-06	-1.55922	-0.924801
6401021	chr4:6401021:G:A	2.27839e-06	-1.52644	4.90994	0.000554168	-1.50964	4.32515
6401117	chr4:6401117:A:C	3.19683e-08	-1.53805e-10	-0.882976	1.54741e-05	-1.53805e-10	-0.76279
6401235	chr4:6401235:C:T	1.98661e-08	-1.53805e-10	-1.35871	8.45002e-06	-1.53805e-10	-1.36779
6401345	chr4:6401345:A:T	1.21362e-06	-1.53805e-10	2.75364	0.000321216	-1.53805e-10	2.27015
6401348	chr4:6401348:G:A	1.48358e-08	-1.65068	-3.69205e-10	6.34253e-06	-1.65468	-3.69205e-10
6401349	chr4:6401349:T:C	3.03952e-08	-1.53805e-10	-0.933435	1.19227e-05	-1.53805e-10	-1.02352
6401447	chr4:6401447:C:T	2.48415e-08	-1.53805e-10	-1.1352	1.14837e-05	-1.53805e-10	-1.06103
6401599	chr4:6401599:C:T	2.48465e-08	-1.53805e-10	-1.135	1.13209e-05	-1.53805e-10	-1.07531
6401776	chr4:6401776:C:T	1.94081e-06	-1.49065	4.71379	0.000474827	-1.4734	4.1344
6401955	chr4:6401955:T:A	3.31002e-08	-1.53805e-10	-0.848182	1.57737e-05	-1.53805e-10	-0.743618
6402033	chr4:6402033:G:A	3.21853e-08	-1.53805e-10	-0.876212	1.55926e-05	-1.53805e-10	-0.755162
6402134	chr4:6402134:C:T	1.98109e-08	-1.53805e-10	-1.36149	8.70181e-06	-1.53805e-10	-1.33843
6402304	chr4:6402304:T:C	3.09129e-08	-1.53805e-10	-0.916547	1.49285e-05	-1.53805e-10	-0.798685
6402497	chr4:6402497:CCTT:C	5.01054e-09	-1.54478	-1.1914	1.77446e-06	-1.71091	-1.21755
6402552	chr4:6402552:G:A	4.4025e-07	-1.33326	3.07288	9.5197e-05	-1.29278	2.34677
6402573	chr4:6402573:G:A	6.41372e-07	-1.31865	3.43454	0.000145165	-1.2785	2.75442
6402699	chr4:6402699:A:G	6.77251e-08	0.110326	-0.242591	1.59265e-05	-0.479521	-0.254452
6402701	chr4:6402701:G:A	3.68449e-09	-1.67002	-1.37357	2.01736e-06	-1.45417	-1.346
6402804	chr4:6402804:G:A	7.78435e-07	-1.56623	3.87579	0.000164516	-1.56478	3.16582
6403099	chr4:6403099:G:A	5.40619e-09	-1.67813	-0.982049	2.56829e-06	-1.67639	-0.882331
6403189	chr4:6403189:G:A	2.19954e-08	-1.53805e-10	-1.25689	9.346e-06	-1.53805e-10	-1.26701
6403326	chr4:6403326:G:A	2.04079e-08	-1.53805e-10	-1.3318	8.614e-06	-1.53805e-10	-1.34857
6403390	chr4:6403390:T:C	2.20518e-08	-1.53805e-10	-1.25433	9.99407e-06	-1.53805e-10	-1.19997
6403762	chr4:6403762:C:A	2.03896e-08	-1.53805e-10	-1.3327	8.60778e-06	-1.53805e-10	-1.34929
6404535	chr4:6404535:C:T	2.25485e-08	-1.53805e-10	-1.23205	1.00979e-05	-1.53805e-10	-1.18963
6404540	chr4:6404540:C:G	7.76413e-09	-1.4635	-0.834702	2.48215e-06	-1.6348	-0.958029
6404657	chr4:6404657:T:TG	1.08224e-08	-1.40473	-0.561378	3.29041e-06	-1.59821	-0.71274
6404684	chr4:6404684:T:C	3.63071e-09	-1.6947	-1.36359	1.51029e-06	-1.72029	-1.36937
6404768	chr4:6404768:C:T	3.92929e-08	-1.53805e-10	-0.676677	1.91113e-05	-1.53805e-10	-0.551681
6404771	chr4:6404771:G:A	4.16065e-09	-1.62831	-1.29374	1.70184e-06	-1.6934	-1.27685
6404820	chr4:6404820:G:A	4.98429e-08	-1.53805e-10	-0.438844	2.41549e-05	-1.53805e-10	-0.317474
6404830	chr4:6404830:G:C	2.60558e-08	-1.53805e-10	-1.08748	1.04393e-05	-1.53805e-10	-1.15638
6405220	chr4:6405220:G:A	2.0026e-08	-1.53805e-10	-1.35069	8.82997e-06	-1.53805e-10	-1.32381
6405223	chr4:6405223:C:T	1.94936e-08	-1.53805e-10	-1.37763	8.4199e-06	-1.53805e-10	-1.37136
6405738	chr4:6405738:A:G	2.60625e-08	-1.53805e-10	-1.08722	1.02223e-05	-1.53805e-10	-1.17739
6405774	chr4:6405774:T:C	2.54263e-08	-1.53805e-10	-1.11194	1.16025e-05	-1.53805e-10	-1.05074
6405792	chr4:6405792:C:T	1.98369e-08	-1.53805e-10	-1.36018	8.65303e-06	-1.53805e-10	-1.34405
6405969	chr4:6405969:T:G	2.01637e-08	-1.53805e-10	-1.34384	8.84587e-06	-1.53805e-10	-1.32201
6406050	chr4:6406050:A:C	1.45216e-08	-1.67208	-3.69205e-10	6.21156e-06	-1.67555	-3.69205e-10
6406060	chr4:6406060:G:A	2.32586e-08	-1.53805e-10	-1.20105	1.02675e-05	-1.53805e-10	-1.17298
6406074	chr4:6406074:C:T	3.15284e-08	-1.53805e-10	-0.896831	1.14243e-05	-1.53805e-10	-1.06622
6406278	chr4:6406278:C:T	2.48793e-08	-1.53805e-10	-1.13368	1.10459e-05	-1.53805e-10	-1.0999
6406287	chr4:6406287:T:C	5.60795e-08	-1.53805e-10	-0.320951	3.0183e-05	-1.53805e-10	-0.0946804
6406525	chr4:6406525:T:C	2.73878e-08	-1.53805e-10	-1.03762	1.24277e-05	-1.53805e-10	-0.982032
6406833	chr4:6406833:G:A	1.95584e-08	-1.53805e-10	-1.37432	8.42422e-06	-1.53805e-10	-1.37085
6406882	chr4:6406882:T:A	1.95914e-08	-1.53805e-10	-1.37263	8.36277e-06	-1.53805e-10	-1.37817
6407097	chr4:6407097:C:T	1.94806e-08	-1.53805e-10	-1.3783	8.37095e-06	-1.53805e-10	-1.37719
6407107	chr4:6407107:C:T	2.76539e-08	-1.53805e-10	-1.02795	1.00454e-05	-1.53805e-10	-1.19485
6407113	chr4:6407113:C:T	2.16419e-08	-1.53805e-10	-1.27309	9.6784e-06	-1.53805e-10	-1.23206
6407332	chr4:6407332:G:A	2.3109e-08	-1.53805e-10	-1.2075	1.03989e-05	-1.53805e-10	-1.16026
6407453	chr4:6407453:T:G	9.82959e-09	-1.32604	-0.736282	4.08116e-06	-1.29167	-0.803906
6407488	chr4:6407488:G:A	1.50878e-07	0.0851443	0.583608	3.2649e-05	-0.523724	0.507578
6407498	chr4:6407498:G:A	4.04875e-08	-1.53805e-10	-0.646727	1.56457e-05	-1.53805e-10	-0.751763
6407543	chr4:6407543:C:T	1.5511e-07	0.438875	0.257537	3.29738e-05	-0.195792	0.189546
6407773	chr4:6407773:A:G	1.29123e-08	-1.21309	-0.576447	5.55835e-06	-1.17758	-0.609073
6407778	chr4:6407778:A:G	1.16262e-08	-1.24301	-0.651455	4.82638e-06	-1.20424	-0.723621
6407821	chr4:6407821:G:A	9.69554e-09	-1.19221	-0.883846	4.34115e-06	-1.1572	-0.876619
6408227	chr4:6408227:C:T	1.42972e-07	0.258198	0.356731	3.11936e-05	-0.349025	0.28728
6408260	chr4:6408260:A:C	1.98403e-08	-1.53805e-10	-1.36001	8.80634e-06	-1.53805e-10	-1.32649
6408374	chr4:6408374:T:G	1.95147e-08	-1.53805e-10	-1.37656	8.36233e-06	-1.53805e-10	-1.37822
6408401	chr4:6408401:T:C	2.68813e-08	-1.53805e-10	-1.05629	1.09794e-05	-1.53805e-10	-1.10594
6408561	chr4:6408561:C:T	4.58186e-08	0.125349	-0.648379	1.08962e-05	-0.464436	-0.649114
6408612	chr4:6408612:A:G	1.94852e-08	-1.53805e-10	-1.37807	8.37818e-06	-1.53805e-10	-1.37633
6408722	chr4:6408722:G:A	7.7469e-08	0.1778	-0.175642	1.88004e-05	-0.430565	-0.137518
6408868	chr4:6408868:T:C	5.89532e-09	-1.22799	-1.34557	2.00421e-06	-1.47398	-1.33273
6409108	chr4:6409108:C:G	2.02656e-08	-1.53805e-10	-1.33879	8.5842e-06	-1.53805e-10	-1.35204
6409271	chr4:6409271:T:C	2.24905e-08	-1.53805e-10	-1.23463	1.05694e-05	-1.53805e-10	-1.14399
6409300	chr4:6409300:T:C	2.02164e-08	-1.53805e-10	-1.34123	9.16409e-06	-1.53805e-10	-1.28667
6409410	chr4:6409410:G:A	2.52658e-08	-1.53805e-10	-1.11827	1.06365e-05	-1.53805e-10	-1.13767
6409610	chr4:6409610:CAG:C	1.94817e-08	-1.53805e-10	-1.37824	8.38564e-06	-1.53805e-10	-1.37544
6409652	chr4:6409652:A:G	2.09878e-08	-1.53805e-10	-1.30378	9.1892e-06	-1.53805e-10	-1.28393
6409692	chr4:6409692:A:G	6.17261e-09	-1.5745	-0.953095	2.80652e-06	-1.5704	-0.899613
6409750	chr4:6409750:G:A	5.73383e-08	0.23768	-0.536432	1.36361e-05	-0.378506	-0.510732
6409866	chr4:6409866:C:T	1.76183e-08	-1.70711	0.228335	4.10441e-06	-1.70276	-0.387133
6409978	chr4:6409978:A:C	5.43042e-08	0.239944	-0.593062	1.26441e-05	-0.381243	-0.583529
6410001	chr4:6410001:A:G	1.95785e-08	-1.53805e-10	-1.37329	8.45606e-06	-1.53805e-10	-1.36708
6410051	chr4:6410051:G:T	2.59629e-08	-1.53805e-10	-1.09105	1.09601e-05	-1.53805e-10	-1.10769
6410252	chr4:6410252:A:G	7.15615e-08	-1.6135	1.53634	3.19589e-05	-1.66211	1.6246
6410328	chr4:6410328:C:T	2.03953e-08	-1.53805e-10	-1.33242	8.88833e-06	-1.53805e-10	-1.31722
6410567	chr4:6410567:G:A	1.52364e-08	-1.62403	-3.69205e-10	6.64977e-06	-1.60738	-3.69205e-10
6410621	chr4:6410621:G:T	2.60497e-08	-1.53805e-10	-1.08772	1.05507e-05	-1.53805e-10	-1.14577
6410640	chr4:6410640:C:T	5.24073e-09	-1.56131	-1.12995	2.03133e-06	-1.59179	-1.20148
6410674	chr4:6410674:A:G	1.94818e-08	-1.53805e-10	-1.37824	8.57363e-06	-1.53805e-10	-1.35327
6411041	chr4:6411041:G:T	7.63442e-09	-1.31088	-1.00418	2.87997e-06	-1.40264	-1.04153
6411044	chr4:6411044:T:C	3.20674e-08	-0.975222	0.0953402	1.7645e-05	-1.15743	0.525916
6411125	chr4:6411125:C:T	2.08443e-05	0.865546	4.73157	0.0101076	0.206715	5.51237
6411228	chr4:6411228:C:T	2.04583e-08	-1.53805e-10	-1.32933	9.52628e-06	-1.53805e-10	-1.24791
6411244	chr4:6411244:A:G	2.18704e-08	-1.53805e-10	-1.26259	9.23602e-06	-1.53805e-10	-1.27885
6411377	chr4:6411377:C:T	1.96796e-07	-1.53805e-10	0.934445	7.15998e-05	-1.53805e-10	0.769132
6411456	chr4:6411456:T:A	2.09962e-08	-1.53805e-10	-1.30338	9.86718e-06	-1.53805e-10	-1.21275
6411459	chr4:6411459:G:A	3.29276e-08	-1.53805e-10	-0.853408	1.47385e-05	-1.53805e-10	-0.811494
6411519	chr4:6411519:A:G	1.97275e-08	-1.53805e-10	-1.36571	8.73379e-06	-1.53805e-10	-1.33476
6411540	chr4:6411540:C:T	3.52979e-08	-1.53805e-10	-0.783897	1.60158e-05	-1.53805e-10	-0.728383
6411697	chr4:6411697:C:T	1.22069e-08	-0.469369	-1.37635	3.38019e-06	-0.909013	-1.37501
6411820	chr4:6411820:A:G	3.97127e-09	-1.71014	-1.25849	1.65167e-06	-1.71917	-1.281
6411843	chr4:6411843:C:T	2.55814e-08	-1.22119	0.115335	9.07048e-06	-1.43316	0.136221
6411844	chr4:6411844:G:A	1.23577e-08	-0.455586	-1.37785	3.38938e-06	-0.90312	-1.37819
6411930	chr4:6411930:C:T	1.94812e-08	-1.53805e-10	-1.37827	8.42121e-06	-1.53805e-10	-1.37121
6412184	chr4:6412184:G:A	3.26734e-08	-1.53805e-10	-0.86116	1.46567e-05	-1.53805e-10	-0.817062
6412351	chr4:6412351:C:T	1.77144e-08	-1.47334	-3.69205e-10	7.07311e-06	-1.54566	-3.69205e-10
6412353	chr4:6412353:C:G	1.97777e-08	-1.53805e-10	-1.36317	8.38148e-06	-1.53805e-10	-1.37594
6412363	chr4:6412363:G:A	3.24796e-08	-1.53805e-10	-0.867107	1.35431e-05	-1.53805e-10	-0.89608
6412485	chr4:6412485:C:T	1.46874e-08	-0.360974	-1.29975	4.12689e-06	-0.824948	-1.25949
6412495	chr4:6412495:G:C	1.5052e-08	-0.331744	-1.30447	4.20265e-06	-0.801217	-1.26503
6412671	chr4:6412671:G:A	2.36658e-08	0.188505	-1.3722	5.80661e-06	-0.385549	-1.35741
6412734	chr4:6412734:G:A	4.80809e-09	-1.71899	-1.05843	2.11983e-06	-1.72278	-1.02784
6412795	chr4:6412795:G:C	2.0213e-08	-1.53805e-10	-1.34139	8.63052e-06	-1.53805e-10	-1.34665
6412802	chr4:6412802:G:T	1.43549e-08	-0.310629	-1.373	3.85554e-06	-0.785253	-1.3672
6412905	chr4:6412905:C:A	1.34177e-08	-0.379735	-1.37141	3.6656e-06	-0.838411	-1.36456
6412914	chr4:6412914:C:G	7.46684e-09	-1.71576	-0.621492	3.07811e-06	-1.72226	-0.655385
6413003	chr4:6413003:T:C	1.29337e-08	-0.442217	-1.34567	3.5982e-06	-0.887804	-1.33372
6413220	chr4:6413220:T:G	1.98306e-08	-1.53805e-10	-1.36049	8.65483e-06	-1.53805e-10	-1.34384
6413230	chr4:6413230:G:A	5.79096e-09	-1.2274	-1.36402	2.40024e-06	-1.2548	-1.3716
6413280	chr4:6413280:C:T	2.58809e-08	-1.53805e-10	-1.09421	1.22719e-05	-1.53805e-10	-0.994646
6413350	chr4:6413350:G:A	1.44434e-08	-0.310799	-1.36669	3.8995e-06	-0.78232	-1.35879
6413472	chr4:6413472:T:TA	2.0037e-08	-0.330988	-1.01915	5.71404e-06	-0.631926	-1.12711
6413481	chr4:6413481:T:C	1.19743e-08	-0.487622	-1.37733	3.31927e-06	-0.923885	-1.37833
6413529	chr4:6413529:C:T	3.02583e-08	-1.53805e-10	-0.93795	1.21278e-05	-1.53805e-10	-1.00646
6413602	chr4:6413602:C:T	1.40926e-08	-0.324298	-1.37777	3.78159e-06	-0.793618	-1.3782
6413613	chr4:6413613:T:G	1.35181e-08	-0.366272	-1.37742	3.65545e-06	-0.8274	-1.37834
6413630	chr4:6413630:G:A	8.5014e-09	-0.911526	-1.29596	3.42415e-06	-0.946402	-1.32471
6413647	chr4:6413647:A:G	2.08512e-08	-1.53805e-10	-1.31031	8.80716e-06	-1.53805e-10	-1.32639
6413831	chr4:6413831:C:A	2.71727e-08	0.307801	-1.35331	6.3328e-06	-0.288159	-1.36806
6413832	chr4:6413832:C:G	2.72428e-08	0.309103	-1.35203	6.34543e-06	-0.286989	-1.36724
6413858	chr4:6413858:T:C	1.20685e-08	-0.483347	-1.37377	3.31924e-06	-0.925446	-1.37678
6413891	chr4:6413891:G:A	2.71e-08	0.303838	-1.35202	6.31983e-06	-0.291051	-1.36722
6413896	chr4:6413896:T:A	5.96208e-08	-1.53805e-10	-0.259716	2.37588e-05	-1.53805e-10	-0.334008
6414139	chr4:6414139:T:C	1.38777e-08	-1.71744	-3.69205e-10	5.93521e-06	-1.72106	-3.69205e-10
6414279	chr4:6414279:A:G	1.97557e-08	-1.53805e-10	-1.36428	8.73053e-06	-1.53805e-10	-1.33513
6414301	chr4:6414301:G:A	8.97393e-09	-1.69061	-0.462791	3.51969e-06	-1.70862	-0.534969
6414357	chr4:6414357:T:A	3.17397e-08	-0.890153	-3.69205e-10	1.56231e-05	-0.753211	-3.69205e-10
6414359	chr4:6414359:G:A	2.63257e-08	-1.07718	-3.69205e-10	1.09456e-05	-1.10902	-3.69205e-10
6414437	chr4:6414437:A:T	1.37574e-08	-0.352285	-1.37386	3.75816e-06	-0.809291	-1.36874
6414710	chr4:6414710:G:A	1.69212e-08	-0.153715	-1.36544	4.47247e-06	-0.647627	-1.35639
6414791	chr4:6414791:G:A	1.5422e-08	-0.254513	-1.35741	4.15978e-06	-0.730741	-1.34576
6414978	chr4:6414978:T:G	1.01083e-08	-0.67664	-1.35772	2.89953e-06	-1.06577	-1.37164
6415331	chr4:6415331:T:C	1.94984e-08	-1.53805e-10	-1.37739	8.71391e-06	-1.53805e-10	-1.33704
6415510	chr4:6415510:G:A	1.83261e-08	-1.43939	-3.69205e-10	8.79028e-06	-1.32831	-3.69205e-10
6415731	chr4:6415731:A:C	5.2168e-08	-1.53805e-10	-0.393252	2.47537e-05	-1.53805e-10	-0.292983
6415834	chr4:6415834:C:T	3.94175e-08	-1.53805e-10	-0.673511	1.59129e-05	-1.53805e-10	-0.734831
6415835	chr4:6415835:G:A	5.81572e-09	-1.69501	-0.892148	3.04102e-06	-1.71428	-0.675482
6416012	chr4:6416012:C:A	8.27518e-09	-1.06629	-1.16817	3.10828e-06	-1.11277	-1.25512
6416058	chr4:6416058:T:C	1.03294e-08	-1.72272	-0.290006	5.03043e-06	-1.71749	-0.168963
6416170	chr4:6416170:A:AAGCT	9.66333e-09	-1.71436	-0.365023	4.76966e-06	-1.69914	-0.240549
6416175	chr4:6416175:A:C	9.56551e-09	-1.7149	-0.37466	4.71688e-06	-1.70004	-0.25077
6416212	chr4:6416212:C:T	4.6193e-08	-0.514893	-3.69205e-10	2.23758e-05	-0.393978	-3.69205e-10
6416255	chr4:6416255:C:T	2.58226e-08	-0.16342	-0.93305	6.39236e-06	-0.721526	-0.92533
6416377	chr4:6416377:G:A	2.13462e-08	-1.53805e-10	-1.28685	1.02409e-05	-1.53805e-10	-1.17557
6416396	chr4:6416396:G:A	2.80729e-08	-1.53805e-10	-1.01292	1.18769e-05	-1.53805e-10	-1.02737
6416548	chr4:6416548:G:A	1.97903e-08	-1.53805e-10	-1.36253	8.39958e-06	-1.53805e-10	-1.37378
6416863	chr4:6416863:T:A	3.53295e-08	0.506858	-1.28986	7.76747e-06	-0.118125	-1.33389
6416864	chr4:6416864:C:T	3.49604e-08	0.499688	-1.29319	7.70229e-06	-0.124198	-1.33624
6417643	chr4:6417643:G:A	1.8457e-08	-1.43228	-3.69205e-10	7.73767e-06	-1.45586	-3.69205e-10
6417779	chr4:6417779:T:C	3.46113e-08	-1.53805e-10	-0.803539	1.55287e-05	-1.53805e-10	-0.759267
6417846	chr4:6417846:C:T	1.86885e-08	-1.41981	-3.69205e-10	7.83433e-06	-1.44344	-3.69205e-10
6418218	chr4:6418218:G:A	1.94634e-08	-1.37918	-3.69205e-10	8.14641e-06	-1.40438	-3.69205e-10
6418867	chr4:6418867:T:C	1.95786e-08	-1.53805e-10	-1.37328	8.64726e-06	-1.53805e-10	-1.34472
6418882	chr4:6418882:G:C	2.05476e-08	-1.53805e-10	-1.32498	9.23876e-06	-1.53805e-10	-1.27855
6418891	chr4:6418891:G:C	2.44927e-08	-1.53805e-10	-1.14934	1.00373e-05	-1.53805e-10	-1.19565
6419555	chr4:6419555:G:A	6.642e-08	-1.53805e-10	-0.151723	2.45082e-05	-1.53805e-10	-0.302952
6419992	chr4:6419992:C:T	5.57973e-08	0.83757	-1.16357	1.41316e-05	0.149654	-1.0032
6420229	chr4:6420229:G:A	8.51743e-08	-1.53805e-10	0.0969795	3.42477e-05	-1.53805e-10	0.0316593
6420293	chr4:6420293:C:T	2.66472e-08	-1.06504	-3.69205e-10	1.08745e-05	-1.11554	-3.69205e-10
6420730	chr4:6420730:G:A	5.85736e-09	-1.21355	-1.36647	2.32292e-06	-1.28958	-1.36955
6420749	chr4:6420749:A:C	3.13051e-08	0.222932	-1.12687	6.91328e-06	-0.365212	-1.2033
6420795	chr4:6420795:C:T	6.40135e-08	-1.53805e-10	-0.188626	2.35929e-05	-1.53805e-10	-0.341014
6421024	chr4:6421024:A:G	2.03099e-08	-1.53805e-10	-1.33661	8.50679e-06	-1.53805e-10	-1.36109
6421274	chr4:6421274:T:C	1.38214e-08	-1.7215	-3.69205e-10	5.92835e-06	-1.72221	-3.69205e-10
6421333	chr4:6421333:C:A	1.95523e-08	-1.53805e-10	-1.37463	8.42615e-06	-1.53805e-10	-1.37062
6421519	chr4:6421519:C:T	2.85476e-08	-0.996147	-3.69205e-10	1.16854e-05	-1.04362	-3.69205e-10
6421725	chr4:6421725:GC:G	2.33236e-08	-1.53805e-10	-1.19826	1.13505e-05	-1.53805e-10	-1.0727
6421970	chr4:6421970:T:C	5.78261e-08	-1.53805e-10	-0.29028	2.14135e-05	-1.53805e-10	-0.437938
6422168	chr4:6422168:G:A	8.56285e-09	-1.09221	-1.10807	3.04331e-06	-1.15867	-1.23035
6422363	chr4:6422363:G:A	1.31798e-08	-0.573858	-1.19518	3.42111e-06	-1.08142	-1.19058
6422374	chr4:6422374:C:T	1.60008e-08	-1.24971	-0.325377	5.64922e-06	-1.29737	-0.473071
6422399	chr4:6422399:G:A	2.71931e-08	-1.53805e-10	-1.04476	1.23068e-05	-1.53805e-10	-0.99181
6422451	chr4:6422451:A:G	1.91692e-08	-0.418577	-0.975837	4.6065e-06	-0.959425	-1.01507
6422529	chr4:6422529:A:G	1.98505e-08	-1.53805e-10	-1.35949	8.61541e-06	-1.53805e-10	-1.34841
6422584	chr4:6422584:A:T	1.29006e-08	-0.571991	-1.21846	3.2278e-06	-1.07317	-1.25699
6422598	chr4:6422598:A:G	1.38876e-08	-0.554364	-1.16236	3.41591e-06	-1.05958	-1.21393
6422939	chr4:6422939:C:T	3.30398e-07	-0.0439302	1.49651	2.89511e-05	-0.715814	0.579462
6422977	chr4:6422977:A:C	7.44827e-09	-1.01973	-1.32001	2.89791e-06	-1.14514	-1.29283
6423097	chr4:6423097:A:G	6.86073e-08	-1.53805e-10	-0.119322	2.45043e-05	-1.53805e-10	-0.303112
6423203	chr4:6423203:AG:CG	1.95917e-08	-1.53805e-10	-1.37261	8.3647e-06	-1.53805e-10	-1.37794
6423297	chr4:6423297:G:A	2.41342e-08	-1.53805e-10	-1.16409	9.27718e-06	-1.53805e-10	-1.2744
6423308	chr4:6423308:A:G	2.16345e-08	-1.00671	-0.266718	6.78468e-06	-1.08778	-0.499508
6423423	chr4:6423423:C:T	4.23272e-08	-1.53805e-10	-0.60229	1.96352e-05	-1.53805e-10	-0.524635
6423424	chr4:6423424:G:A	2.31769e-08	-0.142672	-1.06189	4.17868e-06	-0.810569	-1.2614
6423484	chr4:6423484:A:G	2.77508e-08	-1.53805e-10	-1.02446	1.28112e-05	-1.53805e-10	-0.95164
6423539	chr4:6423539:A:G	2.4651e-08	-1.53805e-10	-1.14291	9.80838e-06	-1.53805e-10	-1.21872
6423581	chr4:6423581:G:A	2.2581e-08	-0.113965	-1.11665	4.18458e-06	-0.777767	-1.29279
6423603	chr4:6423603:C:A	2.25593e-08	-1.53805e-10	-1.23157	9.28755e-06	-1.53805e-10	-1.27328
6423650	chr4:6423650:A:T	1.95631e-08	-1.53805e-10	-1.37407	8.36951e-06	-1.53805e-10	-1.37736
6423663	chr4:6423663:G:A	1.28385e-08	-0.728582	-1.06669	2.87698e-06	-1.2246	-1.22062
6423897	chr4:6423897:G:A	2.9959e-07	1.34714	0.00755064	3.36127e-05	0.266162	-0.253219
6423977	chr4:6423977:C:T	6.44195e-09	-1.10773	-1.37716	2.70618e-06	-1.13406	-1.37237
6424036	chr4:6424036:C:T	3.95659e-08	-1.53805e-10	-0.669754	1.90246e-05	-1.53805e-10	-0.556225
6424113	chr4:6424113:C:T	1.85761e-08	-0.0571282	-1.36871	6.18161e-06	-0.305426	-1.37495
6424352	chr4:6424352:A:G	2.08434e-08	-1.53805e-10	-1.31068	8.82688e-06	-1.53805e-10	-1.32416
6424656	chr4:6424656:G:A	2.33302e-08	-1.53805e-10	-1.19797	9.73365e-06	-1.53805e-10	-1.22637
6424674	chr4:6424674:A:G	1.76235e-08	-1.47849	-3.69205e-10	7.49828e-06	-1.48729	-3.69205e-10
6424706	chr4:6424706:G:A	2.16485e-08	-1.53805e-10	-1.27278	9.46915e-06	-1.53805e-10	-1.25392
6424805	chr4:6424805:G:A	4.16738e-09	-1.59637	-1.32406	1.78985e-06	-1.57375	-1.34608
6424893	chr4:6424893:A:G	1.77603e-07	-0.489644	1.32147	4.5989e-05	-0.672706	0.999148
6424921	chr4:6424921:A:G	4.7744e-07	1.62281	0.197903	6.68033e-05	0.490748	0.209044
6424987	chr4:6424987:C:G	1.75013e-08	-1.48544	-3.69205e-10	7.44716e-06	-1.49413	-3.69205e-10
6425031	chr4:6425031:A:G	1.19839e-08	-0.55387	-1.31029	2.78639e-06	-1.12094	-1.35628
6425207	chr4:6425207:C:G	1.18896e-08	-0.546803	-1.32525	2.77265e-06	-1.11567	-1.36648
6425483	chr4:6425483:G:A	3.54319e-09	-1.72031	-1.36238	1.51249e-06	-1.71328	-1.37492
6425885	chr4:6425885:A:T	7.61851e-08	-1.53805e-10	-0.0145543	3.73445e-05	-1.53805e-10	0.118227
6425942	chr4:6425942:G:A	5.06475e-09	-1.71955	-1.00587	1.78985e-06	-1.72278	-1.19705
6426030	chr4:6426030:T:C	2.01652e-08	-0.0308705	-1.31289	6.86018e-06	-0.276441	-1.29979
6426152	chr4:6426152:C:T	4.23665e-09	-1.52826	-1.37569	1.86328e-06	-1.50128	-1.37834
6426245	chr4:6426245:C:G	2.70554e-08	0.0244365	-1.07427	4.73216e-06	-0.676932	-1.27065
6426438	chr4:6426438:T:C	2.00029e-08	-1.53805e-10	-1.35184	8.4545e-06	-1.53805e-10	-1.36726
6426542	chr4:6426542:T:C	2.26113e-08	-1.53805e-10	-1.22927	1.02335e-05	-1.53805e-10	-1.1763
6426609	chr4:6426609:GC:G	5.46026e-09	-1.27618	-1.37405	2.7238e-06	-1.18828	-1.31165
6426880	chr4:6426880:C:T	1.96408e-08	-1.53805e-10	-1.37011	8.36688e-06	-1.53805e-10	-1.37768
6426989	chr4:6426989:G:A	2.52378e-08	-1.53805e-10	-1.11938	1.00346e-05	-1.53805e-10	-1.19592
6427360	chr4:6427360:G:C	2.00003e-08	-1.53805e-10	-1.35197	8.65992e-06	-1.53805e-10	-1.34325
6427404	chr4:6427404:C:T	2.56174e-08	-0.149178	-0.955272	5.78382e-06	-0.618735	-1.12816
6427491	chr4:6427491:A:G	1.7561e-08	-1.48204	-3.69205e-10	7.42345e-06	-1.49732	-3.69205e-10
6427678	chr4:6427678:G:A	1.73242e-08	-1.49561	-3.69205e-10	7.64848e-06	-1.46745	-3.69205e-10
6427853	chr4:6427853:G:T	7.86581e-08	-1.53805e-10	0.0173899	3.79706e-05	-1.53805e-10	0.134853
6428100	chr4:6428100:G:T	1.9575e-08	-1.53805e-10	-1.37347	8.37306e-06	-1.53805e-10	-1.37694
6428153	chr4:6428153:T:G	1.52762e-08	-1.62143	-3.69205e-10	6.83368e-06	-1.5801	-3.69205e-10
6428220	chr4:6428220:T:A	2.023e-08	-1.53805e-10	-1.34056	9.28977e-06	-1.53805e-10	-1.27305
6428265	chr4:6428265:G:A	3.00754e-08	0.204286	-1.1483	6.13021e-06	-0.482739	-1.20599
6428464	chr4:6428464:G:A	2.15667e-08	-1.53805e-10	-1.27657	9.53389e-06	-1.53805e-10	-1.24711
6428504	chr4:6428504:G:A	3.26521e-08	-1.53805e-10	-0.861813	1.1362e-05	-1.53805e-10	-1.07168
6428530	chr4:6428530:C:T	4.07356e-08	0.559485	-1.2001	8.10152e-06	-0.182173	-1.22773
6428715	chr4:6428715:C:T	2.26369e-08	-1.53805e-10	-1.22814	9.95604e-06	-1.53805e-10	-1.20378
6428988	chr4:6428988:G:T	5.48859e-08	-0.342463	-3.69205e-10	2.20029e-05	-0.410784	-3.69205e-10
6429046	chr4:6429046:C:A	3.69545e-08	0.478008	-1.21604	7.46147e-06	-0.254501	-1.23771
6429080	chr4:6429080:AATGTGTAGATACATGCC:A	2.18413e-08	-1.53805e-10	-1.26392	9.9072e-06	-1.53805e-10	-1.2087
6429326	chr4:6429326:G:A	1.40195e-08	-1.70727	-3.69205e-10	6.13456e-06	-1.68802	-3.69205e-10
6429357	chr4:6429357:T:C	7.31192e-08	-1.53805e-10	-0.0556303	2.49949e-05	-1.53805e-10	-0.283287
6429386	chr4:6429386:G:A	2.92541e-08	-1.53805e-10	-0.971701	1.04518e-05	-1.53805e-10	-1.15519
6429389	chr4:6429389:AG:A	2.59654e-08	-1.53805e-10	-1.09096	1.05604e-05	-1.53805e-10	-1.14485
6429536	chr4:6429536:G:A	4.78439e-08	0.122782	-0.602559	1.16709e-05	-0.0585447	-0.986318
6429633	chr4:6429633:C:T	7.90207e-08	-1.53805e-10	0.0219891	2.83361e-05	-1.53805e-10	-0.157822
6429689	chr4:6429689:G:A	5.29673e-08	0.707325	-1.08537	9.01701e-06	-0.0271505	-1.2757
6429801	chr4:6429801:G:A	4.13016e-08	-1.53805e-10	-0.626821	1.33823e-05	-1.53805e-10	-0.908025
6429939	chr4:6429939:C:G	4.31774e-08	-1.53805e-10	-0.582404	1.67837e-05	-1.53805e-10	-0.681554
6430538	chr4:6430538:C:T	3.40491e-08	0.548119	-1.36804	6.92601e-06	-0.18833	-1.37835
6430706	chr4:6430706:C:T	5.08626e-08	-1.53805e-10	-0.418593	1.82457e-05	-1.53805e-10	-0.598032
6430857	chr4:6430857:G:A	1.43462e-08	-1.68424	-3.69205e-10	6.2368e-06	-1.67149	-3.69205e-10
6430869	chr4:6430869:G:A	3.86094e-08	-1.53805e-10	-0.694226	1.28934e-05	-1.53805e-10	-0.945247
6430904	chr4:6430904:G:A	4.50486e-08	-1.53805e-10	-0.539979	1.46632e-05	-1.53805e-10	-0.816616
6430943	chr4:6430943:AC:A	4.91729e-08	-1.53805e-10	-0.452378	1.83994e-05	-1.53805e-10	-0.589642
6431166	chr4:6431166:G:A	2.40235e-08	-1.53805e-10	-1.16869	1.06434e-05	-1.53805e-10	-1.13702
6431250	chr4:6431250:T:A	1.77848e-07	-1.53805e-10	0.833206	4.16546e-05	-1.53805e-10	0.227453
6431560	chr4:6431560:T:C	3.31175e-08	-1.53805e-10	-0.847658	1.58864e-05	-1.53805e-10	-0.736493
6431564	chr4:6431564:G:C	1.67417e-08	-0.193001	-1.33682	5.11677e-06	-0.497031	-1.37241
6431873	chr4:6431873:T:A	2.21925e-08	-1.53805e-10	-1.24796	9.2623e-06	-1.53805e-10	-1.27601
6432065	chr4:6432065:G:A	3.43159e-08	-1.53805e-10	-0.812113	1.62245e-05	-1.53805e-10	-0.715437
6432071	chr4:6432071:C:T	3.43159e-08	-1.53805e-10	-0.812113	1.62245e-05	-1.53805e-10	-0.715437
6432122	chr4:6432122:T:C	3.4306e-08	-1.53805e-10	-0.812401	1.62194e-05	-1.53805e-10	-0.71575
6432261	chr4:6432261:C:T	2.25531e-08	-1.53805e-10	-1.23185	9.48008e-06	-1.53805e-10	-1.25277
6432480	chr4:6432480:C:A	6.42005e-08	-1.53805e-10	-0.18571	2.28332e-05	-1.53805e-10	-0.373745
6432576	chr4:6432576:G:C	1.95479e-08	-1.53805e-10	-1.37485	8.44784e-06	-1.53805e-10	-1.36805
6432803	chr4:6432803:T:C	9.16082e-08	1.31392	-1.14412	1.42355e-05	0.469168	-1.31539
6433150	chr4:6433150:G:T	5.14065e-08	-1.53805e-10	-0.407955	1.63964e-05	-1.53805e-10	-0.704895
6433614	chr4:6433614:G:A	3.85449e-08	-1.53805e-10	-0.695898	1.87802e-05	-1.53805e-10	-0.569158
6433652	chr4:6433652:T:C	4.2854e-07	0.896005	0.816658	3.6363e-05	0.117765	-0.0261722
6433759	chr4:6433759:C:T	3.17035e-08	-1.53805e-10	-0.891293	1.51299e-05	-1.53805e-10	-0.785287
6433768	chr4:6433768:T:C	9.95534e-09	-0.741758	-1.30785	3.1682e-06	-1.12038	-1.22842
6434199	chr4:6434199:G:A	2.62848e-08	-0.010314	-1.06841	5.30585e-06	-0.628669	-1.20448
6434226	chr4:6434226:G:A	9.43262e-08	-1.53805e-10	0.199038	3.25745e-05	-1.53805e-10	-0.0184287
6434340	chr4:6434340:C:T	6.95002e-08	-1.53805e-10	-0.106391	2.38774e-05	-1.53805e-10	-0.329027
6434462	chr4:6434462:G:A	1.54009e-08	-1.61329	-3.69205e-10	6.52083e-06	-1.62696	-3.69205e-10
6434562	chr4:6434562:C:T	2.85545e-08	-1.53805e-10	-0.995905	1.32475e-05	-1.53805e-10	-0.91815
6434615	chr4:6434615:T:G	1.9545e-08	-1.53805e-10	-1.375	8.44569e-06	-1.53805e-10	-1.3683
6434792	chr4:6434792:TA:T	3.37431e-08	-1.53805e-10	-0.828944	1.6222e-05	-1.53805e-10	-0.715593
6434925	chr4:6434925:AT:A	3.79673e-08	-1.53805e-10	-0.710996	1.26658e-05	-1.53805e-10	-0.963058
6435022	chr4:6435022:T:C	2.54084e-08	-1.53805e-10	-1.11264	9.74841e-06	-1.53805e-10	-1.22486
6435163	chr4:6435163:C:T	4.46808e-08	-1.53805e-10	-0.548178	2.2251e-05	-1.53805e-10	-0.399574
6435464	chr4:6435464:A:T	1.62716e-08	-0.352729	-1.20557	3.6682e-06	-0.894829	-1.30743
6435470	chr4:6435470:T:C	3.4266e-08	-1.53805e-10	-0.813566	1.64914e-05	-1.53805e-10	-0.699122
6436644	chr4:6436644:A:G	8.89732e-08	1.20274	-1.06212	1.41124e-05	0.313167	-1.16807
6436933	chr4:6436933:G:C	8.14684e-08	0.793739	-0.741245	1.3968e-05	0.049185	-0.914379
6437148	chr4:6437148:G:A	9.36508e-08	-1.53805e-10	0.191853	3.23317e-05	-1.53805e-10	-0.0259105
6437192	chr4:6437192:A:G	2.83647e-08	-1.53805e-10	-1.00257	1.013e-05	-1.53805e-10	-1.18646
6437325	chr4:6437325:C:T	1.96408e-08	-1.53805e-10	-1.37011	8.50168e-06	-1.53805e-10	-1.3617
6437416	chr4:6437416:A:C	2.74467e-08	-1.53805e-10	-1.03547	9.93153e-06	-1.53805e-10	-1.20624
6437498	chr4:6437498:C:T	2.08494e-08	-1.53805e-10	-1.31039	8.37706e-06	-1.53805e-10	-1.37646
6437656	chr4:6437656:C:G	7.81915e-08	-1.53805e-10	0.01144	2.66223e-05	-1.53805e-10	-0.220212
6437979	chr4:6437979:C:T	1.95479e-08	-1.53805e-10	-1.37485	8.44784e-06	-1.53805e-10	-1.36805
6437980	chr4:6437980:G:A	8.24327e-08	-1.53805e-10	0.064261	2.98493e-05	-1.53805e-10	-0.105798
6438120	chr4:6438120:T:C	1.39224e-08	-1.71422	-3.69205e-10	6.06119e-06	-1.70005	-3.69205e-10
6438290	chr4:6438290:C:CA	1.42682e-08	-1.68969	-3.69205e-10	6.24981e-06	-1.66941	-3.69205e-10
6438404	chr4:6438404:G:A	3.81256e-08	-1.53805e-10	-0.706834	1.27938e-05	-1.53805e-10	-0.952996
6438455	chr4:6438455:T:C	2.64242e-08	-1.53805e-10	-1.07344	9.67675e-06	-1.53805e-10	-1.23223
6438552	chr4:6438552:A:G	8.67379e-08	-1.53805e-10	0.115171	3.00846e-05	-1.53805e-10	-0.0979471
6438634	chr4:6438634:A:G	2.09971e-08	-1.53805e-10	-1.30334	9.18367e-06	-1.53805e-10	-1.28453
6438699	chr4:6438699:C:G	3.71034e-08	-1.53805e-10	-0.734011	1.25455e-05	-1.53805e-10	-0.972595
6438724	chr4:6438724:CA:AA	1.9528e-08	-1.53805e-10	-1.37587	8.42317e-06	-1.53805e-10	-1.37097
6438738	chr4:6438738:T:C	2.03278e-08	-1.53805e-10	-1.33573	8.53885e-06	-1.53805e-10	-1.35733
6438777	chr4:6438777:C:T	2.57817e-08	0.160806	-1.25886	6.24831e-06	-0.304107	-1.36554
6438893	chr4:6438893:T:G	2.50002e-07	2.54	-1.36625	3.19568e-05	1.30994	-1.34752
6439688	chr4:6439688:G:A	2.85757e-07	1.37949	-0.0720654	3.04819e-05	0.36578	-0.450607
6439723	chr4:6439723:C:T	1.63078e-08	-1.55608	-3.69205e-10	6.60452e-06	-1.61421	-3.69205e-10
6439795	chr4:6439795:C:G	2.78478e-08	-1.53805e-10	-1.02097	1.11034e-05	-1.53805e-10	-1.0947
6440205	chr4:6440205:T:A	2.21605e-07	1.39869	-0.345513	2.41166e-05	0.384053	-0.70311
6440208	chr4:6440208:G:A	2.44485e-07	2.31857	-1.16713	2.94448e-05	1.13791	-1.25735
6440210	chr4:6440210:A:C	2.17615e-07	1.38338	-0.348375	2.37465e-05	0.370899	-0.705424
6440240	chr4:6440240:G:A	4.16998e-07	1.7551	-0.0697437	4.20407e-05	0.676404	-0.439725
6440244	chr4:6440244:G:A	2.8411e-08	-1.00094	-3.69205e-10	1.02925e-05	-1.17054	-3.69205e-10
6440321	chr4:6440321:G:A	1.56972e-08	-1.59424	-3.69205e-10	5.92805e-06	-1.72226	-3.69205e-10
6440448	chr4:6440448:T:G	2.04515e-08	-1.53805e-10	-1.32967	8.5782e-06	-1.53805e-10	-1.35274
6440556	chr4:6440556:C:T	2.89164e-08	0.118704	-1.10202	7.94141e-06	-0.456832	-0.973038
6441204	chr4:6441204:A:G	2.12755e-07	2.38508	-1.37266	2.72011e-05	1.14605	-1.34475
6441318	chr4:6441318:C:G	2.40844e-07	1.65266	-0.516232	2.47972e-05	0.560535	-0.851766
6441405	chr4:6441405:G:A	1.03863e-07	-1.53805e-10	0.295349	3.50162e-05	-1.53805e-10	0.0538512
6441415	chr4:6441415:C:A	1.37507e-07	1.56801	-0.992059	1.66331e-05	0.482359	-1.17292
6441492	chr4:6441492:C:T	2.65357e-08	-1.53805e-10	-1.06923	1.05622e-05	-1.53805e-10	-1.14467
6441671	chr4:6441671:T:C	2.73201e-08	-1.53805e-10	-1.0401	1.32324e-05	-1.53805e-10	-0.919289
6441692	chr4:6441692:G:A	2.00415e-08	-1.53805e-10	-1.34992	8.97456e-06	-1.53805e-10	-1.30757
6441721	chr4:6441721:T:C	2.6502e-08	-1.53805e-10	-1.0705	1.05635e-05	-1.53805e-10	-1.14456
6441895	chr4:6441895:G:A	1.97137e-08	-1.53805e-10	-1.36641	8.55815e-06	-1.53805e-10	-1.35508
6442297	chr4:6442297:C:T	1.5688e-08	-1.59483	-3.69205e-10	6.62995e-06	-1.61036	-3.69205e-10
6442427	chr4:6442427:G:A	2.75416e-08	-1.53805e-10	-1.03202	1.25643e-05	-1.53805e-10	-0.9711
6442744	chr4:6442744:G:A	1.56372e-08	-1.59807	-3.69205e-10	6.6242e-06	-1.61123	-3.69205e-10
6442836	chr4:6442836:A:T	5.4576e-08	1.02451	-1.37263	1.23096e-05	0.375076	-1.36666
6443024	chr4:6443024:G:A	2.37664e-08	-1.53805e-10	-1.17945	9.8267e-06	-1.53805e-10	-1.21686
6443089	chr4:6443089:T:C	1.03609e-08	-1.53681	-0.472873	2.83144e-06	-1.68995	-0.77122
6443118	chr4:6443118:GT:G	4.25733e-08	0.754038	-1.35053	9.66287e-06	0.144203	-1.37787
6443129	chr4:6443129:C:T	3.97399e-08	0.699976	-1.36534	9.2208e-06	0.097071	-1.37757
6443209	chr4:6443209:T:A	2.40716e-08	-1.53805e-10	-1.16669	9.54293e-06	-1.53805e-10	-1.24616
6443532	chr4:6443532:G:A	1.94951e-08	-1.53805e-10	-1.37756	8.43093e-06	-1.53805e-10	-1.37005
6443772	chr4:6443772:C:T	2.89967e-08	-1.53805e-10	-0.980537	1.31172e-05	-1.53805e-10	-0.928036
6443979	chr4:6443979:G:T	1.95736e-08	-1.53805e-10	-1.37354	8.36391e-06	-1.53805e-10	-1.37803
6444196	chr4:6444196:G:A	1.7943e-08	-0.720375	-0.740144	5.80248e-06	-0.944907	-0.798767
6444269	chr4:6444269:G:C	2.72253e-08	-1.04357	-3.69205e-10	1.16804e-05	-1.04404	-3.69205e-10
6444381	chr4:6444381:TC:T	1.22162e-08	-0.633612	-1.21135	4.03221e-06	-0.863934	-1.24371
6444454	chr4:6444454:G:T	2.87077e-08	-1.53805e-10	-0.990556	1.15121e-05	-1.53805e-10	-1.05856
6444521	chr4:6444521:G:A	5.61971e-08	-1.53805e-10	-0.318855	2.67077e-05	-1.53805e-10	-0.217006
6444578	chr4:6444578:C:G	1.97887e-08	-1.53805e-10	-1.36261	8.74547e-06	-1.53805e-10	-1.33342
6444643	chr4:6444643:G:A	9.25111e-09	-1.16863	-0.954347	3.09674e-06	-1.32265	-1.04896
6444725	chr4:6444725:C:T	1.94816e-08	-1.53805e-10	-1.37825	8.4031e-06	-1.53805e-10	-1.37336
6444862	chr4:6444862:A:G	1.84344e-08	-0.277163	-1.15634	3.76113e-06	-0.903129	-1.27411
6444898	chr4:6444898:C:T	1.57568e-08	-1.59045	-3.69205e-10	6.91447e-06	-1.56834	-3.69205e-10
6444976	chr4:6444976:G:A	4.66679e-09	-1.5445	-1.26275	1.90312e-06	-1.53667	-1.32179
6445081	chr4:6445081:C:T	4.17405e-08	-1.53805e-10	-0.616249	1.64116e-05	-1.53805e-10	-0.70397
6445124	chr4:6445124:G:A	1.95702e-08	-1.53805e-10	-1.37371	8.36259e-06	-1.53805e-10	-1.37819
6445529	chr4:6445529:A:G	1.56249e-08	-0.924718	-0.674135	5.11473e-06	-1.12034	-0.749491
6445744	chr4:6445744:T:TTTCAAATGTATAAG	1.43501e-08	-0.919198	-0.764767	4.71509e-06	-1.11618	-0.835016
6445773	chr4:6445773:T:C	1.71288e-08	-0.139516	-1.36744	4.88375e-06	-0.538862	-1.37718
6445822	chr4:6445822:AC:A	1.39593e-08	-0.913302	-0.798273	4.59259e-06	-1.11125	-0.866268
6445869	chr4:6445869:C:T	2.14591e-08	-1.53805e-10	-1.28157	8.89069e-06	-1.53805e-10	-1.31696
6445880	chr4:6445880:G:A	1.44397e-08	-0.873047	-0.804692	4.87339e-06	-1.05565	-0.862517
6446379	chr4:6446379:C:T	1.9648e-08	-1.53805e-10	-1.36975	8.62166e-06	-1.53805e-10	-1.34768
6446512	chr4:6446512:C:T	2.15724e-08	-1.53805e-10	-1.27631	9.03839e-06	-1.53805e-10	-1.30048
6446628	chr4:6446628:T:C	3.95326e-08	-1.53805e-10	-0.670594	1.89199e-05	-1.53805e-10	-0.561745
6446784	chr4:6446784:G:A	1.95969e-08	-1.53805e-10	-1.37235	8.37127e-06	-1.53805e-10	-1.37715
6446794	chr4:6446794:C:T	5.70123e-08	-1.53805e-10	-0.304455	1.96306e-05	-1.53805e-10	-0.524868
6446833	chr4:6446833:C:T	1.07356e-08	-1.68713	-0.287031	3.05334e-06	-1.71473	-0.670993
6447143	chr4:6447143:C:A	2.36246e-08	-1.53805e-10	-1.18543	1.06038e-05	-1.53805e-10	-1.14074
6447152	chr4:6447152:T:A	2.07457e-08	0.0395103	-1.35489	5.82073e-06	-0.412561	-1.32797
6447222	chr4:6447222:C:T	3.95714e-08	0.688376	-1.35799	9.80464e-06	0.143386	-1.36249
6447283	chr4:6447283:C:T	2.60416e-08	-1.53805e-10	-1.08803	1.16637e-05	-1.53805e-10	-1.04548
6447303	chr4:6447303:T:C	2.07781e-08	-1.53805e-10	-1.31382	8.65985e-06	-1.53805e-10	-1.34326
6447807	chr4:6447807:G:A	3.53985e-08	-0.419802	-0.36125	5.11784e-06	-1.01994	-0.849292
6447810	chr4:6447810:C:T	1.9549e-08	-1.53805e-10	-1.3748	8.36551e-06	-1.53805e-10	-1.37784
6447859	chr4:6447859:C:T	1.95683e-08	-1.53805e-10	-1.37381	8.44802e-06	-1.53805e-10	-1.36803
6447904	chr4:6447904:G:A	3.00362e-08	-1.53805e-10	-0.945317	1.36343e-05	-1.53805e-10	-0.889372
6447959	chr4:6447959:G:C	7.46694e-09	-1.16542	-1.17182	3.18832e-06	-1.05637	-1.28609
6448027	chr4:6448027:A:T	6.75716e-09	-1.71492	-0.722195	2.83865e-06	-1.72228	-0.736355
6448464	chr4:6448464:C:A	2.01097e-08	-1.53805e-10	-1.34652	8.46058e-06	-1.53805e-10	-1.36654
6448580	chr4:6448580:C:T	2.08646e-08	-1.53805e-10	-1.30967	8.68728e-06	-1.53805e-10	-1.3401
6448615	chr4:6448615:T:C	2.46438e-08	-1.53805e-10	-1.14319	1.13828e-05	-1.53805e-10	-1.06986
6448656	chr4:6448656:C:T	3.07745e-08	-1.53805e-10	-0.921034	1.17319e-05	-1.53805e-10	-1.03965
6448698	chr4:6448698:C:T	1.99957e-08	-1.53805e-10	-1.3522	8.43896e-06	-1.53805e-10	-1.3691
6449097	chr4:6449097:C:T	2.811e-08	-1.53805e-10	-1.01159	1.3165e-05	-1.53805e-10	-0.924401
6449223	chr4:6449223:G:A	3.50529e-09	-1.7189	-1.37455	1.55434e-06	-1.69322	-1.36769
6449353	chr4:6449353:G:A	9.60958e-09	-0.888985	-1.19597	3.28786e-06	-1.09318	-1.21854
6449509	chr4:6449509:G:A	2.88886e-08	-0.984272	-3.69205e-10	1.19591e-05	-1.02046	-3.69205e-10
6449588	chr4:6449588:C:T	2.10322e-08	-1.53805e-10	-1.30167	8.84481e-06	-1.53805e-10	-1.32213
6449829	chr4:6449829:AG:A	4.26672e-08	-1.53805e-10	-0.594289	1.63619e-05	-1.53805e-10	-0.707002
6449944	chr4:6449944:C:T	1.61544e-08	-1.56553	-3.69205e-10	6.58055e-06	-1.61784	-3.69205e-10
6450227	chr4:6450227:TG:T	2.0813e-08	-1.53805e-10	-1.31214	9.62091e-06	-1.53805e-10	-1.23802
6450580	chr4:6450580:C:T	7.0857e-09	-1.14914	-1.2405	2.31115e-06	-1.30797	-1.35625
6451087	chr4:6451087:T:C	3.34622e-08	-1.53805e-10	-0.837304	1.25774e-05	-1.53805e-10	-0.970062
6451241	chr4:6451241:C:G	1.96012e-08	-1.53805e-10	-1.37213	8.37311e-06	-1.53805e-10	-1.37693
6451469	chr4:6451469:C:T	7.48577e-09	-1.02162	-1.31309	2.55096e-06	-1.18841	-1.37708
6452172	chr4:6452172:T:C	8.48581e-09	-0.914933	-1.29439	2.81362e-06	-1.09336	-1.37412
6452258	chr4:6452258:T:C	7.87545e-09	-1.5047	-0.779269	3.48494e-06	-1.62648	-0.62703
6452292	chr4:6452292:TG:T	1.94798e-08	-1.53805e-10	-1.37834	8.37187e-06	-1.53805e-10	-1.37708
6452333	chr4:6452333:C:T	7.69226e-09	-1.48154	-0.82597	3.35575e-06	-1.61085	-0.680434
6452608	chr4:6452608:C:T	2.58716e-08	0.283672	-1.37825	8.34655e-06	-0.00740035	-1.37271
6452719	chr4:6452719:G:C	1.96784e-08	-1.53805e-10	-1.3682	8.37529e-06	-1.53805e-10	-1.37667
6452778	chr4:6452778:C:A	2.0976e-08	-1.53805e-10	-1.30434	8.74377e-06	-1.53805e-10	-1.33362
6453104	chr4:6453104:C:T	2.10901e-08	-1.53805e-10	-1.29892	8.75613e-06	-1.53805e-10	-1.33221
6453338	chr4:6453338:G:C	1.99607e-08	-1.53805e-10	-1.35396	8.43238e-06	-1.53805e-10	-1.36988
6453588	chr4:6453588:C:T	5.55694e-08	-1.53805e-10	-0.330088	2.59748e-05	-1.53805e-10	-0.244832
6454194	chr4:6454194:G:A	2.18553e-08	-1.26328	-3.69205e-10	1.4171e-05	-0.85076	-3.69205e-10
6454321	chr4:6454321:G:A	2.00138e-08	-1.53805e-10	-1.3513	8.73085e-06	-1.53805e-10	-1.3351
6454350	chr4:6454350:G:A	1.50059e-08	-1.63928	-3.69205e-10	6.19035e-06	-1.67897	-3.69205e-10
6454451	chr4:6454451:G:A	1.97165e-08	-1.53805e-10	-1.36626	8.37244e-06	-1.53805e-10	-1.37701
6454485	chr4:6454485:A:G	1.94803e-08	-1.53805e-10	-1.37832	8.41066e-06	-1.53805e-10	-1.37246
6454531	chr4:6454531:G:A	2.33822e-08	-1.53805e-10	-1.19575	9.51642e-06	-1.53805e-10	-1.24894
6454554	chr4:6454554:C:T	1.99214e-08	-1.53805e-10	-1.35592	8.4116e-06	-1.53805e-10	-1.37235
6454953	chr4:6454953:A:G	1.94798e-08	-1.53805e-10	-1.37834	8.40324e-06	-1.53805e-10	-1.37334
6455027	chr4:6455027:G:A	1.96657e-08	-1.53805e-10	-1.36884	8.36736e-06	-1.53805e-10	-1.37762
6455044	chr4:6455044:C:T	5.7945e-08	-0.288226	-3.69205e-10	1.7842e-05	-0.620405	-3.69205e-10
6455049	chr4:6455049:C:CACCT	2.02402e-08	-0.00213933	-1.33791	5.27201e-06	-0.473016	-1.36653
6455127	chr4:6455127:G:C	1.96715e-08	-1.53805e-10	-1.36855	8.3717e-06	-1.53805e-10	-1.3771
6455144	chr4:6455144:G:A	8.46972e-09	-1.54129	-0.669931	2.34474e-06	-1.67441	-0.975379
6455271	chr4:6455271:C:T	1.96694e-08	-1.53805e-10	-1.36866	8.36672e-06	-1.53805e-10	-1.3777
6455394	chr4:6455394:A:C	1.94957e-08	-1.53805e-10	-1.37753	8.44753e-06	-1.53805e-10	-1.36809
6455404	chr4:6455404:T:C	1.95263e-08	-1.53805e-10	-1.37596	8.36616e-06	-1.53805e-10	-1.37776
6455405	chr4:6455405:G:A	1.98682e-08	-1.53805e-10	-1.3586	8.36357e-06	-1.53805e-10	-1.37807
6455588	chr4:6455588:G:T	8.02725e-09	-1.08803	-1.17685	2.52351e-06	-1.24284	-1.33347
6455800	chr4:6455800:C:T	2.42041e-08	-1.53805e-10	-1.1612	1.07796e-05	-1.53805e-10	-1.1243
6455885	chr4:6455885:G:T	1.73557e-08	-0.166641	-1.32716	5.13349e-06	-0.593874	-1.2723
6455915	chr4:6455915:A:AC	1.95841e-08	-1.53805e-10	-1.373	8.52793e-06	-1.53805e-10	-1.35861
6455974	chr4:6455974:C:G	1.91696e-08	-0.0973263	-1.29707	5.83958e-06	-0.558155	-1.17915
6455975	chr4:6455975:A:G	2.12417e-08	-0.0111138	-1.28064	6.43681e-06	-0.486127	-1.1538
6456485	chr4:6456485:A:G	6.36033e-08	-1.53805e-10	-0.195056	2.57654e-05	-1.53805e-10	-0.252928
6456560	chr4:6456560:C:T	2.00016e-08	-1.53805e-10	-1.35191	8.79548e-06	-1.53805e-10	-1.32772
6456690	chr4:6456690:T:C	3.91031e-09	-1.72064	-1.26346	1.79115e-06	-1.71296	-1.20614
6456813	chr4:6456813:A:C	1.95802e-08	-1.53805e-10	-1.3732	8.37547e-06	-1.53805e-10	-1.37665
6456825	chr4:6456825:T:C	6.86447e-09	-1.05125	-1.37011	2.33986e-06	-1.27969	-1.37218
6456876	chr4:6456876:G:A	2.07285e-08	-1.53805e-10	-1.31621	9.04546e-06	-1.53805e-10	-1.2997
6456941	chr4:6456941:C:T	3.53589e-09	-1.71185	-1.3729	1.57116e-06	-1.70016	-1.34998
6457073	chr4:6457073:G:A	2.149e-08	-1.53805e-10	-1.28013	8.59054e-06	-1.53805e-10	-1.3513
6457443	chr4:6457443:C:T	3.8257e-08	-1.53805e-10	-0.703394	1.77254e-05	-1.53805e-10	-0.626964
6457466	chr4:6457466:G:A	4.38088e-08	0.2818	-0.849686	7.81714e-06	-0.207143	-1.2385
6457735	chr4:6457735:C:T	1.32037e-08	-0.455491	-1.31173	4.0428e-06	-0.730525	-1.3745
6457755	chr4:6457755:G:C	4.16373e-09	-1.55019	-1.37112	1.70819e-06	-1.61608	-1.35044
6457827	chr4:6457827:C:T	3.73902e-08	-1.53805e-10	-0.726312	1.73062e-05	-1.53805e-10	-0.650896
6457888	chr4:6457888:A:G	1.27966e-08	-1.69927	-0.0992678	3.33696e-06	-1.71926	-0.57764
6458292	chr4:6458292:T:C	4.83997e-09	-1.40044	-1.37037	2.0012e-06	-1.44068	-1.36754
6458369	chr4:6458369:T:C	6.67239e-09	-1.21955	-1.23019	2.19436e-06	-1.36044	-1.35563
6458397	chr4:6458397:T:A	1.26096e-08	-0.43991	-1.37335	4.1286e-06	-0.719391	-1.36463
6458407	chr4:6458407:C:T	3.49007e-09	-1.71991	-1.37789	1.51793e-06	-1.71299	-1.37162
6458414	chr4:6458414:G:A	6.47891e-09	-1.20857	-1.2706	2.18583e-06	-1.35109	-1.36887
6458427	chr4:6458427:A:G	4.73736e-09	-1.4145	-1.37774	1.86037e-06	-1.50886	-1.37232
6458538	chr4:6458538:A:G	3.93408e-08	-1.53805e-10	-0.675459	1.8248e-05	-1.53805e-10	-0.597905
6458635	chr4:6458635:A:G	1.7254e-08	-0.211273	-1.28841	5.07545e-06	-0.518691	-1.35885
6458716	chr4:6458716:G:GGGT	1.50018e-08	-0.328338	-1.31121	4.52277e-06	-0.622674	-1.37016
6458780	chr4:6458780:G:C	8.74786e-08	-1.53805e-10	0.123674	2.91552e-05	-1.53805e-10	-0.129328
6458812	chr4:6458812:A:G	4.71623e-09	-1.43233	-1.36438	1.93032e-06	-1.47167	-1.3726
6459024	chr4:6459024:T:G	3.61691e-09	-1.71651	-1.34559	1.63467e-06	-1.64058	-1.36994
6459238	chr4:6459238:G:A	2.16051e-08	-1.53805e-10	-1.27479	8.90927e-06	-1.53805e-10	-1.31487
6459248	chr4:6459248:A:G	3.49822e-09	-1.718	-1.37747	1.5398e-06	-1.71026	-1.36005
6459290	chr4:6459290:G:A	4.82694e-09	-1.41171	-1.36179	1.96607e-06	-1.4521	-1.37383
6459764	chr4:6459764:C:G	2.21949e-08	0.129109	-1.37697	6.61478e-06	-0.248736	-1.36392
6459801	chr4:6459801:A:C	2.14898e-08	-1.53805e-10	-1.28014	9.54381e-06	-1.53805e-10	-1.24607
6460587	chr4:6460587:C:T	3.62274e-08	-1.53805e-10	-0.757905	1.40529e-05	-1.53805e-10	-0.859128
6461096	chr4:6461096:T:C	3.35944e-08	-1.53805e-10	-0.833361	1.53528e-05	-1.53805e-10	-0.770663
6461132	chr4:6461132:G:A	2.24379e-08	-1.23697	-3.69205e-10	1.47306e-05	-0.81203	-3.69205e-10
6461347	chr4:6461347:T:C	5.11907e-09	-1.35539	-1.35936	2.06463e-06	-1.39996	-1.37705
6461680	chr4:6461680:AG:A	4.92414e-09	-1.37544	-1.37813	2.07769e-06	-1.41882	-1.35189
6461769	chr4:6461769:C:T	1.63265e-08	-1.55493	-3.69205e-10	6.62989e-06	-1.61037	-3.69205e-10
6461937	chr4:6461937:G:A	4.85143e-09	-1.39898	-1.36947	1.85321e-06	-1.56676	-1.31828
6461985	chr4:6461985:G:T	3.54217e-09	-1.708	-1.37498	1.51472e-06	-1.72279	-1.36394
6462364	chr4:6462364:A:G	3.51903e-09	-1.712	-1.37753	1.66358e-06	-1.62751	-1.36548
6462411	chr4:6462411:G:A	3.51946e-09	-1.71726	-1.37215	1.49639e-06	-1.72056	-1.37834
6462438	chr4:6462438:C:T	3.52306e-09	-1.71342	-1.37498	1.63659e-06	-1.6318	-1.37755
6462443	chr4:6462443:T:C	1.17593e-08	-0.626123	-1.25695	3.68133e-06	-0.860532	-1.33815
6462547	chr4:6462547:T:C	1.08994e-08	-1.71995	-0.239064	3.32481e-06	-1.65473	-0.645823
6463001	chr4:6463001:C:A	5.01072e-09	-1.36874	-1.3674	2.05964e-06	-1.40574	-1.37368
6463069	chr4:6463069:T:G	3.80707e-08	-1.53805e-10	-0.708276	1.47302e-05	-1.53805e-10	-0.812059
6463074	chr4:6463074:A:G	1.03887e-08	-1.7109	-0.296108	3.28593e-06	-1.6207	-0.691611
6463564	chr4:6463564:G:C	1.44299e-08	-1.40972	-0.268696	6.51881e-06	-1.32718	-0.300085
6463647	chr4:6463647:T:C	1.78698e-08	-0.207915	-1.2567	6.74039e-06	-0.5202	-1.07364
6463874	chr4:6463874:C:T	1.22933e-08	-1.72132	-0.11735	3.65746e-06	-1.71561	-0.489584
6463928	chr4:6463928:T:C	3.72537e-08	0.621427	-1.3514	1.03902e-05	0.209775	-1.37088
6464064	chr4:6464064:T:C	2.15611e-08	0.0797087	-1.35654	7.04385e-06	-0.271795	-1.27801
6464151	chr4:6464151:T:A	1.56177e-08	-0.237302	-1.36201	5.5726e-06	-0.540889	-1.24321
6464201	chr4:6464201:T:C	1.36107e-08	-0.529253	-1.20761	4.95796e-06	-0.85949	-1.04147
6464360	chr4:6464360:G:T	2.08602e-08	-0.134134	-1.17575	8.05101e-06	-0.456364	-0.959798
6464406	chr4:6464406:G:C	4.16935e-08	-1.53805e-10	-0.617374	1.9383e-05	-1.53805e-10	-0.537563
6464579	chr4:6464579:T:C	2.29775e-08	-1.53805e-10	-1.21321	9.38868e-06	-1.53805e-10	-1.26245
6464597	chr4:6464597:T:C	5.39368e-09	-1.39165	-1.27085	2.03472e-06	-1.43501	-1.35659
6464660	chr4:6464660:G:A	6.72136e-09	-1.68126	-0.761175	2.29214e-06	-1.66153	-1.01094
6464782	chr4:6464782:C:T	2.90519e-08	-1.53805e-10	-0.978638	1.15243e-05	-1.53805e-10	-1.0575
6464800	chr4:6464800:C:G	8.26253e-09	-0.959061	-1.27693	2.71487e-06	-1.13459	-1.36863
6465272	chr4:6465272:T:G	6.66066e-09	-1.11744	-1.33407	2.80327e-06	-1.10711	-1.36407
6465319	chr4:6465319:A:G	4.76167e-08	-1.53805e-10	-0.484537	1.77843e-05	-1.53805e-10	-0.623645
6465485	chr4:6465485:G:A	2.12908e-08	-1.53805e-10	-1.28945	8.53922e-06	-1.53805e-10	-1.35729
6465509	chr4:6465509:T:C	6.47965e-09	-1.15899	-1.32006	2.25663e-06	-1.31019	-1.3779
6465678	chr4:6465678:T:C	7.17679e-09	-1.51016	-0.866705	2.10898e-06	-1.64617	-1.10958
6465945	chr4:6465945:TC:T	6.61985e-09	-1.13571	-1.32194	2.3038e-06	-1.28934	-1.37806
6466038	chr4:6466038:G:A	6.00328e-09	-1.20707	-1.34834	2.16874e-06	-1.35154	-1.37628
6466092	chr4:6466092:T:C	3.58879e-08	-0.141385	-0.625936	7.46608e-06	-0.569836	-0.921754
6466163	chr4:6466163:A:G	5.36478e-08	-0.153377	-0.211904	1.05752e-05	-0.58205	-0.561402
6466176	chr4:6466176:G:A	1.99255e-08	-1.35572	-3.69205e-10	8.41589e-06	-1.37184	-3.69205e-10
6466215	chr4:6466215:A:G	1.69338e-08	-0.650205	-0.868204	3.42456e-06	-1.10566	-1.16533
6466240	chr4:6466240:A:G	2.79968e-08	-1.53805e-10	-1.01563	1.33844e-05	-1.53805e-10	-0.90787
6466258	chr4:6466258:A:G	5.15494e-09	-1.36085	-1.34691	2.74609e-06	-1.12954	-1.36224
6466412	chr4:6466412:C:A	5.85641e-08	-1.4565	1.1789	2.33734e-05	-1.50712	1.15676
6466829	chr4:6466829:G:C	2.72095e-08	-1.34779	0.303637	6.0362e-06	-1.55112	-0.153069
6466918	chr4:6466918:T:C	2.01678e-08	-1.00456	-0.339076	3.88022e-06	-1.35974	-0.786329
6467108	chr4:6467108:C:T	4.86759e-08	-1.70443	1.2419	1.0278e-05	-1.72278	0.550823
6467110	chr4:6467110:C:T	2.17956e-08	-1.53805e-10	-1.26601	9.15033e-06	-1.53805e-10	-1.28817
6467352	chr4:6467352:AATAGAC:A	2.12793e-08	-1.53805e-10	-1.28999	8.80495e-06	-1.53805e-10	-1.32665
6467598	chr4:6467598:A:G	2.34234e-08	-1.53805e-10	-1.19398	1.03315e-05	-1.53805e-10	-1.16676
6467910	chr4:6467910:A:G	8.21382e-09	-1.14383	-1.09807	3.63296e-06	-1.14547	-1.06644
6468120	chr4:6468120:T:C	2.03839e-08	-1.53805e-10	-1.33297	9.07197e-06	-1.53805e-10	-1.29677
6468273	chr4:6468273:G:C	2.65464e-08	-1.53805e-10	-1.06883	1.08893e-05	-1.53805e-10	-1.11418
6468334	chr4:6468334:T:C	8.57444e-09	-0.914086	-1.28485	2.49561e-06	-1.28056	-1.30687
6468517	chr4:6468517:T:C	2.11761e-08	-1.53805e-10	-1.29485	8.69864e-06	-1.53805e-10	-1.33879
6468638	chr4:6468638:C:T	9.61052e-09	-1.70286	-0.382006	2.59958e-06	-1.71677	-0.829838
6468663	chr4:6468663:G:A	9.6438e-09	-1.70398	-0.37743	2.60977e-06	-1.71619	-0.826513
6468939	chr4:6468939:G:A	9.07676e-09	-1.66141	-0.480594	2.57422e-06	-1.70749	-0.848921
6469302	chr4:6469302:C:G	5.83726e-09	-1.64616	-0.937297	1.9293e-06	-1.69985	-1.14495
6469444	chr4:6469444:G:A	5.98913e-09	-1.69607	-0.861705	1.91138e-06	-1.72123	-1.1329
6469519	chr4:6469519:A:G	1.13426e-08	-1.67207	-0.247084	3.28044e-06	-1.71276	-0.601219
6469658	chr4:6469658:G:T	3.00951e-08	-1.53805e-10	-0.943359	1.20892e-05	-1.53805e-10	-1.00964
6470059	chr4:6470059:A:G	8.437e-09	-1.21885	-0.996244	2.71961e-06	-1.37246	-1.12901
6470377	chr4:6470377:T:C	7.77818e-09	-1.72227	-0.574129	2.89297e-06	-1.69409	-0.74559
6470688	chr4:6470688:G:A	4.91267e-08	-1.58891	1.13559	1.21828e-05	-1.4642	0.462264
6470979	chr4:6470979:C:T	2.1564e-08	-1.53805e-10	-1.2767	9.84299e-06	-1.53805e-10	-1.2152
6471529	chr4:6471529:G:A	1.95541e-08	-1.53805e-10	-1.37454	8.36157e-06	-1.53805e-10	-1.37831
6471538	chr4:6471538:G:A	1.38043e-08	-1.72274	-3.69205e-10	5.96283e-06	-1.71641	-3.69205e-10
6471797	chr4:6471797:T:C	5.55812e-09	-1.68165	-0.950813	1.97227e-06	-1.72269	-1.10008
6471910	chr4:6471910:G:T	1.66481e-08	-1.53542	-3.69205e-10	8.42868e-06	-1.37032	-3.69205e-10
6472352	chr4:6472352:C:T	2.42406e-08	-1.15969	-3.69205e-10	9.96347e-06	-1.20303	-3.69205e-10
6472474	chr4:6472474:C:A	2.29233e-08	-1.53805e-10	-1.21557	9.33163e-06	-1.53805e-10	-1.26855
6472683	chr4:6472683:C:A	7.64337e-08	-1.53805e-10	-0.0112969	2.56008e-05	-1.53805e-10	-0.259335
6473028	chr4:6473028:T:C	7.09182e-09	-1.5212	-0.86758	2.18684e-06	-1.65091	-1.06859
6473086	chr4:6473086:A:C	4.97602e-09	-1.60489	-1.1382	1.92421e-06	-1.53617	-1.31127
6473139	chr4:6473139:T:A	4.13905e-09	-1.54892	-1.37834	1.59759e-06	-1.66773	-1.36574
6473175	chr4:6473175:C:T	6.0574e-09	-1.69101	-0.855431	2.49909e-06	-1.6094	-0.976639
6473222	chr4:6473222:T:C	3.49939e-09	-1.71912	-1.37601	1.52676e-06	-1.72043	-1.35839
6473274	chr4:6473274:A:G	3.41231e-08	-1.53805e-10	-0.817745	1.94306e-05	-1.53805e-10	-0.535113
6473366	chr4:6473366:G:C	2.11205e-08	-1.53805e-10	-1.29748	8.88001e-06	-1.53805e-10	-1.31816
6473970	chr4:6473970:T:C	6.35778e-09	-1.17564	-1.3224	2.18469e-06	-1.34265	-1.37783
6474078	chr4:6474078:G:A	3.18515e-08	-1.53805e-10	-0.886635	1.13501e-05	-1.53805e-10	-1.07273
6474253	chr4:6474253:C:T	1.52672e-08	-1.62201	-3.69205e-10	6.78148e-06	-1.58776	-3.69205e-10
6474427	chr4:6474427:C:T	2.37107e-08	-1.53805e-10	-1.18179	9.59071e-06	-1.53805e-10	-1.24116
6474991	chr4:6474991:A:G	4.86683e-09	-1.60683	-1.15845	1.87029e-06	-1.7166	-1.15927
6475152	chr4:6475152:G:C	2.10516e-08	-1.53805e-10	-1.30074	8.73434e-06	-1.53805e-10	-1.3347
6475255	chr4:6475255:G:A	2.10075e-08	-1.53805e-10	-1.30284	1.00911e-05	-1.53805e-10	-1.19031
6475820	chr4:6475820:C:T	7.26519e-09	-1.04549	-1.31913	2.49904e-06	-1.23425	-1.35181
6475991	chr4:6475991:G:A	1.38134e-08	-1.72208	-3.69205e-10	5.98449e-06	-1.71279	-3.69205e-10
6476189	chr4:6476189:G:A	4.26222e-09	-1.65525	-1.24268	1.70915e-06	-1.72277	-1.2432
6476543	chr4:6476543:C:T	7.11944e-09	-1.05291	-1.33199	2.4618e-06	-1.24078	-1.36029
6476600	chr4:6476600:G:A	2.68482e-08	-1.53805e-10	-1.05752	1.07625e-05	-1.53805e-10	-1.12589
6476965	chr4:6476965:A:C	5.42228e-09	-1.71947	-0.937732	2.1162e-06	-1.71971	-1.03263
6477253	chr4:6477253:G:A	7.5576e-09	-0.995431	-1.32974	2.58997e-06	-1.1917	-1.35861
6477279	chr4:6477279:G:A	1.41306e-08	-1.69938	-3.69205e-10	6.26083e-06	-1.66765	-3.69205e-10
6477501	chr4:6477501:T:C	6.87751e-09	-1.04114	-1.37833	2.45512e-06	-1.23095	-1.37284
6477523	chr4:6477523:A:G	7.21886e-09	-0.992853	-1.37817	2.5659e-06	-1.18977	-1.36988
6477588	chr4:6477588:T:C	7.01623e-09	-1.02125	-1.37824	2.50628e-06	-1.21274	-1.37042
6477684	chr4:6477684:G:C	9.37844e-09	-0.731485	-1.37782	3.23507e-06	-0.953146	-1.37476
6477895	chr4:6477895:T:C	2.49341e-08	-1.53805e-10	-1.13148	9.61875e-06	-1.53805e-10	-1.23825
6477966	chr4:6477966:T:C	5.38859e-09	-1.35198	-1.31146	2.65692e-06	-1.19569	-1.32911
6477975	chr4:6477975:T:A	2.70251e-08	-1.53805e-10	-1.05095	1.26171e-05	-1.53805e-10	-0.966908
6478154	chr4:6478154:G:A	9.27988e-08	-1.53805e-10	0.182713	3.68964e-05	-1.53805e-10	0.106154
6478307	chr4:6478307:C:T	1.56986e-08	-1.07289	-0.521258	3.37754e-06	-1.24614	-1.03867
6478742	chr4:6478742:G:A	3.5541e-09	-1.72243	-1.35718	1.54479e-06	-1.6912	-1.37587
6478783	chr4:6478783:G:T	2.02458e-08	-1.53805e-10	-1.33977	8.4024e-06	-1.53805e-10	-1.37344
6479010	chr4:6479010:C:T	2.38648e-08	-1.53805e-10	-1.17532	1.165e-05	-1.53805e-10	-1.04665
6479011	chr4:6479011:G:A	2.96535e-08	-1.53805e-10	-0.958142	1.33779e-05	-1.53805e-10	-0.908356
6479142	chr4:6479142:G:A	4.44719e-08	0.0650721	-0.617936	1.25773e-05	-0.686168	-0.283898
6479535	chr4:6479535:C:T	1.97081e-08	-1.53805e-10	-1.36669	8.59455e-06	-1.53805e-10	-1.35083
6479699	chr4:6479699:G:A	1.69218e-08	-1.51912	-3.69205e-10	5.9792e-06	-1.71367	-3.69205e-10
6480503	chr4:6480503:G:T	9.83532e-09	-1.56922	-0.492518	3.69125e-06	-1.57993	-0.616069
6481517	chr4:6481517:T:C	1.16851e-08	-1.69415	-0.195258	4.67186e-06	-1.72233	-0.238072
6481542	chr4:6481542:C:A	2.20995e-08	-1.53805e-10	-1.25217	9.08762e-06	-1.53805e-10	-1.29505
6481808	chr4:6481808:A:G	1.95011e-08	-1.53805e-10	-1.37725	8.48725e-06	-1.53805e-10	-1.3634
6482299	chr4:6482299:C:G	2.12408e-08	-1.53805e-10	-1.29179	8.80959e-06	-1.53805e-10	-1.32612
6482441	chr4:6482441:C:G	2.42062e-08	-1.53805e-10	-1.16111	1.01002e-05	-1.53805e-10	-1.18941
6482598	chr4:6482598:G:A	6.30095e-09	-1.62644	-0.880577	2.73276e-06	-1.66668	-0.82997
6482618	chr4:6482618:C:T	2.35658e-08	-1.53805e-10	-1.18793	9.79519e-06	-1.53805e-10	-1.22007
6482873	chr4:6482873:T:C	2.77866e-08	-1.53805e-10	-1.02317	1.03461e-05	-1.53805e-10	-1.16535
6483514	chr4:6483514:T:A	2.48097e-08	-1.53805e-10	-1.13649	1.0287e-05	-1.53805e-10	-1.17107
6484106	chr4:6484106:A:G	2.69995e-08	-0.352794	-0.699109	9.101e-06	-0.577915	-0.715661
6484250	chr4:6484250:T:G	2.42546e-08	-1.53805e-10	-1.15911	1.00744e-05	-1.53805e-10	-1.19197
6484345	chr4:6484345:T:C	1.90615e-07	-1.53805e-10	0.902535	0.000120703	-1.53805e-10	1.29138
6484647	chr4:6484647:T:G	3.90945e-08	-1.53731	0.855566	1.52681e-05	-1.38302	0.606825
6484947	chr4:6484947:C:T	1.33686e-08	-0.431109	-1.3237	4.00783e-06	-0.74943	-1.36428
6484967	chr4:6484967:G:A	1.31736e-07	-1.53805e-10	0.533076	8.42106e-05	-1.53805e-10	0.931361
6485234	chr4:6485234:A:G	1.18633e-07	-1.53805e-10	0.428317	7.4887e-05	-1.53805e-10	0.814021
6485298	chr4:6485298:A:G	2.12398e-08	-1.53805e-10	-1.29185	9.54987e-06	-1.53805e-10	-1.24543
6485348	chr4:6485348:A:G	2.55249e-08	-1.53805e-10	-1.10806	1.05845e-05	-1.53805e-10	-1.14257
6485416	chr4:6485416:G:C	4.6343e-08	-1.53805e-10	-0.51165	1.85758e-05	-1.53805e-10	-0.580099
6485716	chr4:6485716:C:T	3.55758e-08	-1.56558	0.789526	1.38338e-05	-1.41943	0.544579
6485999	chr4:6485999:C:T	2.55745e-08	-0.244596	-0.861528	6.95084e-06	-0.727618	-0.835479
6486102	chr4:6486102:C:T	1.25466e-07	-1.53805e-10	0.484318	7.96094e-05	-1.53805e-10	0.875172
6486203	chr4:6486203:T:C	2.42383e-08	-1.53805e-10	-1.15979	1.0068e-05	-1.53805e-10	-1.1926
6486695	chr4:6486695:C:T	1.51303e-08	-1.63102	-3.69205e-10	6.38329e-06	-1.64828	-3.69205e-10
6486978	chr4:6486978:A:G	1.2642e-08	-0.433366	-1.37733	4.87936e-06	-0.569241	-1.3477
6487524	chr4:6487524:T:C	6.6512e-09	-1.07891	-1.37401	2.4153e-06	-1.26445	-1.35568
6487905	chr4:6487905:T:A	1.91441e-08	-1.39573	-3.69205e-10	8.65715e-06	-1.34357	-3.69205e-10
6488605	chr4:6488605:A:T	7.84764e-08	-1.53805e-10	0.0150771	3.12705e-05	-1.53805e-10	-0.059286
6488750	chr4:6488750:T:C	4.24607e-08	-0.230231	-0.36891	1.52605e-05	-0.263993	-0.512701
6489014	chr4:6489014:GCTGT:G	4.31599e-08	-0.272994	-0.309815	1.54445e-05	-0.306937	-0.457772
6489062	chr4:6489062:T:C	4.77557e-09	-1.45487	-1.32934	1.78398e-06	-1.59841	-1.3247
6489064	chr4:6489064:C:T	2.5353e-08	-1.57353	0.458709	6.68723e-06	-1.43302	-0.168744
6489107	chr4:6489107:G:A	5.40918e-09	-1.71638	-0.943245	2.26252e-06	-1.71318	-0.9723
6489149	chr4:6489149:G:A	2.83996e-08	-1.53805e-10	-1.00135	1.39504e-05	-1.53805e-10	-0.866451
6489208	chr4:6489208:T:C	6.57683e-09	-1.08784	-1.37632	2.38513e-06	-1.27111	-1.3616
6489473	chr4:6489473:G:C	1.71431e-07	0.796459	-3.69205e-10	6.80763e-05	0.71867	-3.69205e-10
6489755	chr4:6489755:C:T	2.59612e-08	-1.53805e-10	-1.09112	1.07623e-05	-1.53805e-10	-1.12591
6489925	chr4:6489925:T:C	6.53089e-09	-1.09815	-1.37303	2.38261e-06	-1.27974	-1.35403
6489939	chr4:6489939:G:A	1.4399e-08	-1.68056	-3.69205e-10	6.39277e-06	-1.64679	-3.69205e-10
6490620	chr4:6490620:G:A	3.98221e-08	-1.53805e-10	-0.663299	1.58055e-05	-1.53805e-10	-0.741602
6490678	chr4:6490678:C:T	2.04652e-08	-1.53805e-10	-1.329	8.6166e-06	-1.53805e-10	-1.34827
6490963	chr4:6490963:C:T	1.94807e-08	-1.53805e-10	-1.3783	8.42095e-06	-1.53805e-10	-1.37124
6491012	chr4:6491012:G:A	4.20144e-09	-1.63195	-1.28035	1.6342e-06	-1.71674	-1.29406
6491228	chr4:6491228:T:C	2.34824e-08	-1.53805e-10	-1.19147	9.77408e-06	-1.53805e-10	-1.22223
6491300	chr4:6491300:G:A	2.06806e-08	-1.53805e-10	-1.31853	8.50148e-06	-1.53805e-10	-1.36172
6491755	chr4:6491755:C:T	1.6708e-07	-1.53805e-10	0.770754	0.000108635	-1.53805e-10	1.18604
6491784	chr4:6491784:T:C	6.97593e-09	-1.62884	-0.776418	2.53015e-06	-1.7166	-0.857084
6491799	chr4:6491799:A:G	1.66107e-07	-1.53805e-10	0.764914	0.00010795	-1.53805e-10	1.17971
6491921	chr4:6491921:C:T	3.32697e-08	-1.53805e-10	-0.843073	1.54804e-05	-1.53805e-10	-0.762385
6491977	chr4:6491977:A:G	7.0903e-09	-1.13098	-1.25801	2.75334e-06	-1.3085	-1.18064
6492023	chr4:6492023:C:T	1.43126e-07	-1.53805e-10	0.616003	9.16683e-05	-1.53805e-10	1.01622
6492264	chr4:6492264:G:C	8.59278e-07	-1.53805e-10	2.40837	0.00029048	-1.53805e-10	2.16958
6492589	chr4:6492589:T:A	2.27986e-08	-1.53805e-10	-1.22102	1.02089e-05	-1.53805e-10	-1.1787
6492640	chr4:6492640:T:C	1.95608e-08	-1.53805e-10	-1.37419	8.39479e-06	-1.53805e-10	-1.37435
6492803	chr4:6492803:G:A	1.80646e-07	-1.53805e-10	0.848819	0.000118525	-1.53805e-10	1.27316
6492908	chr4:6492908:C:A	1.441e-08	-1.6798	-3.69205e-10	6.24264e-06	-1.67056	-3.69205e-10
6493179	chr4:6493179:C:T	3.78789e-08	-1.53805e-10	-0.713328	1.58686e-05	-1.53805e-10	-0.737615
6493242	chr4:6493242:C:T	1.17528e-08	-0.537883	-1.34575	3.88634e-06	-0.812898	-1.33159
6493795	chr4:6493795:C:A	3.43524e-08	-0.0211046	-0.789944	9.40268e-06	-0.771847	-0.489118
6493841	chr4:6493841:C:T	1.88122e-08	-1.41322	-3.69205e-10	8.50359e-06	-1.36147	-3.69205e-10
6493872	chr4:6493872:T:C	8.79078e-09	-0.8189	-1.35512	3.11641e-06	-1.04298	-1.3223
6493971	chr4:6493971:A:G	8.79747e-09	-1.40823	-0.765028	4.45162e-06	-1.61571	-0.392987
6494134	chr4:6494134:C:T	3.43458e-08	-0.367611	-0.44363	1.2438e-05	-0.401019	-0.580183
6494242	chr4:6494242:G:A	1.42974e-08	-0.897216	-0.790425	3.28903e-06	-1.10945	-1.20192
6494513	chr4:6494513:C:T	2.16356e-08	-1.53805e-10	-1.27338	9.02012e-06	-1.53805e-10	-1.3025
6494518	chr4:6494518:C:T	3.25888e-08	0.313556	-1.17731	5.70036e-06	-0.492656	-1.26877
6494583	chr4:6494583:A:C	2.05309e-08	-1.53805e-10	-1.32579	9.14857e-06	-1.53805e-10	-1.28836
6494600	chr4:6494600:C:T	3.88619e-08	0.56165	-1.24936	7.86743e-06	-0.0608858	-1.37834
6494648	chr4:6494648:G:A	1.83695e-08	-0.655263	-0.781766	4.93373e-06	-0.904371	-1.00149
6494658	chr4:6494658:G:A	1.08093e-08	-0.592905	-1.37441	3.58068e-06	-0.853059	-1.37335
6494752	chr4:6494752:A:G	2.28387e-08	-0.315935	-0.90333	1.31112e-05	-0.42421	-0.504285
6494916	chr4:6494916:G:A	2.45875e-07	-0.341636	1.49874	7.14155e-05	-0.369565	1.13612
6495129	chr4:6495129:T:C	2.08385e-08	-1.53805e-10	-1.31092	9.72151e-06	-1.53805e-10	-1.22762
6495285	chr4:6495285:A:G	2.46438e-08	-1.53805e-10	-1.1432	1.02197e-05	-1.53805e-10	-1.17764
6495651	chr4:6495651:A:G	2.20037e-08	-1.53805e-10	-1.25651	9.05202e-06	-1.53805e-10	-1.29897
6495734	chr4:6495734:G:A	5.77447e-08	-1.53805e-10	-0.291688	2.30966e-05	-1.53805e-10	-0.362273
6495894	chr4:6495894:A:G	1.05217e-07	0.308306	-3.69205e-10	4.20937e-05	0.237939	-3.69205e-10
6495964	chr4:6495964:C:A	4.35779e-08	-1.53805e-10	-0.57317	1.72e-05	-1.53805e-10	-0.657051
6496058	chr4:6496058:C:A	4.26725e-08	-1.56434	0.970176	1.65343e-05	-1.41718	0.720656
6496270	chr4:6496270:A:G	4.84421e-08	-1.5207	1.05335	1.8907e-05	-1.35852	0.79609
6496573	chr4:6496573:T:C	2.23539e-08	-1.53805e-10	-1.24072	8.92963e-06	-1.53805e-10	-1.31259
6496588	chr4:6496588:A:G	5.76227e-08	-1.53805e-10	-0.293804	2.05323e-05	-1.53805e-10	-0.479962
6496748	chr4:6496748:C:G	1.00059e-08	-0.964896	-1.07965	3.17465e-06	-1.1987	-1.14807
6496929	chr4:6496929:G:A	3.74506e-09	-1.66088	-1.3664	1.85321e-06	-1.55539	-1.32965
6496946	chr4:6496946:C:T	7.8617e-08	-1.53805e-10	0.0168667	4.53446e-05	-1.53805e-10	0.312331
6497036	chr4:6497036:G:A	6.41701e-08	-1.53805e-10	-0.186184	2.55669e-05	-1.53805e-10	-0.260662
6497134	chr4:6497134:A:C	4.4083e-08	-1.53805e-10	-0.561646	2.11494e-05	-1.53805e-10	-0.450347
6497160	chr4:6497160:C:T	2.88088e-08	-1.53805e-10	-0.987039	1.00761e-05	-1.53805e-10	-1.1918
6497310	chr4:6497310:G:A	1.57802e-08	-0.634118	-0.954845	4.40666e-06	-0.881074	-1.13777
6497334	chr4:6497334:C:A	2.20176e-08	-1.53805e-10	-1.25588	9.0566e-06	-1.53805e-10	-1.29847
6497389	chr4:6497389:G:T	3.38501e-08	0.223998	-1.04978	5.94432e-06	-0.386629	-1.3329
6497494	chr4:6497494:T:C	2.53338e-08	-1.53805e-10	-1.11558	1.04834e-05	-1.53805e-10	-1.15217
6497542	chr4:6497542:A:C	2.22183e-08	-1.53805e-10	-1.2468	9.12143e-06	-1.53805e-10	-1.29133
6498171	chr4:6498171:A:G	2.21689e-08	-1.53805e-10	-1.24903	9.88237e-06	-1.53805e-10	-1.21121
6498454	chr4:6498454:T:C	1.99474e-08	-1.53805e-10	-1.35462	8.93475e-06	-1.53805e-10	-1.31201
6498543	chr4:6498543:A:G	2.2605e-08	-1.53805e-10	-1.22955	9.25197e-06	-1.53805e-10	-1.27712
6498545	chr4:6498545:G:A	5.93211e-08	-1.53805e-10	-0.264756	3.46723e-05	-1.53805e-10	0.0439819
6498730	chr4:6498730:T:C	6.00279e-09	-1.20629	-1.3492	2.18876e-06	-1.36542	-1.3532
6499701	chr4:6499701:T:C	5.79223e-09	-1.2514	-1.33981	2.13441e-06	-1.3996	-1.34417
6499862	chr4:6499862:C:T	1.78468e-08	-1.4659	-3.69205e-10	8.08774e-06	-1.41161	-3.69205e-10
6499908	chr4:6499908:C:T	2.25408e-08	-1.53805e-10	-1.2324	1.00702e-05	-1.53805e-10	-1.19238
6500443	chr4:6500443:C:T	2.31857e-08	-1.63106	0.42687	6.00544e-06	-1.52204	-0.187252
6500563	chr4:6500563:A:G	3.0971e-08	-1.20033	0.285664	1.13799e-05	-1.21351	0.143402
6500675	chr4:6500675:T:C	2.13751e-08	-1.53805e-10	-1.2855	9.48024e-06	-1.53805e-10	-1.25275
6500682	chr4:6500682:A:G	2.74977e-08	-1.1756	0.14198	1.01696e-05	-1.18993	0.00737013
6500775	chr4:6500775:C:T	3.98558e-09	-1.60676	-1.35828	2.40978e-06	-1.2791	-1.34332
6500798	chr4:6500798:G:A	3.10703e-08	-1.62011	0.708643	1.2107e-05	-1.50446	0.49628
6500929	chr4:6500929:G:A	3.94576e-08	-1.62505	0.952559	1.5101e-05	-1.51136	0.724164
6500960	chr4:6500960:A:G	1.06427e-08	-1.20246	-0.780388	4.48638e-06	-1.47578	-0.52513
6501646	chr4:6501646:G:T	1.99151e-08	-1.53805e-10	-1.35624	8.90624e-06	-1.53805e-10	-1.31521
6501792	chr4:6501792:C:T	4.61969e-08	-1.53805e-10	-0.514809	1.81834e-05	-1.53805e-10	-0.601452
6501893	chr4:6501893:T:C	2.04205e-08	-0.160587	-1.17059	4.92689e-06	-0.910397	-0.996855
6502281	chr4:6502281:G:C	2.07061e-08	-1.53805e-10	-1.31729	9.14656e-06	-1.53805e-10	-1.28858
6502337	chr4:6502337:T:C	2.23272e-08	-1.53805e-10	-1.24192	9.96204e-06	-1.53805e-10	-1.20318
6502437	chr4:6502437:C:T	2.23379e-08	-1.53805e-10	-1.24144	9.96776e-06	-1.53805e-10	-1.2026
6502471	chr4:6502471:T:C	4.34079e-08	-1.53805e-10	-0.577079	1.79753e-05	-1.53805e-10	-0.612963
6502483	chr4:6502483:C:T	3.82359e-08	-1.53805e-10	-0.703945	1.56848e-05	-1.53805e-10	-0.749265
6502564	chr4:6502564:T:C	3.82988e-08	-1.53805e-10	-0.702303	1.57103e-05	-1.53805e-10	-0.747646
6502990	chr4:6502990:G:A	7.66754e-09	-0.944516	-1.36621	2.67602e-06	-1.14506	-1.37257
6503151	chr4:6503151:C:G	1.96198e-08	-1.53805e-10	-1.37118	8.52699e-06	-1.53805e-10	-1.35872
6503452	chr4:6503452:A:G	2.161e-08	-1.53805e-10	-1.27457	9.00944e-06	-1.53805e-10	-1.30369
6503807	chr4:6503807:AAC:A	1.20789e-07	-1.53805e-10	0.446322	4.80473e-05	-1.53805e-10	0.370227
6503924	chr4:6503924:C:T	2.17798e-08	-1.53805e-10	-1.26674	9.07116e-06	-1.53805e-10	-1.29686
6504309	chr4:6504309:C:CT	2.60829e-08	-1.53805e-10	-1.08644	1.07499e-05	-1.53805e-10	-1.12706
6504366	chr4:6504366:T:A	2.35305e-08	-1.53805e-10	-1.18942	1.05632e-05	-1.53805e-10	-1.14458
6504537	chr4:6504537:T:C	9.09545e-09	-1.2091	-0.930845	3.85101e-06	-1.48711	-0.666513
6504612	chr4:6504612:A:G	2.18715e-08	-1.53805e-10	-1.26254	9.10243e-06	-1.53805e-10	-1.29342
6504788	chr4:6504788:C:T	9.62304e-09	-1.19424	-0.889323	4.09326e-06	-1.47742	-0.615199
6504985	chr4:6504985:C:T	2.09125e-08	-1.53805e-10	-1.30737	8.76982e-06	-1.53805e-10	-1.33064
6504995	chr4:6504995:C:T	2.37108e-08	-1.53805e-10	-1.18179	1.05316e-05	-1.53805e-10	-1.14758
6505093	chr4:6505093:C:T	2.3553e-08	-1.53805e-10	-1.18847	1.05741e-05	-1.53805e-10	-1.14355
6505363	chr4:6505363:G:T	2.33045e-08	-1.53805e-10	-1.19907	1.04518e-05	-1.53805e-10	-1.15519
6505690	chr4:6505690:C:G	8.43487e-09	-1.17037	-1.04498	3.50876e-06	-1.4618	-0.784896
6505710	chr4:6505710:C:A	9.12673e-09	-1.1042	-1.03232	3.74835e-06	-1.41571	-0.764933
6505839	chr4:6505839:G:A	6.58291e-08	-1.53805e-10	-0.160659	2.62312e-05	-1.53805e-10	-0.235011
6505998	chr4:6505998:AT:A	2.04659e-08	-1.53805e-10	-1.32896	8.61747e-06	-1.53805e-10	-1.34817
6506114	chr4:6506114:C:A	1.65696e-08	-0.352382	-1.18777	4.11223e-06	-1.04135	-1.04665
6506181	chr4:6506181:A:T	2.4103e-08	-1.53805e-10	-1.16538	1.07511e-05	-1.53805e-10	-1.12695
6506294	chr4:6506294:A:T	2.7826e-08	-1.53805e-10	-1.02175	1.17258e-05	-1.53805e-10	-1.04017
6506411	chr4:6506411:G:A	4.31021e-09	-1.51776	-1.36897	1.83386e-06	-1.6298	-1.26574
6506572	chr4:6506572:C:T	2.03394e-08	-1.53805e-10	-1.33516	8.57621e-06	-1.53805e-10	-1.35297
6506706	chr4:6506706:G:A	2.99748e-07	-1.524	2.87922	0.000176248	-1.3587	3.02864
6506730	chr4:6506730:T:C	2.05936e-08	-1.53805e-10	-1.32274	9.55328e-06	-1.53805e-10	-1.24508
6506887	chr4:6506887:C:T	2.03394e-08	-1.53805e-10	-1.33516	8.57621e-06	-1.53805e-10	-1.35297
6507284	chr4:6507284:C:T	2.35209e-08	-1.53805e-10	-1.18983	1.05584e-05	-1.53805e-10	-1.14503
6507435	chr4:6507435:G:A	1.9492e-08	-1.53805e-10	-1.37772	8.40635e-06	-1.53805e-10	-1.37297
6507558	chr4:6507558:T:C	1.94922e-08	-1.53805e-10	-1.37771	8.40539e-06	-1.53805e-10	-1.37309
6507685	chr4:6507685:T:C	9.40287e-09	-1.09639	-1.01031	3.88988e-06	-1.40761	-0.735966
6508082	chr4:6508082:A:G	7.95144e-09	-1.23447	-1.0399	3.29961e-06	-1.50153	-0.806628
6508230	chr4:6508230:T:G	2.44787e-08	-1.53805e-10	-1.14992	1.01193e-05	-1.53805e-10	-1.18752
6508234	chr4:6508234:T:G	1.19898e-06	-1.53805e-10	2.74151	0.000639497	-1.53805e-10	2.95872
6508357	chr4:6508357:T:C	1.9492e-08	-1.53805e-10	-1.37772	8.40501e-06	-1.53805e-10	-1.37313
6508538	chr4:6508538:A:G	3.88646e-09	-1.70208	-1.28814	1.6154e-06	-1.70383	-1.31855
6508568	chr4:6508568:G:A	1.94935e-08	-1.53805e-10	-1.37764	8.40691e-06	-1.53805e-10	-1.37291
6508667	chr4:6508667:C:T	2.94247e-08	-1.53805e-10	-0.965888	1.18861e-05	-1.53805e-10	-1.02659
6509083	chr4:6509083:G:A	4.12761e-09	-1.66374	-1.26628	1.71281e-06	-1.66366	-1.30016
6509186	chr4:6509186:A:G	2.20307e-08	-1.53805e-10	-1.25528	9.08349e-06	-1.53805e-10	-1.2955
6509420	chr4:6509420:G:A	1.44024e-08	-1.67988	-0.000441701	4.59283e-06	-1.67846	-0.299002
6509598	chr4:6509598:G:A	5.48916e-08	-1.29916	0.956803	3.21046e-05	-1.12973	1.09676
6510153	chr4:6510153:C:T	1.97035e-08	-1.28243	-0.0844936	5.30145e-06	-1.39668	-0.437299
6510470	chr4:6510470:T:C	1.31779e-08	-1.37358	-0.395601	6.66832e-06	-1.21911	-0.385481
6510533	chr4:6510533:T:C	1.45494e-08	-1.6508	-0.0193654	5.00415e-06	-1.64734	-0.244353
6510646	chr4:6510646:C:T	1.95928e-08	-1.53805e-10	-1.37256	8.49789e-06	-1.53805e-10	-1.36214
6510693	chr4:6510693:T:C	1.25774e-08	-1.66302	-0.152802	4.08605e-06	-1.65873	-0.435651
6510699	chr4:6510699:C:T	4.07497e-08	-1.53805e-10	-0.640273	1.68264e-05	-1.53805e-10	-0.679011
6510700	chr4:6510700:G:A	1.40985e-08	-0.33088	-1.37077	4.02442e-06	-0.804714	-1.30486
6510730	chr4:6510730:C:A	1.1321e-08	-0.550305	-1.37076	2.63175e-06	-1.16082	-1.37349
6510744	chr4:6510744:G:A	4.09445e-08	-1.53805e-10	-0.635504	1.6467e-05	-1.53805e-10	-0.700602
6510909	chr4:6510909:A:G	1.42027e-08	-1.64321	-0.0510827	4.38588e-06	-1.64083	-0.382744
6511090	chr4:6511090:T:G	1.46484e-08	-1.64577	-0.0176251	4.68649e-06	-1.64081	-0.316466
6511120	chr4:6511120:C:A	1.18633e-08	-1.66182	-0.212448	3.87723e-06	-1.65732	-0.489521
6511233	chr4:6511233:C:T	1.24303e-08	-1.61041	-0.217176	4.06446e-06	-1.60453	-0.495144
6511237	chr4:6511237:CCGCTGGTGA:C	1.27883e-08	-1.63453	-0.164662	4.13991e-06	-1.62988	-0.451409
6513237	chr4:6513237:T:A	3.92649e-07	-1.53805e-10	1.62519	0.000135352	-1.53805e-10	1.40592
6513320	chr4:6513320:G:A	8.57108e-09	-1.46666	-0.732667	2.11136e-06	-1.61608	-1.13855
6513340	chr4:6513340:T:C	3.67701e-09	-1.71192	-1.3337	1.78493e-06	-1.66711	-1.25547
6513750	chr4:6513750:T:C	6.69604e-09	-1.21785	-1.22835	2.04125e-06	-1.53644	-1.25196
6513865	chr4:6513865:G:A	4.13622e-08	-1.53805e-10	-0.625354	1.63671e-05	-1.53805e-10	-0.706688
6514044	chr4:6514044:C:A	5.73832e-09	-1.2484	-1.35215	2.23133e-06	-1.33193	-1.36743
6514164	chr4:6514164:C:T	7.57239e-09	-1.72218	-0.60103	3.80344e-06	-1.6166	-0.549452
6514548	chr4:6514548:AG:A	2.02581e-08	-1.62116	0.281992	6.7274e-06	-1.62235	0.0265774
6514575	chr4:6514575:C:A	3.38401e-08	-0.826075	-3.69205e-10	1.61839e-05	-0.717944	-3.69205e-10
6514597	chr4:6514597:T:C	5.09244e-08	-1.53805e-10	-0.417379	1.84009e-05	-1.53805e-10	-0.589558
6514881	chr4:6514881:G:A	2.10216e-08	-1.6249	0.322729	6.95263e-06	-1.62644	0.0635991
6514907	chr4:6514907:A:G	3.66818e-08	-1.53805e-10	-0.745439	1.45928e-05	-1.53805e-10	-0.821432
6515339	chr4:6515339:T:C	1.33843e-08	-0.914375	-0.839261	3.94227e-06	-1.34129	-0.788917
6515556	chr4:6515556:G:C	3.67694e-08	-1.53805e-10	-0.743055	1.44076e-05	-1.53805e-10	-0.834205
6515559	chr4:6515559:A:G	3.28012e-08	-1.53805e-10	-0.857254	1.13294e-05	-1.53805e-10	-1.07456
6515589	chr4:6515589:G:A	2.20923e-08	-1.53805e-10	-1.25249	1.00489e-05	-1.53805e-10	-1.19449
6515640	chr4:6515640:T:A	1.7522e-08	-1.66016	0.175896	5.90038e-06	-1.66041	-0.0665307
6515736	chr4:6515736:T:G	7.04005e-09	-1.03406	-1.36205	3.64062e-06	-0.837792	-1.37201
6515866	chr4:6515866:A:G	1.94953e-08	-1.53805e-10	-1.37755	8.55662e-06	-1.53805e-10	-1.35525
6516319	chr4:6516319:A:C	2.23776e-08	-0.293218	-0.946442	9.61212e-06	-0.0233472	-1.21559
6516726	chr4:6516726:G:A	6.34692e-09	-1.42262	-1.07713	3.18864e-06	-1.49057	-0.851795
6517638	chr4:6517638:C:T	3.18912e-08	-1.53805e-10	-0.88539	1.15024e-05	-1.53805e-10	-1.0594
6517644	chr4:6517644:C:T	2.07626e-08	-1.53805e-10	-1.31457	1.01509e-05	-1.53805e-10	-1.1844
6517789	chr4:6517789:G:A	1.40491e-08	-1.70516	-3.69205e-10	5.95137e-06	-1.71834	-3.69205e-10
6517820	chr4:6517820:T:C	2.78803e-08	-1.53805e-10	-1.0198	1.0335e-05	-1.53805e-10	-1.16642
6517851	chr4:6517851:T:C	2.22519e-08	-1.53805e-10	-1.24529	1.01533e-05	-1.53805e-10	-1.18416
6518254	chr4:6518254:G:T	2.57119e-08	-1.53805e-10	-1.10077	1.06362e-05	-1.53805e-10	-1.1377
6518320	chr4:6518320:T:C	9.37935e-09	-1.5473	-0.561915	4.248e-06	-1.69383	-0.361685
6518624	chr4:6518624:T:A	2.05895e-08	-1.53805e-10	-1.32294	9.12044e-06	-1.53805e-10	-1.29144
6518671	chr4:6518671:C:T	1.211e-07	-1.53805e-10	0.4489	4.98111e-05	-1.53805e-10	0.406279
6518855	chr4:6518855:G:A	2.64318e-08	-1.53805e-10	-1.07315	1.27137e-05	-1.53805e-10	-0.959277
6518968	chr4:6518968:A:G	5.44882e-08	-1.53805e-10	-0.349737	2.64681e-05	-1.53805e-10	-0.226019
6519171	chr4:6519171:C:T	2.1498e-08	-1.53805e-10	-1.27976	8.86658e-06	-1.53805e-10	-1.31967
6519230	chr4:6519230:G:A	5.7675e-09	-1.54694	-1.04854	2.17569e-06	-1.43667	-1.28795
6519254	chr4:6519254:T:C	2.6764e-07	-1.53805e-10	1.24192	9.65967e-05	-1.53805e-10	1.06858
6519913	chr4:6519913:A:AG	4.282e-09	-1.60492	-1.28838	1.67909e-06	-1.66706	-1.31664
6520157	chr4:6520157:C:T	4.2135e-09	-1.62763	-1.2818	1.81353e-06	-1.65626	-1.25042
6520247	chr4:6520247:C:T	3.734e-09	-1.69832	-1.33192	1.80994e-06	-1.64079	-1.26788
6520355	chr4:6520355:A:G	2.18986e-08	-1.53805e-10	-1.2613	9.06553e-06	-1.53805e-10	-1.29748
6520407	chr4:6520407:T:C	2.71026e-08	-1.53805e-10	-1.04809	1.12232e-05	-1.53805e-10	-1.08398
6520951	chr4:6520951:G:A	5.21056e-09	-1.33024	-1.3668	1.98707e-06	-1.4375	-1.3778
6520952	chr4:6520952:T:A	1.77002e-08	-1.47415	-3.69205e-10	7.00476e-06	-1.55537	-3.69205e-10
6521658	chr4:6521658:C:T	2.03817e-08	-1.53805e-10	-1.33308	8.56576e-06	-1.53805e-10	-1.35419
6521668	chr4:6521668:A:G	4.06144e-09	-1.60991	-1.33627	1.66848e-06	-1.67114	-1.31891
6522041	chr4:6522041:A:T	8.41269e-09	-0.943874	-1.27411	2.77115e-06	-1.17764	-1.30506
6522079	chr4:6522079:G:A	1.96224e-08	-1.53805e-10	-1.37105	8.36256e-06	-1.53805e-10	-1.3782
6522243	chr4:6522243:A:C	2.2709e-08	-1.53805e-10	-1.22496	9.35438e-06	-1.53805e-10	-1.26612
6522343	chr4:6522343:C:T	2.01418e-08	-1.53805e-10	-1.34492	8.58575e-06	-1.53805e-10	-1.35186
6522364	chr4:6522364:G:A	1.20014e-07	-1.53805e-10	0.439891	6.22665e-05	-1.53805e-10	0.629464
6522707	chr4:6522707:A:G	1.37549e-08	-0.787266	-0.93906	4.09405e-06	-0.949727	-1.1427
6522886	chr4:6522886:G:C	1.9505e-08	-1.53805e-10	-1.37705	8.46912e-06	-1.53805e-10	-1.36553
6523429	chr4:6523429:C:G	4.66473e-09	-1.50995	-1.29774	1.94366e-06	-1.52236	-1.31503
6523436	chr4:6523436:C:T	5.59794e-09	-1.45324	-1.17208	2.36051e-06	-1.55637	-1.08671
6523451	chr4:6523451:G:A	2.06404e-08	-1.53805e-10	-1.32047	8.65798e-06	-1.53805e-10	-1.34348
6523605	chr4:6523605:C:T	3.70378e-09	-1.67688	-1.36148	1.59926e-06	-1.72103	-1.31138
6523663	chr4:6523663:G:A	6.59393e-09	-1.26406	-1.19751	2.18825e-06	-1.59242	-1.12643
6523764	chr4:6523764:C:T	6.66912e-09	-1.35823	-1.092	2.80134e-06	-1.48002	-0.991842
6524397	chr4:6524397:G:C	1.97211e-08	-1.53805e-10	-1.36603	8.43713e-06	-1.53805e-10	-1.36932
6524498	chr4:6524498:G:T	2.85604e-08	-1.53805e-10	-0.995701	1.17075e-05	-1.53805e-10	-1.04173
6525140	chr4:6525140:C:T	2.86969e-08	-1.53805e-10	-0.99093	1.11115e-05	-1.53805e-10	-1.09398
6525156	chr4:6525156:G:A	7.4121e-09	-1.09691	-1.2477	2.71437e-06	-1.12508	-1.37832
6525543	chr4:6525543:C:A	3.4024e-08	-0.986046	0.165391	8.33958e-06	-1.10279	-0.278154
6525644	chr4:6525644:C:G	9.0169e-09	-1.44535	-0.703267	3.79315e-06	-1.56753	-0.601232
6525890	chr4:6525890:T:A	2.04959e-08	-1.53805e-10	-1.32749	8.644e-06	-1.53805e-10	-1.34509
6526056	chr4:6526056:C:G	1.95747e-08	-0.737842	-0.635642	6.30007e-06	-0.836615	-0.824784
6526080	chr4:6526080:C:T	2.216e-08	-1.53805e-10	-1.24943	8.74063e-06	-1.53805e-10	-1.33398
6526539	chr4:6526539:T:G	2.18643e-08	-1.53805e-10	-1.26287	9.05861e-06	-1.53805e-10	-1.29824
6526543	chr4:6526543:G:A	8.49737e-09	-1.57754	-0.630422	2.76557e-06	-1.62481	-0.859907
6526573	chr4:6526573:C:T	7.61703e-09	-1.02564	-1.2917	2.94593e-06	-1.04637	-1.37516
6526709	chr4:6526709:C:A	1.96782e-08	-1.53805e-10	-1.36821	8.54956e-06	-1.53805e-10	-1.35608
6527093	chr4:6527093:G:A	3.53592e-08	-0.782161	-3.69205e-10	1.36763e-05	-0.886294	-3.69205e-10
6527164	chr4:6527164:C:T	2.00564e-08	-1.53805e-10	-1.34917	9.0524e-06	-1.53805e-10	-1.29893
6527225	chr4:6527225:G:A	8.10989e-09	-1.58773	-0.666911	2.67971e-06	-1.63456	-0.881693
6527538	chr4:6527538:C:T	3.25898e-08	-1.53805e-10	-0.86372	1.60648e-05	-1.53805e-10	-0.72533
6527733	chr4:6527733:C:A	3.56049e-09	-1.70033	-1.3775	1.59575e-06	-1.66408	-1.37054
6527751	chr4:6527751:T:C	5.50783e-09	-1.49445	-1.1471	2.18541e-06	-1.46702	-1.25314
6527757	chr4:6527757:C:T	3.96057e-08	-1.53805e-10	-0.668748	1.62829e-05	-1.53805e-10	-0.711847
6527850	chr4:6527850:A:G	2.11686e-08	-1.53805e-10	-1.2952	8.82542e-06	-1.53805e-10	-1.32432
6528130	chr4:6528130:G:A	4.78951e-08	-1.53805e-10	-0.478707	2.29158e-05	-1.53805e-10	-0.370132
6528354	chr4:6528354:G:A	6.49785e-09	-1.24304	-1.23321	2.62488e-06	-1.21035	-1.32658
6528403	chr4:6528403:G:A	3.6041e-09	-1.68776	-1.37789	1.62987e-06	-1.6445	-1.36896
6528466	chr4:6528466:C:G	8.91079e-09	-0.895459	-1.265	3.34009e-06	-0.919132	-1.37683
6528528	chr4:6528528:A:T	8.32886e-09	-1.08059	-1.14741	3.08829e-06	-1.09992	-1.27442
6528531	chr4:6528531:G:C	8.32279e-09	-1.08748	-1.14124	3.08017e-06	-1.10672	-1.27025
6528533	chr4:6528533:CAG:C	8.39889e-09	-1.09141	-1.12821	3.09557e-06	-1.11059	-1.2614
6528747	chr4:6528747:C:T	7.45589e-09	-1.12698	-1.21174	2.77061e-06	-1.17072	-1.31218
6528813	chr4:6528813:T:C	4.27386e-09	-1.54735	-1.34786	2.04386e-06	-1.50787	-1.27924
6528941	chr4:6528941:T:C	4.11673e-09	-1.59424	-1.33842	1.70318e-06	-1.62782	-1.34164
6529095	chr4:6529095:G:C	1.9829e-08	-1.53805e-10	-1.36058	8.67686e-06	-1.53805e-10	-1.3413
6529439	chr4:6529439:A:G	2.10322e-08	-1.11554	-0.186124	5.06514e-06	-1.20391	-0.675671
6529469	chr4:6529469:C:G	5.22184e-09	-1.32215	-1.37272	2.10441e-06	-1.38047	-1.37746
6529525	chr4:6529525:CTG:C	9.6744e-09	-1.63186	-0.446375	3.10447e-06	-1.66463	-0.704485
6529762	chr4:6529762:C:G	3.73293e-08	-1.53805e-10	-0.727943	1.53839e-05	-1.53805e-10	-0.768641
6529851	chr4:6529851:C:T	1.60404e-08	-1.57261	-3.69205e-10	6.76472e-06	-1.59024	-3.69205e-10
6530318	chr4:6530318:G:A	2.55578e-08	-1.53805e-10	-1.10678	1.03955e-05	-1.53805e-10	-1.16058
6530338	chr4:6530338:C:T	6.09064e-09	-1.19067	-1.35029	2.79485e-06	-1.09728	-1.3769
6530339	chr4:6530339:G:A	5.85997e-09	-1.23734	-1.34224	2.66287e-06	-1.14786	-1.37469
6530448	chr4:6530448:G:A	2.01833e-08	-1.53805e-10	-1.34287	9.28159e-06	-1.53805e-10	-1.27393
6530519	chr4:6530519:C:T	1.94813e-08	-1.53805e-10	-1.37826	8.36344e-06	-1.53805e-10	-1.37809
6530610	chr4:6530610:T:C	3.71947e-08	-1.53805e-10	-0.731555	1.17387e-05	-1.53805e-10	-1.03907
6530795	chr4:6530795:G:A	4.00117e-08	-1.53805e-10	-0.658548	1.45201e-05	-1.53805e-10	-0.826427
6530871	chr4:6530871:G:T	4.09799e-09	-1.68898	-1.24824	1.77342e-06	-1.70358	-1.22547
6530958	chr4:6530958:G:A	1.99672e-08	-1.53805e-10	-1.35363	8.78235e-06	-1.53805e-10	-1.32922
6530965	chr4:6530965:C:T	3.75201e-08	0.302822	-1.02567	1.08074e-05	0.151045	-1.27278
6531084	chr4:6531084:A:G	6.48196e-09	-1.37398	-1.10472	2.1484e-06	-1.45358	-1.28366
6531168	chr4:6531168:G:A	1.99672e-08	-1.53805e-10	-1.35363	8.78235e-06	-1.53805e-10	-1.32922
6531176	chr4:6531176:C:T	2.60943e-08	-1.53805e-10	-1.086	1.04784e-05	-1.53805e-10	-1.15264
6531190	chr4:6531190:A:G	8.14461e-09	-0.891987	-1.35838	3.55667e-06	-0.855197	-1.37794
6531400	chr4:6531400:A:C	1.26368e-08	-0.466922	-1.34418	5.46243e-06	-0.434341	-1.36973
6531444	chr4:6531444:A:G	4.51228e-08	-1.53805e-10	-0.538332	1.60915e-05	-1.53805e-10	-0.723667
6531522	chr4:6531522:G:A	1.99032e-08	-1.53805e-10	-1.35684	8.39925e-06	-1.53805e-10	-1.37382
6531873	chr4:6531873:C:G	9.32519e-09	-0.777395	-1.33761	3.48498e-06	-0.88048	-1.37302
6531910	chr4:6531910:G:A	2.75201e-08	-1.0328	-3.69205e-10	1.03025e-05	-1.16957	-3.69205e-10
6532218	chr4:6532218:C:T	8.84698e-09	-1.10856	-1.05909	4.92669e-06	-1.12645	-0.780847
6532417	chr4:6532417:C:A	1.12551e-07	1.69864	-1.32295	3.8225e-05	1.51459	-1.37306
6532490	chr4:6532490:G:A	2.92707e-08	-1.53805e-10	-0.971134	1.17241e-05	-1.53805e-10	-1.04031
6532518	chr4:6532518:T:C	2.56072e-08	-1.53805e-10	-1.10485	1.04361e-05	-1.53805e-10	-1.15669
6532559	chr4:6532559:G:A	2.86027e-08	-0.994219	-3.69205e-10	1.12161e-05	-1.08461	-3.69205e-10
6532566	chr4:6532566:C:T	2.53783e-08	-1.53805e-10	-1.11383	1.03526e-05	-1.53805e-10	-1.16472
6532589	chr4:6532589:G:A	1.95204e-08	-1.53805e-10	-1.37626	8.40402e-06	-1.53805e-10	-1.37325
6532900	chr4:6532900:C:T	5.71505e-09	-1.51844	-1.08618	2.3726e-06	-1.5058	-1.13217
6533140	chr4:6533140:A:G	4.86719e-08	-1.53805e-10	-0.462619	2.25228e-05	-1.53805e-10	-0.387431
6533521	chr4:6533521:T:C	2.33138e-08	-1.53805e-10	-1.19868	8.74327e-06	-1.53805e-10	-1.33368
6533586	chr4:6533586:C:T	4.00692e-09	-1.70528	-1.25442	1.61125e-06	-1.70187	-1.32308
6533637	chr4:6533637:C:T	2.02519e-08	-1.53805e-10	-1.33947	9.04969e-06	-1.53805e-10	-1.29923
6533681	chr4:6533681:T:C	6.52387e-08	-1.53805e-10	-0.169669	3.06185e-05	-1.53805e-10	-0.0803539
6533818	chr4:6533818:C:T	9.96917e-09	-0.736387	-1.31184	3.623e-06	-0.836331	-1.37833
6533881	chr4:6533881:C:T	7.71891e-08	-1.53805e-10	-0.00146303	2.92709e-05	-1.53805e-10	-0.125367
6534029	chr4:6534029:CAT:C	9.55094e-09	-1.12209	-0.96899	3.22274e-06	-1.05708	-1.27465
6534032	chr4:6534032:G:A	6.17645e-08	-1.53805e-10	-0.224392	2.34072e-05	-1.53805e-10	-0.348914
6534138	chr4:6534138:AC:A	4.20926e-08	-1.53805e-10	-0.60785	2.1615e-05	-1.53805e-10	-0.428573
6534238	chr4:6534238:C:T	1.94912e-08	-1.53805e-10	-1.37776	8.38584e-06	-1.53805e-10	-1.37541
6534366	chr4:6534366:A:G	9.71245e-09	-0.72787	-1.34644	3.40212e-06	-0.940047	-1.33751
6534471	chr4:6534471:A:G	6.64264e-07	-1.53805e-10	2.15096	0.000390614	-1.53805e-10	2.46576
6534561	chr4:6534561:CCATA:C	3.49413e-08	-1.53805e-10	-0.794051	1.55464e-05	-1.53805e-10	-0.758132
6534748	chr4:6534748:G:A	7.89205e-08	-1.53805e-10	0.0207208	3.86786e-05	-1.53805e-10	0.153327
6534857	chr4:6534857:G:A	4.94342e-08	-1.53805e-10	-0.447078	1.64665e-05	-1.53805e-10	-0.700631
6535123	chr4:6535123:G:A	1.18358e-08	-0.765312	-1.11128	4.53551e-06	-0.912676	-1.07735
6535252	chr4:6535252:G:A	5.17139e-09	-1.58816	-1.11642	2.67823e-06	-1.63848	-0.878324
6535341	chr4:6535341:A:G	3.98587e-07	-1.53805e-10	1.6402	0.000239619	-1.53805e-10	1.97709
6535596	chr4:6535596:G:A	1.07188e-07	-1.53805e-10	0.326866	3.67919e-05	-1.53805e-10	0.103318
6535664	chr4:6535664:C:T	1.27472e-07	-1.53805e-10	0.500174	4.32269e-05	-1.53805e-10	0.264504
6536014	chr4:6536014:C:T	5.65513e-09	-1.39701	-1.21814	2.01585e-06	-1.42574	-1.37518
6536241	chr4:6536241:G:A	1.96794e-08	-1.53805e-10	-1.36815	8.68907e-06	-1.53805e-10	-1.33989
6536378	chr4:6536378:C:T	9.10739e-09	-1.6377	-0.500938	2.40091e-06	-1.66776	-0.958354
6536466	chr4:6536466:A:G	2.06076e-08	-1.53805e-10	-1.32206	8.7e-06	-1.53805e-10	-1.33864
6536693	chr4:6536693:C:G	4.37235e-08	-1.53805e-10	-0.569835	2.13307e-05	-1.53805e-10	-0.441812
6536744	chr4:6536744:C:G	3.99747e-09	-1.64182	-1.32024	1.83526e-06	-1.54944	-1.34534
6536838	chr4:6536838:T:C	1.35059e-08	-1.70951	-0.0350867	7.22725e-06	-1.55248	0.028381
6536853	chr4:6536853:G:A	2.28685e-08	-1.53805e-10	-1.21796	1.02522e-05	-1.53805e-10	-1.17447
6536929	chr4:6536929:G:A	1.55265e-08	-1.06156	-0.543611	6.2842e-06	-1.21173	-0.452193
6537446	chr4:6537446:G:A	2.26137e-08	-1.53805e-10	-1.22916	1.01031e-05	-1.53805e-10	-1.18912
6537550	chr4:6537550:TG:T	1.66814e-07	-1.53805e-10	0.769157	5.58953e-05	-1.53805e-10	0.521521
6538096	chr4:6538096:T:C	5.84676e-08	-1.53805e-10	-0.279247	2.31482e-05	-1.53805e-10	-0.360043
6538148	chr4:6538148:A:G	1.11025e-07	-0.490229	0.85226	3.67263e-05	-0.776183	0.877718
6538304	chr4:6538304:A:G	3.72868e-08	-1.53805e-10	-0.729081	1.54325e-05	-1.53805e-10	-0.765486
6538372	chr4:6538372:T:G	4.55745e-09	-1.55916	-1.2718	1.54275e-06	-1.71076	-1.35764
6538426	chr4:6538426:G:A	1.31091e-08	-0.907664	-0.866749	4.91884e-06	-1.13084	-0.77805
6538518	chr4:6538518:A:G	1.94803e-08	-1.53805e-10	-1.37832	8.45505e-06	-1.53805e-10	-1.3672
6538543	chr4:6538543:A:AG	1.42633e-08	-0.709845	-0.980188	4.11076e-06	-0.826971	-1.26138
6538861	chr4:6538861:C:T	1.95008e-08	-1.53805e-10	-1.37726	8.39101e-06	-1.53805e-10	-1.3748
6539304	chr4:6539304:C:A	1.99414e-08	-1.68243	0.327503	7.1919e-06	-1.71958	0.190579
6539390	chr4:6539390:G:A	9.07386e-08	-1.53805e-10	0.160262	3.10784e-05	-1.53805e-10	-0.0654458
6539391	chr4:6539391:T:G	2.00668e-08	-1.53805e-10	-1.34866	8.7887e-06	-1.53805e-10	-1.32849
6539501	chr4:6539501:C:T	1.51556e-08	-0.597252	-1.0321	6.20541e-06	-0.708717	-0.967822
6539738	chr4:6539738:C:T	1.27868e-07	0.100514	0.402761	2.893e-05	0.203407	-0.340488
6539797	chr4:6539797:C:T	1.76925e-08	-1.71301	0.238429	6.98433e-06	-1.72029	0.162004
6539815	chr4:6539815:A:G	4.74096e-09	-1.52084	-1.27064	1.80438e-06	-1.69906	-1.21268
6539865	chr4:6539865:G:A	2.21923e-08	-1.53805e-10	-1.24798	9.8995e-06	-1.53805e-10	-1.20948
6540088	chr4:6540088:C:T	9.24231e-09	-1.09505	-1.02888	4.28485e-06	-0.971938	-1.07494
6540208	chr4:6540208:A:G	1.97009e-08	-1.53805e-10	-1.36705	8.4032e-06	-1.53805e-10	-1.37335
6540234	chr4:6540234:G:T	7.02628e-09	-1.02503	-1.37304	3.25747e-06	-0.950979	-1.37003
6540235	chr4:6540235:C:A	1.95504e-08	-1.53805e-10	-1.37473	8.36505e-06	-1.53805e-10	-1.3779
6540268	chr4:6540268:A:G	2.38381e-08	-1.53805e-10	-1.17644	1.06722e-05	-1.53805e-10	-1.13432
6540380	chr4:6540380:T:C	1.45846e-08	-0.516298	-1.15146	6.23796e-06	-0.624143	-1.04716
6540392	chr4:6540392:C:T	1.58914e-08	-1.58194	-3.69205e-10	6.74535e-06	-1.59311	-3.69205e-10
6540410	chr4:6540410:TC:T	5.76328e-08	-1.53805e-10	-0.293629	2.06366e-05	-1.53805e-10	-0.474892
6540674	chr4:6540674:C:T	1.91362e-08	-1.25435	-0.141789	8.73503e-06	-1.36404	0.0294253
6540723	chr4:6540723:T:C	2.07398e-08	-1.53805e-10	-1.31567	8.66979e-06	-1.53805e-10	-1.34212
6540733	chr4:6540733:TG:T	1.96027e-08	-1.53805e-10	-1.37205	8.52534e-06	-1.53805e-10	-1.35892
6540984	chr4:6540984:A:T	2.86283e-08	-1.63788	0.644554	1.0399e-05	-1.70084	0.54059
6541177	chr4:6541177:G:A	8.82628e-09	-1.39856	-0.771423	4.23268e-06	-1.23042	-0.828709
6541212	chr4:6541212:A:G	3.56443e-08	-1.53805e-10	-0.774132	1.47886e-05	-1.53805e-10	-0.808105
6541314	chr4:6541314:A:G	2.99753e-08	-1.62899	0.681644	1.08166e-05	-1.69608	0.575202
6541426	chr4:6541426:T:G	1.97597e-08	-1.53805e-10	-1.36408	8.63572e-06	-1.53805e-10	-1.34605
6541546	chr4:6541546:G:A	1.90718e-07	-1.53805e-10	0.903076	9.66131e-05	-1.53805e-10	1.06875
6542051	chr4:6542051:C:T	2.07555e-07	-1.53805e-10	0.987675	0.000106169	-1.53805e-10	1.16307
6542093	chr4:6542093:G:T	1.98744e-08	-1.53805e-10	-1.35829	8.66321e-06	-1.53805e-10	-1.34287
6542228	chr4:6542228:T:C	2.12125e-08	-1.69542	0.402287	8.58635e-06	-1.72256	0.370774
6542232	chr4:6542232:G:A	1.98336e-08	-1.53805e-10	-1.36034	8.73783e-06	-1.53805e-10	-1.3343
6542361	chr4:6542361:G:C	1.99536e-08	-1.53805e-10	-1.35431	8.44197e-06	-1.53805e-10	-1.36874
6542574	chr4:6542574:G:A	2.24126e-08	-1.2381	-3.69205e-10	1.02285e-05	-1.17678	-3.69205e-10
6542744	chr4:6542744:C:T	2.04356e-08	-1.53805e-10	-1.33044	8.95783e-06	-1.53805e-10	-1.30943
6542764	chr4:6542764:C:T	1.98794e-08	-1.53805e-10	-1.35804	8.45806e-06	-1.53805e-10	-1.36684
6542879	chr4:6542879:T:G	6.40143e-09	-1.37833	-1.11287	3.788e-06	-1.26588	-0.904247
6543227	chr4:6543227:A:C	4.31115e-08	-1.53805e-10	-0.58393	1.40012e-05	-1.53805e-10	-0.862816
6543232	chr4:6543232:C:T	8.73445e-08	-1.53805e-10	0.122139	3.03599e-05	-1.53805e-10	-0.0888366
6543428	chr4:6543428:A:G	1.96972e-08	-1.53805e-10	-1.36724	8.40211e-06	-1.53805e-10	-1.37348
6543436	chr4:6543436:T:C	1.54599e-08	-1.15841	-0.451059	6.77962e-06	-1.35257	-0.235464
6543492	chr4:6543492:G:T	9.83402e-08	-1.53805e-10	0.240712	3.38878e-05	-1.53805e-10	0.0210963
6543536	chr4:6543536:C:A	2.16255e-08	-1.53805e-10	-1.27385	8.89105e-06	-1.53805e-10	-1.31692
6543547	chr4:6543547:C:T	5.95053e-08	-0.261656	-3.69205e-10	2.2637e-05	-0.382372	-3.69205e-10
6543550	chr4:6543550:G:A	7.03099e-09	-1.10202	-1.29537	2.82832e-06	-1.18676	-1.27551
6543610	chr4:6543610:C:T	1.95503e-08	-1.53805e-10	-1.37473	8.36133e-06	-1.53805e-10	-1.37834
6543931	chr4:6543931:C:T	2.10744e-08	-1.53805e-10	-1.29966	9.31438e-06	-1.53805e-10	-1.2704
6544057	chr4:6544057:T:C	3.82386e-08	-1.53805e-10	-0.703874	1.33759e-05	-1.53805e-10	-0.908506
6544281	chr4:6544281:G:A	1.95534e-08	-1.53805e-10	-1.37457	8.36729e-06	-1.53805e-10	-1.37763
6544340	chr4:6544340:T:C	1.68526e-07	-1.53805e-10	0.779371	8.50197e-05	-1.53805e-10	0.940923
6544622	chr4:6544622:C:A	2.10744e-08	-1.53805e-10	-1.29966	9.31438e-06	-1.53805e-10	-1.2704
6544625	chr4:6544625:G:T	1.99581e-08	-1.53805e-10	-1.35409	8.91883e-06	-1.53805e-10	-1.3138
6544706	chr4:6544706:A:G	3.7177e-09	-1.67616	-1.35845	1.50932e-06	-1.71249	-1.37781
6544739	chr4:6544739:G:A	2.31799e-08	-1.53805e-10	-1.20444	8.96655e-06	-1.53805e-10	-1.30846
6544782	chr4:6544782:C:G	2.26686e-08	-1.53805e-10	-1.22674	8.83144e-06	-1.53805e-10	-1.32364
6544842	chr4:6544842:T:C	2.83027e-08	-1.53805e-10	-1.00476	1.07164e-05	-1.53805e-10	-1.13019
6544855	chr4:6544855:T:C	1.99581e-08	-1.53805e-10	-1.35409	8.91883e-06	-1.53805e-10	-1.3138
6544933	chr4:6544933:T:C	2.64508e-08	-1.6895	0.617068	7.30047e-06	-1.72175	0.20773
6544987	chr4:6544987:C:T	9.25852e-08	-1.53805e-10	0.180408	3.35784e-05	-1.53805e-10	0.0119242
6545100	chr4:6545100:C:T	1.9607e-08	-1.53805e-10	-1.37183	8.36487e-06	-1.53805e-10	-1.37792
6545416	chr4:6545416:T:C	3.90587e-09	-1.64287	-1.34237	1.68015e-06	-1.692	-1.29107
6545590	chr4:6545590:A:G	6.08724e-09	-1.63155	-0.909979	1.90506e-06	-1.72268	-1.13476
6545682	chr4:6545682:T:C	3.8257e-09	-1.6744	-1.33158	1.66455e-06	-1.70944	-1.28296
6546449	chr4:6546449:G:C	5.65566e-09	-1.56151	-1.05356	2.32494e-06	-1.6312	-1.02706
6546550	chr4:6546550:T:C	1.98987e-07	-1.53805e-10	0.945517	6.51083e-05	-1.53805e-10	0.674092
6546718	chr4:6546718:A:C	2.08475e-08	-1.53805e-10	-1.31049	9.41978e-06	-1.53805e-10	-1.25915
6546963	chr4:6546963:C:T	1.96186e-08	-1.53805e-10	-1.37124	8.41103e-06	-1.53805e-10	-1.37242
6547097	chr4:6547097:A:C	1.38122e-08	-1.72217	-3.69205e-10	5.97185e-06	-1.7149	-3.69205e-10
6547160	chr4:6547160:C:A	1.41642e-08	-1.52359	-0.173417	7.27404e-06	-1.58346	0.0658158
6547193	chr4:6547193:T:C	5.03025e-09	-1.65771	-1.07454	2.22043e-06	-1.54335	-1.16091
6547361	chr4:6547361:G:A	7.26951e-08	-1.53805e-10	-0.061447	2.60613e-05	-1.53805e-10	-0.241509
6547456	chr4:6547456:TG:T	3.90854e-09	-1.69156	-1.293	1.86374e-06	-1.70734	-1.17204
6547529	chr4:6547529:C:T	1.98126e-08	-1.53805e-10	-1.3614	8.37092e-06	-1.53805e-10	-1.3772
6547746	chr4:6547746:A:C	3.00317e-08	-1.53805e-10	-0.945469	1.51327e-05	-1.53805e-10	-0.785101
6547757	chr4:6547757:A:G	2.33767e-08	-1.53805e-10	-1.19598	9.71027e-06	-1.53805e-10	-1.22878
6547768	chr4:6547768:C:T	5.88565e-09	-1.41979	-1.15541	2.64856e-06	-1.48641	-1.04154
6547843	chr4:6547843:A:C	2.05371e-08	-1.53805e-10	-1.32549	9.41993e-06	-1.53805e-10	-1.25913
6548043	chr4:6548043:C:A	7.56567e-09	-1.3611	-0.962996	3.51121e-06	-1.43619	-0.809812
6548483	chr4:6548483:G:A	2.99866e-08	-1.53805e-10	-0.94697	1.23209e-05	-1.53805e-10	-0.990665
6548491	chr4:6548491:A:G	4.78717e-09	-1.71874	-1.06304	1.63211e-06	-1.72187	-1.29022
6548626	chr4:6548626:T:G	2.66592e-08	-1.53805e-10	-1.06458	1.11827e-05	-1.53805e-10	-1.08759
6548769	chr4:6548769:T:G	1.59609e-07	-1.53805e-10	0.725005	7.97702e-05	-1.53805e-10	0.87719
6549444	chr4:6549444:T:A	2.09301e-08	-1.53805e-10	-1.30653	9.6679e-06	-1.53805e-10	-1.23315
6549576	chr4:6549576:A:G	1.95636e-08	-1.53805e-10	-1.37405	8.36622e-06	-1.53805e-10	-1.37776
6549748	chr4:6549748:T:C	2.25675e-08	-1.53805e-10	-1.23121	1.03908e-05	-1.53805e-10	-1.16104
6550060	chr4:6550060:G:A	4.97035e-09	-1.69757	-1.04666	2.48057e-06	-1.65069	-0.942784
6550232	chr4:6550232:T:C	3.62692e-09	-1.6919	-1.36744	1.50866e-06	-1.72246	-1.36828
6550443	chr4:6550443:T:C	1.3742e-08	-1.72056	-0.00670606	3.45641e-06	-1.6619	-0.599832
6550466	chr4:6550466:C:T	1.9886e-08	-1.53805e-10	-1.3577	8.63929e-06	-1.53805e-10	-1.34564
6550766	chr4:6550766:C:T	6.33699e-08	-1.53805e-10	-0.198731	2.27762e-05	-1.53805e-10	-0.376244
6550803	chr4:6550803:G:A	4.20939e-08	-1.53805e-10	-0.607818	2.11543e-05	-1.53805e-10	-0.450115
6551000	chr4:6551000:A:C	4.40978e-08	-1.53805e-10	-0.561311	1.71217e-05	-1.53805e-10	-0.661616
6551178	chr4:6551178:A:G	1.17985e-07	-1.53805e-10	0.422836	4.00444e-05	-1.53805e-10	0.188029
6551243	chr4:6551243:A:T	7.05724e-08	-1.53805e-10	-0.0910819	2.51252e-05	-1.53805e-10	-0.27809
6551390	chr4:6551390:G:A	6.86556e-08	-1.53805e-10	-0.118618	2.44939e-05	-1.53805e-10	-0.303536
6551686	chr4:6551686:G:A	3.65825e-08	-1.53805e-10	-0.748151	1.42224e-05	-1.53805e-10	-0.847143
6551934	chr4:6551934:T:C	6.31914e-08	-1.53805e-10	-0.201552	2.26547e-05	-1.53805e-10	-0.381593
6552091	chr4:6552091:G:C	2.30553e-08	-1.53805e-10	-1.20982	9.67629e-06	-1.53805e-10	-1.23228
6552274	chr4:6552274:C:T	5.63546e-08	-1.53805e-10	-0.316056	2.03816e-05	-1.53805e-10	-0.487329
6552599	chr4:6552599:C:T	2.14639e-08	-1.53805e-10	-1.28135	1.01422e-05	-1.53805e-10	-1.18526
6552712	chr4:6552712:T:A	1.38047e-08	-1.72271	-3.69205e-10	5.94216e-06	-1.71989	-3.69205e-10
6553373	chr4:6553373:C:A	7.09181e-08	-1.53805e-10	-0.0861951	2.74862e-05	-1.53805e-10	-0.188275
6553411	chr4:6553411:G:A	4.21344e-09	-1.71512	-1.19432	2.21797e-06	-1.68732	-1.01805
6553991	chr4:6553991:A:G	2.04889e-08	-1.53805e-10	-1.32784	9.47801e-06	-1.53805e-10	-1.25299
6554102	chr4:6554102:C:T	1.95316e-08	-1.53805e-10	-1.37569	8.36479e-06	-1.53805e-10	-1.37793
6554122	chr4:6554122:A:G	1.12835e-07	-1.53805e-10	0.378209	3.82106e-05	-1.53805e-10	0.141152
6554155	chr4:6554155:G:T	7.77076e-08	-1.53805e-10	0.00523178	4.095e-05	-1.53805e-10	0.210392
6554204	chr4:6554204:T:G	6.90719e-08	-1.53805e-10	-0.112573	2.45201e-05	-1.53805e-10	-0.302467
6554267	chr4:6554267:G:A	6.57439e-09	-1.58827	-0.876273	2.55431e-06	-1.71879	-0.845386
6554768	chr4:6554768:G:A	9.54053e-09	-0.910252	-1.18192	4.67834e-06	-0.829343	-1.12967
6554777	chr4:6554777:T:C	8.16504e-08	-1.53805e-10	0.0547257	3.30329e-05	-1.53805e-10	-0.00445573
6554856	chr4:6554856:T:G	2.74954e-08	-1.53805e-10	-1.0337	1.08323e-05	-1.53805e-10	-1.11943
6555544	chr4:6555544:T:C	4.3109e-09	-1.62749	-1.25908	2.17575e-06	-1.45038	-1.27421
6555581	chr4:6555581:G:A	3.68104e-08	-1.53805e-10	-0.74194	1.42933e-05	-1.53805e-10	-0.842169
6555815	chr4:6555815:G:A	1.62506e-08	-1.55959	-3.69205e-10	6.63022e-06	-1.61032	-3.69205e-10
6555994	chr4:6555994:T:C	7.55983e-08	-1.53805e-10	-0.0222866	2.66816e-05	-1.53805e-10	-0.217985
6556330	chr4:6556330:T:C	9.02874e-08	-1.53805e-10	0.155277	3.15659e-05	-1.53805e-10	-0.0498834
6556365	chr4:6556365:G:T	2.35582e-08	-1.53805e-10	-1.18825	9.45149e-06	-1.53805e-10	-1.25579
6556633	chr4:6556633:C:T	9.39541e-08	-1.53805e-10	0.195085	3.27586e-05	-1.53805e-10	-0.0127931
6556663	chr4:6556663:G:C	4.12103e-08	-1.53805e-10	-0.629033	1.58864e-05	-1.53805e-10	-0.736494
6556702	chr4:6556702:T:C	2.61536e-08	-1.53805e-10	-1.08373	9.67959e-06	-1.53805e-10	-1.23194
6556731	chr4:6556731:T:C	1.38523e-08	-1.4886	-0.230671	5.50759e-06	-1.53626	-0.259569
6557079	chr4:6557079:C:T	2.23973e-08	-1.53805e-10	-1.23878	9.96463e-06	-1.53805e-10	-1.20292
6557097	chr4:6557097:A:C	1.68619e-07	-1.53805e-10	0.779919	0.000104578	-1.53805e-10	1.14797
6557334	chr4:6557334:A:G	1.023e-08	-0.7453	-1.27709	4.94907e-06	-0.654121	-1.24864
6557505	chr4:6557505:A:G	5.59105e-08	-1.53805e-10	-0.323969	2.78274e-05	-1.53805e-10	-0.175938
6557648	chr4:6557648:G:A	1.38417e-08	-1.72004	-3.69205e-10	6.62148e-06	-1.61164	-3.69205e-10
6557717	chr4:6557717:G:C	2.14352e-08	-1.53805e-10	-1.28269	9.0434e-06	-1.53805e-10	-1.29992
6557841	chr4:6557841:C:A	2.1309e-08	-1.53805e-10	-1.28859	9.41649e-06	-1.53805e-10	-1.2595
6557862	chr4:6557862:C:T	6.91598e-08	-1.53805e-10	-0.111301	2.47477e-05	-1.53805e-10	-0.293225
6558328	chr4:6558328:G:T	1.40793e-08	-1.70301	-3.69205e-10	6.19495e-06	-1.67823	-3.69205e-10
6558468	chr4:6558468:G:A	1.99312e-08	-1.53805e-10	-1.35544	8.62299e-06	-1.53805e-10	-1.34753
6558892	chr4:6558892:G:A	2.10548e-08	-1.53805e-10	-1.30059	9.89651e-06	-1.53805e-10	-1.20978
6558959	chr4:6558959:G:A	6.54202e-09	-1.71125	-0.758226	3.88472e-06	-1.6865	-0.45841
6559203	chr4:6559203:C:T	3.14934e-08	-1.53805e-10	-0.897943	1.50967e-05	-1.53805e-10	-0.787484
6559204	chr4:6559204:A:G	3.9929e-09	-1.6067	-1.35651	2.04734e-06	-1.41865	-1.36677
6559559	chr4:6559559:A:G	9.28961e-08	-1.53805e-10	0.183761	3.14667e-05	-1.53805e-10	-0.0530294
6559679	chr4:6559679:T:C	1.1928e-07	-1.53805e-10	0.433749	3.9574e-05	-1.53805e-10	0.176213
6560030	chr4:6560030:A:G	1.0038e-07	-1.53805e-10	0.261238	3.37555e-05	-1.53805e-10	0.0171836
6560550	chr4:6560550:G:A	5.37068e-08	-1.53805e-10	-0.36418	2.6618e-05	-1.53805e-10	-0.22037
6561216	chr4:6561216:G:A	6.24379e-09	-1.6657	-0.850439	1.82957e-06	-1.59612	-1.30177
6561330	chr4:6561330:A:T	2.05311e-08	-1.53805e-10	-1.32578	9.01642e-06	-1.53805e-10	-1.30291
6561640	chr4:6561640:C:CACCT	2.08277e-08	-1.53805e-10	-1.31144	9.17247e-06	-1.53805e-10	-1.28575
6561722	chr4:6561722:T:C	4.19943e-09	-1.71665	-1.19612	1.74136e-06	-1.71073	-1.23656
6562207	chr4:6562207:T:TG	3.25333e-08	-1.53805e-10	-0.865456	1.26922e-05	-1.53805e-10	-0.960974
6562379	chr4:6562379:T:C	2.30717e-08	-1.53805e-10	-1.20911	9.58e-06	-1.53805e-10	-1.24228
6562667	chr4:6562667:T:C	3.72237e-08	-1.53805e-10	-0.730776	1.45897e-05	-1.53805e-10	-0.821643
6562758	chr4:6562758:A:G	1.31077e-07	-1.53805e-10	0.528068	4.94033e-05	-1.53805e-10	0.398057
6562865	chr4:6562865:A:C	9.37837e-09	-1.38613	-0.723183	2.24066e-06	-1.4659	-1.22929
6562869	chr4:6562869:C:A	3.68639e-09	-1.70021	-1.34286	1.5448e-06	-1.72261	-1.34446
6562889	chr4:6562889:G:A	3.6718e-08	-1.53805e-10	-0.744452	1.41446e-05	-1.53805e-10	-0.852624
6563097	chr4:6563097:T:C	2.03642e-08	-1.33394	-3.69205e-10	8.18756e-06	-1.39934	-3.69205e-10
6563522	chr4:6563522:G:A	2.99978e-08	-1.53805e-10	-0.946595	1.41864e-05	-1.53805e-10	-0.849675
6564279	chr4:6564279:C:G	1.06325e-07	-1.53805e-10	0.318782	4.06407e-05	-1.53805e-10	0.202809
6564735	chr4:6564735:T:TA	1.52449e-08	-1.62348	-3.69205e-10	6.30444e-06	-1.66071	-3.69205e-10
6564835	chr4:6564835:C:T	3.6648e-08	-1.53805e-10	-0.746361	1.39933e-05	-1.53805e-10	-0.863384
6565071	chr4:6565071:T:G	3.47929e-09	-1.72268	-1.37821	1.75708e-06	-1.56709	-1.37122
6565239	chr4:6565239:C:T	1.95299e-08	-1.53805e-10	-1.37578	8.36255e-06	-1.53805e-10	-1.3782
6565464	chr4:6565464:G:C	4.10939e-08	-1.53805e-10	-0.63186	1.98722e-05	-1.53805e-10	-0.512639
6565465	chr4:6565465:G:A	4.11494e-08	-1.53805e-10	-0.630512	1.99013e-05	-1.53805e-10	-0.511173
6565493	chr4:6565493:C:T	3.84579e-08	-1.53805e-10	-0.698157	1.49049e-05	-1.53805e-10	-0.800268
6565761	chr4:6565761:A:G	1.92217e-08	-1.39168	-3.69205e-10	8.70268e-06	-1.33833	-3.69205e-10
6565811	chr4:6565811:G:A	1.06464e-08	-1.68201	-0.300489	2.1721e-06	-1.72143	-1.00484
6565902	chr4:6565902:G:A	2.65627e-08	-1.53805e-10	-1.06821	1.07435e-05	-1.53805e-10	-1.12766
6566039	chr4:6566039:A:G	1.88489e-08	-1.47749	0.0662261	6.46623e-06	-1.52408	-0.111289
6566072	chr4:6566072:C:T	1.96617e-08	-1.53805e-10	-1.36905	8.53266e-06	-1.53805e-10	-1.35806
6566102	chr4:6566102:T:C	4.91806e-09	-1.51766	-1.23715	1.865e-06	-1.56608	-1.31262
6566663	chr4:6566663:A:C	5.4659e-09	-1.45825	-1.19094	1.99853e-06	-1.51584	-1.2937
6567399	chr4:6567399:A:G	6.9923e-08	-1.53805e-10	-0.100326	3.73626e-05	-1.53805e-10	0.11871
6567591	chr4:6567591:C:G	1.98873e-08	-1.53805e-10	-1.35764	8.6624e-06	-1.53805e-10	-1.34297
6567675	chr4:6567675:C:T	7.65994e-08	-1.53805e-10	-0.0091317	4.13364e-05	-1.53805e-10	0.219785
6567680	chr4:6567680:A:C	3.91509e-08	-1.53805e-10	-0.680297	1.8206e-05	-1.53805e-10	-0.600207
6568015	chr4:6568015:A:G	1.95774e-08	-1.53805e-10	-1.37334	8.37061e-06	-1.53805e-10	-1.37723
6568102	chr4:6568102:A:C	6.82433e-08	-1.53805e-10	-0.124642	2.77143e-05	-1.53805e-10	-0.180012
6568143	chr4:6568143:A:C	5.44224e-09	-1.33072	-1.32281	2.46149e-06	-1.40145	-1.19974
6568168	chr4:6568168:G:A	8.24534e-08	-1.53805e-10	0.0645125	4.33975e-05	-1.53805e-10	0.268442
6568305	chr4:6568305:C:T	5.90666e-09	-1.24596	-1.32568	2.6582e-06	-1.32521	-1.1991
6568346	chr4:6568346:G:A	2.20741e-07	-1.53805e-10	1.04927	7.05909e-05	-1.53805e-10	0.754942
6568397	chr4:6568397:G:A	1.95421e-08	-1.53805e-10	-1.37515	8.4461e-06	-1.53805e-10	-1.36826
6568547	chr4:6568547:T:C	4.07895e-08	-1.53805e-10	-0.639297	1.97156e-05	-1.53805e-10	-0.520552
6568612	chr4:6568612:C:G	5.74096e-09	-1.27161	-1.32848	2.58375e-06	-1.34889	-1.20383
6568620	chr4:6568620:C:A	7.68121e-09	-1.33748	-0.971465	3.01644e-06	-1.17951	-1.21838
6569010	chr4:6569010:G:C	2.1177e-07	-1.53805e-10	1.00778	6.7885e-05	-1.53805e-10	0.715855
6569041	chr4:6569041:G:A	7.56283e-09	-1.35116	-0.973318	2.96166e-06	-1.19624	-1.21997
6569149	chr4:6569149:A:G	5.82823e-09	-1.36006	-1.22495	2.12416e-06	-1.42841	-1.32017
6569203	chr4:6569203:G:A	2.00195e-08	-1.53805e-10	-1.35101	8.84963e-06	-1.53805e-10	-1.32158
6569363	chr4:6569363:G:A	9.45e-09	-1.0985	-1.00321	2.87148e-06	-1.19527	-1.25186
6569433	chr4:6569433:G:T	8.74673e-08	-1.53805e-10	0.123544	4.61627e-05	-1.53805e-10	0.330212
6569617	chr4:6569617:C:T	3.10293e-08	-1.53805e-10	-0.91279	1.20089e-05	-1.53805e-10	-1.01631
6569879	chr4:6569879:G:A	1.97637e-08	-1.53805e-10	-1.36387	8.63779e-06	-1.53805e-10	-1.34581
6570025	chr4:6570025:G:C	5.73922e-09	-1.44399	-1.1564	1.95218e-06	-1.50622	-1.3268
6570285	chr4:6570285:A:G	6.05599e-09	-1.46494	-1.08174	2.10938e-06	-1.52439	-1.23117
6570292	chr4:6570292:G:C	7.5166e-09	-1.34873	-0.98188	2.29986e-06	-1.42364	-1.24547
6570359	chr4:6570359:A:G	1.49085e-08	-0.52273	-1.12306	4.31093e-06	-0.680068	-1.36074
6570653	chr4:6570653:T:A	2.61722e-08	-1.04928	-0.0337416	6.39082e-06	-1.15005	-0.497049
6570771	chr4:6570771:A:G	2.92184e-08	-1.53805e-10	-0.972923	1.35915e-05	-1.53805e-10	-0.892518
6570997	chr4:6570997:T:C	1.07684e-07	-1.53805e-10	0.331478	4.10615e-05	-1.53805e-10	0.21311
6571186	chr4:6571186:A:G	2.01762e-08	-1.53805e-10	-1.34322	8.81155e-06	-1.53805e-10	-1.3259
6571403	chr4:6571403:G:T	1.98902e-08	-1.53805e-10	-1.35749	8.66125e-06	-1.53805e-10	-1.3431
6571538	chr4:6571538:G:T	1.98515e-08	-1.53805e-10	-1.35944	8.63925e-06	-1.53805e-10	-1.34564
6571656	chr4:6571656:C:T	3.73768e-08	-1.53805e-10	-0.726671	1.43642e-05	-1.53805e-10	-0.837219
6571780	chr4:6571780:T:C	4.4637e-08	-0.549157	-3.69205e-10	2.08944e-05	-0.46248	-3.69205e-10
6571857	chr4:6571857:A:T	2.07874e-08	-1.53805e-10	-1.31337	9.37863e-06	-1.53805e-10	-1.26353
6571961	chr4:6571961:C:T	6.07961e-08	-1.53805e-10	-0.240195	2.29807e-05	-1.53805e-10	-0.367307
6572009	chr4:6572009:C:T	1.9512e-08	-1.53805e-10	-1.37669	8.36368e-06	-1.53805e-10	-1.37806
6572157	chr4:6572157:C:T	6.61491e-09	-1.26129	-1.1971	2.33864e-06	-1.34161	-1.31078
6572203	chr4:6572203:A:T	3.25808e-08	-1.53805e-10	-0.863998	1.28223e-05	-1.53805e-10	-0.950775
6572369	chr4:6572369:G:A	2.11337e-08	-1.53805e-10	-1.29685	8.94641e-06	-1.53805e-10	-1.31071
6572454	chr4:6572454:C:T	1.71478e-07	-1.53805e-10	0.796734	5.73984e-05	-1.53805e-10	0.548057
6572481	chr4:6572481:A:G	2.33374e-08	-1.53805e-10	-1.19767	1.05474e-05	-1.53805e-10	-1.14608
6572543	chr4:6572543:G:A	1.99927e-08	-1.53805e-10	-1.35236	8.42813e-06	-1.53805e-10	-1.37038
6572902	chr4:6572902:G:T	1.54019e-07	-1.53805e-10	0.689357	5.19967e-05	-1.53805e-10	0.449221
6573145	chr4:6573145:T:C	5.39822e-09	-1.55934	-1.10231	2.16422e-06	-1.58231	-1.14759
6573768	chr4:6573768:G:A	1.45351e-08	-1.67115	-3.69205e-10	6.49012e-06	-1.63168	-3.69205e-10
6574135	chr4:6574135:G:A	1.95144e-08	-1.53805e-10	-1.37657	8.36132e-06	-1.53805e-10	-1.37834
6574233	chr4:6574233:C:T	8.18847e-09	-1.05974	-1.18525	2.51976e-06	-1.20371	-1.37409
6574301	chr4:6574301:T:A	2.09155e-08	-1.53805e-10	-1.30723	8.8619e-06	-1.53805e-10	-1.3202
6574416	chr4:6574416:A:G	1.08221e-08	-1.14896	-0.817169	3.08467e-06	-1.24009	-1.13542
6574564	chr4:6574564:T:C	1.53025e-08	-1.6197	-3.69205e-10	7.01325e-06	-1.55416	-3.69205e-10
6574640	chr4:6574640:C:T	3.19873e-08	-0.882381	-3.69205e-10	1.40332e-05	-0.860536	-3.69205e-10
6575059	chr4:6575059:T:C	2.95216e-08	-1.53805e-10	-0.9626	1.1359e-05	-1.53805e-10	-1.07195
6575099	chr4:6575099:C:A	5.30104e-08	-1.53805e-10	-0.377233	2.07023e-05	-1.53805e-10	-0.471716
6575324	chr4:6575324:C:T	3.32897e-08	-1.53805e-10	-0.842473	1.31883e-05	-1.53805e-10	-0.922633
6575399	chr4:6575399:C:G	2.0726e-08	-1.53805e-10	-1.31633	8.70649e-06	-1.53805e-10	-1.33789
6575616	chr4:6575616:G:A	1.96598e-08	-1.53805e-10	-1.36915	8.55307e-06	-1.53805e-10	-1.35567
6575983	chr4:6575983:C:A	1.94818e-08	-1.53805e-10	-1.37824	8.39404e-06	-1.53805e-10	-1.37444
6576161	chr4:6576161:T:C	4.71589e-08	-1.53805e-10	-0.494198	1.66724e-05	-1.53805e-10	-0.688207
6576325	chr4:6576325:G:A	3.07811e-08	-1.53805e-10	-0.920818	1.62654e-05	-1.53805e-10	-0.712922
6576760	chr4:6576760:A:G	1.59217e-08	-1.15129	-0.428742	5.28499e-06	-1.23879	-0.5983
6576887	chr4:6576887:C:T	2.48833e-08	-1.53805e-10	-1.13353	1.01456e-05	-1.53805e-10	-1.18492
6577180	chr4:6577180:G:A	6.70363e-08	-1.53805e-10	-0.142487	3.80149e-05	-1.53805e-10	0.136018
6577188	chr4:6577188:C:T	3.91198e-08	-1.53805e-10	-0.681091	1.54857e-05	-1.53805e-10	-0.76204
6577206	chr4:6577206:C:G	2.26025e-08	-1.53805e-10	-1.22966	9.32782e-06	-1.53805e-10	-1.26896
6577277	chr4:6577277:A:G	3.13568e-08	-1.53805e-10	-0.902289	1.24233e-05	-1.53805e-10	-0.982385
6577356	chr4:6577356:C:T	2.47529e-08	-0.0573216	-1.08146	6.63137e-06	-0.264949	-1.3452
6577378	chr4:6577378:A:C	2.3486e-08	-1.53805e-10	-1.19132	9.63017e-06	-1.53805e-10	-1.23706
6577412	chr4:6577412:A:G	4.97479e-08	-1.53805e-10	-0.440752	1.89709e-05	-1.53805e-10	-0.559054
6577874	chr4:6577874:T:G	5.2279e-08	-1.53805e-10	-0.391126	2.05213e-05	-1.53805e-10	-0.480494
6578108	chr4:6578108:C:T	1.94999e-08	-1.53805e-10	-1.37731	8.3649e-06	-1.53805e-10	-1.37792
6578362	chr4:6578362:G:A	2.46922e-08	-1.53805e-10	-1.14123	1.00942e-05	-1.53805e-10	-1.19
6578397	chr4:6578397:G:A	3.24998e-08	-1.53805e-10	-0.866486	1.58147e-05	-1.53805e-10	-0.741019
6578556	chr4:6578556:A:G	1.71396e-08	-0.164751	-1.34158	6.07095e-06	-0.322876	-1.37557
6579544	chr4:6579544:A:AGCTGGAGGGGCATTGTTAAGTAATGAACTGGGAGG	3.00341e-08	-1.53805e-10	-0.945387	1.19683e-05	-1.53805e-10	-1.0197
6579548	chr4:6579548:C:T	2.89037e-08	-1.53805e-10	-0.983752	1.15579e-05	-1.53805e-10	-1.05459
6579550	chr4:6579550:A:AGGTATG	2.93904e-08	-1.53805e-10	-0.967054	1.1737e-05	-1.53805e-10	-1.03921
6579551	chr4:6579551:C:G	2.89706e-08	-1.53805e-10	-0.981439	1.15889e-05	-1.53805e-10	-1.05191
6579624	chr4:6579624:CATT:C	2.06707e-08	-1.53805e-10	-1.319	8.73794e-06	-1.53805e-10	-1.33429
6579632	chr4:6579632:C:T	4.25367e-08	-0.0780857	-0.519268	9.67765e-06	-0.214237	-1.0179
6579677	chr4:6579677:C:A	9.96546e-08	-1.53805e-10	0.25399	5.64558e-05	-1.53805e-10	0.531498
6579717	chr4:6579717:T:C	8.77687e-08	-1.53805e-10	0.126984	2.82769e-05	-1.53805e-10	-0.159915
6579752	chr4:6579752:T:C	6.37808e-08	-0.132734	-0.0595338	1.27161e-05	-0.268846	-0.690248
6579778	chr4:6579778:A:G	3.89217e-08	-1.53805e-10	-0.686169	1.42712e-05	-1.53805e-10	-0.843719
6579834	chr4:6579834:A:G	1.82478e-08	-0.282214	-1.16146	5.761e-06	-0.408972	-1.34188
6579881	chr4:6579881:T:C	2.65885e-08	-0.249232	-0.818009	6.37537e-06	-0.409146	-1.24037
6580161	chr4:6580161:A:G	5.60849e-08	-0.116793	-0.204061	1.1283e-05	-0.253053	-0.825608
6580210	chr4:6580210:G:A	1.29567e-07	-1.53805e-10	0.516475	7.72414e-05	-1.53805e-10	0.844975
6580558	chr4:6580558:G:A	3.50736e-08	-1.53805e-10	-0.790273	1.37487e-05	-1.53805e-10	-0.881014
6580631	chr4:6580631:A:T	1.99969e-08	-1.53805e-10	-1.35214	8.78381e-06	-1.53805e-10	-1.32905
6580750	chr4:6580750:T:C	8.0997e-08	-0.0179462	0.064638	2.45388e-05	-0.132959	-0.168747
6580752	chr4:6580752:C:T	2.36745e-08	-1.53805e-10	-1.18332	9.4668e-06	-1.53805e-10	-1.25417
6580778	chr4:6580778:C:T	8.38052e-08	-0.00096805	0.0817426	1.40082e-05	-0.140621	-0.721696
6580786	chr4:6580786:T:C	4.43184e-08	-1.53805e-10	-0.556322	1.60258e-05	-1.53805e-10	-0.727762
6580789	chr4:6580789:C:A	2.58342e-08	-1.53805e-10	-1.09602	1.3531e-05	-1.53805e-10	-0.896975
6580823	chr4:6580823:G:A	5.21105e-08	-1.53805e-10	-0.394355	2.09317e-05	-1.53805e-10	-0.460696
6580903	chr4:6580903:T:C	9.18682e-09	-1.66979	-0.460164	3.06016e-06	-1.66041	-0.723077
6581018	chr4:6581018:G:T	2.33795e-08	-1.53805e-10	-1.19586	9.36985e-06	-1.53805e-10	-1.26446
6581220	chr4:6581220:G:A	1.95982e-08	-1.53805e-10	-1.37228	8.36778e-06	-1.53805e-10	-1.37757
6581256	chr4:6581256:CT:C	2.21253e-08	-1.53805e-10	-1.251	9.16537e-06	-1.53805e-10	-1.28653
6581265	chr4:6581265:G:A	1.74364e-07	-1.72194	2.53536	9.94216e-05	-1.72	2.81741
6581480	chr4:6581480:G:A	2.43836e-08	-1.53805e-10	-1.15381	9.89231e-06	-1.53805e-10	-1.2102
6581482	chr4:6581482:C:A	4.19533e-08	0.214364	-0.825527	1.12722e-05	0.0860288	-1.16565
6581807	chr4:6581807:C:T	2.31399e-08	-1.53805e-10	-1.20616	9.5312e-06	-1.53805e-10	-1.24739
6581987	chr4:6581987:C:T	1.01571e-07	0.206921	0.0661123	1.69605e-05	0.0579433	-0.729014
6582288	chr4:6582288:T:A	2.2418e-08	-1.53805e-10	-1.23785	9.26383e-06	-1.53805e-10	-1.27584
6582425	chr4:6582425:A:G	2.76048e-08	-1.53805e-10	-1.02973	1.10934e-05	-1.53805e-10	-1.09561
6582652	chr4:6582652:G:A	2.03402e-08	-1.53805e-10	-1.33512	8.53042e-06	-1.53805e-10	-1.35832
6582741	chr4:6582741:C:T	3.52015e-08	-1.53805e-10	-0.786633	1.94737e-05	-1.53805e-10	-0.532897
6583171	chr4:6583171:AG:A	2.23679e-08	-1.53805e-10	-1.2401	9.24436e-06	-1.53805e-10	-1.27795
6584093	chr4:6584093:T:C	7.35842e-09	-1.02099	-1.33088	2.91343e-06	-1.05763	-1.375
6584193	chr4:6584193:C:T	1.95897e-08	-1.53805e-10	-1.37272	8.50736e-06	-1.53805e-10	-1.36103
6584221	chr4:6584221:C:T	3.36276e-08	-1.53805e-10	-0.832375	1.36194e-05	-1.53805e-10	-0.890466
6584415	chr4:6584415:G:A	5.50965e-09	-1.68413	-0.957084	1.9076e-06	-1.69466	-1.16146
6584715	chr4:6584715:C:T	4.43043e-09	-1.49227	-1.36696	1.84493e-06	-1.63021	-1.25931
6584854	chr4:6584854:G:T	2.34085e-08	-1.53805e-10	-1.19462	9.3736e-06	-1.53805e-10	-1.26406
6585123	chr4:6585123:G:A	2.60242e-08	-1.53805e-10	-1.08869	1.04957e-05	-1.53805e-10	-1.15099
6585883	chr4:6585883:G:A	2.04689e-08	-1.53805e-10	-1.32882	8.56779e-06	-1.53805e-10	-1.35395
6586597	chr4:6586597:C:T	1.97133e-08	-1.53805e-10	-1.36642	8.3736e-06	-1.53805e-10	-1.37688
6587296	chr4:6587296:G:A	6.91131e-08	-1.53805e-10	-0.111976	3.49633e-05	-1.53805e-10	0.0523381
6587344	chr4:6587344:G:A	2.73144e-08	-1.53805e-10	-1.04031	1.04883e-05	-1.53805e-10	-1.1517
6587421	chr4:6587421:T:C	7.83903e-09	-0.937929	-1.35068	3.35987e-06	-1.00022	-1.28984
6587863	chr4:6587863:T:C	1.98814e-08	-1.53805e-10	-1.35794	8.71487e-06	-1.53805e-10	-1.33693
6587906	chr4:6587906:C:T	3.91674e-08	-1.53805e-10	-0.679877	1.52063e-05	-1.53805e-10	-0.780247
6588283	chr4:6588283:G:A	1.63232e-08	-0.715064	-0.840067	4.73256e-06	-0.792933	-1.15456
6588521	chr4:6588521:C:G	2.11213e-08	-1.53805e-10	-1.29744	8.8583e-06	-1.53805e-10	-1.3206
6588622	chr4:6588622:G:A	2.003e-08	-1.53805e-10	-1.35049	8.40685e-06	-1.53805e-10	-1.37291
6588663	chr4:6588663:T:C	1.0366e-08	-0.864325	-1.14487	4.47122e-06	-0.904832	-1.09947
6588850	chr4:6588850:G:A	2.00664e-08	-1.53805e-10	-1.34867	8.81012e-06	-1.53805e-10	-1.32606
6588868	chr4:6588868:C:T	5.22025e-06	4.21258	-3.69205e-10	0.00172164	3.94907	-3.69205e-10
6589108	chr4:6589108:A:T	1.98946e-08	-1.53805e-10	-1.35727	8.77922e-06	-1.53805e-10	-1.32957
6589174	chr4:6589174:C:T	2.00639e-08	-1.53805e-10	-1.3488	9.10811e-06	-1.53805e-10	-1.29279
6589288	chr4:6589288:C:T	1.23472e-08	-0.615122	-1.21917	5.52847e-06	-0.679208	-1.11284
6589533	chr4:6589533:G:A	1.96713e-08	-1.53805e-10	-1.36856	8.51351e-06	-1.53805e-10	-1.36031
6590200	chr4:6590200:C:T	8.81318e-09	-1.30899	-0.86248	2.89854e-06	-1.36669	-1.07106
6590334	chr4:6590334:A:G	7.89064e-09	-1.3417	-0.940346	2.76196e-06	-1.40353	-1.08249
6590466	chr4:6590466:C:A	1.87374e-08	-1.4172	-3.69205e-10	8.85731e-06	-1.32072	-3.69205e-10
6590468	chr4:6590468:TC:T	5.12976e-08	-1.53805e-10	-0.410078	2.10257e-05	-1.53805e-10	-0.456214
6590478	chr4:6590478:C:T	1.48801e-08	-0.666996	-0.9807	4.50794e-06	-0.711016	-1.2851
6590574	chr4:6590574:A:T	1.21004e-07	-1.53805e-10	0.448104	6.95445e-05	-1.53805e-10	0.740007
6590604	chr4:6590604:G:A	2.05385e-08	-1.53805e-10	-1.32542	8.63774e-06	-1.53805e-10	-1.34582
6591390	chr4:6591390:T:C	1.38476e-08	-0.408646	-1.31096	5.49052e-06	-0.497596	-1.30134
6591472	chr4:6591472:C:T	1.32779e-08	-0.407966	-1.35365	6.07481e-06	-0.449848	-1.24796
6591710	chr4:6591710:G:A	1.78435e-07	-1.231	2.0675	0.000117722	-1.30708	2.57344
6592053	chr4:6592053:C:T	1.14204e-07	0.390265	-3.69205e-10	4.79636e-05	0.368483	-3.69205e-10
6592282	chr4:6592282:A:C	1.96191e-08	-1.53805e-10	-1.37122	8.36546e-06	-1.53805e-10	-1.37785
6592445	chr4:6592445:C:G	1.95719e-08	-1.53805e-10	-1.37363	8.36155e-06	-1.53805e-10	-1.37832
6592446	chr4:6592446:T:A	2.09909e-08	-1.53805e-10	-1.30363	8.56847e-06	-1.53805e-10	-1.35387
6592504	chr4:6592504:G:A	2.44124e-08	-1.53805e-10	-1.15263	1.13144e-05	-1.53805e-10	-1.07589
6592529	chr4:6592529:G:A	7.46814e-09	-1.23921	-1.09787	4.41126e-06	-1.2158	-0.802003
6592568	chr4:6592568:C:A	1.48842e-08	-1.27878	-0.36864	9.14039e-06	-1.24884	-0.0404136
6592685	chr4:6592685:G:A	3.49346e-09	-1.71946	-1.37737	1.52335e-06	-1.71472	-1.36633
6592917	chr4:6592917:C:A	2.12852e-08	-1.53805e-10	-1.28971	9.26228e-06	-1.53805e-10	-1.27601
6593100	chr4:6593100:A:G	5.9069e-08	-0.349681	0.0806661	3.68606e-05	0.222655	-0.11747
6593389	chr4:6593389:C:T	2.31981e-08	-1.53805e-10	-1.20365	1.09728e-05	-1.53805e-10	-1.10654
6594006	chr4:6594006:C:T	3.03185e-08	-1.53805e-10	-0.935964	1.2355e-05	-1.53805e-10	-0.987897
6594307	chr4:6594307:GTGGCGCCTGCAGCCTCAGGGAGGC:G	1.05673e-08	-0.792471	-1.19748	4.32316e-06	-0.906571	-1.1314
6594364	chr4:6594364:G:A	2.26567e-08	-1.53805e-10	-1.22727	9.38956e-06	-1.53805e-10	-1.26236
6594380	chr4:6594380:G:A	3.25754e-08	-1.53805e-10	-0.864162	1.33062e-05	-1.53805e-10	-0.913731
6594468	chr4:6594468:G:A	2.24138e-08	-1.53805e-10	-1.23804	1.0554e-05	-1.53805e-10	-1.14546
6594633	chr4:6594633:G:A	1.99897e-08	-1.50837	0.155871	7.24739e-06	-1.55355	0.0322276
6594749	chr4:6594749:G:A	3.37917e-08	0.419644	-1.24715	9.7109e-06	0.147043	-1.37575
6594750	chr4:6594750:C:T	1.14893e-07	0.396279	-3.69205e-10	4.86298e-05	0.382276	-3.69205e-10
6594788	chr4:6594788:C:T	2.8479e-08	-1.53805e-10	-0.998554	1.10331e-05	-1.53805e-10	-1.10106
6594790	chr4:6594790:T:C	3.68582e-08	-1.53805e-10	-0.740641	1.78015e-05	-1.53805e-10	-0.622676
6594825	chr4:6594825:C:T	2.23717e-08	-1.49658	0.256657	8.08037e-06	-1.54264	0.130113
6594920	chr4:6594920:A:G	7.9844e-09	-1.34131	-0.928922	3.4887e-06	-1.41087	-0.841556
6595077	chr4:6595077:C:T	2.09401e-08	-1.53805e-10	-1.30605	8.66616e-06	-1.53805e-10	-1.34253
6595087	chr4:6595087:C:T	2.22527e-08	-1.53805e-10	-1.24526	1.01484e-05	-1.53805e-10	-1.18465
6595362	chr4:6595362:C:T	2.52548e-08	0.145448	-1.26415	7.74271e-06	-0.0821195	-1.37309
6595395	chr4:6595395:A:C	2.95484e-08	-1.53805e-10	-0.96169	1.13847e-05	-1.53805e-10	-1.06969
6595553	chr4:6595553:T:G	1.3209e-08	-0.406765	-1.36006	4.89136e-06	-0.554411	-1.36008
6595910	chr4:6595910:C:G	1.98032e-08	-1.53805e-10	-1.36188	8.69395e-06	-1.53805e-10	-1.33933
6596441	chr4:6596441:G:A	1.95096e-08	-1.53805e-10	-1.37681	8.36137e-06	-1.53805e-10	-1.37834
6596457	chr4:6596457:A:G	5.07215e-09	-1.39128	-1.33267	2.08802e-06	-1.45797	-1.30777
6596623	chr4:6596623:C:G	3.73159e-08	0.648462	-1.37676	1.5563e-05	0.581152	-1.33822
6597148	chr4:6597148:C:T	1.99941e-08	-1.53805e-10	-1.35228	8.38212e-06	-1.53805e-10	-1.37586
6597249	chr4:6597249:G:A	1.96998e-08	-1.53805e-10	-1.36711	8.83226e-06	-1.53805e-10	-1.32355
6597575	chr4:6597575:C:G	1.97816e-08	-1.53805e-10	-1.36297	8.9086e-06	-1.53805e-10	-1.31494
6597828	chr4:6597828:G:A	1.97186e-08	-1.53805e-10	-1.36616	8.84959e-06	-1.53805e-10	-1.32159
6597957	chr4:6597957:T:A	7.05098e-09	-1.17519	-1.21937	2.79353e-06	-1.27654	-1.19812
6597988	chr4:6597988:A:G	1.95706e-08	-1.53805e-10	-1.37369	8.48973e-06	-1.53805e-10	-1.3631
6598285	chr4:6598285:A:G	6.46422e-09	-1.28352	-1.19791	2.59067e-06	-1.37395	-1.17609
6598470	chr4:6598470:G:A	2.69554e-08	-1.53805e-10	-1.05354	1.09192e-05	-1.53805e-10	-1.11144
6598479	chr4:6598479:C:T	2.15044e-08	-1.53805e-10	-1.27946	8.91951e-06	-1.53805e-10	-1.31372
6598513	chr4:6598513:C:A	2.03441e-08	-1.53805e-10	-1.33493	9.26775e-06	-1.53805e-10	-1.27542
6599588	chr4:6599588:A:G	7.21869e-08	0.638185	-0.706646	1.9678e-05	0.517361	-1.03982
6599604	chr4:6599604:A:G	1.95124e-08	-1.53805e-10	-1.37667	8.44385e-06	-1.53805e-10	-1.36852
6599650	chr4:6599650:G:A	1.94822e-08	-1.53805e-10	-1.37822	8.40121e-06	-1.53805e-10	-1.37358
6599694	chr4:6599694:C:G	1.94798e-08	-1.53805e-10	-1.37835	8.38786e-06	-1.53805e-10	-1.37517
6599887	chr4:6599887:G:A	2.11552e-08	-1.53805e-10	-1.29583	9.67659e-06	-1.53805e-10	-1.23225
6600015	chr4:6600015:A:G	9.53624e-09	-1.51552	-0.577103	3.71645e-06	-1.57339	-0.615805
6600161	chr4:6600161:A:G	9.08691e-09	-0.771596	-1.36929	3.57523e-06	-0.91498	-1.31295
6600397	chr4:6600397:C:T	2.75729e-08	0.0564936	-1.08738	1.06642e-05	0.0145497	-1.14962
6600410	chr4:6600410:C:G	2.9437e-08	-0.965468	-3.69205e-10	8.08574e-06	-1.41186	-3.69205e-10
6600528	chr4:6600528:A:G	7.51499e-09	-1.49274	-0.838082	2.91561e-06	-1.56129	-0.870593
6600556	chr4:6600556:G:T	3.61415e-08	-1.53805e-10	-0.760279	1.66499e-05	-1.53805e-10	-0.689553
6600651	chr4:6600651:G:A	2.07497e-08	-1.53805e-10	-1.31519	8.53331e-06	-1.53805e-10	-1.35798
6600789	chr4:6600789:A:G	9.7377e-09	-1.42837	-0.643349	3.78752e-06	-1.49886	-0.671388
6601138	chr4:6601138:A:C	7.84732e-08	-1.53805e-10	0.015037	2.86108e-05	-1.53805e-10	-0.148177
6601326	chr4:6601326:A:G	8.22402e-09	-0.953641	-1.28702	3.99754e-06	-0.766825	-1.34946
6601564	chr4:6601564:A:AAGCAGGG	2.15555e-08	-0.372222	-0.904867	5.17826e-06	-0.555718	-1.30177
6601606	chr4:6601606:G:A	2.08896e-08	-1.53805e-10	-1.30847	8.47777e-06	-1.53805e-10	-1.36451
6602384	chr4:6602384:C:T	3.53207e-08	-1.53805e-10	-0.783251	1.42344e-05	-1.53805e-10	-0.846299
6602829	chr4:6602829:C:T	2.51312e-07	-1.53805e-10	1.17897	0.000135398	-1.53805e-10	1.40626
6602956	chr4:6602956:A:G	1.51117e-08	-0.727794	-0.904457	6.35511e-06	-0.829896	-0.822804
6603023	chr4:6603023:G:A	4.11729e-08	-0.629942	-3.69205e-10	2.10471e-05	-0.455196	-3.69205e-10
6603123	chr4:6603123:G:A	1.2779e-06	2.97352	-0.168264	0.000337413	2.84252	-0.523167
6603146	chr4:6603146:T:C	6.61778e-08	-1.53805e-10	-0.155376	2.58439e-05	-1.53805e-10	-0.249886
6603277	chr4:6603277:C:T	1.27306e-08	-0.643889	-1.15982	5.24712e-06	-0.741316	-1.10296
6603544	chr4:6603544:C:T	1.95479e-08	-1.53805e-10	-1.37485	8.37108e-06	-1.53805e-10	-1.37718
6603620	chr4:6603620:GC:G	1.98422e-08	-1.53805e-10	-1.35991	8.65338e-06	-1.53805e-10	-1.34401
6603635	chr4:6603635:G:A	5.71506e-08	0.578414	-0.880445	2.25082e-05	0.540399	-0.928478
6603859	chr4:6603859:A:G	1.94815e-08	-1.53805e-10	-1.37825	8.59421e-06	-1.53805e-10	-1.35087
6604289	chr4:6604289:G:A	2.40393e-08	-1.53805e-10	-1.16803	9.72018e-06	-1.53805e-10	-1.22776
6604458	chr4:6604458:G:A	2.25091e-08	-1.53805e-10	-1.2338	9.1967e-06	-1.53805e-10	-1.28311
6604542	chr4:6604542:G:A	1.95481e-08	-1.53805e-10	-1.37484	8.45497e-06	-1.53805e-10	-1.36721
6604626	chr4:6604626:G:A	4.47014e-08	-1.53805e-10	-0.547716	1.79244e-05	-1.53805e-10	-0.615799
6604785	chr4:6604785:G:T	5.98423e-09	-1.70021	-0.858387	2.73574e-06	-1.69957	-0.795984
6605137	chr4:6605137:A:G	9.61536e-09	-1.11089	-0.973467	3.96552e-06	-1.19886	-0.925464
6605195	chr4:6605195:G:A	5.20263e-08	-1.53805e-10	-0.395971	2.0105e-05	-1.53805e-10	-0.500992
6605319	chr4:6605319:A:G	1.38406e-08	-1.72011	-3.69205e-10	5.92514e-06	-1.72276	-3.69205e-10
6605568	chr4:6605568:A:G	3.72251e-09	-1.66185	-1.37147	1.60394e-06	-1.65896	-1.37054
6605669	chr4:6605669:G:A	1.00018e-07	0.257629	-3.69205e-10	4.2224e-05	0.241028	-3.69205e-10
6605733	chr4:6605733:C:T	7.81117e-09	-0.925316	-1.36685	3.12511e-06	-1.02678	-1.33572
6606103	chr4:6606103:T:C	3.92105e-09	-1.64569	-1.33568	1.59105e-06	-1.68735	-1.35021
6606351	chr4:6606351:G:A	1.3939e-08	-1.71303	-3.69205e-10	6.02552e-06	-1.70596	-3.69205e-10
6606442	chr4:6606442:C:T	1.22646e-08	-0.494596	-1.34641	3.57763e-06	-0.85825	-1.36901
6606660	chr4:6606660:T:C	4.11621e-08	-1.53805e-10	-0.630202	1.63973e-05	-1.53805e-10	-0.70484
6606708	chr4:6606708:T:C	7.65725e-08	1.20457	-1.21405	2.47601e-05	1.07641	-1.36914
6606758	chr4:6606758:C:T	1.42822e-08	-1.68871	-3.69205e-10	6.23729e-06	-1.67141	-3.69205e-10
6606938	chr4:6606938:T:C	4.33522e-08	-1.53805e-10	-0.578364	1.64673e-05	-1.53805e-10	-0.700584
6607031	chr4:6607031:A:G	3.37702e-08	-1.53805e-10	-0.828142	1.63523e-05	-1.53805e-10	-0.707591
6607129	chr4:6607129:T:C	2.75956e-08	-0.0915822	-0.938484	1.00472e-05	-0.366446	-0.828216
6607543	chr4:6607543:C:T	1.40374e-07	0.596591	-3.69205e-10	5.93218e-05	0.581016	-3.69205e-10
6607658	chr4:6607658:G:A	1.89813e-07	1.10383	-0.205513	6.14188e-05	1.0337	-0.417946
6608592	chr4:6608592:T:G	5.7181e-07	2.30196	-0.300873	9.93845e-05	2.11709	-1.02006
6608772	chr4:6608772:T:C	1.95022e-08	-1.53805e-10	-1.37719	8.4262e-06	-1.53805e-10	-1.37061
6608895	chr4:6608895:C:T	4.4638e-09	-1.63324	-1.21848	1.83136e-06	-1.68294	-1.21396
6608898	chr4:6608898:C:T	2.56854e-08	-1.53805e-10	-1.1018	1.24838e-05	-1.53805e-10	-0.977529
6609048	chr4:6609048:G:A	2.66163e-07	1.22131	0.0150746	8.56229e-05	1.13583	-0.187834
6609230	chr4:6609230:G:A	2.15094e-08	-1.53805e-10	-1.27923	9.20519e-06	-1.53805e-10	-1.28219
6609511	chr4:6609511:TG:T	3.73218e-09	-1.65778	-1.37295	1.5573e-06	-1.69615	-1.36286
6609833	chr4:6609833:G:A	1.96452e-08	-1.53805e-10	-1.36989	8.36131e-06	-1.53805e-10	-1.37835
6610657	chr4:6610657:G:A	6.59276e-09	-1.53601	-0.925741	2.86271e-06	-1.45264	-0.997552
6610810	chr4:6610810:C:A	9.11298e-08	0.442282	-0.277717	3.21635e-05	0.400832	-0.431961
6611001	chr4:6611001:C:T	2.38619e-06	3.42973	-3.69205e-10	0.000785226	3.16401	-3.69205e-10
6611005	chr4:6611005:C:G	1.95394e-08	-1.53805e-10	-1.37529	8.4607e-06	-1.53805e-10	-1.36653
6611237	chr4:6611237:C:T	1.95312e-08	-1.53805e-10	-1.37571	8.45117e-06	-1.53805e-10	-1.36766
6611333	chr4:6611333:C:G	2.20438e-08	-1.53805e-10	-1.25469	9.04806e-06	-1.53805e-10	-1.29941
6611348	chr4:6611348:G:A	4.03624e-08	-1.53805e-10	-0.649823	1.5586e-05	-1.53805e-10	-0.755588
6611386	chr4:6611386:G:T	1.96982e-08	-1.53805e-10	-1.3672	8.4116e-06	-1.53805e-10	-1.37235
6611525	chr4:6611525:T:G	3.24837e-08	-1.58854	0.721563	1.10081e-05	-1.53331	0.429986
6611759	chr4:6611759:A:G	7.18928e-08	-0.0718952	-0.000649953	2.47207e-05	-0.113239	-0.181081
6611878	chr4:6611878:A:G	5.57742e-08	-1.57092	1.24451	1.67943e-05	-1.51231	0.831384
6611926	chr4:6611926:A:C	3.8947e-08	-1.53805e-10	-0.685519	1.42568e-05	-1.53805e-10	-0.844726
6611989	chr4:6611989:T:C	3.66835e-08	-1.53805e-10	-0.745393	1.3718e-05	-1.53805e-10	-0.883249
6612185	chr4:6612185:C:T	2.12769e-08	-1.53805e-10	-1.2901	8.80373e-06	-1.53805e-10	-1.32678
6612274	chr4:6612274:G:A	1.53647e-08	-1.61565	-3.69205e-10	7.00285e-06	-1.55564	-3.69205e-10
6612441	chr4:6612441:A:G	4.65987e-08	-1.58193	1.07579	1.41256e-05	-1.52604	0.672063
6612656	chr4:6612656:GTCAGGT:G	4.63283e-08	-1.53805e-10	-0.511968	2.16841e-05	-1.53805e-10	-0.425382
6612732	chr4:6612732:A:G	2.05923e-08	-1.53805e-10	-1.3228	8.59005e-06	-1.53805e-10	-1.35136
6612798	chr4:6612798:G:A	2.08234e-08	-1.53805e-10	-1.31164	8.65885e-06	-1.53805e-10	-1.34338
6613029	chr4:6613029:G:C	1.57797e-08	-1.51221	-0.0767845	6.48858e-06	-1.43163	-0.200285
6613189	chr4:6613189:C:T	2.13437e-08	-1.53805e-10	-1.28696	8.8243e-06	-1.53805e-10	-1.32445
6613227	chr4:6613227:C:T	5.67083e-09	-1.68915	-0.923238	2.48495e-06	-1.71427	-0.877439
6613324	chr4:6613324:C:A	2.03938e-08	-1.53805e-10	-1.33249	8.58389e-06	-1.53805e-10	-1.35207
6613407	chr4:6613407:T:G	2.1051e-08	-1.53805e-10	-1.30077	8.72013e-06	-1.53805e-10	-1.33633
6613760	chr4:6613760:AAAG:A	1.45589e-08	-1.66951	-3.69205e-10	6.30266e-06	-1.66099	-3.69205e-10
6613890	chr4:6613890:G:A	6.91204e-09	-1.65377	-0.760682	3.17569e-06	-1.59767	-0.748762
6614079	chr4:6614079:T:G	1.10063e-07	-1.53805e-10	0.353334	4.18069e-05	-1.53805e-10	0.231101
6614381	chr4:6614381:G:A	2.41282e-08	-1.53805e-10	-1.16434	1.09098e-05	-1.53805e-10	-1.1123
6614953	chr4:6614953:A:T	4.38377e-09	-1.72109	-1.14872	2.12518e-06	-1.65562	-1.09248
6615202	chr4:6615202:C:T	2.00497e-08	-1.53805e-10	-1.34951	8.44097e-06	-1.53805e-10	-1.36886
6615208	chr4:6615208:C:T	5.06062e-09	-1.5565	-1.16973	1.8779e-06	-1.71982	-1.15198
6615221	chr4:6615221:T:C	5.26371e-09	-1.56743	-1.11945	1.96611e-06	-1.72065	-1.10525
6615305	chr4:6615305:C:T	2.88991e-08	-1.53805e-10	-0.983909	1.16992e-05	-1.53805e-10	-1.04244
6615439	chr4:6615439:G:C	9.87e-09	-1.04321	-1.01502	3.81419e-06	-1.08295	-1.08028
6615478	chr4:6615478:A:T	6.36029e-09	-1.11994	-1.37771	1.8158e-06	-1.54268	-1.36276
6615498	chr4:6615498:A:G	8.99265e-09	-0.828394	-1.32292	2.11738e-06	-1.37663	-1.37515
6615604	chr4:6615604:C:T	1.65498e-07	-1.53805e-10	0.76124	8.63569e-05	-1.53805e-10	0.956529
6615655	chr4:6615655:G:C	1.70889e-08	-0.709858	-0.799435	6.21785e-06	-0.754756	-0.919779
6615899	chr4:6615899:G:T	2.01249e-08	-1.53805e-10	-1.34576	8.54544e-06	-1.53805e-10	-1.35656
6615910	chr4:6615910:TCTC:T	4.26027e-08	-0.595802	-3.69205e-10	1.7687e-05	-0.629128	-3.69205e-10
6616030	chr4:6616030:C:T	8.13795e-09	-1.70279	-0.548393	2.45672e-06	-1.71083	-0.892302
6616219	chr4:6616219:T:C	2.13112e-08	-0.669546	-0.618942	7.833e-06	-0.710244	-0.73337
6616295	chr4:6616295:C:T	1.99098e-08	-1.53805e-10	-1.35651	8.46993e-06	-1.53805e-10	-1.36544
6616363	chr4:6616363:T:C	2.65909e-08	-0.808096	-0.259054	9.43424e-06	-0.848942	-0.408672
6616395	chr4:6616395:T:C	3.23661e-08	-0.281854	-0.588755	1.10119e-05	-0.34751	-0.755469
6616424	chr4:6616424:C:A	1.46192e-07	-1.53805e-10	0.637203	7.61831e-05	-1.53805e-10	0.83118
6616474	chr4:6616474:G:A	1.24857e-08	-0.893406	-0.929733	4.77432e-06	-0.926935	-1.01177
6616606	chr4:6616606:G:A	2.63455e-08	-1.53805e-10	-1.07642	1.06942e-05	-1.53805e-10	-1.13226
6616951	chr4:6616951:G:A	2.19448e-08	-1.53805e-10	-1.25919	9.23285e-06	-1.53805e-10	-1.27919
6617048	chr4:6617048:G:A	2.89305e-08	-1.53805e-10	-0.982825	1.04355e-05	-1.53805e-10	-1.15674
6617277	chr4:6617277:A:G	6.36652e-09	-1.25485	-1.24182	2.18998e-06	-1.3401	-1.37797
6617325	chr4:6617325:A:G	5.10889e-09	-1.34088	-1.37586	2.41333e-06	-1.40898	-1.21197
6617477	chr4:6617477:G:A	5.95374e-09	-1.62503	-0.93867	1.61887e-06	-1.69335	-1.32689
6617651	chr4:6617651:T:C	4.23247e-09	-1.72059	-1.18435	1.7245e-06	-1.72062	-1.2364
6617838	chr4:6617838:G:A	2.01906e-08	-1.53805e-10	-1.3425	8.51695e-06	-1.53805e-10	-1.3599
6617910	chr4:6617910:C:T	3.82965e-09	-1.71844	-1.28651	1.49651e-06	-1.72234	-1.37649
6618009	chr4:6618009:G:A	2.07598e-08	-1.53805e-10	-1.3147	8.63392e-06	-1.53805e-10	-1.34626
6618206	chr4:6618206:G:A	2.05691e-08	-1.53805e-10	-1.32393	8.64384e-06	-1.53805e-10	-1.34511
6618291	chr4:6618291:A:G	3.09682e-08	-1.53805e-10	-0.91476	1.13686e-05	-1.53805e-10	-1.07111
6618356	chr4:6618356:T:G	4.35561e-09	-1.50497	-1.37128	2.07108e-06	-1.47351	-1.30038
6618614	chr4:6618614:C:T	2.47988e-08	-1.53805e-10	-1.13693	1.01169e-05	-1.53805e-10	-1.18776
6618871	chr4:6618871:G:A	1.04068e-07	-1.53805e-10	0.297326	5.30877e-05	-1.53805e-10	0.469985
6618983	chr4:6618983:A:G	4.23495e-09	-1.53555	-1.3688	1.78976e-06	-1.61392	-1.30596
6619264	chr4:6619264:A:G	4.86015e-08	-1.53805e-10	-0.464067	1.59673e-05	-1.53805e-10	-0.731419
6619370	chr4:6619370:A:G	3.3487e-08	-1.53805e-10	-0.836562	1.26376e-05	-1.53805e-10	-0.965283
6619461	chr4:6619461:G:C	3.9318e-09	-1.67167	-1.30695	2.10576e-06	-1.68993	-1.06736
6619527	chr4:6619527:G:A	1.97934e-08	-1.53805e-10	-1.36237	8.7762e-06	-1.53805e-10	-1.32992
6620201	chr4:6620201:T:C	3.00192e-08	-1.53805e-10	-0.945884	1.1485e-05	-1.53805e-10	-1.06091
6620286	chr4:6620286:C:T	5.39278e-08	-1.53805e-10	-0.360074	2.09671e-05	-1.53805e-10	-0.459004
6620302	chr4:6620302:T:A	2.15494e-08	-1.53805e-10	-1.27737	1.00359e-05	-1.53805e-10	-1.19579
6620408	chr4:6620408:G:A	1.2072e-07	-1.53805e-10	0.445749	6.18359e-05	-1.53805e-10	0.622524
6620413	chr4:6620413:C:A	5.33296e-09	-1.5375	-1.13632	1.95959e-06	-1.62843	-1.20079
6620454	chr4:6620454:G:A	3.66756e-08	-1.53805e-10	-0.74561	1.32331e-05	-1.53805e-10	-0.919241
6620517	chr4:6620517:C:T	1.25962e-07	-1.53805e-10	0.488263	6.4626e-05	-1.53805e-10	0.666657
6620581	chr4:6620581:G:C	2.31322e-08	-1.53805e-10	-1.20649	1.15964e-05	-1.53805e-10	-1.05127
6620701	chr4:6620701:T:G	2.0241e-08	-1.53805e-10	-1.34001	8.58993e-06	-1.53805e-10	-1.35137
6620920	chr4:6620920:A:G	2.34836e-08	-1.53805e-10	-1.19142	1.17651e-05	-1.53805e-10	-1.03683
6621059	chr4:6621059:T:C	4.88521e-09	-1.39178	-1.36973	2.32062e-06	-1.36322	-1.29691
6621284	chr4:6621284:G:A	4.56097e-08	-0.527601	-3.69205e-10	2.32372e-05	-0.356204	-3.69205e-10
6621305	chr4:6621305:G:T	2.51807e-08	-1.53805e-10	-1.12164	1.30652e-05	-1.53805e-10	-0.932008
6621476	chr4:6621476:A:G	5.22149e-08	-1.53805e-10	-0.392353	1.94255e-05	-1.53805e-10	-0.535371
6621557	chr4:6621557:G:A	1.12444e-07	-1.53805e-10	0.374737	5.75003e-05	-1.53805e-10	0.54983
6621605	chr4:6621605:G:A	2.09262e-08	-1.29458	-0.0121417	2.94802e-06	-1.4643	-0.956527
6621615	chr4:6621615:C:T	1.50835e-08	-1.63412	-3.69205e-10	7.02996e-06	-1.55178	-3.69205e-10
6622174	chr4:6622174:G:A	1.95359e-08	-1.53805e-10	-1.37547	8.37434e-06	-1.53805e-10	-1.37679
6622946	chr4:6622946:T:G	2.47869e-07	-1.53805e-10	1.16518	0.000132978	-1.53805e-10	1.38822
6623044	chr4:6623044:A:G	2.52454e-08	-1.53805e-10	-1.11908	9.95216e-06	-1.53805e-10	-1.20417
6623211	chr4:6623211:G:A	5.02818e-09	-1.35744	-1.37522	2.39926e-06	-1.31422	-1.31258
6623451	chr4:6623451:T:A	1.6925e-07	-1.53805e-10	0.783654	8.91013e-05	-1.53805e-10	0.987814
6623483	chr4:6623483:C:T	3.00927e-08	-1.53805e-10	-0.943437	1.16649e-05	-1.53805e-10	-1.04537
6623629	chr4:6623629:G:A	1.12286e-07	-1.53805e-10	0.373331	6.28435e-05	-1.53805e-10	0.638688
6623822	chr4:6623822:A:G	1.9966e-08	-1.53805e-10	-1.35369	8.42145e-06	-1.53805e-10	-1.37118
6623916	chr4:6623916:T:C	1.22617e-07	0.461349	-3.69205e-10	3.9063e-05	0.163217	-3.69205e-10
6623950	chr4:6623950:A:G	3.33527e-08	-1.53805e-10	-0.840581	1.50568e-05	-1.53805e-10	-0.790131
6624178	chr4:6624178:T:C	1.48462e-08	-0.499379	-1.1506	3.52705e-06	-0.86759	-1.37391
6624427	chr4:6624427:A:G	2.18058e-08	-1.53805e-10	-1.26555	8.86825e-06	-1.53805e-10	-1.31948
6624471	chr4:6624471:G:T	5.68296e-08	-1.53805e-10	-0.307663	2.04287e-05	-1.53805e-10	-0.485021
6624536	chr4:6624536:T:C	4.71191e-09	-1.72119	-1.07644	2.69118e-06	-1.72272	-0.789259
6624582	chr4:6624582:G:C	1.38208e-08	-1.72155	-3.69205e-10	5.92755e-06	-1.72235	-3.69205e-10
6624624	chr4:6624624:G:A	7.92753e-08	-1.53805e-10	0.0252053	2.93785e-05	-1.53805e-10	-0.121696
6624847	chr4:6624847:G:A	2.98103e-08	-1.53805e-10	-0.952868	1.17014e-05	-1.53805e-10	-1.04225
6625043	chr4:6625043:G:A	4.13939e-08	-1.53805e-10	-0.624587	1.95951e-05	-1.53805e-10	-0.526682
6625357	chr4:6625357:G:T	1.62386e-07	2.09681	-1.35456	2.56996e-05	1.11504	-1.37053
6625590	chr4:6625590:A:AC	2.27048e-08	-1.53805e-10	-1.22514	9.33027e-06	-1.53805e-10	-1.2687
6625750	chr4:6625750:G:A	1.39419e-07	1.96714	-1.37738	2.26928e-05	0.997754	-1.37767
6625883	chr4:6625883:T:A	1.7293e-07	2.13923	-1.33406	2.77563e-05	1.17683	-1.35533
6626035	chr4:6626035:T:C	3.29762e-08	-1.53805e-10	-0.851933	1.41565e-05	-1.53805e-10	-0.851785
6626255	chr4:6626255:GT:G	1.72589e-07	2.0466	-1.24341	2.90328e-05	1.07002	-1.20355
6626267	chr4:6626267:T:C	1.19947e-07	1.63595	-1.19662	2.10749e-05	0.719649	-1.17352
6626550	chr4:6626550:G:A	1.8514e-07	2.10748	-1.23409	3.10854e-05	1.1293	-1.19452
6626554	chr4:6626554:G:A	2.03184e-07	2.11436	-1.14797	3.50074e-05	1.1234	-1.0698
6626645	chr4:6626645:C:T	1.93211e-07	2.14549	-1.22943	3.35603e-05	1.19783	-1.18645
6626711	chr4:6626711:T:C	8.94455e-08	1.50308	-1.35717	1.77048e-05	0.707917	-1.33604
6626777	chr4:6626777:A:G	2.41266e-08	-1.53805e-10	-1.16441	9.78395e-06	-1.53805e-10	-1.22122
6626807	chr4:6626807:A:G	2.39112e-08	-1.53805e-10	-1.17337	9.72147e-06	-1.53805e-10	-1.22762
6626942	chr4:6626942:G:A	1.9676e-08	-1.53805e-10	-1.36832	8.40484e-06	-1.53805e-10	-1.37315
6626950	chr4:6626950:C:T	5.54489e-07	2.59716	-0.626837	8.65991e-05	1.99415	-1.03482
6627302	chr4:6627302:A:G	5.45479e-08	-1.53805e-10	-0.348641	2.48878e-05	-1.53805e-10	-0.287583
6627690	chr4:6627690:A:G	1.95706e-08	-1.53805e-10	-1.37369	8.36131e-06	-1.53805e-10	-1.37835
6627691	chr4:6627691:G:A	2.53556e-08	-1.53805e-10	-1.11472	1.16459e-05	-1.53805e-10	-1.047
6628056	chr4:6628056:A:G	6.96388e-08	0.260365	-0.364765	1.96167e-05	-0.355693	-0.169886
6628090	chr4:6628090:A:T	7.93269e-08	0.946906	-0.921049	2.108e-05	0.21477	-0.668404
6628220	chr4:6628220:G:A	9.51635e-08	0.752681	-0.544805	2.70429e-05	0.0587546	-0.26329
6628302	chr4:6628302:CAGAT:C	2.1905e-08	-1.53805e-10	-1.26101	9.29594e-06	-1.53805e-10	-1.27238
6628375	chr4:6628375:C:T	8.58622e-08	0.527619	-0.422595	2.56585e-05	-0.136639	-0.120445
6628457	chr4:6628457:C:T	3.42265e-08	-1.53805e-10	-0.81472	1.30555e-05	-1.53805e-10	-0.932747
6628468	chr4:6628468:T:C	2.00932e-08	-1.53805e-10	-1.34734	8.36345e-06	-1.53805e-10	-1.37809
6628596	chr4:6628596:G:A	1.9623e-08	-1.53805e-10	-1.37102	8.54281e-06	-1.53805e-10	-1.35687
6628651	chr4:6628651:T:A	2.45986e-08	-1.53805e-10	-1.14503	1.12093e-05	-1.53805e-10	-1.08522
6628745	chr4:6628745:G:A	9.52143e-08	0.538566	-0.330157	2.86303e-05	-0.130651	-0.0168443
6628937	chr4:6628937:A:G	8.27277e-08	0.408908	-0.341074	2.5454e-05	-0.238681	-0.026406
6629071	chr4:6629071:T:TTTAAAATTA	8.44139e-08	0.491186	-0.403175	2.54183e-05	-0.167454	-0.0990356
6629088	chr4:6629088:TA:T	4.85825e-08	-1.53805e-10	-0.464458	1.91959e-05	-1.53805e-10	-0.547263
6629271	chr4:6629271:A:G	2.0223e-08	-1.53805e-10	-1.3409	8.85943e-06	-1.53805e-10	-1.32048
6629409	chr4:6629409:A:G	2.39774e-08	-1.53805e-10	-1.17061	1.0115e-05	-1.53805e-10	-1.18794
6629418	chr4:6629418:C:T	8.68331e-08	0.487857	-0.371589	2.62873e-05	-0.170056	-0.0628177
6629522	chr4:6629522:C:T	2.17917e-08	-1.53805e-10	-1.26619	9.00961e-06	-1.53805e-10	-1.30367
6629610	chr4:6629610:G:A	8.94255e-08	0.544913	-0.399228	2.67002e-05	-0.122712	-0.0945756
6630435	chr4:6630435:A:C	2.68343e-08	-1.54647	0.488435	6.68299e-06	-1.65208	0.0496899
6630517	chr4:6630517:T:A	1.43768e-08	-1.68211	-3.69205e-10	6.19805e-06	-1.67772	-3.69205e-10
6630693	chr4:6630693:TTC:T	1.95065e-08	-1.53805e-10	-1.37697	8.36648e-06	-1.53805e-10	-1.37773
6630788	chr4:6630788:A:G	1.39723e-08	-1.71064	-3.69205e-10	6.19756e-06	-1.6778	-3.69205e-10
6631283	chr4:6631283:G:A	2.18092e-08	-1.53805e-10	-1.26539	8.96679e-06	-1.53805e-10	-1.30843
6631408	chr4:6631408:C:G	1.95074e-08	-1.53805e-10	-1.37693	8.36624e-06	-1.53805e-10	-1.37776
6631451	chr4:6631451:A:G	2.27202e-08	-1.22447	-3.69205e-10	9.40551e-06	-1.26066	-3.69205e-10
6631502	chr4:6631502:T:C	1.95681e-08	-1.53805e-10	-1.37382	8.37764e-06	-1.53805e-10	-1.37639
6631549	chr4:6631549:T:C	5.66389e-08	0.561887	-0.872912	1.70395e-05	-0.114017	-0.552408
6632104	chr4:6632104:T:C	2.02965e-08	-0.239613	-1.09766	8.47465e-06	-0.670794	-0.694086
6632290	chr4:6632290:A:AG	6.5398e-08	0.315261	-0.48249	1.98684e-05	-0.311411	-0.201419
6632636	chr4:6632636:C:T	2.2077e-08	-1.53805e-10	-1.25318	8.94855e-06	-1.53805e-10	-1.31047
6633009	chr4:6633009:T:C	3.53488e-08	-1.53805e-10	-0.782456	1.33415e-05	-1.53805e-10	-0.91108
6633013	chr4:6633013:C:A	1.1185e-07	1.03013	-0.660689	2.58781e-05	0.618141	-0.866704
6633151	chr4:6633151:G:A	1.97236e-08	-1.53805e-10	-1.36591	8.38146e-06	-1.53805e-10	-1.37594
6633703	chr4:6633703:T:C	2.05986e-08	-1.53805e-10	-1.3225	8.65029e-06	-1.53805e-10	-1.34437
6633769	chr4:6633769:G:A	3.25823e-08	-1.53805e-10	-0.863951	1.5649e-05	-1.53805e-10	-0.751553
6633833	chr4:6633833:A:T	3.27356e-07	1.44333	-3.69205e-10	9.07609e-05	1.00627	-3.69205e-10
6633840	chr4:6633840:T:G	5.30835e-08	-1.53805e-10	-0.375854	2.60607e-05	-1.53805e-10	-0.24153
6634166	chr4:6634166:G:A	5.74201e-08	0.794812	-1.09214	1.5244e-05	0.405576	-1.18335
6634168	chr4:6634168:C:T	6.76217e-08	-0.133791	-3.69205e-10	3.1938e-05	-0.0381632	-3.69205e-10
6634372	chr4:6634372:T:C	5.1214e-08	-1.53805e-10	-0.411709	2.01928e-05	-1.53805e-10	-0.496634
6634443	chr4:6634443:G:A	1.15021e-08	-1.41254	-0.492654	4.9518e-06	-1.3702	-0.532006
6634624	chr4:6634624:G:C	1.94946e-08	-1.53805e-10	-1.37758	8.51139e-06	-1.53805e-10	-1.36055
6634867	chr4:6634867:C:A	1.02244e-07	0.253562	0.0260781	3.03808e-05	-0.346324	0.258174
6634964	chr4:6634964:A:G	4.46e-08	-1.53805e-10	-0.549986	2.01535e-05	-1.53805e-10	-0.49858
6635123	chr4:6635123:T:C	2.20235e-08	-1.53805e-10	-1.25561	9.08709e-06	-1.53805e-10	-1.29511
6635728	chr4:6635728:A:G	2.2989e-08	-1.53805e-10	-1.21271	9.73624e-06	-1.53805e-10	-1.2261
6636033	chr4:6636033:A:T	2.83267e-08	-1.53805e-10	-1.00392	1.17886e-05	-1.53805e-10	-1.03482
6636139	chr4:6636139:G:T	1.97955e-08	-1.53805e-10	-1.36227	8.40358e-06	-1.53805e-10	-1.3733
6636175	chr4:6636175:C:T	9.86392e-08	-1.3342	1.57794	1.98483e-05	-1.50908	0.995236
6636253	chr4:6636253:A:G	3.13411e-08	-1.53805e-10	-0.902791	1.30834e-05	-1.53805e-10	-0.930613
6637061	chr4:6637061:C:T	2.21604e-08	-1.53805e-10	-1.24941	9.39737e-06	-1.53805e-10	-1.26153
6637237	chr4:6637237:A:C	1.24391e-07	0.845113	-0.369401	3.67995e-05	0.128951	-0.025426
6638501	chr4:6638501:G:C	2.21721e-08	-1.53805e-10	-1.24889	9.40034e-06	-1.53805e-10	-1.26121
6638801	chr4:6638801:T:C	1.65416e-08	-1.54185	-3.69205e-10	6.83748e-06	-1.57954	-3.69205e-10
6638846	chr4:6638846:T:G	1.99795e-08	-1.53805e-10	-1.35301	8.70789e-06	-1.53805e-10	-1.33773
6639572	chr4:6639572:C:G	1.72875e-08	-1.44366	-0.0540788	4.53583e-06	-1.57742	-0.412533
6639940	chr4:6639940:G:A	1.81743e-08	-0.121019	-1.32669	5.87134e-06	-0.367522	-1.36436
6639941	chr4:6639941:G:A	2.57967e-08	-1.53805e-10	-1.09747	1.05233e-05	-1.53805e-10	-1.14837
6640130	chr4:6640130:T:C	4.88155e-08	-1.53805e-10	-0.459672	2.40201e-05	-1.53805e-10	-0.323069
6640363	chr4:6640363:C:T	1.55443e-08	-0.640529	-0.963498	5.11314e-06	-0.996697	-0.873448
6640457	chr4:6640457:AACAGGGGTG:A	9.89537e-08	1.44703	-1.2001	2.47309e-05	0.661117	-0.955023
6640914	chr4:6640914:C:T	2.4756e-08	-1.13865	-3.69205e-10	1.18331e-05	-1.03106	-3.69205e-10
6641487	chr4:6641487:C:A	2.32583e-08	-1.53805e-10	-1.20106	9.79824e-06	-1.53805e-10	-1.21976
6641793	chr4:6641793:C:G	1.9516e-08	-1.53805e-10	-1.37649	8.36239e-06	-1.53805e-10	-1.37822
6642546	chr4:6642546:C:G	3.55091e-09	-1.70874	-1.37178	1.58025e-06	-1.72179	-1.32259
6642664	chr4:6642664:G:A	3.6136e-09	-1.70158	-1.36144	1.6197e-06	-1.72276	-1.29696
6643118	chr4:6643118:C:T	3.72212e-08	-1.53805e-10	-0.730842	1.45131e-05	-1.53805e-10	-0.826909
6643127	chr4:6643127:C:T	1.95033e-08	-1.53805e-10	-1.37714	8.37049e-06	-1.53805e-10	-1.37725
6643614	chr4:6643614:G:A	2.03806e-08	-1.53805e-10	-1.33314	9.0911e-06	-1.53805e-10	-1.29466
6643667	chr4:6643667:A:G	2.26969e-08	-1.53805e-10	-1.22549	9.2882e-06	-1.53805e-10	-1.27322
6643870	chr4:6643870:T:C	3.30028e-08	-1.57473	0.7236	4.79371e-06	-1.59178	-0.342879
6644063	chr4:6644063:G:T	1.01253e-07	1.1148	-0.844896	2.32803e-05	0.729201	-1.08355
6644188	chr4:6644188:T:A	4.14417e-08	-1.53805e-10	-0.623433	1.60238e-05	-1.53805e-10	-0.727884
6644319	chr4:6644319:G:A	2.10073e-08	-0.452013	-0.850839	3.70702e-06	-0.86627	-1.32546
6644328	chr4:6644328:T:C	3.29886e-08	-1.53805e-10	-0.851558	1.3606e-05	-1.53805e-10	-0.891446
6644493	chr4:6644493:A:G	2.00338e-08	-0.53093	-0.81937	3.51479e-06	-0.931955	-1.31303
6644841	chr4:6644841:T:C	2.65791e-08	-1.53805e-10	-1.0676	1.25806e-05	-1.53805e-10	-0.969803
6644891	chr4:6644891:T:C	3.6126e-08	-1.53805e-10	-0.760708	1.41215e-05	-1.53805e-10	-0.85426
6645002	chr4:6645002:C:T	4.43034e-08	0.709632	-1.26629	1.28844e-05	0.375991	-1.32193
6645329	chr4:6645329:G:A	5.69517e-09	-1.63689	-0.971211	3.25468e-06	-1.70319	-0.61868
6645629	chr4:6645629:G:A	1.38116e-08	-1.72221	-3.69205e-10	5.93157e-06	-1.72167	-3.69205e-10
6645684	chr4:6645684:T:G	1.0362e-08	-1.56395	-0.445631	3.33313e-06	-1.49436	-0.80369
6646145	chr4:6646145:T:C	4.94519e-08	0.795131	-1.24185	3.55856e-05	1.26786	-1.19788
6646195	chr4:6646195:T:C	2.47573e-08	-1.70656	0.567959	8.37269e-06	-1.69547	0.318484
6646573	chr4:6646573:T:C	5.75678e-09	-1.57576	-1.02158	2.26381e-06	-1.65013	-1.03478
6646896	chr4:6646896:G:A	2.05021e-08	-1.53805e-10	-1.32719	8.44322e-06	-1.53805e-10	-1.3686
6647070	chr4:6647070:A:C	2.13804e-08	-1.53805e-10	-1.28525	9.93118e-06	-1.53805e-10	-1.20628
6647340	chr4:6647340:A:G	2.4498e-08	-1.41943	0.270302	1.08367e-05	-1.53817	0.419142
6647374	chr4:6647374:A:C	3.20373e-07	-1.13888	2.56064	2.06585e-05	-1.19065	0.716824
6647438	chr4:6647438:A:G	3.65355e-08	-1.53805e-10	-0.749437	1.29808e-05	-1.53805e-10	-0.93849
6647646	chr4:6647646:C:G	4.33907e-08	-1.53805e-10	-0.577475	1.44702e-05	-1.53805e-10	-0.829865
6647651	chr4:6647651:T:C	2.61919e-08	-0.51311	-0.569161	1.13017e-05	-0.816918	-0.260089
6647809	chr4:6647809:A:G	1.72486e-08	-1.49999	-3.69205e-10	8.47549e-06	-1.36478	-3.69205e-10
6647972	chr4:6647972:G:A	5.85311e-08	-1.53805e-10	-0.278162	1.91726e-05	-1.53805e-10	-0.548476
6648094	chr4:6648094:G:A	6.06794e-08	-1.14134	0.899221	7.35075e-06	-1.19017	-0.316982
6648183	chr4:6648183:T:A	3.01868e-08	-1.53805e-10	-0.940316	1.21392e-05	-1.53805e-10	-1.00552
6648390	chr4:6648390:A:T	1.25121e-08	-1.53369	-0.287334	5.67664e-06	-1.62335	-0.142253
6648403	chr4:6648403:A:C	4.33977e-08	-1.53805e-10	-0.577315	2.20727e-05	-1.53805e-10	-0.407619
6648503	chr4:6648503:G:A	6.80535e-09	-1.07449	-1.35552	3.56706e-06	-0.878408	-1.35181
6648504	chr4:6648504:C:T	1.03981e-08	-0.809543	-1.19656	4.54801e-06	-0.659917	-1.32735
6648539	chr4:6648539:T:C	6.59738e-08	-1.53805e-10	-0.158464	2.12487e-05	-1.53805e-10	-0.445662
6648581	chr4:6648581:A:G	1.13644e-08	-0.541316	-1.37592	6.21752e-06	-0.305721	-1.36887
6648695	chr4:6648695:CCTGG:C	1.97238e-08	-1.53805e-10	-1.36589	8.36393e-06	-1.53805e-10	-1.37803
6648839	chr4:6648839:A:C	9.90496e-09	-1.02733	-1.02735	5.59023e-06	-0.835767	-0.945172
6648919	chr4:6648919:A:G	1.24732e-08	-0.892305	-0.931833	7.25194e-06	-0.680664	-0.840027
6648953	chr4:6648953:T:C	3.42352e-08	-1.53805e-10	-0.814467	1.3482e-05	-1.53805e-10	-0.900606
6649085	chr4:6649085:T:C	2.07625e-08	-1.53805e-10	-1.31457	9.16567e-06	-1.53805e-10	-1.2865
6649518	chr4:6649518:T:C	3.75459e-08	-1.53805e-10	-0.722156	1.96755e-05	-1.53805e-10	-0.522586
6649570	chr4:6649570:TA:T	6.74407e-09	-1.06565	-1.37341	3.53227e-06	-0.86801	-1.37201
6649630	chr4:6649630:G:A	1.9492e-08	-1.53805e-10	-1.37771	8.41287e-06	-1.53805e-10	-1.3722
6649694	chr4:6649694:A:G	9.0161e-09	-1.20388	-0.944826	3.99298e-06	-1.36612	-0.751297
6650651	chr4:6650651:A:G	2.03156e-07	-1.53805e-10	0.966253	9.02351e-05	-1.53805e-10	1.00046
6651378	chr4:6651378:G:A	3.64644e-08	-1.53805e-10	-0.751383	1.44033e-05	-1.53805e-10	-0.8345
6651840	chr4:6651840:C:CAGT	1.24603e-07	0.47741	-3.69205e-10	2.06083e-05	-0.476264	-3.69205e-10
6651891	chr4:6651891:A:G	2.09978e-08	-1.53805e-10	-1.30331	8.79692e-06	-1.53805e-10	-1.32756
6652043	chr4:6652043:T:C	4.76357e-08	-1.1982	0.71406	1.93539e-05	-1.18277	0.643702
6652066	chr4:6652066:C:T	2.75344e-07	-1.44479	2.71509	3.54648e-05	-1.3921	1.45868
6652067	chr4:6652067:G:A	2.21023e-08	-1.53805e-10	-1.25204	9.21053e-06	-1.53805e-10	-1.28161
6652074	chr4:6652074:C:T	1.96523e-08	-1.53805e-10	-1.36952	8.36168e-06	-1.53805e-10	-1.3783
6652168	chr4:6652168:G:A	2.43562e-08	-1.53805e-10	-1.15493	9.98664e-06	-1.53805e-10	-1.20071
6652886	chr4:6652886:A:T	5.9325e-09	-1.4468	-1.12048	2.3855e-06	-1.4299	-1.20265
6652945	chr4:6652945:G:C	2.91188e-08	-1.53805e-10	-0.976338	1.196e-05	-1.53805e-10	-1.0204
6653237	chr4:6653237:C:G	9.19811e-09	-0.86182	-1.2669	3.84716e-06	-0.850184	-1.30444
6653525	chr4:6653525:C:T	1.94819e-08	-1.53805e-10	-1.37824	8.43243e-06	-1.53805e-10	-1.36987
6653983	chr4:6653983:G:A	7.26241e-09	-1.71244	-0.652571	2.93827e-06	-1.71887	-0.705267
6654406	chr4:6654406:A:G	1.42462e-08	-1.65796	-0.0332667	2.60776e-06	-1.66479	-0.878678
6654700	chr4:6654700:A:G	2.57194e-08	-1.53805e-10	-1.10048	1.03954e-05	-1.53805e-10	-1.1606
6654956	chr4:6654956:AAAAC:A	1.94801e-08	-1.53805e-10	-1.37833	8.39387e-06	-1.53805e-10	-1.37446
6654981	chr4:6654981:G:A	2.22909e-08	-1.53805e-10	-1.24354	9.07508e-06	-1.53805e-10	-1.29643
6655166	chr4:6655166:T:C	2.01434e-08	-1.34484	-3.69205e-10	9.71771e-06	-1.22801	-3.69205e-10
6655434	chr4:6655434:T:A	5.3755e-09	-1.63774	-1.02813	2.05444e-06	-1.63815	-1.14381
6655690	chr4:6655690:T:A	9.26219e-09	-1.16241	-0.959373	2.95818e-06	-1.10309	-1.31429
6655720	chr4:6655720:C:T	3.20636e-08	-1.53805e-10	-0.88	1.30101e-05	-1.53805e-10	-0.936236
6655867	chr4:6655867:G:GA	2.16009e-08	-1.53805e-10	-1.27499	8.89174e-06	-1.53805e-10	-1.31684
6655914	chr4:6655914:C:T	5.33542e-09	-1.6551	-1.01826	2.03603e-06	-1.65515	-1.13581
6656251	chr4:6656251:C:A	1.312e-08	-1.68066	-0.0929258	3.31774e-06	-1.67857	-0.624103
6656805	chr4:6656805:A:G	2.65071e-08	-1.53805e-10	-1.07031	1.07096e-05	-1.53805e-10	-1.13082
6656907	chr4:6656907:A:G	6.11115e-09	-1.62555	-0.912052	2.86226e-06	-1.50529	-0.945061
6656974	chr4:6656974:C:T	2.65672e-08	-1.06804	-3.69205e-10	1.05411e-05	-1.14668	-3.69205e-10
6657123	chr4:6657123:A:G	4.08004e-08	-1.37227	0.733245	1.36724e-05	-1.32152	0.434938
6657171	chr4:6657171:G:A	3.57281e-08	-1.53805e-10	-0.771785	1.43603e-05	-1.53805e-10	-0.83749
6657501	chr4:6657501:T:C	2.33915e-08	-1.53805e-10	-1.19535	9.57179e-06	-1.53805e-10	-1.24314
6657708	chr4:6657708:A:G	2.34291e-08	-1.53805e-10	-1.19374	9.58509e-06	-1.53805e-10	-1.24175
6657734	chr4:6657734:C:T	2.64461e-08	-1.53805e-10	-1.07261	1.0688e-05	-1.53805e-10	-1.13284
6657819	chr4:6657819:A:G	3.80776e-09	-1.7059	-1.30478	1.52308e-06	-1.7136	-1.36763
6658127	chr4:6658127:A:G	2.34875e-08	-1.53805e-10	-1.19125	1.06543e-05	-1.53805e-10	-1.13599
6658144	chr4:6658144:CACAA:C	1.03447e-08	-1.30657	-0.704672	3.6767e-06	-1.39215	-0.807798
6658186	chr4:6658186:A:G	2.0621e-08	-1.53805e-10	-1.32141	8.57608e-06	-1.53805e-10	-1.35298
6658349	chr4:6658349:A:G	2.08602e-08	-1.53805e-10	-1.30988	8.7348e-06	-1.53805e-10	-1.33464
6658598	chr4:6658598:G:A	3.31354e-08	-1.53805e-10	-0.847119	1.34121e-05	-1.53805e-10	-0.905804
6658698	chr4:6658698:C:T	5.3785e-09	-1.66449	-1.00082	2.04926e-06	-1.66384	-1.12064
6658797	chr4:6658797:G:A	2.60214e-08	-1.53805e-10	-1.0888	1.05317e-05	-1.53805e-10	-1.14757
6658929	chr4:6658929:A:G	8.47108e-08	-0.829761	0.921283	2.33827e-05	-0.699743	0.34978
6659274	chr4:6659274:A:C	7.7956e-09	-1.72067	-0.573489	3.02595e-06	-1.71001	-0.684722
6659375	chr4:6659375:A:C	2.02065e-08	-1.53805e-10	-1.34172	8.55868e-06	-1.53805e-10	-1.35501
6659501	chr4:6659501:C:T	5.66818e-09	-1.6604	-0.952455	2.1436e-06	-1.66001	-1.07946
6659838	chr4:6659838:A:G	2.10911e-08	-1.04719	-0.251676	8.2569e-06	-0.922315	-0.468595
6659842	chr4:6659842:G:A	2.09829e-08	-1.53805e-10	-1.30401	8.7066e-06	-1.53805e-10	-1.33788
6659864	chr4:6659864:G:A	3.28337e-08	-1.53805e-10	-0.856264	1.32793e-05	-1.53805e-10	-0.915751
6659919	chr4:6659919:C:T	8.52173e-09	-1.67637	-0.528729	2.57485e-06	-1.67469	-0.881478
6660049	chr4:6660049:TAAGG:T	2.94485e-08	-1.53805e-10	-0.965079	1.19221e-05	-1.53805e-10	-1.02357
6660130	chr4:6660130:G:A	2.53983e-08	-1.53805e-10	-1.11304	1.01855e-05	-1.53805e-10	-1.18099
6660503	chr4:6660503:G:A	1.05917e-08	-1.63538	-0.352278	3.43329e-06	-1.5293	-0.739139
6660881	chr4:6660881:T:C	1.06393e-08	-1.38108	-0.602088	4.39769e-06	-1.31076	-0.710119
6660998	chr4:6660998:C:T	2.73641e-08	-1.53805e-10	-1.03849	1.10127e-05	-1.53805e-10	-1.10291
6661020	chr4:6661020:T:C	1.27326e-08	-1.67725	-0.126307	3.44862e-06	-1.67908	-0.584904
6661092	chr4:6661092:G:A	1.0963e-08	-1.61535	-0.337839	2.2863e-06	-1.62119	-1.05383
6661140	chr4:6661140:G:A	3.56602e-08	-1.53805e-10	-0.773685	1.44131e-05	-1.53805e-10	-0.83382
6661433	chr4:6661433:T:C	1.1822e-08	-1.57027	-0.307495	2.4225e-06	-1.57824	-1.03893
6661533	chr4:6661533:T:C	8.80892e-09	-1.66851	-0.503448	2.65494e-06	-1.66962	-0.855921
6661690	chr4:6661690:C:T	1.94818e-08	-1.53805e-10	-1.37824	8.37868e-06	-1.53805e-10	-1.37627
6661787	chr4:6661787:G:T	1.70673e-08	-1.51056	-3.69205e-10	7.87531e-06	-1.43823	-3.69205e-10
6662392	chr4:6662392:C:T	1.54043e-08	-1.61307	-3.69205e-10	6.56575e-06	-1.62009	-3.69205e-10
6662853	chr4:6662853:G:T	2.23168e-08	-1.53805e-10	-1.24238	9.13641e-06	-1.53805e-10	-1.28969
6663186	chr4:6663186:T:G	8.0699e-09	-0.910852	-1.34873	4.68556e-06	-0.776952	-1.18052
6663253	chr4:6663253:A:G	3.87265e-08	-1.53805e-10	-0.691197	1.55552e-05	-1.53805e-10	-0.757563
6663472	chr4:6663472:C:T	1.36357e-08	-1.72202	-0.0130093	4.376e-06	-1.72207	-0.303756
6663596	chr4:6663596:C:G	2.76581e-08	-1.53805e-10	-1.0278	1.12438e-05	-1.53805e-10	-1.08214
6664128	chr4:6664128:C:T	2.46025e-08	-1.53805e-10	-1.14487	1.01522e-05	-1.53805e-10	-1.18427
6664211	chr4:6664211:G:A	9.19367e-09	-0.846225	-1.28298	4.69278e-06	-0.690377	-1.26556
6664238	chr4:6664238:C:T	1.55495e-08	-1.60369	-3.69205e-10	6.81905e-06	-1.58224	-3.69205e-10
6664333	chr4:6664333:G:A	6.11812e-08	-1.53805e-10	-0.23388	2.44462e-05	-1.53805e-10	-0.305487
6664494	chr4:6664494:G:A	2.77992e-08	-1.53805e-10	-1.02271	1.37636e-05	-1.53805e-10	-0.879934
6664508	chr4:6664508:T:C	3.43501e-08	-1.53805e-10	-0.811117	1.5503e-05	-1.53805e-10	-0.760926
6664517	chr4:6664517:A:T	8.20156e-09	-0.92299	-1.32041	4.0676e-06	-0.775105	-1.3238
6664815	chr4:6664815:T:A	1.36936e-08	-1.72058	-0.0102065	4.40796e-06	-1.72046	-0.298085
6665050	chr4:6665050:G:C	1.18649e-08	-1.63199	-0.242143	2.37167e-06	-1.6382	-1.00016
6665059	chr4:6665059:ACACT:A	4.01226e-09	-1.62189	-1.33647	1.94641e-06	-1.62522	-1.21075
6665072	chr4:6665072:C:T	1.3581e-08	-1.71324	-0.0258127	4.4551e-06	-1.71335	-0.294562
6665103	chr4:6665103:A:ACCCGCTGACACTCATG	2.85235e-08	-1.53805e-10	-0.996991	1.10267e-05	-1.53805e-10	-1.10164
6665270	chr4:6665270:CCCA:C	5.56456e-09	-1.72279	-0.908516	2.52151e-06	-1.72278	-0.854325
6665278	chr4:6665278:A:G	1.14431e-08	-1.66174	-0.248599	2.29848e-06	-1.66699	-1.00272
6665293	chr4:6665293:T:C	1.57091e-08	-1.59348	-3.69205e-10	6.89465e-06	-1.57121	-3.69205e-10
6665305	chr4:6665305:TTC:T	1.24586e-08	-1.58039	-0.244914	4.16803e-06	-1.58584	-0.488679
6665429	chr4:6665429:C:T	7.76913e-08	-1.70518	1.71021	1.92584e-05	-1.70529	1.16128
6665523	chr4:6665523:GCTCA:G	1.60736e-08	-1.57054	-3.69205e-10	7.09247e-06	-1.54293	-3.69205e-10
6665566	chr4:6665566:C:T	6.95222e-08	-1.70263	1.59656	1.74471e-05	-1.70282	1.06004
6665596	chr4:6665596:A:G	1.83625e-08	-1.43741	-3.69205e-10	8.98776e-06	-1.3061	-3.69205e-10
6665640	chr4:6665640:T:C	2.46709e-08	-1.53805e-10	-1.1421	1.01294e-05	-1.53805e-10	-1.18652
6665945	chr4:6665945:G:A	1.98914e-08	-1.53805e-10	-1.35744	8.45518e-06	-1.53805e-10	-1.36718
6666100	chr4:6666100:G:T	2.68371e-08	-1.53805e-10	-1.05794	1.09319e-05	-1.53805e-10	-1.11027
6666289	chr4:6666289:C:T	1.9956e-08	-1.53805e-10	-1.35419	8.47581e-06	-1.53805e-10	-1.36474
6666317	chr4:6666317:A:C	1.21179e-08	-1.70758	-0.145462	3.3147e-06	-1.71052	-0.593072
6666577	chr4:6666577:G:A	1.55582e-08	-1.60313	-3.69205e-10	6.824e-06	-1.58151	-3.69205e-10
6666921	chr4:6666921:A:G	4.21306e-09	-1.72227	-1.18726	1.85664e-06	-1.72146	-1.16173
6666975	chr4:6666975:T:C	1.97305e-08	-1.53805e-10	-1.36555	8.36906e-06	-1.53805e-10	-1.37742
6667115	chr4:6667115:T:C	3.38709e-08	-1.65225	0.827082	1.21546e-05	-1.65088	0.646623
6667210	chr4:6667210:A:C	2.49222e-08	-1.69995	0.567988	7.42009e-06	-1.70465	0.206886
6667727	chr4:6667727:C:G	2.43989e-08	-1.69624	0.543058	5.3978e-06	-1.71122	-0.104747
6667739	chr4:6667739:G:A	2.57424e-08	-1.53805e-10	-1.09958	1.05462e-05	-1.53805e-10	-1.14619
6667839	chr4:6667839:G:C	2.81762e-08	-1.55172	0.54248	6.81161e-06	-1.57091	-0.0124248
6668022	chr4:6668022:G:A	1.07e-08	-0.786365	-1.19112	5.22861e-06	-0.644819	-1.203
6668268	chr4:6668268:G:A	5.13404e-08	-1.53805e-10	-0.409243	2.67153e-05	-1.53805e-10	-0.216722
6668540	chr4:6668540:C:T	2.55317e-08	-1.70838	0.600581	5.95107e-06	-1.71141	-0.00697483
6668545	chr4:6668545:A:C	1.95483e-08	-1.53805e-10	-1.37483	8.36546e-06	-1.53805e-10	-1.37785
6668588	chr4:6668588:C:T	1.6271e-08	-0.298843	-1.25949	7.91613e-06	-0.162432	-1.27063
6668867	chr4:6668867:C:T	2.72143e-08	-1.53805e-10	-1.04398	1.09536e-05	-1.53805e-10	-1.10829
6669614	chr4:6669614:C:G	9.43617e-08	-1.61588	1.8153	2.46785e-05	-1.62839	1.33237
6669654	chr4:6669654:C:T	4.47453e-09	-1.68046	-1.16886	1.86905e-06	-1.68289	-1.19364
6669841	chr4:6669841:G:A	2.72155e-08	-1.47552	0.431582	4.72711e-06	-1.54215	-0.406493
6669937	chr4:6669937:G:A	7.45361e-09	-1.04454	-1.29448	3.2524e-06	-1.00433	-1.31824
6669950	chr4:6669950:A:C	2.29188e-08	-1.01385	-0.201914	8.26206e-06	-0.998934	-0.391352
6670787	chr4:6670787:G:A	1.73052e-08	-0.243154	-1.25356	8.41472e-06	-0.106939	-1.26504
6670854	chr4:6670854:A:C	2.55177e-08	-1.53805e-10	-1.10835	9.97755e-06	-1.53805e-10	-1.20162
6670880	chr4:6670880:A:G	9.87363e-09	-0.894815	-1.16304	4.18364e-06	-0.852917	-1.21786
6670931	chr4:6670931:G:A	8.54316e-08	0.0999954	-3.69205e-10	1.74393e-05	-0.643235	-3.69205e-10
6670972	chr4:6670972:C:G	2.09421e-08	-1.53805e-10	-1.30596	8.83487e-06	-1.53805e-10	-1.32325
6671127	chr4:6671127:G:C	2.21928e-08	-1.53805e-10	-1.24795	9.31961e-06	-1.53805e-10	-1.26984
6671226	chr4:6671226:T:G	1.98934e-08	-1.53805e-10	-1.35733	8.42552e-06	-1.53805e-10	-1.37069
6671246	chr4:6671246:TC:T	1.45029e-08	-1.67337	-3.69205e-10	6.65893e-06	-1.606	-3.69205e-10
6671334	chr4:6671334:G:A	3.75233e-09	-1.70929	-1.31606	1.58773e-06	-1.71164	-1.32802
6671383	chr4:6671383:T:A	2.0801e-08	-1.53805e-10	-1.31272	8.70945e-06	-1.53805e-10	-1.33755
6671420	chr4:6671420:G:A	1.04641e-07	0.302812	-3.69205e-10	1.93055e-05	-0.541572	-3.69205e-10
6671485	chr4:6671485:A:C	2.04213e-08	-1.53805e-10	-1.33114	8.54107e-06	-1.53805e-10	-1.35707
6671524	chr4:6671524:G:A	1.99212e-08	-1.53805e-10	-1.35594	8.43267e-06	-1.53805e-10	-1.36985
6671690	chr4:6671690:G:A	3.87561e-08	-1.53805e-10	-0.690432	1.53232e-05	-1.53805e-10	-0.772593
6671735	chr4:6671735:C:T	2.77079e-08	-0.947733	-0.07827	1.0591e-05	-0.928405	-0.213547
6671825	chr4:6671825:G:A	1.01412e-08	-1.70368	-0.327429	3.45911e-06	-1.68989	-0.571063
6671903	chr4:6671903:G:C	1.01566e-08	-1.70668	-0.32292	3.46128e-06	-1.69424	-0.566084
6672271	chr4:6672271:C:T	2.10525e-08	-1.53805e-10	-1.3007	8.66742e-06	-1.53805e-10	-1.34239
6672623	chr4:6672623:G:A	1.13459e-08	-1.70168	-0.217185	4.33351e-06	-1.67871	-0.35687
6672823	chr4:6672823:C:T	1.40368e-08	-1.70604	-3.69205e-10	5.97462e-06	-1.71444	-3.69205e-10
6672827	chr4:6672827:T:C	3.08877e-08	-1.4327	0.515337	1.03989e-05	-1.45265	0.292389
6672880	chr4:6672880:G:A	2.59894e-08	-1.53805e-10	-1.09003	1.12335e-05	-1.53805e-10	-1.08306
6672905	chr4:6672905:G:A	2.10778e-08	-1.53805e-10	-1.2995	8.67857e-06	-1.53805e-10	-1.3411
6672918	chr4:6672918:G:A	2.51361e-08	-1.53805e-10	-1.12342	9.91401e-06	-1.53805e-10	-1.20801
6673471	chr4:6673471:A:G	2.10697e-08	-1.53805e-10	-1.29989	8.67627e-06	-1.53805e-10	-1.34137
6673472	chr4:6673472:T:C	2.10634e-08	-1.30018	-3.69205e-10	8.22408e-06	-1.39489	-3.69205e-10
6673515	chr4:6673515:G:A	2.04311e-08	-1.53805e-10	-1.33066	8.50149e-06	-1.53805e-10	-1.36172
6673792	chr4:6673792:A:C	1.56396e-08	-1.64551	0.0475987	2.90167e-06	-1.65442	-0.782254
6673802	chr4:6673802:A:G	2.57323e-08	-1.53805e-10	-1.09997	1.00632e-05	-1.53805e-10	-1.19308
6674151	chr4:6674151:C:T	2.79115e-08	-1.53805e-10	-1.01868	1.08249e-05	-1.53805e-10	-1.12011
6674187	chr4:6674187:C:A	1.42145e-08	-1.69345	-3.69205e-10	6.15263e-06	-1.68508	-3.69205e-10
6674328	chr4:6674328:C:G	8.70164e-09	-0.947181	-1.23703	4.31359e-06	-0.788777	-1.25141
6674380	chr4:6674380:C:G	2.3988e-08	-1.53805e-10	-1.17017	9.54638e-06	-1.53805e-10	-1.2458
6675379	chr4:6675379:G:C	3.42065e-08	-1.53805e-10	-0.815305	1.75283e-05	-1.53805e-10	-0.638142
6675493	chr4:6675493:TGGAC:T	1.13869e-08	-1.66135	-0.253903	2.28114e-06	-1.67064	-1.00664
6675625	chr4:6675625:G:A	3.61382e-08	-1.69667	0.9363	1.29931e-05	-1.67111	0.733572
6675667	chr4:6675667:C:T	1.43241e-08	-1.68578	-3.69205e-10	5.99216e-06	-1.71151	-3.69205e-10
6675703	chr4:6675703:A:G	7.57701e-09	-1.68077	-0.641836	2.71435e-06	-1.66247	-0.840932
6676114	chr4:6676114:G:C	2.53078e-08	-1.53805e-10	-1.11661	9.52728e-06	-1.53805e-10	-1.2478
6676304	chr4:6676304:A:G	2.64735e-08	-1.53805e-10	-1.07158	1.34073e-05	-1.53805e-10	-0.906158
6676311	chr4:6676311:A:G	1.09491e-07	-1.53805e-10	0.348124	5.66488e-05	-1.53805e-10	0.53491
6676335	chr4:6676335:CACAATT:C	9.588e-09	-1.72278	-0.364426	2.04054e-06	-1.72273	-1.06602
6676595	chr4:6676595:C:T	2.36338e-08	-1.53805e-10	-1.18504	9.52157e-06	-1.53805e-10	-1.2484
6676702	chr4:6676702:A:G	6.54492e-09	-1.66545	-0.803578	2.34252e-06	-1.67683	-0.973905
6676826	chr4:6676826:G:A	1.57003e-08	-0.334134	-1.25991	6.96198e-06	-0.272057	-1.28944
6676949	chr4:6676949:T:C	7.80625e-09	-1.69723	-0.595568	2.24831e-06	-1.64291	-1.04887
6676998	chr4:6676998:G:A	5.00469e-09	-1.72255	-1.01479	2.16256e-06	-1.72279	-1.00788
6677568	chr4:6677568:A:G	3.25251e-08	-1.53805e-10	-0.86571	1.28032e-05	-1.53805e-10	-0.952266
6677664	chr4:6677664:C:T	2.95448e-08	-1.35575	0.393941	5.01581e-06	-1.36184	-0.527526
6678163	chr4:6678163:G:A	7.33419e-09	-1.36856	-0.986609	2.72535e-06	-1.40002	-1.09934
6678472	chr4:6678472:C:T	2.02017e-08	-1.53805e-10	-1.34195	8.517e-06	-1.53805e-10	-1.3599
6678481	chr4:6678481:A:T	2.72441e-08	-1.53805e-10	-1.04288	1.07801e-05	-1.53805e-10	-1.12425
6678596	chr4:6678596:G:A	3.93445e-08	-1.53805e-10	-0.675364	1.37458e-05	-1.53805e-10	-0.881224
6679020	chr4:6679020:G:C	4.33749e-08	-1.53805e-10	-0.577839	1.44306e-05	-1.53805e-10	-0.832608
6679103	chr4:6679103:C:T	6.02311e-08	-1.53805e-10	-0.249533	3.06414e-05	-1.53805e-10	-0.079608
6679164	chr4:6679164:A:G	7.15308e-09	-1.51034	-0.869834	2.78264e-06	-1.50756	-0.970997
6679724	chr4:6679724:T:C	1.48131e-08	-1.65221	-3.69205e-10	6.32138e-06	-1.65802	-3.69205e-10
6679818	chr4:6679818:A:G	2.83226e-08	-1.53805e-10	-1.00406	1.13469e-05	-1.53805e-10	-1.07301
6679933	chr4:6679933:G:A	1.86586e-08	-1.42141	-3.69205e-10	7.49279e-06	-1.48802	-3.69205e-10
6679996	chr4:6679996:T:C	7.05327e-09	-1.52751	-0.866723	2.72492e-06	-1.52998	-0.969545
6680020	chr4:6680020:A:G	8.46637e-09	-1.7119	-0.499724	3.22405e-06	-1.70286	-0.628466
6680084	chr4:6680084:C:CTTA	8.57774e-09	-1.68186	-0.516688	3.67089e-06	-1.68108	-0.520445
6684135	chr4:6684135:G:A	7.22279e-08	-0.0678944	-3.69205e-10	3.71295e-05	0.112453	-3.69205e-10
6684345	chr4:6684345:C:T	5.54007e-08	-1.53805e-10	-0.333129	1.79002e-05	-1.53805e-10	-0.617148
6684387	chr4:6684387:T:C	4.50779e-09	-1.56736	-1.27455	1.95713e-06	-1.61381	-1.21667
6684476	chr4:6684476:C:T	9.49594e-09	-1.40871	-0.688145	2.95489e-06	-1.49416	-0.92434
6684642	chr4:6684642:CAT:C	4.05278e-08	-1.71874	1.073	1.17369e-05	-1.72189	0.68267
6684775	chr4:6684775:G:A	6.99425e-08	1.24888	-1.34893	2.89073e-05	1.23966	-1.37753
6685184	chr4:6685184:T:C	2.1584e-08	-1.53805e-10	-1.27577	8.94308e-06	-1.53805e-10	-1.31108
6685386	chr4:6685386:G:A	1.24553e-08	-0.460916	-1.36466	3.86872e-06	-0.780335	-1.3687
6685412	chr4:6685412:G:C	4.49025e-08	-0.543227	-3.69205e-10	1.61069e-05	-0.72271	-3.69205e-10
6685534	chr4:6685534:A:G	1.39943e-08	-1.70907	-3.69205e-10	5.92633e-06	-1.72255	-3.69205e-10
6685570	chr4:6685570:C:T	2.82977e-08	-1.53805e-10	-1.00494	1.11828e-05	-1.53805e-10	-1.08758
6685818	chr4:6685818:A:C	3.81719e-09	-1.69299	-1.31521	1.82578e-06	-1.61914	-1.28081
6685961	chr4:6685961:G:T	4.83187e-09	-1.46491	-1.30758	1.80809e-06	-1.62594	-1.28374
6686017	chr4:6686017:G:A	1.44153e-08	-1.35048	-0.32895	4.14433e-06	-1.58082	-0.499403
6686204	chr4:6686204:T:G	2.03881e-08	-1.53805e-10	-1.33277	8.57073e-06	-1.53805e-10	-1.35361
6686508	chr4:6686508:G:T	3.87808e-09	-1.61532	-1.37706	1.65748e-06	-1.62615	-1.37051
6686622	chr4:6686622:C:T	9.77258e-09	-1.62278	-0.445365	2.7747e-06	-1.50126	-0.980157
6686756	chr4:6686756:G:A	2.65285e-08	-1.53805e-10	-1.0695	1.21861e-05	-1.53805e-10	-1.00167
6687125	chr4:6687125:C:T	1.93711e-08	-1.64589	0.261949	5.91118e-06	-1.53586	-0.189257
6687151	chr4:6687151:T:G	1.96621e-08	-1.65192	0.282893	5.95982e-06	-1.54488	-0.172039
6687263	chr4:6687263:G:A	3.65515e-08	-1.48701	0.738015	7.29193e-06	-1.3339	-0.181292
6687644	chr4:6687644:A:C	2.65285e-08	-1.53805e-10	-1.0695	1.21861e-05	-1.53805e-10	-1.00167
6687861	chr4:6687861:G:A	3.0459e-08	-1.53805e-10	-0.931339	1.20035e-05	-1.53805e-10	-1.01676
6687929	chr4:6687929:A:G	1.42339e-08	-1.65329	-0.0387976	4.54664e-06	-1.54794	-0.439636
6688087	chr4:6688087:G:A	9.4568e-09	-0.958409	-1.14258	4.51812e-06	-0.968857	-1.02501
6688125	chr4:6688125:C:T	2.25938e-08	-1.53805e-10	-1.23004	9.29781e-06	-1.53805e-10	-1.27218
6688214	chr4:6688214:G:A	5.99759e-08	-1.68791	1.43413	1.76732e-05	-1.60292	0.973015
6688240	chr4:6688240:G:A	1.78232e-08	-1.47622	0.00899741	6.12396e-06	-1.28949	-0.400263
6688262	chr4:6688262:C:T	2.39792e-08	-1.53805e-10	-1.17054	9.19029e-06	-1.53805e-10	-1.28381
6688308	chr4:6688308:CT:C	1.75671e-08	-1.48169	-3.69205e-10	6.79079e-06	-1.58639	-3.69205e-10
6688328	chr4:6688328:T:G	2.45097e-08	-1.53805e-10	-1.14865	1.01286e-05	-1.53805e-10	-1.1866
6688469	chr4:6688469:G:A	2.69535e-08	-1.53805e-10	-1.05361	1.25534e-05	-1.53805e-10	-0.971967
6688762	chr4:6688762:G:C	5.07486e-09	-1.68116	-1.04226	2.36122e-06	-1.5706	-1.07218
6688789	chr4:6688789:G:A	1.00353e-08	-1.64341	-0.398195	3.4128e-06	-1.6639	-0.610531
6689036	chr4:6689036:C:T	5.04181e-08	-1.53805e-10	-0.427371	1.9054e-05	-1.53805e-10	-0.554683
6689064	chr4:6689064:C:T	6.98599e-08	-1.53805e-10	-0.101229	2.62098e-05	-1.53805e-10	-0.235828
6689093	chr4:6689093:A:G	7.99612e-08	-1.53805e-10	0.0338213	2.99078e-05	-1.53805e-10	-0.103839
6689199	chr4:6689199:C:T	1.09176e-07	-1.53805e-10	0.345244	4.05723e-05	-1.53805e-10	0.201125
6689356	chr4:6689356:A:T	1.99881e-08	-1.53805e-10	-1.35258	9.30794e-06	-1.53805e-10	-1.27109
6689403	chr4:6689403:G:A	4.79154e-08	-1.53805e-10	-0.478283	1.86951e-05	-1.53805e-10	-0.5737
6690079	chr4:6690079:C:G	3.43039e-08	-1.53805e-10	-0.812461	1.32932e-05	-1.53805e-10	-0.914704
6690114	chr4:6690114:C:T	2.45719e-08	-0.471973	-0.674144	6.29939e-06	-0.629433	-1.03207
6690269	chr4:6690269:A:G	3.83307e-08	-1.53805e-10	-0.70147	1.42306e-05	-1.53805e-10	-0.846564
6690286	chr4:6690286:T:C	3.86945e-08	-1.53805e-10	-0.692022	1.43514e-05	-1.53805e-10	-0.838116
6690646	chr4:6690646:G:T	2.18786e-08	-1.53805e-10	-1.26221	9.76834e-06	-1.53805e-10	-1.22281
6690836	chr4:6690836:C:T	1.96714e-08	-1.53805e-10	-1.36855	8.48853e-06	-1.53805e-10	-1.36324
6690867	chr4:6690867:A:G	6.61625e-08	-1.53805e-10	-0.155606	2.62672e-05	-1.53805e-10	-0.233638
6690930	chr4:6690930:C:T	6.49329e-09	-1.4528	-1.02415	2.07859e-06	-1.64312	-1.12716
6691022	chr4:6691022:T:C	8.24723e-09	-1.29408	-0.943763	3.49136e-06	-1.25519	-0.99648
6691646	chr4:6691646:G:A	1.57019e-08	-1.59394	-3.69205e-10	6.33759e-06	-1.65546	-3.69205e-10
6691827	chr4:6691827:G:T	7.9691e-09	-1.19343	-1.07872	3.07906e-06	-1.16781	-1.20952
6691854	chr4:6691854:C:T	8.13472e-09	-1.2185	-1.03308	3.4521e-06	-1.18227	-1.08071
6691937	chr4:6691937:G:A	3.06237e-08	-1.53805e-10	-0.925947	1.10689e-05	-1.53805e-10	-1.09782
6692029	chr4:6692029:AAC:A	2.00896e-08	-1.53805e-10	-1.34752	8.42649e-06	-1.53805e-10	-1.37058
6692069	chr4:6692069:GTGTGTA:G	3.65809e-08	-1.53805e-10	-0.748195	1.36422e-05	-1.53805e-10	-0.888791
6692173	chr4:6692173:A:G	9.87307e-09	-0.877139	-1.18077	3.03986e-06	-1.1896	-1.20054
6692175	chr4:6692175:A:G	8.30796e-09	-1.70359	-0.526915	3.67323e-06	-1.68352	-0.517373
6692191	chr4:6692191:C:T	3.81976e-08	-1.53805e-10	-0.704949	1.41705e-05	-1.53805e-10	-0.850797
6692198	chr4:6692198:A:G	3.67582e-08	-1.53805e-10	-0.743358	1.3702e-05	-1.53805e-10	-0.884416
6692436	chr4:6692436:G:A	2.19562e-08	-1.53805e-10	-1.25867	8.55569e-06	-1.53805e-10	-1.35536
6692472	chr4:6692472:A:G	5.44475e-08	-1.53805e-10	-0.350483	1.72534e-05	-1.53805e-10	-0.653951
6692652	chr4:6692652:C:CTACCTCCATGCTCCT	2.82621e-08	-1.53805e-10	-1.0062	1.08738e-05	-1.53805e-10	-1.11561
6692797	chr4:6692797:A:C	3.43154e-08	-1.53805e-10	-0.812126	1.28971e-05	-1.53805e-10	-0.944958
6692799	chr4:6692799:T:C	3.43522e-08	-1.53805e-10	-0.811056	1.29094e-05	-1.53805e-10	-0.944007
6692863	chr4:6692863:G:T	9.10967e-09	-1.1761	-0.962285	3.49921e-06	-1.134	-1.11542
6693095	chr4:6693095:G:A	9.39623e-08	-1.53805e-10	0.195173	4.65298e-05	-1.53805e-10	0.338133
6693258	chr4:6693258:G:A	4.29533e-09	-1.72208	-1.16811	1.7656e-06	-1.71994	-1.21353
6693295	chr4:6693295:T:C	2.09425e-08	-1.53805e-10	-1.30594	9.27039e-06	-1.53805e-10	-1.27513
6693451	chr4:6693451:T:G	1.96347e-08	-1.53805e-10	-1.37042	8.62656e-06	-1.53805e-10	-1.34711
6694007	chr4:6694007:G:A	2.07652e-08	-1.53805e-10	-1.31444	9.38997e-06	-1.53805e-10	-1.26232
6694107	chr4:6694107:TG:T	2.53678e-08	-1.53805e-10	-1.11424	1.0563e-05	-1.53805e-10	-1.14461
6694256	chr4:6694256:G:C	1.95453e-08	-1.53805e-10	-1.37499	8.53999e-06	-1.53805e-10	-1.3572
6694658	chr4:6694658:C:A	6.95945e-08	-1.53805e-10	-0.105035	2.66845e-05	-1.53805e-10	-0.217878
6694733	chr4:6694733:G:A	3.92461e-09	-1.67638	-1.30407	1.58798e-06	-1.72278	-1.31671
6695033	chr4:6695033:C:T	8.21203e-09	-1.59549	-0.646635	3.22978e-06	-1.62381	-0.705737
6695088	chr4:6695088:A:C	2.00042e-08	-1.53805e-10	-1.35178	8.79562e-06	-1.53805e-10	-1.32771
6695126	chr4:6695126:C:T	1.9883e-08	-1.53805e-10	-1.35785	8.70716e-06	-1.53805e-10	-1.33781
6695189	chr4:6695189:C:T	2.05149e-08	-1.53805e-10	-1.32657	8.63393e-06	-1.53805e-10	-1.34626
6695367	chr4:6695367:A:C	2.04607e-08	-1.53805e-10	-1.32922	9.04646e-06	-1.53805e-10	-1.29959
6695629	chr4:6695629:CAG:TAG	7.51385e-09	-1.07371	-1.25727	2.23818e-06	-1.42821	-1.26808
6695652	chr4:6695652:C:T	7.40429e-08	-1.53805e-10	-0.0430761	2.83073e-05	-1.53805e-10	-0.158839
6695790	chr4:6695790:T:C	1.98681e-08	-1.53805e-10	-1.3586	8.69936e-06	-1.53805e-10	-1.33871
6695863	chr4:6695863:G:A	5.52179e-09	-1.47744	-1.16158	2.22e-06	-1.44771	-1.25674
6695907	chr4:6695907:A:G	3.34082e-08	-1.53805e-10	-0.838919	1.10461e-05	-1.53805e-10	-1.09988
6695946	chr4:6695946:T:C	3.80467e-09	-1.71242	-1.29907	1.52471e-06	-1.71436	-1.3658
6696039	chr4:6696039:T:G	3.65387e-09	-1.69641	-1.35553	1.51145e-06	-1.7202	-1.36869
6696061	chr4:6696061:AGAT:A	2.03901e-08	-1.53805e-10	-1.33267	9.02634e-06	-1.53805e-10	-1.30181
6696068	chr4:6696068:A:C	3.79062e-09	-1.71268	-1.30251	1.5882e-06	-1.70979	-1.32957
6696095	chr4:6696095:C:T	3.67787e-09	-1.71285	-1.33254	1.55534e-06	-1.71233	-1.34794
6696322	chr4:6696322:C:G	2.13245e-08	-1.53805e-10	-1.28786	8.68374e-06	-1.53805e-10	-1.34051
6696441	chr4:6696441:C:T	2.43542e-08	-1.53805e-10	-1.15502	1.02253e-05	-1.53805e-10	-1.17709
6696640	chr4:6696640:T:C	3.4415e-08	-1.53805e-10	-0.809229	1.35719e-05	-1.53805e-10	-0.893957
6696688	chr4:6696688:A:C	3.65676e-08	-1.53805e-10	-0.748558	1.1733e-05	-1.53805e-10	-1.03956
6696840	chr4:6696840:G:A	2.67958e-08	-1.05947	-3.69205e-10	1.01563e-05	-1.18386	-3.69205e-10
6696937	chr4:6696937:G:A	5.46762e-08	-0.346292	-3.69205e-10	2.84191e-05	-0.154899	-3.69205e-10
6697374	chr4:6697374:C:T	5.69894e-08	-1.53805e-10	-0.304856	1.98243e-05	-1.53805e-10	-0.515053
6697476	chr4:6697476:C:T	6.70431e-08	-1.53805e-10	-0.142386	2.15525e-05	-1.53805e-10	-0.431467
6697664	chr4:6697664:G:A	2.81495e-08	-1.53805e-10	-1.01019	1.1712e-05	-1.53805e-10	-1.04135
6697923	chr4:6697923:T:C	1.38037e-08	-1.72278	-3.69205e-10	5.95284e-06	-1.71809	-3.69205e-10
6698130	chr4:6698130:T:C	5.74563e-09	-1.50437	-1.09491	2.29583e-06	-1.47303	-1.19783
6698148	chr4:6698148:C:T	2.12242e-08	-1.53805e-10	-1.29258	9.24829e-06	-1.53805e-10	-1.27752
6698293	chr4:6698293:C:T	6.35232e-09	-1.46853	-1.03037	2.49578e-06	-1.4326	-1.15476
6698330	chr4:6698330:G:A	4.88545e-09	-1.39808	-1.36338	1.61946e-06	-1.65303	-1.36684
6698559	chr4:6698559:G:A	6.85827e-08	-1.53805e-10	-0.11968	2.62358e-05	-1.53805e-10	-0.234834
6698702	chr4:6698702:G:A	3.84742e-08	-1.53805e-10	-0.697733	1.49637e-05	-1.53805e-10	-0.796333
6698960	chr4:6698960:T:C	4.91332e-09	-1.56045	-1.19532	2.11372e-06	-1.57321	-1.1803
6699128	chr4:6699128:C:T	2.45071e-08	-1.53805e-10	-1.14876	1.00644e-05	-1.53805e-10	-1.19295
6699418	chr4:6699418:CTT:C	2.3483e-08	-1.53805e-10	-1.19144	1.03809e-05	-1.53805e-10	-1.16199
6699476	chr4:6699476:C:T	1.4898e-08	-1.19351	-0.45298	2.93884e-06	-1.43033	-0.99362
6699819	chr4:6699819:T:C	3.66373e-09	-1.72133	-1.32791	1.60587e-06	-1.7159	-1.3124
6700100	chr4:6700100:T:G	2.24401e-08	-1.53805e-10	-1.23687	9.09893e-06	-1.53805e-10	-1.2938
6700352	chr4:6700352:TCA:T	2.74424e-08	-1.53805e-10	-1.03563	1.10026e-05	-1.53805e-10	-1.10383
6701154	chr4:6701154:G:A	2.03729e-07	-1.53805e-10	0.969068	7.26417e-05	-1.53805e-10	0.783579
6701157	chr4:6701157:T:C	4.67461e-09	-1.6401	-1.16548	2.03271e-06	-1.65305	-1.13954
6701188	chr4:6701188:C:T	1.96756e-08	-1.53805e-10	-1.36834	8.3869e-06	-1.53805e-10	-1.37529
6701630	chr4:6701630:T:G	1.99542e-08	-1.53805e-10	-1.35428	8.95245e-06	-1.53805e-10	-1.31003
6701884	chr4:6701884:T:A	1.94798e-08	-1.53805e-10	-1.37834	8.42386e-06	-1.53805e-10	-1.37089
6702067	chr4:6702067:C:T	1.94967e-08	-1.53805e-10	-1.37747	8.47322e-06	-1.53805e-10	-1.36505
6702135	chr4:6702135:C:A	3.19268e-08	-0.884274	-3.69205e-10	1.54505e-05	-0.764315	-3.69205e-10
6702379	chr4:6702379:C:T	2.25137e-08	-1.53805e-10	-1.2336	9.13937e-06	-1.53805e-10	-1.28937
6702427	chr4:6702427:C:T	1.94946e-08	-1.53805e-10	-1.37759	8.38965e-06	-1.53805e-10	-1.37496
6702520	chr4:6702520:G:C	2.86288e-08	-1.53805e-10	-0.993306	1.19203e-05	-1.53805e-10	-1.02372
6702589	chr4:6702589:G:C	4.84097e-09	-1.58906	-1.18155	1.97195e-06	-1.53961	-1.28332
6702865	chr4:6702865:C:T	1.94821e-08	-1.53805e-10	-1.37822	8.40692e-06	-1.53805e-10	-1.3729
6703253	chr4:6703253:C:A	1.94817e-08	-1.53805e-10	-1.37824	8.41092e-06	-1.53805e-10	-1.37243
6703610	chr4:6703610:AAATAAATAAATAAAT:A	3.07061e-08	-1.53805e-10	-0.92326	1.3013e-05	-1.53805e-10	-0.93601
6703630	chr4:6703630:AAAT:A	3.29069e-08	-1.53805e-10	-0.854039	1.62739e-05	-1.53805e-10	-0.712395
6703634	chr4:6703634:A:T	7.85996e-08	-1.53805e-10	0.0166459	3.11521e-05	-1.53805e-10	-0.0630774
6703635	chr4:6703635:A:T	2.4248e-08	-1.53805e-10	-1.15939	9.90081e-06	-1.53805e-10	-1.20934
6703697	chr4:6703697:C:T	1.59494e-08	-1.5783	-3.69205e-10	6.66515e-06	-1.60507	-3.69205e-10
6703940	chr4:6703940:T:C	2.66524e-08	-1.53805e-10	-1.06484	1.2369e-05	-1.53805e-10	-0.986764
6704221	chr4:6704221:T:C	1.97131e-08	-1.53805e-10	-1.36644	8.75407e-06	-1.53805e-10	-1.33244
6704390	chr4:6704390:A:C	2.00834e-08	-1.53805e-10	-1.34783	9.05341e-06	-1.53805e-10	-1.29882
6704528	chr4:6704528:C:A	1.94892e-08	-1.53805e-10	-1.37786	8.46995e-06	-1.53805e-10	-1.36544
6704609	chr4:6704609:C:A	3.82661e-09	-1.63523	-1.37051	1.60113e-06	-1.71575	-1.3155
6704761	chr4:6704761:G:A	4.15307e-09	-1.58457	-1.3393	1.63895e-06	-1.62967	-1.37824
6704763	chr4:6704763:T:A	2.22831e-08	-1.53805e-10	-1.24389	1.02904e-05	-1.53805e-10	-1.17075
6704779	chr4:6704779:T:G	2.48114e-08	-1.53805e-10	-1.13642	9.75671e-06	-1.53805e-10	-1.224
6704856	chr4:6704856:GA:G	1.95742e-08	-1.53805e-10	-1.37351	8.58704e-06	-1.53805e-10	-1.35171
6705006	chr4:6705006:T:C	3.61667e-09	-1.71773	-1.34444	1.50407e-06	-1.72221	-1.37158
6705187	chr4:6705187:G:A	1.70366e-07	-1.53805e-10	0.79023	6.08108e-05	-1.53805e-10	0.605808
6705225	chr4:6705225:A:T	2.0281e-08	-1.53805e-10	-1.33804	9.08411e-06	-1.53805e-10	-1.29543
6705252	chr4:6705252:G:A	2.30727e-08	-1.53805e-10	-1.20907	1.0699e-05	-1.53805e-10	-1.13181
6705637	chr4:6705637:T:C	2.47191e-08	-1.53805e-10	-1.14014	1.10466e-05	-1.53805e-10	-1.09984
6706126	chr4:6706126:A:G	2.2886e-08	-1.53805e-10	-1.2172	9.10716e-06	-1.53805e-10	-1.2929
6706343	chr4:6706343:G:A	2.90921e-08	-1.53805e-10	-0.977254	1.1505e-05	-1.53805e-10	-1.05918
6706788	chr4:6706788:C:T	3.7799e-09	-1.67307	-1.34495	1.72157e-06	-1.67245	-1.28628
6706949	chr4:6706949:G:A	1.94857e-08	-1.53805e-10	-1.37804	8.37928e-06	-1.53805e-10	-1.3762
6707083	chr4:6707083:T:C	2.05552e-08	-1.53805e-10	-1.32461	9.25815e-06	-1.53805e-10	-1.27646
6707960	chr4:6707960:GA:G	4.01562e-08	-0.874129	0.219184	5.70119e-06	-1.22885	-0.53244
6708085	chr4:6708085:C:A	2.04456e-08	-1.53805e-10	-1.32995	9.18953e-06	-1.53805e-10	-1.2839
6708629	chr4:6708629:T:C	3.34199e-08	-0.838569	-3.69205e-10	1.21605e-05	-1.00376	-3.69205e-10
6708828	chr4:6708828:T:C	2.35457e-08	-1.53805e-10	-1.18878	1.09862e-05	-1.53805e-10	-1.10532
6708834	chr4:6708834:C:T	2.37694e-08	-1.53805e-10	-1.17932	1.11081e-05	-1.53805e-10	-1.09428
6708849	chr4:6708849:AG:A	1.95914e-08	-1.53805e-10	-1.37263	8.39624e-06	-1.53805e-10	-1.37418
6708975	chr4:6708975:A:T	1.95716e-08	-1.53805e-10	-1.37364	8.40318e-06	-1.53805e-10	-1.37335
6709012	chr4:6709012:C:T	2.38305e-08	-1.53805e-10	-1.17676	1.11405e-05	-1.53805e-10	-1.09138
6709146	chr4:6709146:A:C	2.19448e-08	-1.53805e-10	-1.25919	8.81188e-06	-1.53805e-10	-1.32586
6709994	chr4:6709994:G:T	2.3905e-08	-1.53805e-10	-1.17363	9.28699e-06	-1.53805e-10	-1.27335
6710033	chr4:6710033:C:G	5.47779e-09	-1.37651	-1.27051	2.27446e-06	-1.37282	-1.3074
6710074	chr4:6710074:C:G	4.42037e-09	-1.59617	-1.26532	1.85537e-06	-1.59359	-1.29028
6710525	chr4:6710525:G:A	1.98287e-08	-1.53805e-10	-1.36059	8.42548e-06	-1.53805e-10	-1.3707
6710735	chr4:6710735:C:A	3.95038e-09	-1.62732	-1.34659	1.55334e-06	-1.71551	-1.34604
6711298	chr4:6711298:G:T	3.65524e-09	-1.69499	-1.35657	1.54115e-06	-1.72183	-1.3476
6711336	chr4:6711336:T:C	2.92576e-08	-1.53805e-10	-0.971581	1.19859e-05	-1.53805e-10	-1.01823
6711698	chr4:6711698:T:G	4.09812e-09	-1.57944	-1.35776	1.52486e-06	-1.72243	-1.35763
6711854	chr4:6711854:G:A	3.14486e-08	-0.899366	-3.69205e-10	1.36016e-05	-0.891771	-3.69205e-10
6712585	chr4:6712585:G:A	4.07902e-09	-1.58135	-1.36051	1.73051e-06	-1.58297	-1.37057
6712686	chr4:6712686:G:A	1.82961e-08	-1.44103	-3.69205e-10	1.20907e-05	-1.00953	-3.69205e-10
6713225	chr4:6713225:G:A	2.79087e-08	-1.01878	-3.69205e-10	1.15856e-05	-1.0522	-3.69205e-10
6713252	chr4:6713252:A:G	1.95046e-08	-1.53805e-10	-1.37707	8.36177e-06	-1.53805e-10	-1.37829
6713267	chr4:6713267:C:A	2.27254e-08	-1.53805e-10	-1.22424	8.97543e-06	-1.53805e-10	-1.30747
6713866	chr4:6713866:A:G	2.12812e-08	-1.53805e-10	-1.2899	9.52975e-06	-1.53805e-10	-1.24754
6713949	chr4:6713949:T:A	2.27118e-08	-1.53805e-10	-1.22484	1.07807e-05	-1.53805e-10	-1.1242
6714213	chr4:6714213:G:T	1.95144e-08	-1.53805e-10	-1.37657	8.39106e-06	-1.53805e-10	-1.37479
6714701	chr4:6714701:T:G	2.21706e-08	-1.53805e-10	-1.24895	1.04514e-05	-1.53805e-10	-1.15522
6715122	chr4:6715122:A:G	2.70786e-08	-1.53805e-10	-1.04898	1.33944e-05	-1.53805e-10	-0.907126
6715201	chr4:6715201:G:A	2.8735e-08	-1.53805e-10	-0.989604	1.43704e-05	-1.53805e-10	-0.836792
6715617	chr4:6715617:C:T	2.90321e-08	-1.53805e-10	-0.979318	1.45423e-05	-1.53805e-10	-0.824896
6716002	chr4:6716002:A:ACAT	2.16785e-08	-1.53805e-10	-1.2714	9.75187e-06	-1.53805e-10	-1.2245
6716982	chr4:6716982:T:C	2.15249e-08	-1.53805e-10	-1.27851	8.72911e-06	-1.53805e-10	-1.3353
6717048	chr4:6717048:G:T	5.03596e-09	-1.70985	-1.02127	1.94159e-06	-1.70642	-1.13203
6717084	chr4:6717084:A:G	7.66385e-08	-0.00862113	-3.69205e-10	2.4565e-05	-0.300637	-3.69205e-10
6717365	chr4:6717365:TAGTC:T	1.05795e-08	-1.56906	-0.419744	3.13196e-06	-1.5889	-0.7714
6717896	chr4:6717896:C:T	2.59856e-08	-1.53805e-10	-1.09018	9.95168e-06	-1.53805e-10	-1.20422
6718108	chr4:6718108:G:A	1.45419e-07	-1.53805e-10	0.631896	7.88359e-05	-1.53805e-10	0.865408
6718119	chr4:6718119:C:T	4.58887e-08	-1.53805e-10	-0.521501	1.72099e-05	-1.53805e-10	-0.656474
6718556	chr4:6718556:A:G	4.56608e-08	-1.53805e-10	-0.52648	1.92395e-05	-1.53805e-10	-0.544996
6718854	chr4:6718854:T:A	4.3351e-09	-1.68343	-1.19755	1.72792e-06	-1.69591	-1.25913
6719032	chr4:6719032:C:T	3.65767e-08	-1.53805e-10	-0.748308	1.90234e-05	-1.53805e-10	-0.556292
6719081	chr4:6719081:T:G	2.0095e-08	-1.53805e-10	-1.34725	9.23228e-06	-1.53805e-10	-1.27925
6719235	chr4:6719235:G:C	9.44685e-08	-1.53805e-10	0.200546	4.53092e-05	-1.53805e-10	0.311551
6719250	chr4:6719250:G:C	9.43804e-09	-1.609	-0.493976	2.87641e-06	-1.62523	-0.820183
6719352	chr4:6719352:C:G	4.27267e-09	-1.7035	-1.19198	1.70509e-06	-1.71073	-1.25761
6719826	chr4:6719826:G:A	3.67884e-07	-1.53805e-10	1.56005	0.000212619	-1.53805e-10	1.85754
6719849	chr4:6719849:A:G	4.12745e-08	-1.53805e-10	-0.627476	1.56366e-05	-1.53805e-10	-0.752348
6720014	chr4:6720014:T:C	1.95409e-08	-1.15927	-0.215944	3.66164e-06	-1.3819	-0.822151
6720247	chr4:6720247:T:G	2.32053e-08	-1.53805e-10	-1.20334	1.0437e-05	-1.53805e-10	-1.1566
6721458	chr4:6721458:C:T	1.98185e-08	-1.53805e-10	-1.3611	8.72896e-06	-1.53805e-10	-1.33531
6721484	chr4:6721484:T:C	1.98529e-08	-1.53805e-10	-1.35937	8.39709e-06	-1.53805e-10	-1.37407
6721927	chr4:6721927:A:G	9.6273e-09	-0.886587	-1.19653	4.9641e-06	-0.772443	-1.12729
6722503	chr4:6722503:A:G	4.02328e-09	-1.58335	-1.37228	1.72795e-06	-1.57778	-1.37724
6722598	chr4:6722598:A:G	4.74488e-09	-1.66238	-1.12827	1.98168e-06	-1.6532	-1.16481
6722857	chr4:6722857:G:A	1.40969e-08	-1.70177	-3.69205e-10	6.03564e-06	-1.70428	-3.69205e-10
6722997	chr4:6722997:G:A	1.98568e-08	-1.53805e-10	-1.35918	8.64613e-06	-1.53805e-10	-1.34485
6723013	chr4:6723013:T:C	5.00189e-09	-1.71257	-1.02533	2.11455e-06	-1.63035	-1.12277
6723183	chr4:6723183:A:G	2.76482e-08	-1.53805e-10	-1.02816	1.26484e-05	-1.53805e-10	-0.964428
6723375	chr4:6723375:G:A	6.91723e-09	-1.68221	-0.731495	2.46681e-06	-1.64926	-0.949777
6723393	chr4:6723393:C:T	2.49717e-08	-1.53805e-10	-1.12998	1.12856e-05	-1.53805e-10	-1.07843
6723430	chr4:6723430:T:A	2.75792e-08	-1.53805e-10	-1.03066	1.26062e-05	-1.53805e-10	-0.967774
6723927	chr4:6723927:T:C	3.6411e-09	-1.6909	-1.36453	1.51656e-06	-1.72159	-1.36393
6724056	chr4:6724056:C:G	1.33675e-08	-1.70205	-0.0528493	3.9511e-06	-1.69921	-0.428754
6724376	chr4:6724376:C:T	2.63007e-08	-1.53805e-10	-1.07813	1.05178e-05	-1.53805e-10	-1.14889
6724406	chr4:6724406:C:T	5.09813e-09	-1.40157	-1.31727	2.12253e-06	-1.37976	-1.36959
6724440	chr4:6724440:G:A	5.25652e-09	-1.38665	-1.3016	2.17343e-06	-1.36237	-1.36328
6724442	chr4:6724442:A:T	4.54859e-08	-1.53805e-10	-0.530319	2.54475e-05	-1.53805e-10	-0.265341
6724582	chr4:6724582:C:T	4.70621e-09	-1.42122	-1.37762	2.14325e-06	-1.40108	-1.33855
6724714	chr4:6724714:C:T	1.0586e-08	-0.772664	-1.21553	4.33742e-06	-0.742732	-1.29195
6724733	chr4:6724733:C:T	5.3112e-08	-1.53805e-10	-0.375319	2.51336e-05	-1.53805e-10	-0.277754
6725004	chr4:6725004:G:A	4.37749e-08	-1.53805e-10	-0.56866	2.43559e-05	-1.53805e-10	-0.309184
6725249	chr4:6725249:T:C	8.80294e-09	-1.66623	-0.506406	2.57049e-06	-1.66467	-0.893194
6726165	chr4:6726165:A:G	2.7258e-08	-1.04237	-3.69205e-10	1.06157e-05	-1.13963	-3.69205e-10
6726451	chr4:6726451:T:C	4.40042e-09	-1.70929	-1.15673	2.2526e-06	-1.58535	-1.10452
6726468	chr4:6726468:A:T	5.2045e-08	-1.53805e-10	-0.395612	2.01091e-05	-1.53805e-10	-0.500789
6726490	chr4:6726490:G:A	6.51235e-09	-1.54073	-0.933288	2.29086e-06	-1.61057	-1.06246
6727198	chr4:6727198:G:A	3.81889e-08	-1.53805e-10	-0.705177	1.51245e-05	-1.53805e-10	-0.785646
6727303	chr4:6727303:T:C	9.86849e-09	-1.60856	-0.449812	3.67466e-06	-1.60259	-0.597912
6727328	chr4:6727328:C:T	1.70222e-07	-1.53805e-10	0.789381	8.74758e-05	-1.53805e-10	0.969403
6727377	chr4:6727377:C:T	7.42446e-09	-1.12064	-1.2223	2.81784e-06	-1.12718	-1.33881
6727422	chr4:6727422:C:T	3.93969e-08	-1.53805e-10	-0.674033	2.02047e-05	-1.53805e-10	-0.496043
6727434	chr4:6727434:C:G	4.60982e-08	-1.53805e-10	-0.516946	2.40869e-05	-1.53805e-10	-0.320292
6727482	chr4:6727482:G:A	1.94813e-08	-1.53805e-10	-1.37827	8.45601e-06	-1.53805e-10	-1.36708
6727960	chr4:6727960:T:C	5.02847e-09	-1.44241	-1.29019	2.02563e-06	-1.44309	-1.35299
6728341	chr4:6728341:G:A	4.90279e-09	-1.71839	-1.03953	2.00629e-06	-1.71907	-1.0866
6728380	chr4:6728380:T:A	1.10158e-08	-1.63256	-0.315835	3.63529e-06	-1.54985	-0.661418
6728545	chr4:6728545:C:T	5.55982e-09	-1.72167	-0.910484	2.26135e-06	-1.71389	-0.972113
6728860	chr4:6728860:A:G	5.01859e-08	-1.53805e-10	-0.431987	2.14258e-05	-1.53805e-10	-0.437364
6729172	chr4:6729172:T:C	5.96361e-09	-1.71535	-0.846696	2.38224e-06	-1.72125	-0.912668
6729307	chr4:6729307:G:A	2.11165e-08	-1.53805e-10	-1.29766	9.29565e-06	-1.53805e-10	-1.27241
6729392	chr4:6729392:G:A	2.0715e-08	-1.31686	-3.69205e-10	7.80031e-06	-1.4478	-3.69205e-10
6729463	chr4:6729463:T:G	1.9862e-08	-1.26618	-0.0927332	5.83764e-06	-1.4179	-0.319731
6729909	chr4:6729909:C:G	4.32485e-09	-1.72112	-1.16222	1.84216e-06	-1.71461	-1.17641
6730078	chr4:6730078:C:T	3.87521e-09	-1.64847	-1.34465	1.53722e-06	-1.72237	-1.34962
6730211	chr4:6730211:G:A	1.50994e-08	-1.65818	0.0251165	4.32481e-06	-1.68135	-0.356243
6730252	chr4:6730252:A:C	1.06624e-07	-1.53805e-10	0.321589	3.48411e-05	-1.53805e-10	0.0488388
6730264	chr4:6730264:T:A	4.29189e-09	-1.71839	-1.17261	1.81309e-06	-1.71846	-1.18847
6730316	chr4:6730316:C:G	2.27276e-08	-1.53805e-10	-1.22414	9.21102e-06	-1.53805e-10	-1.28156
6730696	chr4:6730696:A:T	5.40903e-09	-1.42899	-1.23066	2.03157e-06	-1.64141	-1.15174
6730883	chr4:6730883:C:G	3.72819e-08	-1.53805e-10	-0.729213	1.60254e-05	-1.53805e-10	-0.727784
6730933	chr4:6730933:G:A	4.22002e-09	-1.68721	-1.22067	1.7491e-06	-1.72046	-1.2224
6731198	chr4:6731198:T:C	4.09453e-09	-1.72039	-1.21768	1.6448e-06	-1.7083	-1.29604
6731220	chr4:6731220:G:A	2.003e-08	-1.53805e-10	-1.35049	8.84712e-06	-1.53805e-10	-1.32187
6731501	chr4:6731501:C:T	2.03705e-08	-1.53805e-10	-1.33363	8.50155e-06	-1.53805e-10	-1.36171
6731507	chr4:6731507:A:T	2.47663e-08	-1.53805e-10	-1.13824	1.18412e-05	-1.53805e-10	-1.03037
6731616	chr4:6731616:T:C	5.02523e-09	-1.71146	-1.02179	1.77276e-06	-1.72002	-1.2094
6731776	chr4:6731776:T:G	2.9876e-08	-1.53805e-10	-0.950667	1.13768e-05	-1.53805e-10	-1.07038
6731834	chr4:6731834:G:T	3.09366e-08	-1.53805e-10	-0.91578	1.16306e-05	-1.53805e-10	-1.04832
6731861	chr4:6731861:G:A	5.52634e-09	-1.7227	-0.915495	2.09475e-06	-1.65051	-1.11202
6731932	chr4:6731932:G:A	9.27843e-09	-1.51434	-0.605689	3.49624e-06	-1.56057	-0.6897
6732069	chr4:6732069:C:A	7.42237e-08	-1.53805e-10	-0.040637	2.31859e-05	-1.53805e-10	-0.358417
6732090	chr4:6732090:C:T	4.53738e-09	-1.57539	-1.25998	2.34738e-06	-1.40638	-1.24228
6732193	chr4:6732193:C:T	4.97776e-09	-1.49939	-1.24335	2.66937e-06	-1.29558	-1.22453
6732220	chr4:6732220:G:C	4.91329e-09	-1.51767	-1.2381	2.6079e-06	-1.3243	-1.21911
6732265	chr4:6732265:C:T	4.81662e-09	-1.55638	-1.21927	2.52058e-06	-1.37909	-1.19838
6732316	chr4:6732316:G:A	4.49231e-09	-1.60941	-1.23595	2.28952e-06	-1.4571	-1.21652
6732561	chr4:6732561:G:A	4.75431e-09	-1.72056	-1.06811	2.233e-06	-1.66986	-1.02875
6732569	chr4:6732569:C:G	4.80822e-09	-1.70945	-1.06794	2.12744e-06	-1.71772	-1.02932
6732586	chr4:6732586:G:A	7.07495e-09	-1.72247	-0.668695	3.42888e-06	-1.69576	-0.573971
6732640	chr4:6732640:G:A	4.09962e-09	-1.68891	-1.24791	1.99105e-06	-1.57696	-1.23634
6732652	chr4:6732652:G:A	2.08581e-08	-1.53805e-10	-1.30998	8.75796e-06	-1.53805e-10	-1.332
6732680	chr4:6732680:C:A	7.57348e-09	-1.70577	-0.617303	2.99067e-06	-1.71891	-0.687553
6732700	chr4:6732700:G:A	4.03127e-09	-1.57555	-1.37809	2.2316e-06	-1.33204	-1.3672
6732998	chr4:6732998:G:T	6.31856e-09	-1.18666	-1.31757	3.5773e-06	-0.911745	-1.31561
6733005	chr4:6733005:A:G	1.3765e-08	-0.929329	-0.796259	4.80725e-06	-0.783327	-1.14851
6733116	chr4:6733116:C:T	3.14941e-08	-1.53805e-10	-0.89792	1.24034e-05	-1.53805e-10	-0.983987
6733285	chr4:6733285:G:A	6.21475e-09	-1.40692	-1.11387	2.34924e-06	-1.38172	-1.26615
6733292	chr4:6733292:A:G	6.43182e-09	-1.16048	-1.32599	3.08541e-06	-1.00757	-1.3677
6733357	chr4:6733357:G:A	2.62886e-08	-1.53805e-10	-1.07858	9.84358e-06	-1.53805e-10	-1.21514
6733588	chr4:6733588:G:A	4.21538e-08	-1.53805e-10	-0.606396	1.9926e-05	-1.53805e-10	-0.509933
6733691	chr4:6733691:G:T	5.29523e-09	-1.60336	-1.07755	2.17962e-06	-1.51665	-1.20616
6733719	chr4:6733719:T:C	6.43858e-09	-1.3416	-1.14381	3.16626e-06	-1.14859	-1.20082
6733753	chr4:6733753:C:G	6.01545e-09	-1.4968	-1.05659	2.49551e-06	-1.3776	-1.20987
6733970	chr4:6733970:C:T	3.75762e-09	-1.72	-1.30393	1.56358e-06	-1.69195	-1.36303
6734008	chr4:6734008:A:G	5.46895e-09	-1.30403	-1.34461	2.2608e-06	-1.38408	-1.30216
6734052	chr4:6734052:C:T	4.90343e-09	-1.66504	-1.09275	1.85833e-06	-1.70613	-1.17616
6734208	chr4:6734208:T:G	1.55804e-08	-1.60171	-3.69205e-10	7.0133e-06	-1.55415	-3.69205e-10
6734337	chr4:6734337:T:C	4.36065e-09	-1.60355	-1.27155	1.5602e-06	-1.70373	-1.35342
6734340	chr4:6734340:C:T	2.15301e-08	-1.53805e-10	-1.27827	1.01217e-05	-1.53805e-10	-1.18728
6734509	chr4:6734509:A:G	2.38583e-08	-1.43898	0.263393	6.17794e-06	-1.52662	-0.154357
6734512	chr4:6734512:C:T	6.45576e-09	-1.5855	-0.897245	2.03658e-06	-1.63661	-1.15407
6734719	chr4:6734719:T:C	1.053e-08	-1.7134	-0.280092	3.82432e-06	-1.70108	-0.459502
6734856	chr4:6734856:C:G	4.81464e-09	-1.5931	-1.18296	1.94743e-06	-1.6557	-1.17975
6734859	chr4:6734859:A:G	9.33963e-08	-1.53805e-10	0.189131	4.66788e-05	-1.53805e-10	0.34133
6734926	chr4:6734926:T:A	8.0847e-09	-1.58637	-0.671379	3.01737e-06	-1.64596	-0.751613
6734963	chr4:6734963:C:T	1.95108e-08	-1.53805e-10	-1.37675	8.38407e-06	-1.53805e-10	-1.37563
6734970	chr4:6734970:G:T	1.95102e-08	-1.53805e-10	-1.37678	8.38446e-06	-1.53805e-10	-1.37558
6734985	chr4:6734985:A:C	1.14087e-08	-1.55613	-0.357215	4.04442e-06	-1.62502	-0.479601
6735219	chr4:6735219:C:T	8.24496e-08	-1.53805e-10	0.0644664	3.136e-05	-1.53805e-10	-0.0564267
6735272	chr4:6735272:A:C	2.25841e-08	-1.53805e-10	-1.23047	1.02986e-05	-1.53805e-10	-1.16996
6735276	chr4:6735276:C:T	1.49959e-08	-1.71808	0.0781342	4.39925e-06	-1.72036	-0.300169
6735358	chr4:6735358:T:C	3.56184e-09	-1.7113	-1.36615	1.57223e-06	-1.67537	-1.37409
6735359	chr4:6735359:G:A	3.54758e-09	-1.71654	-1.36491	1.55547e-06	-1.68646	-1.37372
6735396	chr4:6735396:T:C	2.05454e-08	-1.53805e-10	-1.32509	8.59705e-06	-1.53805e-10	-1.35054
6735614	chr4:6735614:G:A	2.29269e-08	-1.21541	-3.69205e-10	1.09408e-05	-1.10946	-3.69205e-10
6735619	chr4:6735619:A:C	2.26376e-08	-1.53805e-10	-1.22811	8.81851e-06	-1.53805e-10	-1.32511
6735655	chr4:6735655:A:C	2.5285e-08	-1.53805e-10	-1.11751	9.71865e-06	-1.53805e-10	-1.22791
6735685	chr4:6735685:C:T	2.13222e-08	-1.53805e-10	-1.28797	8.53564e-06	-1.53805e-10	-1.35771
6735707	chr4:6735707:A:G	2.1207e-08	-1.53805e-10	-1.29339	8.51405e-06	-1.53805e-10	-1.36024
6735786	chr4:6735786:A:G	2.16682e-08	-1.53805e-10	-1.27188	8.60486e-06	-1.53805e-10	-1.34963
6735793	chr4:6735793:T:C	2.15207e-08	-1.53805e-10	-1.27871	8.5745e-06	-1.53805e-10	-1.35317
6735817	chr4:6735817:C:G	2.12838e-08	-1.53805e-10	-1.28977	8.5268e-06	-1.53805e-10	-1.35875
6735882	chr4:6735882:T:C	2.10678e-08	-1.53805e-10	-1.29998	8.48716e-06	-1.53805e-10	-1.36341
6735929	chr4:6735929:A:G	2.3277e-08	-1.53805e-10	-1.20025	8.96147e-06	-1.53805e-10	-1.30903
6736180	chr4:6736180:T:C	1.99063e-08	-1.53805e-10	-1.35668	8.37189e-06	-1.53805e-10	-1.37708
6736302	chr4:6736302:C:T	3.7189e-09	-1.72034	-1.31395	1.59844e-06	-1.71484	-1.31809
6736305	chr4:6736305:G:A	3.76526e-09	-1.71614	-1.30577	1.62059e-06	-1.70866	-1.31051
6736314	chr4:6736314:C:T	1.44261e-08	-1.72252	0.0438367	4.26847e-06	-1.71157	-0.339129
6736562	chr4:6736562:A:G	1.94747e-08	-1.55977	0.181168	7.77792e-06	-1.61879	0.168116
6736651	chr4:6736651:C:T	2.35554e-08	-1.53805e-10	-1.18836	1.08242e-05	-1.53805e-10	-1.12017
6736667	chr4:6736667:T:A	2.13267e-08	-1.71873	0.430969	6.02109e-06	-1.71979	0.0131012
6737156	chr4:6737156:C:T	4.73744e-09	-1.55395	-1.23827	1.8853e-06	-1.62981	-1.23806
6737208	chr4:6737208:T:C	3.85017e-09	-1.72279	-1.27682	1.66957e-06	-1.71105	-1.27834
6737293	chr4:6737293:A:T	2.76313e-08	-1.53805e-10	-1.02877	1.11092e-05	-1.53805e-10	-1.09418
6737315	chr4:6737315:C:T	4.49476e-09	-1.61214	-1.23267	1.71067e-06	-1.69427	-1.2708
6737377	chr4:6737377:C:T	2.06822e-08	-1.53805e-10	-1.31845	9.18366e-06	-1.53805e-10	-1.28453
6737404	chr4:6737404:T:C	1.79237e-07	-0.829364	1.67035	3.35842e-05	-1.14856	1.16066
6737419	chr4:6737419:T:C	2.36383e-08	-1.53805e-10	-1.18485	1.08689e-05	-1.53805e-10	-1.11606
6737468	chr4:6737468:G:A	5.11774e-09	-1.72208	-0.992928	1.92017e-06	-1.72279	-1.12676
6737594	chr4:6737594:T:C	2.13893e-08	-1.7209	0.43607	6.06099e-06	-1.71713	0.0170439
6737857	chr4:6737857:G:A	1.99079e-08	-1.53805e-10	-1.35661	8.73791e-06	-1.53805e-10	-1.33429
6737893	chr4:6737893:C:T	1.95061e-08	-1.53805e-10	-1.37699	8.38179e-06	-1.53805e-10	-1.3759
6738066	chr4:6738066:T:A	1.95547e-08	-1.53805e-10	-1.3745	8.55732e-06	-1.53805e-10	-1.35517
6738291	chr4:6738291:A:G	2.14676e-08	-1.55432	0.273143	8.38834e-06	-1.61535	0.240238
6738320	chr4:6738320:C:G	5.90371e-09	-1.62078	-0.951364	2.00237e-06	-1.69905	-1.10858
6738387	chr4:6738387:G:A	6.51367e-08	-0.171232	-3.69205e-10	3.97925e-05	0.18172	-3.69205e-10
6738412	chr4:6738412:C:T	5.22484e-09	-1.72276	-0.971533	1.96283e-06	-1.72221	-1.10536
6738519	chr4:6738519:T:C	9.03158e-09	-1.70241	-0.44458	2.56563e-06	-1.72215	-0.837608
6738561	chr4:6738561:TATA:T	1.51921e-08	-1.68922	0.0622775	4.26697e-06	-1.72239	-0.328666
6738570	chr4:6738570:A:G	2.13578e-08	-1.53805e-10	-1.2863	9.03055e-06	-1.53805e-10	-1.30135
6738629	chr4:6738629:T:C	1.39215e-08	-1.68168	-0.0326108	3.96158e-06	-1.72115	-0.40417
6739121	chr4:6739121:C:T	3.93558e-08	-1.53805e-10	-0.675078	1.26923e-05	-1.53805e-10	-0.960964
6739241	chr4:6739241:C:T	4.00673e-08	-1.53805e-10	-0.65716	2.00046e-05	-1.53805e-10	-0.506
6739291	chr4:6739291:G:A	2.47964e-08	-1.53805e-10	-1.13702	1.14853e-05	-1.53805e-10	-1.06089
6739349	chr4:6739349:C:T	7.90387e-09	-1.25568	-1.02469	3.35286e-06	-1.47773	-0.814421
6739595	chr4:6739595:T:C	1.99495e-08	-1.53805e-10	-1.35452	8.42142e-06	-1.53805e-10	-1.37118
6739803	chr4:6739803:A:G	2.12297e-08	-1.53805e-10	-1.29232	8.6459e-06	-1.53805e-10	-1.34487
6740297	chr4:6740297:T:C	2.82969e-08	-1.72261	0.717636	8.39314e-06	-1.70536	0.330811
6740588	chr4:6740588:A:G	1.57753e-07	-0.880106	1.59342	5.74941e-05	-0.825165	1.37489
6740602	chr4:6740602:C:T	1.33102e-08	-1.09479	-0.664406	6.29759e-06	-1.06169	-0.600105
6740613	chr4:6740613:T:A	2.89566e-08	-1.53805e-10	-0.981924	1.17228e-05	-1.53805e-10	-1.04042
6740681	chr4:6740681:A:G	1.99541e-08	-1.53805e-10	-1.35429	8.88535e-06	-1.53805e-10	-1.31756
6740762	chr4:6740762:C:T	5.71165e-08	-1.53805e-10	-0.302629	1.71603e-05	-1.53805e-10	-0.659362
6740888	chr4:6740888:G:T	5.63744e-08	-1.53805e-10	-0.315705	1.69908e-05	-1.53805e-10	-0.669287
6741013	chr4:6741013:T:C	2.34235e-08	-1.53805e-10	-1.19398	9.10838e-06	-1.53805e-10	-1.29277
6741044	chr4:6741044:C:T	6.40582e-09	-1.59468	-0.895832	2.19593e-06	-1.64978	-1.06557
6741072	chr4:6741072:G:A	3.96876e-09	-1.59171	-1.37756	1.56657e-06	-1.68138	-1.37169
6741114	chr4:6741114:C:T	5.08559e-08	-1.53805e-10	-0.418724	1.56272e-05	-1.53805e-10	-0.752949
6741115	chr4:6741115:G:A	3.94896e-09	-1.59701	-1.37726	1.55507e-06	-1.68343	-1.37701
6741150	chr4:6741150:C:G	7.92473e-09	-1.34	-0.937735	3.49486e-06	-1.53804	-0.712625
6741628	chr4:6741628:G:C	2.24987e-08	-1.53805e-10	-1.23426	1.04506e-05	-1.53805e-10	-1.1553
6741699	chr4:6741699:A:T	2.81599e-08	-1.53805e-10	-1.00982	1.06076e-05	-1.53805e-10	-1.14039
6741720	chr4:6741720:C:A	3.63585e-08	-1.57903	0.824732	1.16681e-05	-1.59797	0.552861
6741751	chr4:6741751:T:C	1.53264e-07	-1.53805e-10	0.684443	5.529e-05	-1.53805e-10	0.510632
6741911	chr4:6741911:A:G	3.93426e-08	-1.60732	0.931909	1.28809e-05	-1.62457	0.678354
6741915	chr4:6741915:C:CAAAA	2.94183e-08	-1.61124	0.645134	9.59542e-06	-1.62815	0.387475
6742055	chr4:6742055:C:T	4.1984e-08	-1.58992	0.979485	1.37233e-05	-1.60843	0.725563
6742183	chr4:6742183:G:A	3.80216e-08	-1.52223	0.812665	1.24664e-05	-1.5471	0.568176
6742189	chr4:6742189:T:C	9.03124e-09	-1.62158	-0.525448	2.66554e-06	-1.69637	-0.825182
6742239	chr4:6742239:T:C	7.7445e-09	-1.14438	-1.15636	3.03026e-06	-1.39422	-0.999092
6742252	chr4:6742252:T:A	6.94581e-09	-1.24761	-1.16197	2.80528e-06	-1.47376	-0.996697
6742389	chr4:6742389:C:T	1.99567e-08	-1.53805e-10	-1.35416	8.89224e-06	-1.53805e-10	-1.31678
6742422	chr4:6742422:G:A	1.94983e-08	-1.53805e-10	-1.37739	8.3622e-06	-1.53805e-10	-1.37824
6742423	chr4:6742423:C:T	3.69541e-09	-1.719	-1.32163	1.59212e-06	-1.72193	-1.31496
6742463	chr4:6742463:T:C	2.03705e-08	-1.53805e-10	-1.33363	9.17385e-06	-1.53805e-10	-1.2856
6742485	chr4:6742485:G:T	1.45849e-08	-1.66774	-3.69205e-10	6.47083e-06	-1.63466	-3.69205e-10
6742591	chr4:6742591:G:A	2.00876e-08	-1.34762	-3.69205e-10	9.93124e-06	-1.20627	-3.69205e-10
6742601	chr4:6742601:G:A	4.7144e-08	-1.53805e-10	-0.494514	1.46966e-05	-1.53805e-10	-0.814341
6742619	chr4:6742619:C:T	2.27307e-08	-1.53805e-10	-1.224	1.05281e-05	-1.53805e-10	-1.14791
6742778	chr4:6742778:A:AT	2.32523e-08	-1.53805e-10	-1.20132	9.06098e-06	-1.53805e-10	-1.29798
6743017	chr4:6743017:T:C	4.11573e-09	-1.61524	-1.31766	1.67953e-06	-1.68618	-1.29727
6743119	chr4:6743119:T:G	1.86884e-08	-1.72129	0.301466	5.39292e-06	-1.69821	-0.118666
6743375	chr4:6743375:T:C	1.98961e-08	-1.53805e-10	-1.3572	8.85013e-06	-1.53805e-10	-1.32153
6743378	chr4:6743378:T:C	5.66827e-08	-1.53805e-10	-0.310252	2.16176e-05	-1.53805e-10	-0.42845
6743382	chr4:6743382:T:G	3.35486e-08	-1.53805e-10	-0.834724	1.58224e-05	-1.53805e-10	-0.740531
6743388	chr4:6743388:A:G	2.10391e-08	-1.53805e-10	-1.30134	8.78331e-06	-1.53805e-10	-1.32911
6743415	chr4:6743415:A:G	4.56734e-09	-1.56526	-1.26353	1.82287e-06	-1.66402	-1.23753
6743725	chr4:6743725:C:T	4.65906e-09	-1.52018	-1.28873	1.83577e-06	-1.63072	-1.26378
6743728	chr4:6743728:A:G	4.30349e-08	-1.53805e-10	-0.585709	1.36033e-05	-1.53805e-10	-0.891647
6743747	chr4:6743747:A:G	5.14575e-09	-1.39612	-1.31343	2.14724e-06	-1.46903	-1.26874
6743923	chr4:6743923:A:C	4.42768e-09	-1.56232	-1.29753	1.76986e-06	-1.65756	-1.2735
6744019	chr4:6744019:T:C	4.43248e-07	2.62609	-0.879685	0.000107265	2.30546	-1.13212
6744042	chr4:6744042:A:G	3.90866e-09	-1.62378	-1.36074	1.63425e-06	-1.66863	-1.34215
6744107	chr4:6744107:A:T	2.4912e-08	-1.53805e-10	-1.13237	1.23769e-05	-1.53805e-10	-0.986125
6744186	chr4:6744186:A:G	4.72371e-09	-1.50088	-1.29424	1.85058e-06	-1.61659	-1.26987
6744294	chr4:6744294:T:C	3.47066e-08	-1.53805e-10	-0.80079	1.31663e-05	-1.53805e-10	-0.924302
6744327	chr4:6744327:C:T	2.62689e-08	-1.53805e-10	-1.07933	1.18364e-05	-1.53805e-10	-1.03078
6744329	chr4:6744329:A:G	9.21204e-09	-1.10993	-1.01728	3.82685e-06	-1.36191	-0.798008
6744387	chr4:6744387:G:C	4.26796e-09	-1.54883	-1.34776	1.80972e-06	-1.59424	-1.31455
6744426	chr4:6744426:A:C	4.79078e-09	-1.45583	-1.3252	1.84089e-06	-1.58634	-1.30537
6744462	chr4:6744462:A:G	4.64008e-09	-1.51741	-1.29558	1.82507e-06	-1.62879	-1.27156
6744515	chr4:6744515:T:C	7.97494e-09	-1.61826	-0.653157	2.87701e-06	-1.6737	-0.771509
6744551	chr4:6744551:T:C	4.41174e-09	-1.48658	-1.37687	1.67488e-06	-1.60941	-1.37681
6744669	chr4:6744669:A:AAAG	2.54427e-08	-1.53805e-10	-1.11129	1.20853e-05	-1.53805e-10	-1.00997
6744748	chr4:6744748:A:G	2.10981e-08	-1.53805e-10	-1.29854	9.20584e-06	-1.53805e-10	-1.28212
6744853	chr4:6744853:T:A	5.94538e-09	-1.47382	-1.09128	2.40109e-06	-1.59839	-1.02765
6744910	chr4:6744910:T:G	6.21896e-09	-1.57508	-0.945036	4.49986e-06	-1.33894	-0.658975
6744950	chr4:6744950:G:A	1.09409e-07	-1.53805e-10	0.34737	5.50759e-05	-1.53805e-10	0.506753
6745132	chr4:6745132:T:A	5.28331e-07	-1.52379	3.44579	0.00010823	-1.41458	2.59687
6745398	chr4:6745398:G:A	2.09239e-08	-1.53805e-10	-1.30683	9.24427e-06	-1.53805e-10	-1.27796
6745401	chr4:6745401:AC:A	7.74343e-08	-1.53805e-10	0.00170902	2.81658e-05	-1.53805e-10	-0.163852
6745451	chr4:6745451:T:C	9.12797e-07	3.14859	-0.679801	0.000209605	2.81779	-0.974531
6745484	chr4:6745484:C:T	1.11632e-08	-1.64274	-0.292351	3.17216e-06	-1.62066	-0.726892
6745565	chr4:6745565:A:G	4.17894e-08	-1.28639	0.671307	1.18505e-05	-1.45532	0.425738
6745647	chr4:6745647:G:A	4.40656e-09	-1.59913	-1.2655	1.66689e-06	-1.69143	-1.29957
6745675	chr4:6745675:C:T	7.39643e-09	-1.57217	-0.774558	2.76018e-06	-1.67791	-0.808749
6745678	chr4:6745678:T:C	8.07401e-09	-1.62159	-0.637477	3.07645e-06	-1.70242	-0.675767
6745699	chr4:6745699:T:C	2.37898e-08	-1.53805e-10	-1.17846	9.33674e-06	-1.53805e-10	-1.268
6745713	chr4:6745713:G:T	5.39229e-09	-1.72278	-0.939968	1.77584e-06	-1.71597	-1.21172
6745821	chr4:6745821:C:T	1.98028e-08	-1.53805e-10	-1.3619	8.6988e-06	-1.53805e-10	-1.33877
6745830	chr4:6745830:G:A	2.0545e-07	-1.53805e-10	0.977482	0.000106499	-1.53805e-10	1.16618
6746153	chr4:6746153:C:T	7.94312e-07	3.01524	-0.685489	0.000181245	2.67858	-0.980688
6746261	chr4:6746261:C:A	2.56809e-08	-1.53805e-10	-1.10197	1.21549e-05	-1.53805e-10	-1.00423
6746340	chr4:6746340:G:A	5.83709e-09	-1.67436	-0.909129	3.22677e-06	-1.68665	-0.643829
6746342	chr4:6746342:C:T	5.98667e-09	-1.66933	-0.888854	3.32464e-06	-1.68236	-0.618235
6746599	chr4:6746599:G:A	3.8565e-09	-1.69134	-1.30662	1.80546e-06	-1.70166	-1.20948
6747044	chr4:6747044:C:T	5.78598e-09	-1.23389	-1.3584	2.16926e-06	-1.35582	-1.37176
6747287	chr4:6747287:C:G	9.17775e-07	-1.49001	3.96424	0.000188945	-1.37835	3.11785
6747419	chr4:6747419:A:G	1.38699e-07	0.584587	-3.69205e-10	2.74028e-05	-0.191316	-3.69205e-10
6747483	chr4:6747483:T:A	1.94882e-08	-1.53805e-10	-1.37791	8.37961e-06	-1.53805e-10	-1.37616
6748910	chr4:6748910:C:T	1.95299e-08	-1.53805e-10	-1.37577	8.36875e-06	-1.53805e-10	-1.37746
6749048	chr4:6749048:A:G	2.11734e-08	-0.281313	-1.01366	7.31685e-06	-0.233207	-1.27857
6749063	chr4:6749063:C:T	7.22189e-09	-1.22074	-1.14987	2.86824e-06	-1.08692	-1.36134
6749264	chr4:6749264:T:C	3.0849e-08	-0.0459642	-0.872652	1.03561e-05	0.0108049	-1.17519
6749341	chr4:6749341:T:A	3.19325e-08	0.0548344	-0.938931	1.0994e-05	0.111789	-1.2164
6749539	chr4:6749539:T:G	2.07738e-08	-1.53805e-10	-1.31403	8.45904e-06	-1.53805e-10	-1.36672
6749605	chr4:6749605:T:C	7.55728e-09	-1.01569	-1.30951	3.50503e-06	-0.869436	-1.37832
6749698	chr4:6749698:C:T	2.50119e-08	-1.53805e-10	-1.12837	1.00575e-05	-1.53805e-10	-1.19364
6749869	chr4:6749869:C:G	5.10217e-09	-1.69605	-1.022	2.00186e-06	-1.71242	-1.09546
6749970	chr4:6749970:A:G	5.52629e-08	0.519008	-0.854628	1.8549e-05	0.585469	-1.16701
6750012	chr4:6750012:G:A	2.28765e-08	-1.53805e-10	-1.21761	9.55892e-06	-1.53805e-10	-1.24449
6750057	chr4:6750057:G:A	2.60469e-08	-1.53805e-10	-1.08782	1.0431e-05	-1.53805e-10	-1.15718
6750212	chr4:6750212:C:T	2.70103e-07	-1.53805e-10	1.25108	0.000100822	-1.53805e-10	1.1114
6750485	chr4:6750485:G:T	2.66048e-08	-1.53805e-10	-1.06663	1.08734e-05	-1.53805e-10	-1.11564
6750904	chr4:6750904:C:T	8.29411e-09	-1.03566	-1.19652	2.99258e-06	-1.16067	-1.24516
6751025	chr4:6751025:G:A	2.22317e-08	-1.53805e-10	-1.2462	9.31449e-06	-1.53805e-10	-1.27039
6751154	chr4:6751154:G:A	5.18249e-09	-1.3422	-1.36023	2.62293e-06	-1.1767	-1.36097
6751182	chr4:6751182:T:C	1.96604e-08	-1.53805e-10	-1.36911	8.36732e-06	-1.53805e-10	-1.37763
6751567	chr4:6751567:C:G	1.82037e-08	-1.05999	-0.386105	4.76499e-06	-1.17922	-0.761445
6751607	chr4:6751607:G:C	1.80845e-08	-1.19775	-0.254919	4.64752e-06	-1.3065	-0.659128
6751673	chr4:6751673:A:G	1.13192e-08	-0.545989	-1.37523	6.00651e-06	-0.366127	-1.34299
6751695	chr4:6751695:C:T	8.67618e-08	0.115446	-3.69205e-10	1.80039e-05	-0.611369	-3.69205e-10
6751704	chr4:6751704:T:C	9.64564e-08	-1.53805e-10	0.22137	6.31603e-05	-1.53805e-10	0.643716
6751744	chr4:6751744:C:T	1.3068e-08	-0.501872	-1.27569	6.12144e-06	-0.317363	-1.3728
6751773	chr4:6751773:G:A	1.41532e-08	-0.319784	-1.378	8.27275e-06	-0.0132442	-1.37575
6751961	chr4:6751961:G:T	2.03403e-08	-1.06905	-0.266072	5.19832e-06	-1.1887	-0.664926
6752312	chr4:6752312:C:A	5.662e-09	-1.33917	-1.27477	3.35903e-06	-1.17144	-1.11887
6752519	chr4:6752519:C:T	1.94975e-08	-1.53805e-10	-1.37743	8.36937e-06	-1.53805e-10	-1.37738
6752843	chr4:6752843:A:G	7.21399e-09	-1.00492	-1.36677	2.65951e-06	-1.1462	-1.37762
6752974	chr4:6752974:G:A	5.23246e-09	-1.38511	-1.30773	3.01388e-06	-1.22611	-1.17262
6753120	chr4:6753120:G:C	3.93054e-08	-0.340049	-0.336311	1.82852e-05	-0.044378	-0.551489
6753460	chr4:6753460:G:T	2.28835e-08	-1.53805e-10	-1.21731	1.01005e-05	-1.53805e-10	-1.18937
6753483	chr4:6753483:C:T	2.08547e-08	-1.53805e-10	-1.31014	8.5916e-06	-1.53805e-10	-1.35117
6753597	chr4:6753597:G:A	5.42247e-09	-1.35412	-1.30305	3.14525e-06	-1.18943	-1.16663
6753612	chr4:6753612:T:C	2.04087e-08	-1.53805e-10	-1.33176	8.4781e-06	-1.53805e-10	-1.36447
6754132	chr4:6754132:C:T	4.79768e-09	-1.43993	-1.33966	2.74041e-06	-1.29448	-1.19937
6754341	chr4:6754341:G:T	1.96327e-08	-1.53805e-10	-1.37052	8.56474e-06	-1.53805e-10	-1.35431
6754541	chr4:6754541:G:C	2.17805e-07	-1.53805e-10	1.03588	7.35068e-05	-1.53805e-10	0.795419
6754641	chr4:6754641:AG:A	3.59528e-08	-1.53805e-10	-0.765514	1.48207e-05	-1.53805e-10	-0.805934
6755029	chr4:6755029:A:G	2.98001e-08	-1.53805e-10	-0.95321	1.52891e-05	-1.53805e-10	-0.774819
6755170	chr4:6755170:T:C	4.26639e-09	-1.52794	-1.36901	1.84918e-06	-1.5351	-1.35212
6755457	chr4:6755457:T:C	3.64462e-09	-1.71894	-1.33553	1.54052e-06	-1.71309	-1.35675
6755516	chr4:6755516:T:A	8.62821e-08	-1.53805e-10	0.109901	2.9206e-05	-1.53805e-10	-0.127586
6755594	chr4:6755594:C:T	7.29534e-09	-1.46239	-0.8981	3.0432e-06	-1.40269	-0.986361
6755761	chr4:6755761:C:T	8.77102e-09	-1.51481	-0.661454	4.20012e-06	-1.52193	-0.544916
6756277	chr4:6756277:A:G	1.43427e-08	-1.68448	-3.69205e-10	6.62695e-06	-1.61081	-3.69205e-10
6756295	chr4:6756295:T:C	5.37057e-09	-1.41667	-1.25011	2.71169e-06	-1.30373	-1.20065
6756449	chr4:6756449:G:A	1.28359e-07	0.507111	-3.69205e-10	2.4509e-05	-0.302921	-3.69205e-10
6756606	chr4:6756606:C:T	2.22696e-08	-1.53805e-10	-1.2445	9.05332e-06	-1.53805e-10	-1.29883
6756614	chr4:6756614:T:A	2.25213e-08	-1.53805e-10	-1.23326	8.69384e-06	-1.53805e-10	-1.33935
6756675	chr4:6756675:A:T	2.62639e-08	-1.53805e-10	-1.07953	1.2071e-05	-1.53805e-10	-1.01115
6756808	chr4:6756808:G:A	2.84273e-08	-1.00037	-3.69205e-10	1.04685e-05	-1.15359	-3.69205e-10
6756840	chr4:6756840:T:A	8.63695e-09	-1.52692	-0.664756	3.89174e-06	-1.52903	-0.614079
6756881	chr4:6756881:T:C	2.52683e-08	-1.53805e-10	-1.11817	1.15696e-05	-1.53805e-10	-1.05358
6757162	chr4:6757162:A:G	5.92965e-09	-1.59388	-0.973871	2.55875e-06	-1.5931	-0.969337
6757402	chr4:6757402:G:T	2.01573e-08	-1.53805e-10	-1.34415	8.36143e-06	-1.53805e-10	-1.37833
6757699	chr4:6757699:G:A	5.72899e-09	-1.3289	-1.27328	1.98994e-06	-1.47317	-1.34068
6757726	chr4:6757726:C:T	5.95217e-09	-1.72146	-0.842503	2.18201e-06	-1.7208	-1.00091
6757869	chr4:6757869:A:T	1.94799e-08	-1.53805e-10	-1.37834	8.40179e-06	-1.53805e-10	-1.37351
6757911	chr4:6757911:C:T	7.35136e-09	-1.71086	-0.641977	2.57337e-06	-1.72198	-0.834762
6757992	chr4:6757992:A:C	2.04211e-08	-1.53805e-10	-1.33115	8.94767e-06	-1.53805e-10	-1.31057
6758339	chr4:6758339:A:C	9.90332e-09	-1.52181	-0.533039	4.41272e-06	-1.52574	-0.491733
6758947	chr4:6758947:G:A	1.33058e-08	-1.65063	-0.108885	4.67398e-06	-1.60861	-0.351344
6759012	chr4:6759012:C:T	2.57654e-08	-1.53805e-10	-1.09869	1.18187e-05	-1.53805e-10	-1.03227
6759326	chr4:6759326:G:T	6.5683e-09	-1.08718	-1.37829	2.39762e-06	-1.27694	-1.35055
6759345	chr4:6759345:A:G	8.221e-09	-0.863423	-1.37761	4.48639e-06	-0.644348	-1.35656
6759373	chr4:6759373:T:C	3.14469e-08	-1.53805e-10	-0.899419	1.48609e-05	-1.53805e-10	-0.803225
6759759	chr4:6759759:G:A	3.95075e-08	-1.53805e-10	-0.67123	1.556e-05	-1.53805e-10	-0.757253
6759770	chr4:6759770:C:T	2.0002e-08	-1.53805e-10	-1.35189	8.85144e-06	-1.53805e-10	-1.32138
6759775	chr4:6759775:G:A	2.27938e-08	-1.53805e-10	-1.22123	1.00391e-05	-1.53805e-10	-1.19547
6759901	chr4:6759901:T:C	3.06814e-08	-1.53805e-10	-0.924065	1.43903e-05	-1.53805e-10	-0.835403
6759992	chr4:6759992:A:C	3.32719e-08	-1.53805e-10	-0.843007	1.29211e-05	-1.53805e-10	-0.943102
6760005	chr4:6760005:G:A	4.00182e-09	-1.7086	-1.25237	1.57841e-06	-1.72121	-1.32433
6760223	chr4:6760223:G:T	5.88134e-09	-1.24545	-1.33049	2.34629e-06	-1.40512	-1.24401
6760329	chr4:6760329:C:T	2.00265e-08	-1.53805e-10	-1.35067	8.40993e-06	-1.53805e-10	-1.37255
6760380	chr4:6760380:A:G	9.47261e-09	-1.5085	-0.590811	3.60749e-06	-1.29873	-0.92022
6760456	chr4:6760456:T:C	2.26583e-08	-1.53805e-10	-1.22719	8.72052e-06	-1.53805e-10	-1.33628
6760562	chr4:6760562:T:C	2.62951e-08	-1.53805e-10	-1.07834	1.21147e-05	-1.53805e-10	-1.00754
6760684	chr4:6760684:C:T	1.25903e-08	-1.49588	-0.318911	6.80681e-06	-1.26612	-0.317921
6760876	chr4:6760876:A:G	1.08504e-08	-0.658704	-1.30481	5.32958e-06	-0.662081	-1.16661
6761052	chr4:6761052:A:G	5.56097e-09	-1.65545	-0.976501	2.40537e-06	-1.49842	-1.12583
6761268	chr4:6761268:T:C	8.83379e-09	-1.44174	-0.727397	3.09637e-06	-1.31516	-1.05657
6761388	chr4:6761388:C:T	1.55525e-08	-1.72118	0.11768	4.90807e-06	-1.56679	-0.344286
6761445	chr4:6761445:A:T	9.24082e-09	-1.53113	-0.592959	3.43683e-06	-1.4695	-0.797913
6761631	chr4:6761631:A:G	3.5451e-08	-1.68073	0.901159	1.17767e-05	-1.69291	0.65708
6762110	chr4:6762110:G:A	1.19647e-08	-1.66255	-0.203216	6.56058e-06	-1.67395	0.0530657
6762145	chr4:6762145:G:A	2.82039e-08	-1.53805e-10	-1.00826	1.30046e-05	-1.53805e-10	-0.936655
6762232	chr4:6762232:T:G	7.50244e-09	-1.71958	-0.612913	3.4353e-06	-1.72006	-0.547799
6762693	chr4:6762693:G:A	1.49363e-08	-0.335087	-1.30884	6.10141e-06	-0.321407	-1.37203
6762961	chr4:6762961:G:A	4.14454e-07	-1.53805e-10	1.67924	0.000155376	-1.53805e-10	1.54389
6763086	chr4:6763086:G:C	2.03981e-08	-1.53805e-10	-1.33228	8.53195e-06	-1.53805e-10	-1.35814
6763273	chr4:6763273:A:G	4.85307e-09	-1.54287	-1.22524	2.08525e-06	-1.47852	-1.28855
6763337	chr4:6763337:C:T	2.47296e-08	-1.53805e-10	-1.13972	1.11832e-05	-1.53805e-10	-1.08755
6763654	chr4:6763654:G:A	4.81072e-09	-1.41693	-1.35995	2.68247e-06	-1.15364	-1.36159
6763677	chr4:6763677:G:A	1.25864e-08	-0.440201	-1.37491	5.5813e-06	-0.422432	-1.36011
6763783	chr4:6763783:C:G	1.95183e-08	-1.53805e-10	-1.37637	8.36194e-06	-1.53805e-10	-1.37827
6763859	chr4:6763859:A:G	2.38176e-08	-1.53805e-10	-1.1773	9.5248e-06	-1.53805e-10	-1.24806
6763946	chr4:6763946:C:T	2.43441e-08	-1.53805e-10	-1.15543	9.90894e-06	-1.53805e-10	-1.20852
6764101	chr4:6764101:AAACAC:A	2.43622e-08	-1.53805e-10	-1.15469	9.66521e-06	-1.53805e-10	-1.23343
6764149	chr4:6764149:A:G	3.27428e-08	-0.859038	-3.69205e-10	1.6659e-05	-0.689011	-3.69205e-10
6764175	chr4:6764175:T:G	1.57813e-08	-0.722885	-0.866007	5.06744e-06	-0.746385	-1.13274
6764179	chr4:6764179:C:T	5.38759e-09	-1.46715	-1.19647	2.45903e-06	-1.24029	-1.3619
6764307	chr4:6764307:T:C	2.33777e-08	-1.19594	-3.69205e-10	1.1617e-05	-1.04949	-3.69205e-10
6764437	chr4:6764437:A:G	2.01873e-08	-1.53805e-10	-1.34267	8.94032e-06	-1.53805e-10	-1.31139
6764455	chr4:6764455:A:G	2.01772e-08	-1.53805e-10	-1.34317	8.93434e-06	-1.53805e-10	-1.31206
6764918	chr4:6764918:C:A	4.00344e-08	-0.657981	-3.69205e-10	2.07612e-05	-0.468875	-3.69205e-10
6765089	chr4:6765089:A:G	8.07299e-09	-1.65055	-0.608648	4.24486e-06	-1.664	-0.392246
6765260	chr4:6765260:T:C	3.91619e-08	-1.53805e-10	-0.680018	1.54377e-05	-1.53805e-10	-0.765146
6765335	chr4:6765335:C:T	2.03042e-08	-1.53805e-10	-1.33689	9.00991e-06	-1.53805e-10	-1.30363
6765388	chr4:6765388:C:A	1.73593e-08	-1.49389	0.000301254	5.14016e-06	-1.25847	-0.606406
6765439	chr4:6765439:A:C	2.08547e-08	-1.53805e-10	-1.31014	9.38318e-06	-1.53805e-10	-1.26304
6765609	chr4:6765609:C:T	1.39853e-08	-1.70074	-0.00897667	6.37644e-06	-1.59213	-0.0572198
6765675	chr4:6765675:T:C	2.18455e-08	-0.611353	-0.652371	6.8074e-06	-0.640016	-0.943933
6765684	chr4:6765684:C:T	3.95464e-09	-1.71014	-1.26269	1.83234e-06	-1.59122	-1.30514
6765701	chr4:6765701:A:G	1.50339e-08	-1.63741	-3.69205e-10	6.99572e-06	-1.55666	-3.69205e-10
6765702	chr4:6765702:A:G	1.87536e-06	-1.53805e-10	3.18884	0.000665393	-1.53805e-10	2.99842
6765705	chr4:6765705:A:G	1.98463e-08	-1.3597	-3.69205e-10	9.41893e-06	-1.25924	-3.69205e-10
6765824	chr4:6765824:G:A	4.91116e-09	-1.71233	-1.04388	2.31959e-06	-1.60107	-1.0595
6765839	chr4:6765839:T:A	4.06985e-09	-1.72016	-1.22395	1.81472e-06	-1.63249	-1.27354
6766065	chr4:6766065:G:A	2.5012e-08	-1.53805e-10	-1.12837	1.21377e-05	-1.53805e-10	-1.00564
6766095	chr4:6766095:A:ATCC	3.93708e-08	-0.674696	-3.69205e-10	2.04003e-05	-0.486412	-3.69205e-10
6766244	chr4:6766244:G:A	1.97332e-08	-1.53805e-10	-1.36542	8.37695e-06	-1.53805e-10	-1.37648
6766264	chr4:6766264:C:A	3.28745e-08	-0.855022	-3.69205e-10	1.6769e-05	-0.682429	-3.69205e-10
6766314	chr4:6766314:T:C	5.58803e-09	-1.71059	-0.916503	2.13535e-06	-1.68025	-1.06308
6766492	chr4:6766492:G:A	2.12426e-08	-1.53805e-10	-1.29171	8.80279e-06	-1.53805e-10	-1.32689
6766603	chr4:6766603:G:A	1.95737e-08	-1.53805e-10	-1.37353	8.36738e-06	-1.53805e-10	-1.37762
6766622	chr4:6766622:C:T	1.95829e-08	-1.53805e-10	-1.37307	8.366e-06	-1.53805e-10	-1.37778
6766744	chr4:6766744:C:T	1.70116e-06	-1.53805e-10	3.09134	0.000597045	-1.53805e-10	2.89003
6766951	chr4:6766951:C:A	2.00418e-08	-1.53805e-10	-1.3499	8.43892e-06	-1.53805e-10	-1.36911
6767092	chr4:6767092:C:T	5.8114e-08	-1.53805e-10	-0.285315	3.10178e-05	-1.53805e-10	-0.0673977
6767109	chr4:6767109:T:C	4.18598e-08	-0.613394	-3.69205e-10	2.18989e-05	-0.415522	-3.69205e-10
6767161	chr4:6767161:G:A	2.01124e-08	-1.53805e-10	-1.34639	8.86579e-06	-1.53805e-10	-1.31976
6767201	chr4:6767201:G:A	3.93696e-08	-1.71887	1.04414	1.70543e-05	-1.689	1.02344
6767262	chr4:6767262:G:A	2.42606e-08	-1.53805e-10	-1.15887	9.6197e-06	-1.53805e-10	-1.23815
6767657	chr4:6767657:T:C	5.70062e-09	-1.51369	-1.09346	2.55388e-06	-1.44249	-1.12186
6767778	chr4:6767778:G:A	1.95847e-07	-0.346757	1.27637	9.54594e-05	-0.114375	1.17112
6767818	chr4:6767818:T:G	6.57669e-09	-1.72209	-0.742103	2.67332e-06	-1.71871	-0.799927
6767848	chr4:6767848:A:T	3.41345e-08	-1.53805e-10	-0.817411	1.78524e-05	-1.53805e-10	-0.619819
6768155	chr4:6768155:G:A	7.49342e-08	-1.53805e-10	-0.0311099	2.74057e-05	-1.53805e-10	-0.191208
6768294	chr4:6768294:G:C	3.54899e-08	-0.778473	-3.69205e-10	1.83063e-05	-0.594716	-3.69205e-10
6768358	chr4:6768358:T:C	3.62799e-08	-1.53805e-10	-0.756457	1.91228e-05	-1.53805e-10	-0.551079
6768598	chr4:6768598:G:A	4.09183e-08	-1.53805e-10	-0.636144	2.08279e-05	-1.53805e-10	-0.465664
6768716	chr4:6768716:T:C	2.12842e-08	-1.53805e-10	-1.28976	8.80133e-06	-1.53805e-10	-1.32706
6769217	chr4:6769217:T:C	5.18864e-08	-1.44491	1.04625	8.91332e-06	-1.59197	0.277558
6769305	chr4:6769305:T:C	4.89388e-09	-1.61508	-1.14466	1.76688e-06	-1.67695	-1.25579
6769729	chr4:6769729:T:G	2.45399e-08	-1.53805e-10	-1.14742	9.15023e-06	-1.53805e-10	-1.28818
6769764	chr4:6769764:G:C	5.59751e-09	-1.26342	-1.36198	3.19125e-06	-0.963355	-1.37819
6770019	chr4:6770019:T:A	1.96699e-08	-1.53805e-10	-1.36863	8.36398e-06	-1.53805e-10	-1.37803
6770059	chr4:6770059:C:T	2.0287e-08	-1.53805e-10	-1.33774	8.50165e-06	-1.53805e-10	-1.3617
6770302	chr4:6770302:G:A	1.94802e-08	-1.53805e-10	-1.37832	8.41996e-06	-1.53805e-10	-1.37136
6770834	chr4:6770834:T:C	1.84854e-08	-1.43074	-3.69205e-10	8.84357e-06	-1.32227	-3.69205e-10
6770959	chr4:6770959:T:C	3.51973e-09	-1.72122	-1.36811	1.54136e-06	-1.71405	-1.35524
6771210	chr4:6771210:C:T	1.31372e-07	-1.20674	1.73705	4.55632e-05	-0.962784	1.27993
6771221	chr4:6771221:T:C	1.31038e-07	-1.53805e-10	0.527768	4.22053e-05	-1.53805e-10	0.240587
6771346	chr4:6771346:T:C	5.39358e-08	-1.53805e-10	-0.359926	2.49521e-05	-1.53805e-10	-0.285
6771622	chr4:6771622:C:T	2.04468e-08	-1.53805e-10	-1.3299	8.5884e-06	-1.53805e-10	-1.35155
6772120	chr4:6772120:G:A	2.24235e-08	-0.554323	-0.683289	6.02196e-06	-0.724431	-0.982116
6772609	chr4:6772609:C:T	2.46967e-08	-1.53805e-10	-1.14105	9.63509e-06	-1.53805e-10	-1.23655
6772823	chr4:6772823:A:C	2.63348e-08	-1.53805e-10	-1.07683	1.12542e-05	-1.53805e-10	-1.08122
6773134	chr4:6773134:G:A	1.36075e-07	0.207514	0.357971	3.64157e-05	0.0785841	0.014455
6773170	chr4:6773170:C:A	1.66249e-08	-1.53682	-3.69205e-10	7.86795e-06	-1.43916	-3.69205e-10
6773190	chr4:6773190:C:T	6.2937e-09	-1.47592	-1.03225	1.98334e-06	-1.63237	-1.18481
6773273	chr4:6773273:G:A	2.32006e-08	-1.53805e-10	-1.20354	9.67394e-06	-1.53805e-10	-1.23252
6773466	chr4:6773466:G:T	2.06116e-08	-1.53805e-10	-1.32186	8.73959e-06	-1.53805e-10	-1.3341
6774054	chr4:6774054:C:T	6.83475e-09	-1.22897	-1.19673	2.29196e-06	-1.49117	-1.18138
6774294	chr4:6774294:A:T	5.57766e-09	-1.53356	-1.09539	1.82159e-06	-1.67017	-1.23208
6774485	chr4:6774485:G:A	3.57157e-09	-1.72255	-1.35216	2.14057e-06	-1.48827	-1.25261
6774657	chr4:6774657:G:A	1.99048e-08	-1.53805e-10	-1.35676	8.435e-06	-1.53805e-10	-1.36957
6774738	chr4:6774738:C:T	5.30553e-09	-1.57186	-1.10711	1.78085e-06	-1.6896	-1.23527
6774739	chr4:6774739:G:A	2.37783e-08	-1.53805e-10	-1.17895	9.88357e-06	-1.53805e-10	-1.21109
6774746	chr4:6774746:A:G	6.09916e-09	-1.43362	-1.10595	1.91666e-06	-1.6109	-1.24048
6774922	chr4:6774922:G:A	4.85799e-08	-0.4542	-0.0103098	4.10919e-06	-1.11245	-0.976279
6775053	chr4:6775053:G:A	8.9483e-09	-0.778551	-1.37771	5.2396e-06	-0.651872	-1.19384
6775167	chr4:6775167:G:A	7.08651e-09	-1.47438	-0.915145	2.86754e-06	-1.50401	-0.944495
6775297	chr4:6775297:C:T	5.31837e-09	-1.53723	-1.13933	1.76122e-06	-1.67255	-1.2634
6775437	chr4:6775437:T:C	7.69812e-09	-0.928703	-1.37804	4.45867e-06	-0.816535	-1.19058
6775571	chr4:6775571:G:T	2.04571e-08	-1.53805e-10	-1.32939	8.64911e-06	-1.53805e-10	-1.3445
6775605	chr4:6775605:G:A	7.60571e-08	-0.0162367	-3.69205e-10	2.03013e-05	-0.491276	-3.69205e-10
6775792	chr4:6775792:A:C	2.32595e-08	-1.53805e-10	-1.20101	9.69851e-06	-1.53805e-10	-1.22999
6775841	chr4:6775841:C:A	2.96712e-08	-1.53805e-10	-0.957544	1.34064e-05	-1.53805e-10	-0.906231
6775873	chr4:6775873:G:C	2.38588e-08	-1.53805e-10	-1.17557	9.92753e-06	-1.53805e-10	-1.20665
6775878	chr4:6775878:A:G	5.13314e-09	-1.57034	-1.14167	1.72995e-06	-1.68952	-1.26435
6776072	chr4:6776072:A:G	2.02116e-08	-1.53805e-10	-1.34146	8.49507e-06	-1.53805e-10	-1.36247
6776143	chr4:6776143:C:G	6.42774e-09	-1.23986	-1.24724	2.65046e-06	-1.15661	-1.37062
6776825	chr4:6776825:T:C	9.23743e-09	-1.28998	-0.834478	2.6372e-06	-1.49614	-1.0361
6776976	chr4:6776976:C:T	2.04765e-08	-1.53805e-10	-1.32844	9.39754e-06	-1.53805e-10	-1.26151
6777127	chr4:6777127:G:A	5.89282e-09	-1.57374	-1.00025	2.95556e-06	-1.27912	-1.13915
6777226	chr4:6777226:G:C	6.96036e-08	-1.53805e-10	-0.104905	2.36625e-05	-1.53805e-10	-0.338067
6777239	chr4:6777239:C:T	2.44984e-08	-1.53805e-10	-1.14911	1.04988e-05	-1.53805e-10	-1.1507
6777504	chr4:6777504:G:A	2.36771e-08	-1.53805e-10	-1.18321	1.09786e-05	-1.53805e-10	-1.10601
6777890	chr4:6777890:A:G	2.01579e-08	-1.53805e-10	-1.34413	8.87748e-06	-1.53805e-10	-1.31844
6777971	chr4:6777971:T:G	2.06358e-08	-1.53805e-10	-1.32069	9.08157e-06	-1.53805e-10	-1.29571
6777989	chr4:6777989:C:G	2.02393e-08	-1.53805e-10	-1.34009	8.89749e-06	-1.53805e-10	-1.31619
6778228	chr4:6778228:G:A	2.03006e-08	-1.53805e-10	-1.33707	9.23348e-06	-1.53805e-10	-1.27912
6778601	chr4:6778601:A:G	2.07365e-08	-1.53805e-10	-1.31582	8.4628e-06	-1.53805e-10	-1.36628
6778766	chr4:6778766:A:C	2.86583e-08	-1.53805e-10	-0.992277	1.11705e-05	-1.53805e-10	-1.08869
6778990	chr4:6778990:A:G	3.07785e-08	-1.53805e-10	-0.920904	1.44229e-05	-1.53805e-10	-0.833146
6779022	chr4:6779022:G:A	6.10484e-08	0.830239	-1.06629	2.85058e-06	-1.67962	-0.774818
6779052	chr4:6779052:G:A	6.14275e-08	-1.53805e-10	-0.229863	2.97278e-05	-1.53805e-10	-0.109877
6779533	chr4:6779533:A:T	3.52328e-08	-1.53805e-10	-0.785743	1.66963e-05	-1.53805e-10	-0.686773
6779563	chr4:6779563:G:C	1.89469e-07	-1.53805e-10	0.896506	5.93559e-05	-1.53805e-10	0.581592
6779588	chr4:6779588:A:G	1.9902e-08	-1.53805e-10	-1.3569	8.44929e-06	-1.53805e-10	-1.36788
6779808	chr4:6779808:C:A	1.283e-08	-1.42181	-0.374129	5.7081e-06	-1.50679	-0.253286
6779914	chr4:6779914:A:G	2.02415e-08	-1.53805e-10	-1.33999	9.1113e-06	-1.53805e-10	-1.29244
6779925	chr4:6779925:T:A	2.40572e-08	-1.53805e-10	-1.16729	1.07707e-05	-1.53805e-10	-1.12513
6780490	chr4:6780490:C:A	2.00732e-08	-1.53805e-10	-1.34834	8.85373e-06	-1.53805e-10	-1.32112
6780737	chr4:6780737:A:G	1.94843e-08	-1.53805e-10	-1.37811	8.42979e-06	-1.53805e-10	-1.37019
6781234	chr4:6781234:T:C	2.19369e-08	-1.53805e-10	-1.25955	9.95393e-06	-1.53805e-10	-1.20399
6782208	chr4:6782208:G:A	2.21064e-08	-1.53805e-10	-1.25185	9.19556e-06	-1.53805e-10	-1.28324
6782327	chr4:6782327:A:G	1.77571e-07	-1.53805e-10	0.831652	5.16153e-05	-1.53805e-10	0.441858
6782329	chr4:6782329:G:A	4.63912e-08	-1.53805e-10	-0.51061	1.65125e-05	-1.53805e-10	-0.697842
6782859	chr4:6782859:C:T	3.25163e-08	-1.53805e-10	-0.865979	1.52198e-05	-1.53805e-10	-0.779363
6783143	chr4:6783143:C:T	2.48305e-08	-1.13565	-3.69205e-10	1.42645e-05	-0.844185	-3.69205e-10
6783701	chr4:6783701:G:A	2.40714e-08	-1.53805e-10	-1.1667	1.08543e-05	-1.53805e-10	-1.1174
6783761	chr4:6783761:A:G	1.97879e-08	-1.53805e-10	-1.36265	8.42249e-06	-1.53805e-10	-1.37105
6783870	chr4:6783870:G:C	3.86899e-09	-1.67642	-1.31831	1.92329e-06	-1.68139	-1.16653
6784086	chr4:6784086:A:G	7.58919e-08	-1.53805e-10	-0.0184106	2.4082e-05	-1.53805e-10	-0.320495
6784821	chr4:6784821:CT:C	2.80909e-08	-1.01228	-3.69205e-10	7.47482e-06	-1.49042	-3.69205e-10
6785128	chr4:6785128:G:A	1.94849e-08	-1.53805e-10	-1.37808	8.3731e-06	-1.53805e-10	-1.37694
6786582	chr4:6786582:A:G	3.46634e-08	-1.53805e-10	-0.802036	1.64685e-05	-1.53805e-10	-0.700509
6786909	chr4:6786909:G:A	1.9904e-08	-1.53805e-10	-1.3568	8.44027e-06	-1.53805e-10	-1.36895
6786972	chr4:6786972:A:G	2.06781e-08	-1.53805e-10	-1.31865	9.14473e-06	-1.53805e-10	-1.28878
6787274	chr4:6787274:A:G	3.57288e-09	-1.69869	-1.37566	1.54606e-06	-1.70975	-1.3565
6787579	chr4:6787579:C:T	4.96142e-07	1.85914	-3.69205e-10	2.04945e-05	-0.481801	-3.69205e-10
6787613	chr4:6787613:G:A	2.01703e-08	-1.53805e-10	-1.34351	8.5016e-06	-1.53805e-10	-1.36171
6787632	chr4:6787632:T:C	2.70911e-08	-1.53805e-10	-1.04852	1.07078e-05	-1.53805e-10	-1.13099
6787772	chr4:6787772:A:G	3.36905e-08	-1.53805e-10	-0.830504	1.59704e-05	-1.53805e-10	-0.731226
6788203	chr4:6788203:A:C	1.79169e-08	-1.46198	-3.69205e-10	6.65397e-06	-1.60675	-3.69205e-10
6788774	chr4:6788774:C:T	4.57964e-09	-1.57934	-1.24676	2.12176e-06	-1.70884	-1.04087
6789258	chr4:6789258:A:G	2.313e-08	-1.53805e-10	-1.20659	1.0413e-05	-1.53805e-10	-1.15891
6789487	chr4:6789487:T:G	2.53628e-08	-1.53805e-10	-1.11444	1.14315e-05	-1.53805e-10	-1.06558
6789599	chr4:6789599:C:T	2.87756e-08	-1.53805e-10	-0.988193	1.32206e-05	-1.53805e-10	-0.920181
6789833	chr4:6789833:C:T	4.4318e-09	-1.61052	-1.2484	2.10226e-06	-1.71703	-1.04191
6790450	chr4:6790450:G:A	5.81031e-08	-1.53805e-10	-0.285502	2.02597e-05	-1.53805e-10	-0.493324
6790716	chr4:6790716:G:A	4.98603e-08	-1.53805e-10	-0.438497	1.83898e-05	-1.53805e-10	-0.590163
6791206	chr4:6791206:A:G	1.41242e-07	-1.53805e-10	0.602757	4.63895e-05	-1.53805e-10	0.335113
6792507	chr4:6792507:G:A	1.99285e-08	-1.53805e-10	-1.35557	8.64001e-06	-1.53805e-10	-1.34556
6793638	chr4:6793638:TA:T	4.95033e-09	-1.71411	-1.03416	1.67027e-06	-1.69633	-1.29264
6793694	chr4:6793694:C:G	5.89232e-08	-1.53805e-10	-0.271486	2.86425e-05	-1.53805e-10	-0.147068
6793847	chr4:6793847:A:G	2.00626e-08	-1.53805e-10	-1.34886	9.56445e-06	-1.53805e-10	-1.24391
6794735	chr4:6794735:G:A	4.05797e-08	-1.53805e-10	-0.644452	1.27473e-05	-1.53805e-10	-0.956644
6795435	chr4:6795435:T:C	2.22411e-08	-1.53805e-10	-1.24578	9.08725e-06	-1.53805e-10	-1.29509
6795904	chr4:6795904:T:G	2.06753e-08	-1.53805e-10	-1.31878	8.63238e-06	-1.53805e-10	-1.34644
6795951	chr4:6795951:G:A	3.21709e-08	-1.53805e-10	-0.87666	1.53348e-05	-1.53805e-10	-0.771837
6796757	chr4:6796757:A:G	1.95366e-08	-1.53805e-10	-1.37543	8.36271e-06	-1.53805e-10	-1.37818
6796765	chr4:6796765:C:A	1.9994e-08	-1.53805e-10	-1.35229	8.43448e-06	-1.53805e-10	-1.36963
6797435	chr4:6797435:G:A	1.58875e-08	-1.58219	-3.69205e-10	1.12737e-05	-1.07949	-3.69205e-10
6797492	chr4:6797492:G:A	1.95073e-08	-1.53805e-10	-1.37693	8.36931e-06	-1.53805e-10	-1.37739
6797931	chr4:6797931:G:A	2.56323e-08	-1.53805e-10	-1.10387	1.36847e-05	-1.53805e-10	-0.88568
6798281	chr4:6798281:G:A	2.04377e-08	-1.53805e-10	-1.33034	8.56124e-06	-1.53805e-10	-1.35472
6798776	chr4:6798776:C:T	1.9483e-08	-1.53805e-10	-1.37818	8.37563e-06	-1.53805e-10	-1.37663
6798832	chr4:6798832:G:A	1.55599e-07	-1.53805e-10	0.699559	4.96022e-05	-1.53805e-10	0.402076
6798953	chr4:6798953:G:A	1.56688e-08	-1.59605	-3.69205e-10	6.00021e-06	-1.71017	-3.69205e-10
6799203	chr4:6799203:C:T	2.90254e-08	-1.53805e-10	-0.979549	1.161e-05	-1.53805e-10	-1.05009
6799404	chr4:6799404:A:G	4.03306e-08	-1.53805e-10	-0.650611	1.89825e-05	-1.53805e-10	-0.558444
6799843	chr4:6799843:C:T	3.66981e-09	-1.71497	-1.33261	1.54585e-06	-1.69851	-1.36787
6799989	chr4:6799989:T:G	4.26299e-09	-1.53676	-1.36099	1.63041e-06	-1.71829	-1.29483
6800206	chr4:6800206:C:T	1.42273e-07	-1.53805e-10	0.610027	4.54549e-05	-1.53805e-10	0.314761
6801154	chr4:6801154:A:G	2.97774e-08	-1.53805e-10	-0.953971	1.35476e-05	-1.53805e-10	-0.895754
6801400	chr4:6801400:G:A	2.8641e-08	-1.53805e-10	-0.992883	1.09483e-05	-1.53805e-10	-1.10878
6801473	chr4:6801473:G:C	5.4782e-08	-1.53805e-10	-0.344358	2.64031e-05	-1.53805e-10	-0.228479
6801484	chr4:6801484:T:A	5.18191e-08	-1.53805e-10	-0.399962	2.49551e-05	-1.53805e-10	-0.28488
6801670	chr4:6801670:C:T	2.11282e-08	-1.53805e-10	-1.29711	9.29135e-06	-1.53805e-10	-1.27288
6801741	chr4:6801741:T:G	1.94921e-08	-1.53805e-10	-1.37771	8.49761e-06	-1.53805e-10	-1.36217
6801833	chr4:6801833:G:A	7.59091e-09	-0.948054	-1.37272	1.88924e-06	-1.49083	-1.37495
6802268	chr4:6802268:G:C	3.61702e-08	-1.53805e-10	-0.759485	1.24032e-05	-1.53805e-10	-0.984008
6803039	chr4:6803039:GT:G	4.16494e-09	-1.55122	-1.3698	1.60793e-06	-1.68432	-1.34269
6803143	chr4:6803143:T:G	1.38193e-08	-1.72165	-3.69205e-10	6.18862e-06	-1.67925	-3.69205e-10
6803980	chr4:6803980:T:G	1.96503e-08	-1.53805e-10	-1.36963	8.50555e-06	-1.53805e-10	-1.36124
6804132	chr4:6804132:G:A	2.26783e-08	-1.53805e-10	-1.22631	1.01422e-05	-1.53805e-10	-1.18525
6804308	chr4:6804308:A:G	2.15159e-08	-1.27893	-3.69205e-10	1.19197e-05	-1.02377	-3.69205e-10
6805370	chr4:6805370:T:C	2.6721e-08	-1.53805e-10	-1.06227	1.20652e-05	-1.53805e-10	-1.01163
6806562	chr4:6806562:G:A	5.38654e-08	-1.53805e-10	-0.361233	1.84595e-05	-1.53805e-10	-0.586382
6807048	chr4:6807048:A:G	1.95044e-08	-1.53805e-10	-1.37708	8.36133e-06	-1.53805e-10	-1.37834
6807141	chr4:6807141:G:T	1.97943e-08	-1.53805e-10	-1.36233	8.41353e-06	-1.53805e-10	-1.37212
6809103	chr4:6809103:C:T	1.42987e-08	-1.68755	-3.69205e-10	5.96314e-06	-1.71636	-3.69205e-10
6809193	chr4:6809193:G:A	7.04931e-08	1.04753	-1.13974	5.71741e-06	-0.628996	-1.12945
6809644	chr4:6809644:CCT:C	4.33055e-09	-1.59086	-1.29117	1.88838e-06	-1.70974	-1.1565
6809774	chr4:6809774:A:G	1.55289e-08	-1.60502	-3.69205e-10	7.0757e-06	-1.54529	-3.69205e-10
6810090	chr4:6810090:A:G	3.40399e-08	-1.53805e-10	-0.820188	1.64205e-05	-1.53805e-10	-0.703432
6810189	chr4:6810189:TATAGTAACCGAA:T	2.1416e-08	-1.53805e-10	-1.28358	9.43528e-06	-1.53805e-10	-1.2575
6810198	chr4:6810198:C:T	7.25063e-08	-1.05435	0.990304	3.24346e-05	-0.951407	0.928672
6810304	chr4:6810304:C:T	1.95322e-08	-1.53805e-10	-1.37566	8.36376e-06	-1.53805e-10	-1.37805
6810402	chr4:6810402:C:G	3.06861e-08	-1.53805e-10	-0.923911	1.46308e-05	-1.53805e-10	-0.818832
6811047	chr4:6811047:C:A	1.97829e-08	-1.53805e-10	-1.3629	9.08565e-06	-1.53805e-10	-1.29526
6811439	chr4:6811439:A:G	1.99889e-08	-1.53805e-10	-1.35254	8.7404e-06	-1.53805e-10	-1.334
6811535	chr4:6811535:C:T	1.39941e-08	-1.70908	-3.69205e-10	6.8084e-06	-1.5838	-3.69205e-10
6812657	chr4:6812657:A:G	1.94805e-08	-1.53805e-10	-1.37831	8.37772e-06	-1.53805e-10	-1.37638
6812669	chr4:6812669:A:T	1.9531e-08	-1.53805e-10	-1.37572	8.36343e-06	-1.53805e-10	-1.37809
6813385	chr4:6813385:C:T	2.73323e-08	-1.53805e-10	-1.03965	1.24233e-05	-1.53805e-10	-0.982389
6813620	chr4:6813620:C:T	1.6766e-08	-1.52837	-3.69205e-10	6.40423e-06	-1.645	-3.69205e-10
6813627	chr4:6813627:G:A	1.71507e-08	-1.50568	-3.69205e-10	6.49893e-06	-1.63032	-3.69205e-10
6814566	chr4:6814566:C:T	3.15561e-08	-1.53805e-10	-0.895954	1.52113e-05	-1.53805e-10	-0.77992
6814667	chr4:6814667:C:T	1.96603e-08	-1.53805e-10	-1.36912	8.38259e-06	-1.53805e-10	-1.3758
6814850	chr4:6814850:A:G	2.02194e-08	-1.53805e-10	-1.34108	8.84117e-06	-1.53805e-10	-1.32254
6815585	chr4:6815585:G:C	1.9943e-08	-1.53805e-10	-1.35484	8.44647e-06	-1.53805e-10	-1.36821
6816058	chr4:6816058:A:G	2.2082e-08	-1.53805e-10	-1.25296	9.1656e-06	-1.53805e-10	-1.2865
6816105	chr4:6816105:C:T	1.95534e-08	-1.53805e-10	-1.37457	8.36158e-06	-1.53805e-10	-1.37831
6816201	chr4:6816201:C:A	6.0413e-09	-1.65699	-0.892114	1.88497e-06	-1.72275	-1.1453
6816400	chr4:6816400:A:G	2.08419e-08	-1.53805e-10	-1.31075	8.73517e-06	-1.53805e-10	-1.3346
6816425	chr4:6816425:A:G	1.9942e-08	-1.53805e-10	-1.35489	8.37464e-06	-1.53805e-10	-1.37675
6817047	chr4:6817047:A:G	2.76577e-06	2.99427	0.583086	1.83847e-06	-1.71547	-1.17756
6817069	chr4:6817069:G:T	1.98495e-08	-1.53805e-10	-1.35954	8.36682e-06	-1.53805e-10	-1.37769
6817297	chr4:6817297:G:A	1.0987e-08	-1.13063	-0.820385	2.80229e-06	-1.68799	-0.783538
6817365	chr4:6817365:C:T	9.19025e-09	-0.783271	-1.34631	1.67549e-06	-1.67061	-1.31525
6817421	chr4:6817421:T:C	3.11667e-08	-1.53805e-10	-0.90837	1.24879e-05	-1.53805e-10	-0.977199
6817591	chr4:6817591:A:G	2.07069e-08	-1.53805e-10	-1.31725	9.54e-06	-1.53805e-10	-1.24647
6817762	chr4:6817762:G:A	8.39601e-09	-1.3114	-0.908562	2.91327e-06	-1.61472	-0.817959
6818628	chr4:6818628:A:G	2.23442e-07	-1.53805e-10	1.06143	8.37076e-05	-1.53805e-10	0.92537
6818640	chr4:6818640:C:T	2.51832e-07	-1.53805e-10	1.18104	9.40236e-05	-1.53805e-10	1.04159
6818727	chr4:6818727:T:C	2.4682e-08	-1.53805e-10	-1.14164	1.01128e-05	-1.53805e-10	-1.18816
6819374	chr4:6819374:A:G	1.41934e-08	-1.69494	-3.69205e-10	6.13078e-06	-1.68864	-3.69205e-10
6819445	chr4:6819445:G:A	6.69701e-09	-1.62744	-0.818622	1.96875e-06	-1.72169	-1.10287
6819538	chr4:6819538:T:A	3.27112e-08	-1.53805e-10	-0.860003	1.28393e-05	-1.53805e-10	-0.949447
6819895	chr4:6819895:A:G	2.30145e-08	-1.53805e-10	-1.2116	1.04483e-05	-1.53805e-10	-1.15552
6820184	chr4:6820184:C:G	2.58744e-08	-1.09447	-3.69205e-10	5.94335e-06	-1.71969	-3.69205e-10
6820627	chr4:6820627:T:C	2.22079e-07	-1.53805e-10	1.05531	8.31809e-05	-1.53805e-10	0.919058
6820800	chr4:6820800:A:G	3.14995e-08	-1.53805e-10	-0.897748	1.21687e-05	-1.53805e-10	-1.00309
6821399	chr4:6821399:A:G	2.31364e-08	-1.53805e-10	-1.20631	9.60348e-06	-1.53805e-10	-1.23983
6821694	chr4:6821694:G:C	3.16239e-08	-1.53805e-10	-0.893809	1.5159e-05	-1.53805e-10	-0.783365
6821912	chr4:6821912:T:C	8.68591e-08	-1.53805e-10	0.116567	3.03872e-05	-1.53805e-10	-0.0879374
6822335	chr4:6822335:G:C	7.10659e-08	-1.53805e-10	-0.0841135	2.52668e-05	-1.53805e-10	-0.272468
6823088	chr4:6823088:T:TA	8.13668e-08	-1.53805e-10	0.0512464	2.85746e-05	-1.53805e-10	-0.149441
6823193	chr4:6823193:G:A	2.17983e-08	-1.53805e-10	-1.26589	1.08353e-05	-1.53805e-10	-1.11915
6823360	chr4:6823360:C:T	5.31548e-09	-1.54236	-1.13474	2.26777e-06	-1.69288	-0.990276
6823673	chr4:6823673:T:G	2.01429e-08	-1.53805e-10	-1.34487	8.50858e-06	-1.53805e-10	-1.36088
6823801	chr4:6823801:T:C	4.25067e-08	-1.53805e-10	-0.598059	2.00286e-05	-1.53805e-10	-0.504797
6823891	chr4:6823891:C:T	1.6038e-08	-1.57276	-3.69205e-10	9.11881e-06	-1.29162	-3.69205e-10
6823892	chr4:6823892:G:A	1.38226e-08	-1.72142	-3.69205e-10	5.93492e-06	-1.72111	-3.69205e-10
6824871	chr4:6824871:T:G	3.27016e-08	-1.53805e-10	-0.860296	1.30666e-05	-1.53805e-10	-0.931903
6824892	chr4:6824892:A:G	2.99652e-08	-1.53805e-10	-0.947685	1.36689e-05	-1.53805e-10	-0.886834
6825029	chr4:6825029:C:G	7.2512e-08	-0.063969	-3.69205e-10	2.03672e-05	-0.488034	-3.69205e-10
6825227	chr4:6825227:C:A	2.25667e-08	-1.53805e-10	-1.23124	9.13273e-06	-1.53805e-10	-1.2901
6825433	chr4:6825433:A:T	1.96464e-08	-1.53805e-10	-1.36983	8.36161e-06	-1.53805e-10	-1.37831
6825511	chr4:6825511:C:T	0.000589039	7.13284	1.80569	2.0609e-06	-1.43401	-1.34481
6825739	chr4:6825739:A:G	5.74104e-07	1.03901	0.966076	8.82918e-06	-1.13644	-0.187458
6826146	chr4:6826146:A:G	2.41988e-08	-1.53805e-10	-1.16142	9.89473e-06	-1.53805e-10	-1.20996
6826346	chr4:6826346:T:C	2.14172e-08	-1.53805e-10	-1.28353	8.97404e-06	-1.53805e-10	-1.30762
6827100	chr4:6827100:A:G	1.99953e-08	-1.53805e-10	-1.35223	8.46395e-06	-1.53805e-10	-1.36614
6827691	chr4:6827691:G:C	2.50589e-08	-1.53805e-10	-1.12649	1.00788e-05	-1.53805e-10	-1.19153
6828047	chr4:6828047:A:G	2.30058e-08	-1.53805e-10	-1.21198	9.41519e-06	-1.53805e-10	-1.25963
6828671	chr4:6828671:A:G	1.31529e-07	-1.53805e-10	0.531505	4.25224e-05	-1.53805e-10	0.248071
6828854	chr4:6828854:C:T	2.3456e-08	-1.53805e-10	-1.19259	9.56609e-06	-1.53805e-10	-1.24374
6828961	chr4:6828961:T:C	2.55482e-07	1.19543	-3.69205e-10	5.87493e-05	0.57132	-3.69205e-10
6828992	chr4:6828992:A:G	3.52244e-07	-1.53805e-10	1.5166	0.000139284	-1.53805e-10	1.43456
6829339	chr4:6829339:A:G	2.32083e-08	-1.53805e-10	-1.20321	9.63325e-06	-1.53805e-10	-1.23674
6830077	chr4:6830077:A:G	1.71791e-08	-1.50403	-3.69205e-10	6.14452e-06	-1.6864	-3.69205e-10
6830546	chr4:6830546:A:G	4.25769e-09	-1.56917	-1.32983	1.71623e-06	-1.71585	-1.24598
6831124	chr4:6831124:C:T	2.00032e-08	-1.53805e-10	-1.35183	9.44095e-06	-1.53805e-10	-1.2569
6831279	chr4:6831279:G:C	4.60515e-09	-1.47352	-1.34703	1.65654e-06	-1.72215	-1.27508
6831296	chr4:6831296:C:T	3.37402e-08	-1.53805e-10	-0.82903	1.07749e-05	-1.53805e-10	-1.12474
6831673	chr4:6831673:C:T	1.68241e-07	-1.53805e-10	0.777675	5.25813e-05	-1.53805e-10	0.4604
6832043	chr4:6832043:G:A	2.22484e-08	-1.53805e-10	-1.24545	9.86672e-06	-1.53805e-10	-1.21279
6832063	chr4:6832063:G:A	2.25658e-08	-1.53805e-10	-1.23129	1.12927e-05	-1.53805e-10	-1.07781
6832067	chr4:6832067:T:C	1.9579e-08	-1.53805e-10	-1.37326	8.40344e-06	-1.53805e-10	-1.37332
6832983	chr4:6832983:C:G	2.48609e-08	-1.13442	-3.69205e-10	6.56185e-06	-1.62069	-3.69205e-10
6833025	chr4:6833025:A:AC	2.96578e-08	-1.53805e-10	-0.957995	1.35819e-05	-1.53805e-10	-0.893218
6833158	chr4:6833158:A:G	2.02959e-08	-1.53805e-10	-1.3373	8.54932e-06	-1.53805e-10	-1.35611
6833534	chr4:6833534:G:T	2.30171e-08	-1.53805e-10	-1.21149	9.56451e-06	-1.53805e-10	-1.2439
6833908	chr4:6833908:G:A	0.00397173	7.61808	3.22891	2.71902e-06	-1.34183	-1.15986
6834094	chr4:6834094:A:C	1.43164e-08	-1.46582	-0.2205	3.51445e-06	-1.67693	-0.568142
6834110	chr4:6834110:TA:T	1.95209e-08	-1.53805e-10	-1.37623	8.45081e-06	-1.53805e-10	-1.3677
6834624	chr4:6834624:C:T	2.10318e-08	-1.53805e-10	-1.30169	9.26249e-06	-1.53805e-10	-1.27599
6834694	chr4:6834694:A:G	2.43069e-08	-1.15696	-3.69205e-10	6.50741e-06	-1.62902	-3.69205e-10
6834935	chr4:6834935:A:C	7.09595e-09	-1.01455	-1.37365	2.46749e-06	-1.22043	-1.37832
6835000	chr4:6835000:T:A	5.11201e-08	-1.53805e-10	-0.413543	1.93996e-05	-1.53805e-10	-0.536705
6835165	chr4:6835165:C:A	2.05164e-08	-1.53805e-10	-1.3265	8.98383e-06	-1.53805e-10	-1.30653
6835723	chr4:6835723:G:T	5.94392e-09	-1.32496	-1.24039	1.79565e-06	-1.57275	-1.34384
6835800	chr4:6835800:A:G	1.98336e-08	-1.53805e-10	-1.36034	8.42e-06	-1.53805e-10	-1.37135
6836078	chr4:6836078:C:G	2.49339e-08	-1.53805e-10	-1.13149	1.01391e-05	-1.53805e-10	-1.18556
6836597	chr4:6836597:G:C	1.62302e-08	-1.56084	-3.69205e-10	6.07104e-06	-1.69843	-3.69205e-10
6836858	chr4:6836858:G:A	2.16017e-08	-1.53805e-10	-1.27495	1.06173e-05	-1.53805e-10	-1.13948
6837005	chr4:6837005:T:G	2.36573e-08	-1.53805e-10	-1.18405	9.7432e-06	-1.53805e-10	-1.22539
6837275	chr4:6837275:T:G	3.74921e-08	-1.53805e-10	-0.723592	1.46697e-05	-1.53805e-10	-0.816178
6837500	chr4:6837500:C:T	3.75436e-07	1.58037	-3.69205e-10	8.50764e-05	0.94159	-3.69205e-10
6837661	chr4:6837661:C:T	2.12908e-08	-1.53805e-10	-1.28945	1.03694e-05	-1.53805e-10	-1.1631
6838007	chr4:6838007:A:G	1.99012e-08	-1.53805e-10	-1.35694	8.73763e-06	-1.53805e-10	-1.33432
6838217	chr4:6838217:C:G	5.27988e-08	-1.53805e-10	-0.381233	1.812e-05	-1.53805e-10	-0.604942
6838501	chr4:6838501:T:C	1.97119e-08	-1.53805e-10	-1.3665	8.56527e-06	-1.53805e-10	-1.35424
6838535	chr4:6838535:T:A	1.63299e-08	-1.55472	-3.69205e-10	5.95729e-06	-1.71734	-3.69205e-10
6838900	chr4:6838900:G:A	1.94908e-08	-1.53805e-10	-1.37778	8.72448e-06	-1.53805e-10	-1.33583
6839160	chr4:6839160:T:C	1.9748e-08	-1.53805e-10	-1.36467	8.37573e-06	-1.53805e-10	-1.37662
6839724	chr4:6839724:T:G	4.02002e-08	-1.53805e-10	-0.653849	1.58451e-05	-1.53805e-10	-0.739101
6840023	chr4:6840023:A:G	8.59417e-09	-1.58776	-0.608875	4.74668e-06	-1.31432	-0.630199
6840968	chr4:6840968:G:A	4.07425e-09	-1.58298	-1.36006	1.618e-06	-1.70385	-1.31691
6841351	chr4:6841351:C:T	1.51467e-08	-1.62994	-3.69205e-10	5.93068e-06	-1.72182	-3.69205e-10
6842363	chr4:6842363:T:C	6.20288e-09	-1.16401	-1.3587	2.9248e-06	-1.09029	-1.33845
6842731	chr4:6842731:A:G	2.15008e-08	-1.53805e-10	-1.27963	9.49718e-06	-1.53805e-10	-1.25096
6842849	chr4:6842849:A:G	6.34223e-08	-0.197905	-3.69205e-10	1.82932e-05	-0.595431	-3.69205e-10
6842865	chr4:6842865:A:T	1.92241e-05	4.60074	0.915461	1.6177e-06	-1.64341	-1.37754
6843052	chr4:6843052:A:G	1.64745e-07	-1.53805e-10	0.756678	5.46524e-05	-1.53805e-10	0.499033
6843313	chr4:6843313:A:G	1.03204e-07	-1.53805e-10	0.288991	3.56757e-05	-1.53805e-10	0.0725102
6843314	chr4:6843314:C:T	8.59024e-08	-1.53805e-10	0.105491	3.01042e-05	-1.53805e-10	-0.0972952
6843317	chr4:6843317:C:T	2.06848e-08	-1.31832	-3.69205e-10	6.13033e-06	-1.68871	-3.69205e-10
6843767	chr4:6843767:C:T	9.74398e-09	-0.71527	-1.3558	2.21195e-06	-1.35769	-1.35039
6844225	chr4:6844225:C:T	3.87953e-08	0.637896	-1.32732	1.90188e-06	-1.52082	-1.3383
6844230	chr4:6844230:G:A	2.80627e-08	-1.53805e-10	-1.01328	1.11646e-05	-1.53805e-10	-1.08921
6844722	chr4:6844722:C:T	2.65739e-08	-1.06779	-3.69205e-10	6.78456e-06	-1.58731	-3.69205e-10
6844840	chr4:6844840:A:G	2.19423e-08	-1.53805e-10	-1.25931	9.15395e-06	-1.53805e-10	-1.28777
6845602	chr4:6845602:T:A	5.04917e-08	-1.53805e-10	-0.425913	2.4387e-05	-1.53805e-10	-0.30791
6846017	chr4:6846017:T:C	3.70575e-09	-1.67115	-1.36668	1.49768e-06	-1.72084	-1.3772
6846153	chr4:6846153:C:T	2.53468e-08	-1.53805e-10	-1.11507	1.14051e-05	-1.53805e-10	-1.0679
6847159	chr4:6847159:ATG:A	6.98889e-09	-1.03491	-1.36849	1.576e-06	-1.69793	-1.34914
6847475	chr4:6847475:A:G	1.70018e-08	-1.5144	-3.69205e-10	6.18505e-06	-1.67982	-3.69205e-10
6848063	chr4:6848063:G:A	2.21725e-08	-1.53805e-10	-1.24887	9.12642e-06	-1.53805e-10	-1.29079
6848512	chr4:6848512:TGTATTAG:T	2.20041e-08	-1.53805e-10	-1.25649	9.89218e-06	-1.53805e-10	-1.21022
6848658	chr4:6848658:A:G	1.38425e-08	-1.71998	-3.69205e-10	6.1277e-06	-1.68914	-3.69205e-10
6848797	chr4:6848797:A:G	6.21807e-09	-1.15352	-1.36674	1.93288e-06	-1.6504	-1.19255
6848943	chr4:6848943:T:G	2.68572e-08	-1.53805e-10	-1.05719	1.2169e-05	-1.53805e-10	-1.00307
6849202	chr4:6849202:G:A	4.6322e-09	-1.44191	-1.37278	1.6811e-06	-1.64017	-1.34234
6849403	chr4:6849403:G:A	9.30822e-09	-0.81315	-1.30367	2.62649e-06	-1.1795	-1.35681
6850186	chr4:6850186:A:G	5.9632e-08	-1.53805e-10	-0.259529	1.80482e-05	-1.53805e-10	-0.608912
6850387	chr4:6850387:A:G	1.0484e-08	-0.629463	-1.3684	1.50142e-06	-1.72007	-1.37548
6850440	chr4:6850440:T:G	1.10746e-07	-1.53805e-10	0.35952	3.25438e-05	-1.53805e-10	-0.0193729
6850638	chr4:6850638:T:G	4.27483e-08	-1.53805e-10	-0.592392	1.68469e-05	-1.53805e-10	-0.677795
6850914	chr4:6850914:C:T	7.08346e-09	-1.52498	-0.864975	2.05329e-06	-1.53405	-1.24846
6851410	chr4:6851410:A:G	1.82803e-08	-1.4419	-3.69205e-10	1.01936e-05	-1.1802	-3.69205e-10
6851773	chr4:6851773:T:C	2.17321e-08	-1.53805e-10	-1.26893	1.01102e-05	-1.53805e-10	-1.18841
6852052	chr4:6852052:T:C	3.02531e-08	-1.53805e-10	-0.938124	1.14441e-05	-1.53805e-10	-1.06449
6852217	chr4:6852217:C:G	8.68148e-08	0.0456002	0.0704557	8.17604e-06	-1.58197	0.181222
6852228	chr4:6852228:T:A	2.01704e-08	-1.53805e-10	-1.3435	9.68088e-06	-1.53805e-10	-1.23181
6852333	chr4:6852333:T:C	8.15349e-09	-1.71349	-0.53578	7.40357e-06	-0.921621	-0.578377
6852367	chr4:6852367:T:G	5.2733e-08	-1.53805e-10	-0.38248	1.79743e-05	-1.53805e-10	-0.613015
6852898	chr4:6852898:G:A	7.78939e-09	-1.60563	-0.689327	2.14504e-06	-1.71704	-1.02176
6853069	chr4:6853069:A:T	2.05714e-08	-1.53805e-10	-1.32382	9.06036e-06	-1.53805e-10	-1.29805
6853595	chr4:6853595:T:G	2.54621e-08	-1.53805e-10	-1.11053	1.15972e-05	-1.53805e-10	-1.0512
6853624	chr4:6853624:A:T	5.33034e-08	-1.53805e-10	-0.371721	2.56708e-05	-1.53805e-10	-0.256605
6853730	chr4:6853730:A:G	7.18274e-09	-1.61576	-0.760281	2.11608e-06	-1.71886	-1.03353
6853867	chr4:6853867:C:A	1.68891e-07	-1.53805e-10	0.781535	5.31588e-05	-1.53805e-10	0.471323
6854040	chr4:6854040:G:A	1.78074e-08	-1.61764	0.149528	3.49785e-06	-1.71973	-0.530086
6854831	chr4:6854831:T:C	3.23922e-08	-1.53805e-10	-0.869803	1.29599e-05	-1.53805e-10	-0.940103
6854937	chr4:6854937:A:C	1.33555e-07	-1.53805e-10	0.546795	4.00033e-05	-1.53805e-10	0.187001
6855058	chr4:6855058:C:T	3.19747e-07	-1.53805e-10	1.41981	9.9925e-05	-1.53805e-10	1.10246
6855147	chr4:6855147:C:T	4.74724e-08	-1.53805e-10	-0.487573	2.42607e-05	-1.53805e-10	-0.313102
6855551	chr4:6855551:T:C	8.5773e-05	6.93793	0.0738057	1.56768e-06	-1.67744	-1.37492
6856113	chr4:6856113:C:A	0.00401012	6.97483	3.88178	2.29164e-06	-1.678	-0.994698
6856123	chr4:6856123:A:G	2.98515e-08	-1.53805e-10	-0.951487	1.20528e-05	-1.53805e-10	-1.01266
6856632	chr4:6856632:T:C	1.5278e-08	-1.6213	-3.69205e-10	5.9686e-06	-1.71545	-3.69205e-10
6857032	chr4:6857032:G:A	6.18574e-08	-1.53805e-10	-0.222888	2.2346e-05	-1.53805e-10	-0.395313
6857208	chr4:6857208:G:C	8.71809e-08	-1.53805e-10	0.120264	4.26163e-05	-1.53805e-10	0.250276
6857606	chr4:6857606:C:T	2.03433e-08	-1.33497	-3.69205e-10	6.84677e-06	-1.57818	-3.69205e-10
6857712	chr4:6857712:A:G	3.6213e-09	-1.70049	-1.3604	1.7722e-06	-1.70655	-1.22319
6858357	chr4:6858357:T:G	2.35334e-08	-1.53805e-10	-1.1893	1.0757e-05	-1.53805e-10	-1.12641
6858861	chr4:6858861:G:A	4.04811e-09	-1.60183	-1.34764	1.79739e-06	-1.71445	-1.20117
6858951	chr4:6858951:A:T	2.12601e-07	-1.53805e-10	1.0117	7.03063e-05	-1.53805e-10	0.750901
6859013	chr4:6859013:T:G	4.83201e-09	-1.53414	-1.23832	2.21279e-06	-1.69122	-1.01648
6859369	chr4:6859369:A:G	2.37096e-08	-1.53805e-10	-1.18184	9.80123e-06	-1.53805e-10	-1.21945
6859430	chr4:6859430:T:C	3.66962e-07	1.55754	-3.69205e-10	1.68274e-05	-0.678952	-3.69205e-10
6860257	chr4:6860257:T:C	1.38739e-08	-1.71771	-3.69205e-10	5.95833e-06	-1.71717	-3.69205e-10
6860584	chr4:6860584:C:G	3.62027e-08	-1.53805e-10	-0.758588	1.38299e-05	-1.53805e-10	-0.875123
6863331	chr4:6863331:T:C	6.53356e-08	-1.53805e-10	-0.168184	2.16915e-05	-1.53805e-10	-0.425039
6863794	chr4:6863794:C:T	1.62996e-08	-1.55658	-3.69205e-10	1.18718e-05	-1.0278	-3.69205e-10
6863842	chr4:6863842:T:C	1.06361e-07	-1.53805e-10	0.31912	3.22221e-05	-1.53805e-10	-0.029306
6864480	chr4:6864480:T:G	2.20359e-08	-1.53805e-10	-1.25505	9.16153e-06	-1.53805e-10	-1.28695
6865011	chr4:6865011:C:A	2.00546e-08	-1.53805e-10	-1.34926	8.4587e-06	-1.53805e-10	-1.36676
6865380	chr4:6865380:A:G	2.48058e-08	-1.53805e-10	-1.13664	1.01708e-05	-1.53805e-10	-1.18244
6865827	chr4:6865827:A:G	5.86312e-07	-1.53805e-10	2.02613	0.000174417	-1.53805e-10	1.65949
6866021	chr4:6866021:A:G	2.54483e-08	-1.11107	-3.69205e-10	5.92991e-06	-1.72195	-3.69205e-10
6866428	chr4:6866428:T:C	3.24344e-08	0.448318	-1.31682	2.31059e-06	-1.4116	-1.25285
6866725	chr4:6866725:T:C	2.02684e-07	2.04654	-1.08261	3.33482e-06	-0.925077	-1.37246
6866768	chr4:6866768:A:C	4.53789e-08	0.404619	-0.937292	3.63513e-06	-1.41413	-0.79718
6867368	chr4:6867368:G:C	2.29785e-08	-1.21316	-3.69205e-10	1.23333e-05	-0.989653	-3.69205e-10
6868054	chr4:6868054:T:C	1.48788e-08	-1.64778	-3.69205e-10	7.981e-06	-1.4249	-3.69205e-10
6868433	chr4:6868433:T:C	2.26286e-08	-1.53805e-10	-1.2285	9.41765e-06	-1.53805e-10	-1.25937
6869299	chr4:6869299:T:A	2.87515e-08	-1.53805e-10	-0.989031	1.17005e-05	-1.53805e-10	-1.04233
6869347	chr4:6869347:G:A	1.21079e-07	-1.53805e-10	0.44872	3.88337e-05	-1.53805e-10	0.157328
6869529	chr4:6869529:G:A	1.77244e-08	-0.222588	-1.25019	2.41344e-06	-1.42128	-1.19962
6870038	chr4:6870038:T:A	1.14732e-07	1.42239	-1.02752	6.67647e-06	-0.874446	-0.728925
6870366	chr4:6870366:C:T	1.94946e-08	-1.53805e-10	-1.37758	8.42238e-06	-1.53805e-10	-1.37107
6870619	chr4:6870619:G:A	3.35624e-08	0.280388	-1.1147	2.61112e-06	-1.19763	-1.34455
6870957	chr4:6870957:G:T	3.11485e-08	-1.53805e-10	-0.908955	1.22846e-05	-1.53805e-10	-0.993615
6870986	chr4:6870986:C:T	5.10883e-08	-1.53805e-10	-0.414165	1.75687e-05	-1.53805e-10	-0.635844
6871959	chr4:6871959:G:A	2.02764e-08	-1.53805e-10	-1.33826	9.0171e-06	-1.53805e-10	-1.30284
6871969	chr4:6871969:G:A	2.59068e-07	-1.53805e-10	1.20937	8.5621e-05	-1.53805e-10	0.947971
6872617	chr4:6872617:C:A	1.95874e-08	-1.53805e-10	-1.37284	8.36285e-06	-1.53805e-10	-1.37816
6872790	chr4:6872790:A:G	2.48236e-08	-1.53805e-10	-1.13592	8.66733e-06	-1.53805e-10	-1.3424
6873107	chr4:6873107:G:A	3.70156e-08	0.626195	-1.36258	2.65252e-06	-1.22617	-1.30028
6873122	chr4:6873122:TCAAGCTTTTCTTTTACATAATTCCCA:T	2.0064e-08	-1.53805e-10	-1.34879	8.93456e-06	-1.53805e-10	-1.31203
6873486	chr4:6873486:G:A	1.38322e-08	-1.72072	-3.69205e-10	5.96395e-06	-1.71623	-3.69205e-10
6873617	chr4:6873617:ATTAGTTAGTAAAGAATCCAGTTTCACCTC:A	1.99183e-08	-1.53805e-10	-1.35608	8.39737e-06	-1.53805e-10	-1.37404
6873667	chr4:6873667:A:G	1.96943e-08	-1.53805e-10	-1.36739	8.55307e-06	-1.53805e-10	-1.35567
6873839	chr4:6873839:G:A	2.12115e-08	-1.53805e-10	-1.29318	9.49434e-06	-1.53805e-10	-1.25126
6874290	chr4:6874290:G:A	2.13861e-08	-1.53805e-10	-1.28498	8.90605e-06	-1.53805e-10	-1.31523
6874427	chr4:6874427:G:A	2.20039e-08	-1.2565	-3.69205e-10	7.19859e-06	-1.52807	-3.69205e-10
6874716	chr4:6874716:G:C	2.19513e-08	-1.53805e-10	-1.25889	9.1593e-06	-1.53805e-10	-1.28719
6874731	chr4:6874731:A:G	1.49937e-08	-1.64009	-3.69205e-10	7.19538e-06	-1.52852	-3.69205e-10
6874842	chr4:6874842:G:A	1.30771e-07	1.34921	-0.823489	9.12946e-06	-0.550427	-0.740026
6874864	chr4:6874864:T:TCA	2.58451e-07	2.37798	-1.171	4.19853e-06	-0.688907	-1.37832
6874955	chr4:6874955:G:A	2.10459e-08	-1.53805e-10	-1.30101	9.45249e-06	-1.53805e-10	-1.25568
6875884	chr4:6875884:G:C	2.62339e-08	-1.53805e-10	-1.08067	1.02464e-05	-1.53805e-10	-1.17503
6875973	chr4:6875973:T:G	2.15776e-08	-1.53805e-10	-1.27606	9.6257e-06	-1.53805e-10	-1.23752
6876175	chr4:6876175:C:T	5.91964e-08	0.899578	-1.16644	2.528e-06	-1.19784	-1.37669
6876910	chr4:6876910:C:CT	2.08973e-08	-1.3081	-3.69205e-10	7.289e-06	-1.51559	-3.69205e-10
6877467	chr4:6877467:T:C	9.97059e-09	-0.821194	-1.22689	4.42066e-06	-0.848813	-1.16686
6878112	chr4:6878112:C:T	7.58636e-07	-1.53805e-10	2.2838	0.000231367	-1.53805e-10	1.94204
6878192	chr4:6878192:T:C	2.79498e-08	-1.53805e-10	-1.01731	1.26847e-05	-1.53805e-10	-0.961561
6878458	chr4:6878458:AAAAAT:A	2.25173e-08	-1.53805e-10	-1.23344	1.16947e-05	-1.53805e-10	-1.04282
6878577	chr4:6878577:G:A	2.37546e-08	-0.130846	-1.0491	2.78517e-06	-1.6206	-0.857054
6878631	chr4:6878631:C:T	2.01092e-08	-1.53805e-10	-1.34654	8.48973e-06	-1.53805e-10	-1.3631
6878763	chr4:6878763:C:G	4.18508e-09	-1.59007	-1.32612	1.51708e-06	-1.71225	-1.37292
6879043	chr4:6879043:G:A	5.19407e-08	0.792307	-1.18992	3.77502e-06	-0.903232	-1.27032
6879133	chr4:6879133:G:C	2.32657e-08	-1.53805e-10	-1.20074	9.43351e-06	-1.53805e-10	-1.25769
6880456	chr4:6880456:C:T	6.37598e-08	0.82759	-1.02019	3.33411e-06	-1.1833	-1.11445
6881285	chr4:6881285:C:T	6.43981e-05	5.37486	1.35026	1.78941e-06	-1.7149	-1.20518
6881605	chr4:6881605:C:T	3.6163e-08	-1.53805e-10	-0.759685	1.41899e-05	-1.53805e-10	-0.849427
6881654	chr4:6881654:G:A	1.90401e-06	-1.53805e-10	3.204	0.000977968	-1.53805e-10	3.38352
6881787	chr4:6881787:A:G	4.7894e-09	-1.6223	-1.15901	1.63416e-06	-1.72003	-1.2908
6882360	chr4:6882360:A:G	2.18994e-08	-1.53805e-10	-1.26126	8.9816e-06	-1.53805e-10	-1.30678
6882624	chr4:6882624:G:GT	2.00366e-08	-1.53805e-10	-1.35016	8.44026e-06	-1.53805e-10	-1.36895
6883677	chr4:6883677:GTTTTC:G	2.28856e-08	-1.53805e-10	-1.21721	9.25728e-06	-1.53805e-10	-1.27655
6884088	chr4:6884088:T:C	6.48559e-08	0.27589	-0.451443	5.77205e-06	-0.839246	-0.909687
6884219	chr4:6884219:A:G	1.9744e-08	-1.53805e-10	-1.36487	8.37112e-06	-1.53805e-10	-1.37717
6884923	chr4:6884923:G:A	2.6262e-07	2.52029	-1.2973	3.57266e-06	-0.852168	-1.37648
6884971	chr4:6884971:C:G	1.4819e-07	-1.53805e-10	0.650777	4.99863e-05	-1.53805e-10	0.40979
6885103	chr4:6885103:A:G	1.46749e-07	1.98725	-1.34624	2.83991e-06	-1.08029	-1.3779
6885300	chr4:6885300:C:A	9.66591e-08	1.5778	-1.35433	2.41422e-06	-1.2443	-1.37628
6885374	chr4:6885374:C:A	2.26079e-07	2.41677	-1.34361	3.4453e-06	-0.888442	-1.37651
6885780	chr4:6885780:A:G	5.97608e-08	-1.53805e-10	-0.257371	2.8817e-05	-1.53805e-10	-0.140993
6885785	chr4:6885785:C:T	2.78073e-08	-1.53805e-10	-1.02242	1.26194e-05	-1.53805e-10	-0.966724
6886404	chr4:6886404:A:G	1.62089e-08	-1.56216	-3.69205e-10	6.11952e-06	-1.69048	-3.69205e-10
6886498	chr4:6886498:G:A	2.30212e-08	-1.53805e-10	-1.2113	8.9478e-06	-1.53805e-10	-1.31055
6886939	chr4:6886939:G:A	5.15614e-07	3.04904	-1.1514	6.87447e-06	-0.607072	-0.967073
6887113	chr4:6887113:T:TTGGG	2.68189e-08	-1.53805e-10	-1.05861	1.01062e-05	-1.53805e-10	-1.18881
6887205	chr4:6887205:A:G	4.10189e-09	-1.575	-1.36127	1.5014e-06	-1.71935	-1.37622
6887405	chr4:6887405:T:C	1.69382e-07	1.91788	-1.13345	4.27942e-06	-1.10655	-0.941592
6887836	chr4:6887836:C:T	2.15533e-08	-1.27719	-3.69205e-10	6.1289e-06	-1.68894	-3.69205e-10
6887883	chr4:6887883:T:G	7.37583e-07	2.26574	-0.0100833	2.93734e-05	0.409452	-0.531321
6888240	chr4:6888240:C:T	1.15961e-07	1.65309	-1.24756	8.53125e-06	-0.00265985	-1.35556
6888257	chr4:6888257:T:C	4.13082e-08	-1.53805e-10	-0.62666	1.96099e-05	-1.53805e-10	-0.525925
6888469	chr4:6888469:C:G	1.97993e-08	-1.53805e-10	-1.36207	8.41763e-06	-1.53805e-10	-1.37163
6888800	chr4:6888800:C:T	1.35295e-07	1.77638	-1.21664	9.82687e-06	0.147958	-1.3648
6889084	chr4:6889084:A:T	2.48835e-08	-1.53805e-10	-1.13352	1.11702e-05	-1.53805e-10	-1.08871
6889159	chr4:6889159:A:G	2.31761e-08	-1.53805e-10	-1.2046	1.03415e-05	-1.53805e-10	-1.16579
6889186	chr4:6889186:G:T	7.68326e-08	-1.53805e-10	-0.00609237	3.7558e-05	-1.53805e-10	0.123928
6889187	chr4:6889187:C:T	7.68023e-08	-1.53805e-10	-0.00648607	3.75423e-05	-1.53805e-10	0.123509
6889263	chr4:6889263:T:C	1.96266e-08	-1.53805e-10	-1.37084	8.3772e-06	-1.53805e-10	-1.37645
6889283	chr4:6889283:C:T	4.6566e-08	0.762727	-1.26958	1.84559e-06	-1.51191	-1.37724
6889410	chr4:6889410:T:TGGCTTTGCGA	2.36358e-08	-1.53805e-10	-1.18496	1.0985e-05	-1.53805e-10	-1.10542
6889444	chr4:6889444:G:C	2.25722e-08	-1.231	-3.69205e-10	7.23706e-06	-1.52274	-3.69205e-10
6889708	chr4:6889708:G:A	0.608237	11.195	4.68339	1.78753e-06	-1.65585	-1.26528
6889792	chr4:6889792:G:C	0.00549373	11.5247	-0.353253	1.71957e-06	-1.60274	-1.35714
6889952	chr4:6889952:C:A	3.01408e-08	0.400863	-1.34271	2.55285e-06	-1.44759	-1.11716
6890036	chr4:6890036:A:G	1.03956e-07	0.992695	-0.696447	5.36548e-06	-0.69117	-1.1308
6890056	chr4:6890056:C:A	7.0582e-08	-1.53805e-10	-0.0909453	2.25451e-05	-1.53805e-10	-0.38644
6890269	chr4:6890269:C:T	3.50287e-08	0.349946	-1.1415	3.46929e-06	-1.37407	-0.883938
6890442	chr4:6890442:C:A	6.38274e-08	-1.53805e-10	-0.191539	2.28287e-05	-1.53805e-10	-0.37394
6891094	chr4:6891094:C:T	2.85308e-07	2.58873	-1.28288	9.71348e-06	0.149599	-1.37804
6891160	chr4:6891160:C:A	3.88152e-08	0.453866	-1.14278	3.36395e-06	-1.41152	-0.877322
6891279	chr4:6891279:C:T	7.04033e-08	-1.53805e-10	-0.09348	2.50518e-05	-1.53805e-10	-0.281015
6891454	chr4:6891454:C:T	0.376938	12.2972	3.10271	1.86365e-06	-1.50173	-1.37769
6891521	chr4:6891521:C:T	2.6291e-08	-1.53805e-10	-1.07849	1.19662e-05	-1.53805e-10	-1.01988
6891581	chr4:6891581:C:A	3.20406e-08	-0.906213	0.025495	6.34791e-06	-1.1025	-0.551339
6891710	chr4:6891710:G:A	2.44802e-08	-1.53805e-10	-1.14986	1.10517e-05	-1.53805e-10	-1.09937
6891751	chr4:6891751:T:C	2.28204e-08	-1.53805e-10	-1.22007	9.50789e-06	-1.53805e-10	-1.24984
6891769	chr4:6891769:G:C	4.12156e-08	0.673433	-1.30234	1.55523e-06	-1.69132	-1.36902
6891812	chr4:6891812:A:G	1.95554e-08	-1.53805e-10	-1.37447	8.50142e-06	-1.53805e-10	-1.36173
6892461	chr4:6892461:G:A	4.1932e-08	-1.53805e-10	-0.611671	1.52259e-05	-1.53805e-10	-0.778965
6892578	chr4:6892578:C:T	6.89752e-08	-1.27317	1.1592	9.74644e-06	-1.71977	0.494707
6892671	chr4:6892671:C:T	2.28433e-08	-1.53805e-10	-1.21906	9.57731e-06	-1.53805e-10	-1.24256
6893042	chr4:6893042:G:T	1.99087e-08	-1.53805e-10	-1.35656	8.4166e-06	-1.53805e-10	-1.37175
6893051	chr4:6893051:C:T	2.12042e-08	-1.53805e-10	-1.29352	8.80089e-06	-1.53805e-10	-1.32711
6893260	chr4:6893260:C:T	1.98034e-08	-1.53805e-10	-1.36187	8.60734e-06	-1.53805e-10	-1.34934
6893376	chr4:6893376:A:G	1.95112e-08	-1.53805e-10	-1.37673	8.4213e-06	-1.53805e-10	-1.3712
6893458	chr4:6893458:A:C	6.40794e-09	-1.2373	-1.25288	2.78033e-06	-1.21147	-1.26792
6893553	chr4:6893553:C:G	3.53032e-09	-1.70929	-1.37704	1.55211e-06	-1.71199	-1.35036
6893950	chr4:6893950:CA:C	2.06526e-08	-1.53805e-10	-1.31988	9.13395e-06	-1.53805e-10	-1.28996
6894276	chr4:6894276:C:T	2.19972e-08	-1.22499	-0.031812	6.01166e-06	-1.47548	-0.232779
6894474	chr4:6894474:T:A	2.4109e-08	-1.53805e-10	-1.16514	1.15263e-05	-1.53805e-10	-1.05733
6894851	chr4:6894851:C:T	1.15738e-08	-1.0951	-0.803876	3.1664e-06	-1.38999	-0.959372
6894879	chr4:6894879:G:A	9.49986e-09	-0.776618	-1.31983	4.27241e-06	-0.734287	-1.31549
6894919	chr4:6894919:C:T	5.19624e-07	2.16393	-0.258541	2.79718e-05	0.504521	-0.675283
6894920	chr4:6894920:G:A	1.94816e-08	-1.53805e-10	-1.37825	8.45441e-06	-1.53805e-10	-1.36727
6895075	chr4:6895075:A:G	6.20202e-09	-1.15955	-1.3633	2.29262e-06	-1.31631	-1.35596
6895415	chr4:6895415:A:C	4.37874e-08	-1.53805e-10	-0.568374	1.43781e-05	-1.53805e-10	-0.836252
6898722	chr4:6898722:C:T	5.40466e-09	-1.31698	-1.34348	2.30839e-06	-1.29549	-1.36992
6899024	chr4:6899024:T:C	2.76514e-08	-1.53805e-10	-1.02804	1.16313e-05	-1.53805e-10	-1.04826
6900051	chr4:6900051:G:A	4.17559e-08	-0.615879	-3.69205e-10	1.65995e-05	-0.692587	-3.69205e-10
6900192	chr4:6900192:A:G	2.09656e-08	-0.449758	-0.855079	2.49642e-06	-1.45544	-1.13166
6900319	chr4:6900319:C:T	1.65411e-08	-1.54187	-3.69205e-10	7.37882e-06	-1.50335	-3.69205e-10
6900333	chr4:6900333:A:G	5.15988e-09	-1.65507	-1.05173	2.05257e-06	-1.66899	-1.11388
6900487	chr4:6900487:C:G	2.21289e-08	-0.520928	-0.729908	2.68673e-06	-1.48934	-1.0243
6900691	chr4:6900691:C:T	2.04691e-08	-1.53805e-10	-1.3288	9.20386e-06	-1.53805e-10	-1.28234
6900915	chr4:6900915:C:G	3.88436e-09	-1.63048	-1.36028	1.69823e-06	-1.60847	-1.36391
6900950	chr4:6900950:C:G	6.9121e-09	-1.59779	-0.816654	2.49139e-06	-1.68679	-0.902326
6901185	chr4:6901185:C:A	2.17922e-08	-1.3233	0.057134	9.28101e-06	-1.04042	-0.233572
6901247	chr4:6901247:G:C	2.61116e-08	-1.53805e-10	-1.08534	1.31391e-05	-1.53805e-10	-0.926368
6901421	chr4:6901421:C:G	5.03495e-09	-1.47695	-1.25437	1.58842e-06	-1.72196	-1.31726
6901432	chr4:6901432:A:G	4.22141e-09	-1.53029	-1.37726	1.81222e-06	-1.55352	-1.35388
6901947	chr4:6901947:C:T	8.72337e-09	-0.808072	-1.37364	1.7111e-06	-1.58759	-1.37723
6902347	chr4:6902347:A:G	1.21769e-08	-1.09402	-0.754157	3.90706e-06	-1.48677	-0.652404
6902854	chr4:6902854:G:A	2.13145e-08	-1.53805e-10	-1.28833	8.80925e-06	-1.53805e-10	-1.32616
6902888	chr4:6902888:C:T	1.38475e-07	-1.53805e-10	0.582968	6.91931e-05	-1.53805e-10	0.734941
6902942	chr4:6902942:A:G	4.47156e-09	-1.51109	-1.33889	3.01985e-06	-1.11024	-1.28651
6903083	chr4:6903083:A:G	2.09877e-08	-1.53805e-10	-1.30378	8.60533e-06	-1.53805e-10	-1.34958
6903239	chr4:6903239:C:T	5.72763e-09	-1.22523	-1.37719	2.53094e-06	-1.27198	-1.30139
6903820	chr4:6903820:A:C	2.13832e-08	-1.53805e-10	-1.28511	9.37726e-06	-1.53805e-10	-1.26367
6903848	chr4:6903848:G:A	3.49411e-09	-1.7184	-1.37825	1.59023e-06	-1.66057	-1.37751
6903970	chr4:6903970:C:T	4.86062e-08	-1.53805e-10	-0.46397	2.23268e-05	-1.53805e-10	-0.396172
6904254	chr4:6904254:A:G	2.57194e-08	-1.53805e-10	-1.10047	1.04988e-05	-1.53805e-10	-1.1507
6904329	chr4:6904329:G:C	1.07082e-07	-1.53805e-10	0.325876	3.59452e-05	-1.53805e-10	0.0800359
6904349	chr4:6904349:T:G	1.07523e-08	-1.3935	-0.579094	1.95032e-06	-1.68082	-1.15315
6904372	chr4:6904372:A:T	1.6915e-08	-0.821557	-0.697962	2.4966e-06	-1.39019	-1.19684
6904387	chr4:6904387:G:T	4.04794e-08	-0.646926	-3.69205e-10	2.13898e-05	-0.439044	-3.69205e-10
6904551	chr4:6904551:C:T	1.95587e-08	-1.53805e-10	-1.3743	8.40588e-06	-1.53805e-10	-1.37303
6904564	chr4:6904564:T:C	1.25621e-08	-0.926372	-0.890665	3.10711e-06	-1.36711	-1.00115
6905078	chr4:6905078:T:G	1.77276e-08	-1.4726	-3.69205e-10	8.5784e-06	-1.35271	-3.69205e-10
6905083	chr4:6905083:GCTGGGA:G	2.20696e-08	-1.25352	-3.69205e-10	1.08959e-05	-1.11358	-3.69205e-10
6905103	chr4:6905103:C:T	1.5933e-08	-1.57933	-3.69205e-10	7.40692e-06	-1.49954	-3.69205e-10
6905105	chr4:6905105:G:C	1.52904e-08	-1.6205	-3.69205e-10	7.04278e-06	-1.54996	-3.69205e-10
6905124	chr4:6905124:T:A	2.39329e-08	-1.17247	-3.69205e-10	1.20191e-05	-1.01546	-3.69205e-10
6905129	chr4:6905129:TTG:T	3.40349e-08	-0.820334	-3.69205e-10	1.76551e-05	-0.630933	-3.69205e-10
6905135	chr4:6905135:G:A	3.05689e-08	-0.927739	-3.69205e-10	1.57368e-05	-0.745961	-3.69205e-10
6905136	chr4:6905136:T:C	4.65503e-09	-1.69438	-1.11539	2.4342e-06	-1.46226	-1.15008
6905147	chr4:6905147:A:G	6.35384e-09	-1.72206	-0.7766	2.64357e-06	-1.66179	-0.868042
6905325	chr4:6905325:C:T	1.23751e-08	-1.65074	-0.181291	6.41275e-06	-1.57701	-0.0666618
6905446	chr4:6905446:G:A	2.10797e-08	-1.18515	-0.11426	5.54105e-06	-1.26004	-0.529736
6905600	chr4:6905600:G:A	6.20867e-09	-1.63439	-0.887385	1.97334e-06	-1.69821	-1.12403
6905632	chr4:6905632:G:A	2.49702e-08	-1.53805e-10	-1.13004	1.12541e-05	-1.53805e-10	-1.08123
6905639	chr4:6905639:G:A	2.42557e-08	-1.53805e-10	-1.15907	1.0903e-05	-1.53805e-10	-1.11292
6906024	chr4:6906024:A:G	2.49365e-08	-1.53805e-10	-1.13139	1.12434e-05	-1.53805e-10	-1.08217
6906075	chr4:6906075:G:A	2.55013e-08	-1.53805e-10	-1.10899	1.02878e-05	-1.53805e-10	-1.171
6906155	chr4:6906155:G:A	1.94905e-08	-1.53805e-10	-1.37779	8.42009e-06	-1.53805e-10	-1.37134
6906532	chr4:6906532:C:T	4.01426e-08	-1.53805e-10	-0.655284	1.58633e-05	-1.53805e-10	-0.737951
6906589	chr4:6906589:G:A	7.8044e-09	-0.932939	-1.36009	4.52981e-06	-0.62194	-1.36934
6906844	chr4:6906844:C:T	2.12915e-08	-1.53805e-10	-1.28941	8.57035e-06	-1.53805e-10	-1.35365
6906855	chr4:6906855:C:A	1.98406e-08	-1.53805e-10	-1.35999	8.84357e-06	-1.53805e-10	-1.32227
6907024	chr4:6907024:G:A	3.35676e-08	-1.53805e-10	-0.834161	1.33136e-05	-1.53805e-10	-0.913174
6907323	chr4:6907323:G:A	2.22176e-08	-1.53805e-10	-1.24683	9.20381e-06	-1.53805e-10	-1.28234
6907494	chr4:6907494:C:T	2.03505e-08	-1.53805e-10	-1.33462	9.18387e-06	-1.53805e-10	-1.28451
6907687	chr4:6907687:T:C	1.94815e-08	-1.53805e-10	-1.37826	8.41019e-06	-1.53805e-10	-1.37252
6907836	chr4:6907836:G:A	1.64477e-08	-1.54754	-3.69205e-10	9.22852e-06	-1.27966	-3.69205e-10
6908050	chr4:6908050:G:C	5.06223e-09	-1.70991	-1.01601	2.35529e-06	-1.6741	-0.971199
6908600	chr4:6908600:C:G	2.08615e-08	-1.53805e-10	-1.30982	8.74835e-06	-1.53805e-10	-1.33309
6908608	chr4:6908608:C:G	5.93021e-08	0.98488	-1.24996	3.0136e-05	1.08037	-1.17661
6909181	chr4:6909181:A:G	2.53244e-08	-1.53805e-10	-1.11595	1.10863e-05	-1.53805e-10	-1.09625
6909933	chr4:6909933:C:T	2.05431e-08	-1.53805e-10	-1.3252	8.96242e-06	-1.53805e-10	-1.30892
6910155	chr4:6910155:C:T	3.84091e-08	-1.53805e-10	-0.699426	1.4935e-05	-1.53805e-10	-0.79825
6910180	chr4:6910180:G:A	2.77357e-08	-1.53805e-10	-1.025	1.11733e-05	-1.53805e-10	-1.08844
6911594	chr4:6911594:G:A	1.96804e-08	-1.53805e-10	-1.3681	8.56996e-06	-1.53805e-10	-1.3537
6911844	chr4:6911844:G:A	9.69446e-09	-1.05855	-1.01762	7.11972e-06	-0.431266	-1.10783
6911972	chr4:6911972:A:G	8.24361e-09	-1.01175	-1.22653	3.58437e-06	-1.00403	-1.22135
6912281	chr4:6912281:G:A	1.99487e-08	-1.53805e-10	-1.35456	8.67643e-06	-1.53805e-10	-1.34135
6913037	chr4:6913037:A:G	2.45939e-08	-1.14522	-3.69205e-10	1.24837e-05	-0.977539	-3.69205e-10
6913064	chr4:6913064:C:T	3.14905e-08	-1.53805e-10	-0.898035	1.58243e-05	-1.53805e-10	-0.740412
6913309	chr4:6913309:A:G	1.94917e-08	-1.53805e-10	-1.37773	8.37925e-06	-1.53805e-10	-1.3762
6913615	chr4:6913615:A:G	8.412e-09	-0.901885	-1.31618	4.72229e-06	-0.64728	-1.30239
6913995	chr4:6913995:G:T	6.59455e-09	-1.16616	-1.29532	2.85137e-06	-1.16101	-1.29314
6914536	chr4:6914536:G:A	5.04747e-09	-1.41726	-1.31158	1.72692e-05	0.628067	-1.2811
6914725	chr4:6914725:C:G	2.02957e-08	-1.53805e-10	-1.33731	8.55272e-06	-1.53805e-10	-1.35571
6914851	chr4:6914851:C:T	4.14166e-09	-1.56369	-1.36293	1.98244e-06	-1.46037	-1.35727
6915359	chr4:6915359:T:G	1.0746e-08	-1.31215	-0.661039	2.02323e-05	0.259932	-0.754614
6915537	chr4:6915537:C:T	2.88188e-08	-0.609486	-0.377207	2.18023e-05	0.281235	-0.701181
6915573	chr4:6915573:G:A	2.0279e-08	-1.53805e-10	-1.33813	8.92167e-06	-1.53805e-10	-1.31348
6915779	chr4:6915779:C:T	1.83192e-08	-1.43977	-3.69205e-10	6.29642e-06	-1.66198	-3.69205e-10
6915821	chr4:6915821:G:A	2.18257e-08	-1.53805e-10	-1.26463	9.87336e-06	-1.53805e-10	-1.21212
6916242	chr4:6916242:G:A	2.33508e-08	-1.53805e-10	-1.19709	9.77715e-06	-1.53805e-10	-1.22191
6916256	chr4:6916256:T:C	2.28769e-08	0.0658312	-1.28342	0.00044695	3.88432	-1.28383
6916347	chr4:6916347:C:T	3.07781e-08	-0.609662	-0.311255	2.33047e-05	0.295899	-0.649202
6916754	chr4:6916754:A:G	1.38038e-08	-1.72277	-3.69205e-10	6.10055e-06	-1.69358	-3.69205e-10
6916952	chr4:6916952:A:G	2.83795e-08	0.335804	-1.33786	0.00057204	4.16576	-1.31851
6917182	chr4:6917182:T:C	1.38149e-08	-1.72197	-3.69205e-10	5.97513e-06	-1.71435	-3.69205e-10
6917512	chr4:6917512:C:T	2.47353e-08	-1.53805e-10	-1.13949	1.06585e-05	-1.53805e-10	-1.1356
6917828	chr4:6917828:G:GT	3.20667e-08	-1.53805e-10	-0.879902	1.46178e-05	-1.53805e-10	-0.819718
6917934	chr4:6917934:G:A	7.874e-09	-1.53431	-0.749846	1.35185e-05	-0.105713	-0.792191
6917947	chr4:6917947:C:T	1.80327e-08	-0.106684	-1.34885	2.36826e-05	0.947547	-1.28476
6918739	chr4:6918739:G:A	1.06997e-08	-0.73807	-1.23943	0.00012337	2.52042	-1.20719
6918983	chr4:6918983:T:C	1.91674e-08	-0.0944096	-1.3001	0.000395861	3.76357	-1.28447
6918999	chr4:6918999:C:T	3.10354e-08	0.403626	-1.31622	0.000146505	2.77806	-1.29296
6919142	chr4:6919142:G:A	1.36732e-08	-0.396893	-1.33539	0.000214952	3.19196	-1.3235
6919222	chr4:6919222:C:T	9.24794e-08	-1.53805e-10	0.179265	3.96062e-05	-1.53805e-10	0.177026
6919240	chr4:6919240:G:A	2.83884e-08	-1.00174	-3.69205e-10	1.4701e-05	-0.814045	-3.69205e-10
6919631	chr4:6919631:T:C	2.00239e-08	-1.53805e-10	-1.3508	8.45245e-06	-1.53805e-10	-1.3675
6919697	chr4:6919697:T:C	9.30823e-09	-0.862482	-1.25434	1.76763e-06	-1.68403	-1.24829
6919754	chr4:6919754:A:G	3.50923e-08	-0.789739	-3.69205e-10	1.23469e-05	-0.988557	-3.69205e-10
6920198	chr4:6920198:A:G	2.08099e-08	-1.53805e-10	-1.31229	8.96676e-06	-1.53805e-10	-1.30844
6920296	chr4:6920296:G:T	1.90343e-08	-1.02683	-0.37465	1.40763e-05	-0.132665	-0.724799
6920484	chr4:6920484:C:G	7.68512e-09	-1.10949	-1.19894	6.79388e-05	1.97638	-1.25973
6920516	chr4:6920516:G:A	2.72306e-08	-1.53805e-10	-1.04338	1.31732e-05	-1.53805e-10	-0.923778
6920599	chr4:6920599:CTGTT:C	1.30377e-08	-1.55814	-0.221729	9.90826e-06	-0.988625	-0.219967
6921075	chr4:6921075:C:T	6.08617e-09	-1.17151	-1.37019	3.45335e-06	-0.981801	-1.28082
6921100	chr4:6921100:A:T	1.38078e-08	-1.72249	-3.69205e-10	6.15692e-06	-1.68438	-3.69205e-10
6921300	chr4:6921300:G:A	6.83079e-09	-1.44845	-0.977835	4.4841e-06	-1.31672	-0.684707
6921524	chr4:6921524:T:G	5.64495e-08	-1.53805e-10	-0.314375	2.9865e-05	-1.53805e-10	-0.105273
6921556	chr4:6921556:C:T	2.0319e-08	-1.53805e-10	-1.33617	8.46544e-06	-1.53805e-10	-1.36597
6921604	chr4:6921604:C:T	1.40927e-08	-1.70206	-3.69205e-10	6.56558e-06	-1.62012	-3.69205e-10
6921777	chr4:6921777:A:G	3.5122e-09	-1.71327	-1.3782	2.88319e-06	-1.09467	-1.34839
6921817	chr4:6921817:T:C	3.76668e-08	-1.53805e-10	-0.718941	1.85175e-05	-1.53805e-10	-0.583242
6921879	chr4:6921879:T:C	4.52191e-08	-0.64003	0.103829	3.72445e-05	0.473457	-0.357913
6922160	chr4:6922160:C:T	2.22905e-08	-1.72019	0.476632	1.19175e-05	-1.43882	0.414864
6922239	chr4:6922239:A:G	4.47839e-09	-1.68056	-1.1679	3.68838e-06	-0.928959	-1.26781
6922316	chr4:6922316:T:G	4.18506e-09	-1.59351	-1.32269	5.31192e-06	-0.612831	-1.21918
6922403	chr4:6922403:C:T	1.97375e-08	-1.53805e-10	-1.3652	8.81784e-06	-1.53805e-10	-1.32518
6922450	chr4:6922450:C:T	7.67529e-08	-1.53805e-10	-0.00712936	4.02967e-05	-1.53805e-10	0.194309
6922486	chr4:6922486:C:T	2.50845e-08	-1.12547	-3.69205e-10	2.00695e-05	-0.50276	-3.69205e-10
6922907	chr4:6922907:C:T	1.39125e-08	-1.71493	-3.69205e-10	6.83726e-06	-1.57957	-3.69205e-10
6923051	chr4:6923051:A:G	8.71345e-08	-1.53805e-10	0.119732	4.75934e-05	-1.53805e-10	0.360735
6923195	chr4:6923195:C:G	2.70057e-08	-1.53805e-10	-1.05167	1.12745e-05	-1.53805e-10	-1.07941
6923232	chr4:6923232:C:T	3.53732e-08	-0.843062	0.0612958	2.67079e-05	0.176618	-0.393619
6923486	chr4:6923486:G:A	1.98632e-08	-1.53805e-10	-1.35885	8.75476e-06	-1.53805e-10	-1.33236
6923617	chr4:6923617:G:A	2.45231e-08	-1.53805e-10	-1.1481	1.05437e-05	-1.53805e-10	-1.14643
6924264	chr4:6924264:T:G	3.28997e-08	-1.19053	0.336268	0.000147762	1.23494	0.2587
6924304	chr4:6924304:TCGGTGTCCC:T	1.21431e-08	-1.60563	-0.245333	1.48257e-05	-0.627512	-0.178089
6924486	chr4:6924486:A:G	2.32952e-08	-1.53805e-10	-1.19947	1.14494e-05	-1.53805e-10	-1.06402
6924548	chr4:6924548:A:G	4.26917e-08	-1.53805e-10	-0.593716	2.55678e-05	-1.53805e-10	-0.260628
6924594	chr4:6924594:C:T	2.13756e-08	-1.53805e-10	-1.28547	8.96809e-06	-1.53805e-10	-1.30829
6924631	chr4:6924631:TGCACTGCA:T	1.43602e-08	-1.40975	-0.27351	9.05637e-06	-0.600498	-0.697994
6924645	chr4:6924645:A:G	2.687e-08	-1.19119	0.134482	0.000115901	1.21967	0.0311016
6924884	chr4:6924884:G:A	2.62714e-08	-1.22071	0.141468	0.000100417	1.17598	-0.068613
6925150	chr4:6925150:A:G	9.26859e-08	-1.53805e-10	0.181496	5.08595e-05	-1.53805e-10	0.427108
6925284	chr4:6925284:A:G	1.70128e-08	-1.41399	-0.0997605	1.03087e-05	-0.611546	-0.557428
6925352	chr4:6925352:G:T	2.16558e-08	-1.0208	-0.251641	1.69705e-05	-0.0289716	-0.641509
6925474	chr4:6925474:G:A	2.15873e-08	-1.53805e-10	-1.27562	1.02471e-05	-1.53805e-10	-1.17496
6925585	chr4:6925585:T:C	2.02412e-08	-1.53805e-10	-1.34	9.20484e-06	-1.53805e-10	-1.28223
6926129	chr4:6926129:T:C	9.25766e-08	-1.24986	1.43018	4.39169e-05	-0.894493	1.17483
6926384	chr4:6926384:T:C	1.38474e-08	-1.71962	-3.69205e-10	6.01199e-06	-1.7082	-3.69205e-10
6926631	chr4:6926631:C:A	1.75821e-08	-1.04303	-0.437809	9.47966e-05	1.5572	-0.507428
6926843	chr4:6926843:C:T	2.13805e-08	-0.993004	-0.292237	1.73825e-05	0.025042	-0.67154
6926878	chr4:6926878:C:T	2.22826e-08	-1.53805e-10	-1.24391	1.0092e-05	-1.53805e-10	-1.19022
6927048	chr4:6927048:T:C	1.38575e-08	-1.71889	-3.69205e-10	6.00791e-06	-1.70888	-3.69205e-10
6927209	chr4:6927209:C:G	2.02144e-08	-1.53805e-10	-1.34133	8.77217e-06	-1.53805e-10	-1.33038
6927218	chr4:6927218:C:A	2.53772e-08	-1.53805e-10	-1.11387	1.20587e-05	-1.53805e-10	-1.01218
6927295	chr4:6927295:T:C	2.49262e-08	-1.53805e-10	-1.1318	1.19803e-05	-1.53805e-10	-1.0187
6927391	chr4:6927391:G:C	1.94798e-08	-1.53805e-10	-1.37835	8.4615e-06	-1.53805e-10	-1.36643
6927535	chr4:6927535:C:T	9.0932e-09	-0.858222	-1.28197	0.000134814	2.71824	-1.3163
6927621	chr4:6927621:C:T	1.39076e-08	-1.71528	-3.69205e-10	5.97725e-06	-1.714	-3.69205e-10
6927751	chr4:6927751:A:G	1.77406e-08	-1.25894	-0.212928	1.26296e-05	-0.318028	-0.64789
6928387	chr4:6928387:T:C	5.71615e-09	-1.4725	-1.13192	7.70111e-06	-0.342611	-1.11798
6928391	chr4:6928391:G:A	8.72436e-08	-1.53805e-10	0.120983	4.76403e-05	-1.53805e-10	0.36172
6928490	chr4:6928490:G:A	1.25703e-08	-0.964408	-0.851975	7.65444e-05	1.77909	-0.943174
6928689	chr4:6928689:T:C	1.74995e-08	-1.27355	-0.211998	1.23453e-05	-0.339433	-0.649249
6928751	chr4:6928751:A:G	2.01956e-08	-0.983484	-0.35877	1.68404e-05	0.0499455	-0.728126
6928784	chr4:6928784:G:A	8.21861e-08	0.0612659	-3.69205e-10	4.15037e-05	0.223823	-3.69205e-10
6928898	chr4:6928898:G:A	5.45621e-09	-1.53739	-1.11358	6.69775e-06	-0.497831	-1.10236
6929016	chr4:6929016:A:G	8.24912e-08	-1.53805e-10	0.0649707	4.48199e-05	-1.53805e-10	0.300692
6929083	chr4:6929083:G:C	2.95576e-08	-0.646327	-0.315052	0.000231035	2.32511	-0.384505
6929090	chr4:6929090:A:G	2.36929e-08	-1.53805e-10	-1.18255	1.10943e-05	-1.53805e-10	-1.09553
6929509	chr4:6929509:C:T	1.96873e-08	-1.53805e-10	-1.36775	8.39533e-06	-1.53805e-10	-1.37428
6929609	chr4:6929609:G:T	2.00121e-08	-1.53805e-10	-1.35138	9.11424e-06	-1.53805e-10	-1.29212
6929720	chr4:6929720:A:G	1.38545e-08	-1.71911	-3.69205e-10	6.48776e-06	-1.63204	-3.69205e-10
6930040	chr4:6930040:C:T	2.09628e-08	-1.53805e-10	-1.30497	9.00352e-06	-1.53805e-10	-1.30434
6930119	chr4:6930119:A:T	2.39676e-08	-0.771475	-0.399544	2.24693e-05	0.373542	-0.763351
6930384	chr4:6930384:G:A	1.95637e-08	-1.53805e-10	-1.37405	8.67018e-06	-1.53805e-10	-1.34207
6930682	chr4:6930682:T:C	1.73485e-08	-1.49421	-3.69205e-10	6.6453e-06	-1.60805	-3.69205e-10
6930925	chr4:6930925:A:G	3.40091e-08	-1.53805e-10	-0.821093	1.65243e-05	-1.53805e-10	-0.697129
6931022	chr4:6931022:T:A	2.56081e-08	-1.53805e-10	-1.10481	1.14311e-05	-1.53805e-10	-1.06562
6931157	chr4:6931157:C:A	9.24959e-09	-1.23064	-0.892497	3.81652e-05	1.1054	-0.965439
6931259	chr4:6931259:T:C	9.94499e-09	-1.18407	-0.866587	3.55052e-05	0.983158	-0.915438
6931527	chr4:6931527:T:C	2.47643e-08	-1.13832	-3.69205e-10	1.34699e-05	-0.901499	-3.69205e-10
6931570	chr4:6931570:C:T	1.3628e-08	-0.969977	-0.765616	7.16929e-05	1.60788	-0.837452
6931735	chr4:6931735:C:G	1.47957e-08	-0.880234	-0.77315	8.60552e-05	1.79984	-0.846808
6932157	chr4:6932157:C:G	1.39768e-08	-1.71033	-3.69205e-10	6.43422e-06	-1.64033	-3.69205e-10
6932315	chr4:6932315:C:T	1.55562e-08	-0.844535	-0.758724	9.36303e-05	1.86944	-0.832042
6932326	chr4:6932326:C:T	1.46005e-08	-0.976335	-0.690333	7.63321e-05	1.6016	-0.768464
6932928	chr4:6932928:A:G	1.53596e-08	-1.2217	-0.394281	5.20671e-05	0.852865	-0.402292
6932975	chr4:6932975:G:C	1.38584e-08	-1.71883	-3.69205e-10	5.9549e-06	-1.71775	-3.69205e-10
6933449	chr4:6933449:C:T	1.95498e-08	-1.53805e-10	-1.37475	8.46844e-06	-1.53805e-10	-1.36561
6933920	chr4:6933920:C:T	1.17182e-08	-1.27225	-0.614328	8.52198e-06	-0.436999	-0.922311
6934022	chr4:6934022:T:C	9.87162e-09	-1.50364	-0.554417	1.32213e-05	-0.424503	-0.495626
6934156	chr4:6934156:T:C	4.52517e-08	-0.53548	-3.69205e-10	1.45657e-05	-0.823289	-3.69205e-10
6934479	chr4:6934479:T:G	1.98224e-08	-1.53805e-10	-1.36091	8.92942e-06	-1.53805e-10	-1.31261
6934636	chr4:6934636:C:T	1.22629e-08	-1.33906	-0.502081	8.28905e-06	-0.552947	-0.834077
6934665	chr4:6934665:C:A	1.19808e-08	-1.09438	-0.770035	2.57549e-05	0.474425	-0.727759
6934765	chr4:6934765:G:A	4.2427e-09	-1.54577	-1.35675	5.5448e-06	-0.508166	-1.28093
6935112	chr4:6935112:T:A	1.11288e-08	-1.29428	-0.643904	2.17896e-05	0.185168	-0.605697
6935159	chr4:6935159:T:A	2.53622e-08	-1.53805e-10	-1.11446	1.03429e-05	-1.53805e-10	-1.16566
6935309	chr4:6935309:A:G	1.44951e-08	-1.67391	-3.69205e-10	6.94292e-06	-1.56424	-3.69205e-10
6935608	chr4:6935608:A:G	1.0918e-08	-1.28088	-0.676432	2.11988e-05	0.18725	-0.635265
6935987	chr4:6935987:T:C	2.35012e-08	-1.53805e-10	-1.19067	1.08186e-05	-1.53805e-10	-1.12069
6936074	chr4:6936074:G:A	4.957e-09	-1.36867	-1.37825	3.02998e-06	-1.01572	-1.37769
6936210	chr4:6936210:A:G	1.38604e-08	-1.71868	-3.69205e-10	5.95888e-06	-1.71708	-3.69205e-10
6936257	chr4:6936257:C:T	2.5327e-08	-0.63445	-0.481399	0.000224883	2.46558	-0.551961
6936268	chr4:6936268:G:A	8.8092e-09	-1.23814	-0.933779	1.83463e-05	0.300946	-0.893476
6936388	chr4:6936388:A:G	9.85505e-09	-1.39144	-0.6683	6.65114e-06	-0.643773	-0.963398
6936559	chr4:6936559:T:C	1.13698e-08	-1.34935	-0.56741	7.74066e-06	-0.56955	-0.885923
6936824	chr4:6936824:G:T	2.75836e-08	-0.814114	-0.216386	2.43079e-05	0.30677	-0.617928
6937078	chr4:6937078:C:T	6.14698e-09	-1.31012	-1.22164	1.15648e-05	0.145256	-1.19925
6937226	chr4:6937226:A:T	8.91007e-09	-1.28176	-0.878781	1.75257e-05	0.202573	-0.840866
6937316	chr4:6937316:G:T	1.06883e-08	-1.4618	-0.516772	6.61572e-06	-0.767198	-0.845313
6937489	chr4:6937489:AC:A	7.33333e-09	-1.05227	-1.30302	7.75889e-05	2.19368	-1.34421
6937512	chr4:6937512:A:G	2.17684e-08	-1.53805e-10	-1.26726	8.71229e-06	-1.53805e-10	-1.33723
6937741	chr4:6937741:A:G	1.43618e-08	-1.68315	-3.69205e-10	6.82965e-06	-1.58069	-3.69205e-10
6938307	chr4:6938307:C:T	1.35653e-08	-0.590959	-1.14925	0.000347085	3.58147	-1.23386
6938354	chr4:6938354:G:C	7.23039e-08	-0.0668433	-3.69205e-10	3.62742e-05	0.0891482	-3.69205e-10
6938467	chr4:6938467:T:C	1.95064e-08	-1.53805e-10	-1.37698	8.41926e-06	-1.53805e-10	-1.37144
6938828	chr4:6938828:G:A	8.40046e-09	-0.900995	-1.31844	5.69257e-06	-0.425304	-1.33749
6939299	chr4:6939299:C:T	8.43537e-08	-1.53805e-10	0.0872982	4.36127e-05	-1.53805e-10	0.273388
6939433	chr4:6939433:G:A	6.53472e-09	-1.34369	-1.1269	5.91972e-06	-0.566324	-1.15735
6939542	chr4:6939542:A:G	1.87734e-08	-1.41528	-3.69205e-10	1.07383e-05	-1.12815	-3.69205e-10
6939648	chr4:6939648:C:T	6.24012e-09	-1.151	-1.36572	7.0752e-06	-0.204865	-1.3405
6939810	chr4:6939810:G:A	6.29663e-09	-1.5995	-0.908211	2.51601e-06	-1.51104	-1.06825
6939854	chr4:6939854:G:C	1.98824e-08	-1.53805e-10	-1.35788	8.58509e-06	-1.53805e-10	-1.35193
6939966	chr4:6939966:C:G	1.14905e-08	-0.84484	-1.06136	0.000180198	2.8025	-1.1104
6940007	chr4:6940007:G:A	5.40447e-09	-1.64225	-1.01824	6.10526e-06	-0.799782	-0.893026
6940071	chr4:6940071:G:A	8.09716e-09	-0.935246	-1.32096	0.000115066	2.464	-1.22045
6940075	chr4:6940075:C:T	8.04057e-09	-0.944355	-1.31887	0.000113312	2.4429	-1.21471
6940131	chr4:6940131:C:A	6.93571e-09	-1.18993	-1.22111	1.52457e-05	0.528582	-1.30624
6940164	chr4:6940164:C:T	3.87325e-09	-1.62419	-1.36944	4.0091e-06	-0.736049	-1.37734
6940247	chr4:6940247:C:T	2.7567e-08	-1.53805e-10	-1.0311	1.00924e-05	-1.53805e-10	-1.19018
6940411	chr4:6940411:G:T	1.38057e-08	-1.72264	-3.69205e-10	6.15381e-06	-1.68489	-3.69205e-10
6941071	chr4:6941071:C:G	1.9985e-08	-1.53805e-10	-1.35274	8.58023e-06	-1.53805e-10	-1.3525
6941106	chr4:6941106:A:G	2.94487e-08	-1.53805e-10	-0.96507	1.15411e-05	-1.53805e-10	-1.05605
6941112	chr4:6941112:C:T	3.00093e-08	-1.53805e-10	-0.946212	1.22174e-05	-1.53805e-10	-0.999096
6941130	chr4:6941130:T:G	1.07214e-08	-1.26964	-0.705837	4.18335e-05	0.958471	-0.726733
6941285	chr4:6941285:T:A	7.94576e-09	-1.60599	-0.669088	6.35622e-06	-0.971944	-0.680582
6941320	chr4:6941320:G:T	2.48916e-08	-1.53805e-10	-1.13319	1.11095e-05	-1.53805e-10	-1.09416
6941335	chr4:6941335:G:A	1.94798e-08	-1.53805e-10	-1.37834	8.50128e-06	-1.53805e-10	-1.36174
6941465	chr4:6941465:A:G	2.16678e-08	-1.53805e-10	-1.27189	8.98604e-06	-1.53805e-10	-1.30629
6941633	chr4:6941633:C:T	2.76062e-08	-1.53805e-10	-1.02968	1.17415e-05	-1.53805e-10	-1.03883
6941642	chr4:6941642:TC:T	9.15346e-09	-0.975021	-1.15857	0.000117448	2.46636	-1.20232
6941770	chr4:6941770:C:T	1.01097e-07	-1.53805e-10	0.268362	5.53022e-05	-1.53805e-10	0.510854
6941881	chr4:6941881:G:A	2.10635e-08	-1.53805e-10	-1.30018	9.46626e-06	-1.53805e-10	-1.25423
6942044	chr4:6942044:C:T	3.90859e-09	-1.60914	-1.3754	4.25232e-06	-0.687969	-1.36653
6942082	chr4:6942082:A:G	2.20636e-08	-1.53805e-10	-1.25379	1.00356e-05	-1.53805e-10	-1.19582
6942776	chr4:6942776:G:A	1.95653e-08	-1.53805e-10	-1.37396	8.3652e-06	-1.53805e-10	-1.37788
6943065	chr4:6943065:G:A	3.9766e-09	-1.60299	-1.36431	4.2885e-06	-0.667714	-1.37831
6943136	chr4:6943136:G:A	2.03625e-08	-1.53805e-10	-1.33402	8.6087e-06	-1.53805e-10	-1.34919
6943166	chr4:6943166:A:G	7.3678e-09	-1.54993	-0.800673	6.24185e-06	-0.831739	-0.838944
6943294	chr4:6943294:A:G	1.51355e-08	-1.63068	-3.69205e-10	7.45658e-06	-1.49286	-3.69205e-10
6943445	chr4:6943445:C:T	2.00053e-08	-1.53805e-10	-1.35172	8.58906e-06	-1.53805e-10	-1.35147
6943506	chr4:6943506:A:G	5.22449e-09	-1.4057	-1.28866	7.08753e-06	-0.186853	-1.35677
6943708	chr4:6943708:C:G	2.88665e-08	-1.53805e-10	-0.985039	1.18945e-05	-1.53805e-10	-1.02589
6943742	chr4:6943742:G:A	2.00053e-08	-1.53805e-10	-1.35172	8.58906e-06	-1.53805e-10	-1.35147
6943829	chr4:6943829:T:A	2.05824e-08	-1.53805e-10	-1.32328	9.18959e-06	-1.53805e-10	-1.28389
6943862	chr4:6943862:T:TG	1.78916e-08	-1.59049	0.127107	9.29167e-06	-1.15361	-0.119235
6943870	chr4:6943870:AAATCTAAATATGTTTCTT:A	2.01743e-08	-1.52604	0.182731	1.10949e-05	-1.0268	-0.0686784
6943899	chr4:6943899:T:G	3.90539e-08	-1.53805e-10	-0.682777	1.48475e-05	-1.53805e-10	-0.804131
6944000	chr4:6944000:C:T	3.8788e-08	-0.710379	0.0207684	4.72895e-05	0.309139	0.0451903
6944047	chr4:6944047:G:T	3.32345e-08	-1.53805e-10	-0.844133	1.37065e-05	-1.53805e-10	-0.884093
6944118	chr4:6944118:A:G	2.063e-08	-1.53805e-10	-1.32097	9.21752e-06	-1.53805e-10	-1.28085
6944173	chr4:6944173:T:C	1.38071e-08	-1.72254	-3.69205e-10	5.97777e-06	-1.71391	-3.69205e-10
6944273	chr4:6944273:C:T	7.61059e-09	-1.38638	-0.931797	5.56566e-06	-0.708892	-1.07645
6944321	chr4:6944321:AT:A	2.35031e-08	-1.19059	-3.69205e-10	1.34213e-05	-0.905117	-3.69205e-10
6944365	chr4:6944365:G:A	5.22151e-09	-1.32008	-1.37485	9.17807e-06	0.0891698	-1.37431
6944443	chr4:6944443:T:C	2.02873e-08	-1.53805e-10	-1.33773	8.54097e-06	-1.53805e-10	-1.35708
6944481	chr4:6944481:C:T	6.75102e-09	-1.24453	-1.1935	1.14641e-05	0.238157	-1.3009
6944684	chr4:6944684:A:G	6.17981e-09	-1.60077	-0.92566	3.92349e-06	-1.06708	-1.0679
6944754	chr4:6944754:C:G	1.94891e-08	-1.53805e-10	-1.37786	8.45389e-06	-1.53805e-10	-1.36733
6944773	chr4:6944773:G:T	5.75426e-09	-1.30653	-1.29125	9.63026e-06	0.114362	-1.35141
6944964	chr4:6944964:A:G	2.17017e-08	-1.53805e-10	-1.27033	9.8337e-06	-1.53805e-10	-1.21614
6945133	chr4:6945133:G:A	5.29782e-09	-1.3021	-1.37833	9.66178e-06	0.127932	-1.36171
6945394	chr4:6945394:C:T	3.26357e-08	-1.53805e-10	-0.862315	1.26543e-05	-1.53805e-10	-0.963965
6945437	chr4:6945437:T:C	1.52844e-08	-1.66574	0.0448508	7.65609e-06	-1.27831	-0.188143
6945474	chr4:6945474:C:T	7.92483e-08	-1.53805e-10	0.0248654	4.2418e-05	-1.53805e-10	0.245613
6945546	chr4:6945546:C:T	1.46463e-08	-1.66353	-3.69205e-10	7.52732e-06	-1.48342	-3.69205e-10
6945843	chr4:6945843:C:T	4.67963e-09	-1.4425	-1.362	6.58431e-06	-0.238926	-1.37834
6946080	chr4:6946080:T:C	8.51379e-09	-1.3698	-0.836229	8.68978e-06	-0.543793	-0.796019
6946141	chr4:6946141:T:C	2.12008e-08	-1.53805e-10	-1.29368	9.54275e-06	-1.53805e-10	-1.24618
6946184	chr4:6946184:G:A	6.11415e-09	-1.23339	-1.30372	1.1116e-05	0.267031	-1.36061
6946442	chr4:6946442:C:T	1.44842e-08	-1.67466	-3.69205e-10	6.92844e-06	-1.56633	-3.69205e-10
6947038	chr4:6947038:T:C	9.60115e-09	-1.58929	-0.496549	5.74127e-06	-1.04133	-0.71295
6947115	chr4:6947115:C:T	6.40969e-09	-1.21087	-1.27904	1.18813e-05	0.318208	-1.3452
6947223	chr4:6947223:C:T	6.85783e-09	-1.19969	-1.22264	1.24071e-05	0.334723	-1.31842
6947314	chr4:6947314:G:A	1.95907e-08	-1.53805e-10	-1.37267	8.40996e-06	-1.53805e-10	-1.37254
6948128	chr4:6948128:T:G	8.72858e-08	-1.53805e-10	0.121467	4.71749e-05	-1.53805e-10	0.351902
6948201	chr4:6948201:G:A	5.11832e-09	-1.48254	-1.23235	4.83145e-06	-0.793796	-1.13302
6948316	chr4:6948316:C:T	1.42464e-08	-1.69122	-3.69205e-10	6.72268e-06	-1.59647	-3.69205e-10
6948609	chr4:6948609:G:A	2.46504e-08	-1.53805e-10	-1.14293	1.10414e-05	-1.53805e-10	-1.10031
6948744	chr4:6948744:G:T	6.7195e-09	-1.23764	-1.20506	1.15325e-05	0.247656	-1.30444
6949132	chr4:6949132:G:C	7.94108e-09	-1.40744	-0.868227	7.61397e-06	-0.603195	-0.868779
6949203	chr4:6949203:G:A	8.96677e-09	-1.6927	-0.461494	4.7589e-06	-1.31071	-0.631237
6949746	chr4:6949746:C:T	1.95132e-08	-1.53805e-10	-1.37663	8.42218e-06	-1.53805e-10	-1.37109
6949810	chr4:6949810:C:T	7.7256e-09	-1.03258	-1.2706	9.68946e-05	2.36784	-1.29617
6949856	chr4:6949856:G:T	9.08019e-09	-1.41587	-0.725752	8.63271e-06	-0.620525	-0.725876
6949921	chr4:6949921:G:T	1.98588e-08	-1.53805e-10	-1.35907	8.52541e-06	-1.53805e-10	-1.35891
6949937	chr4:6949937:G:A	2.15659e-08	-1.53805e-10	-1.27661	9.75621e-06	-1.53805e-10	-1.22406
6950061	chr4:6950061:C:T	1.53951e-08	-1.61367	-3.69205e-10	1.02113e-05	-1.17846	-3.69205e-10
6950117	chr4:6950117:C:T	1.62759e-08	-1.55804	-3.69205e-10	8.66475e-06	-1.3427	-3.69205e-10
6950524	chr4:6950524:G:A	6.58455e-09	-1.20145	-1.26155	1.22026e-05	0.336993	-1.3373
6950619	chr4:6950619:G:A	2.82461e-08	-1.53805e-10	-1.00677	1.29916e-05	-1.53805e-10	-0.937661
6950687	chr4:6950687:AT:A	2.1268e-08	-1.13427	-0.156245	2.35549e-05	-0.218095	-0.124531
6950950	chr4:6950950:A:G	8.83605e-08	-1.53805e-10	0.133704	4.78832e-05	-1.53805e-10	0.366805
6951543	chr4:6951543:A:G	1.61472e-08	-1.6385	0.0725264	8.9896e-06	-1.14354	-0.162354
6951747	chr4:6951747:G:T	2.15945e-08	-1.53805e-10	-1.27528	9.75927e-06	-1.53805e-10	-1.22374
6951968	chr4:6951968:G:C	2.47811e-08	-1.53805e-10	-1.13764	1.1104e-05	-1.53805e-10	-1.09466
6952227	chr4:6952227:C:G	2.9148e-08	-1.53805e-10	-0.975334	1.20174e-05	-1.53805e-10	-1.0156
6952542	chr4:6952542:A:G	3.50224e-08	-1.53805e-10	-0.791733	1.35866e-05	-1.53805e-10	-0.892876
6952703	chr4:6952703:G:C	7.93278e-08	-1.53805e-10	0.025868	4.24598e-05	-1.53805e-10	0.246598
6953185	chr4:6953185:C:T	2.00874e-08	-1.53805e-10	-1.34763	8.61838e-06	-1.53805e-10	-1.34806
6954045	chr4:6954045:G:A	5.83542e-09	-1.55528	-1.0285	4.02885e-06	-0.962087	-1.14639
6954245	chr4:6954245:G:A	6.86876e-08	-0.118152	-3.69205e-10	3.93389e-05	0.170253	-3.69205e-10
6954332	chr4:6954332:T:C	9.93646e-09	-0.676627	-1.37488	3.4876e-05	1.42144	-1.3716
6954359	chr4:6954359:C:T	5.8957e-09	-1.58521	-0.988287	3.91166e-06	-1.02361	-1.11439
6954407	chr4:6954407:T:C	6.04692e-09	-1.19546	-1.35272	1.18735e-05	0.349668	-1.37732
6954607	chr4:6954607:G:GACTA	1.03048e-08	-1.30158	-0.713531	1.04498e-05	-0.411197	-0.744181
6954895	chr4:6954895:G:A	2.15769e-08	-1.53805e-10	-1.2761	8.96794e-06	-1.53805e-10	-1.3083
6954933	chr4:6954933:C:G	1.12929e-07	0.379041	-3.69205e-10	3.13798e-05	-0.0557962	-3.69205e-10
6955121	chr4:6955121:G:A	1.65799e-08	-1.53953	-3.69205e-10	8.04998e-06	-1.41629	-3.69205e-10
6955359	chr4:6955359:C:T	1.97506e-08	-1.53805e-10	-1.36453	8.47832e-06	-1.53805e-10	-1.36445
6955538	chr4:6955538:C:T	2.35194e-08	-1.53805e-10	-1.18989	1.04449e-05	-1.53805e-10	-1.15585
6955605	chr4:6955605:G:A	6.14674e-09	-1.56534	-0.96646	4.17337e-06	-0.979999	-1.09324
6956091	chr4:6956091:T:A	1.44087e-08	-1.67989	-3.69205e-10	6.87193e-06	-1.57452	-3.69205e-10
6956542	chr4:6956542:C:G	2.98533e-08	-1.53805e-10	-0.951426	1.23361e-05	-1.53805e-10	-0.989429
6956676	chr4:6956676:C:A	1.98818e-08	-1.53805e-10	-1.35792	8.39409e-06	-1.53805e-10	-1.37443
6956732	chr4:6956732:T:C	4.99785e-08	-1.53805e-10	-0.436127	2.54245e-05	-1.53805e-10	-0.266245
6956833	chr4:6956833:G:T	4.09156e-09	-1.65914	-1.27966	1.90837e-06	-1.53793	-1.31778
6956855	chr4:6956855:C:T	9.25745e-09	-0.940967	-1.18133	1.06545e-05	0.0646689	-1.20064
6956887	chr4:6956887:G:A	3.26613e-08	0.357428	-1.21896	0.00238264	5.5263	-1.2523
6957029	chr4:6957029:G:A	3.29794e-08	-1.53805e-10	-0.851839	1.56591e-05	-1.53805e-10	-0.750906
6957043	chr4:6957043:G:A	2.04764e-08	-1.53805e-10	-1.32845	8.61735e-06	-1.53805e-10	-1.34818
6957255	chr4:6957255:T:C	5.81203e-08	-1.53805e-10	-0.285206	3.09345e-05	-1.53805e-10	-0.0700861
6957555	chr4:6957555:A:C	2.35358e-08	-1.53805e-10	-1.1892	1.0453e-05	-1.53805e-10	-1.15507
6958001	chr4:6958001:C:G	1.97525e-08	-1.53805e-10	-1.36444	8.47912e-06	-1.53805e-10	-1.36435
6958192	chr4:6958192:ACT:A	3.53052e-09	-1.70843	-1.37784	1.49343e-06	-1.72265	-1.37824
6958202	chr4:6958202:G:A	4.36578e-09	-1.54511	-1.32881	5.64677e-06	-0.39541	-1.37547
6958274	chr4:6958274:T:TC	6.60754e-09	-1.09212	-1.36739	1.4348e-05	0.538496	-1.37684
6958432	chr4:6958432:T:G	3.82376e-09	-1.70231	-1.30418	1.7256e-06	-1.61839	-1.33799
6958433	chr4:6958433:A:C	3.71297e-09	-1.70255	-1.33334	1.69227e-06	-1.61693	-1.35896
6958569	chr4:6958569:A:G	2.06256e-08	-1.53805e-10	-1.32119	8.98426e-06	-1.53805e-10	-1.30649
6959074	chr4:6959074:G:A	6.03121e-09	-1.63952	-0.911251	1.94433e-06	-1.7088	-1.12824
6959075	chr4:6959075:C:T	4.94187e-09	-1.57316	-1.17681	5.75292e-06	-0.46168	-1.29057
6959120	chr4:6959120:T:C	6.29101e-09	-1.49468	-1.01392	1.80599e-06	-1.71761	-1.19324
6959229	chr4:6959229:A:G	2.82485e-08	-1.53805e-10	-1.00668	1.30206e-05	-1.53805e-10	-0.935429
6959247	chr4:6959247:T:A	1.97889e-08	-1.53805e-10	-1.3626	8.36285e-06	-1.53805e-10	-1.37816
6959380	chr4:6959380:G:T	6.3819e-09	-1.62753	-0.866722	2.00447e-06	-1.71325	-1.09333
6959862	chr4:6959862:C:T	5.61451e-09	-1.28957	-1.3328	8.86924e-06	0.0562075	-1.37558
6959876	chr4:6959876:G:C	2.36391e-08	-1.53805e-10	-1.18482	9.9549e-06	-1.53805e-10	-1.2039
6959946	chr4:6959946:C:T	4.94807e-09	-1.37541	-1.37331	8.99078e-06	0.0330273	-1.33879
6960021	chr4:6960021:C:T	6.41621e-09	-1.67722	-0.811673	2.28187e-06	-1.67987	-0.997096
6960334	chr4:6960334:C:T	6.47611e-09	-1.63142	-0.84818	2.03707e-06	-1.71174	-1.0787
6960363	chr4:6960363:A:G	1.99938e-08	-1.53805e-10	-1.3523	8.57898e-06	-1.53805e-10	-1.35264
6960816	chr4:6960816:C:T	1.96453e-08	-1.53805e-10	-1.36988	8.4386e-06	-1.53805e-10	-1.36914
6961210	chr4:6961210:A:AG	6.58142e-09	-1.35333	-1.11014	1.03634e-05	0.0415745	-1.20526
6961311	chr4:6961311:G:T	2.25091e-08	-1.53805e-10	-1.2338	1.03865e-05	-1.53805e-10	-1.16146
6961391	chr4:6961391:C:G	1.42294e-08	-1.69241	-3.69205e-10	6.71312e-06	-1.5979	-3.69205e-10
6961431	chr4:6961431:GC:G	2.17172e-08	-1.53805e-10	-1.26962	1.10491e-05	-1.53805e-10	-1.09961
6962166	chr4:6962166:G:A	7.89476e-09	-1.63866	-0.642861	2.85882e-06	-1.69923	-0.752323
6962263	chr4:6962263:G:A	1.94897e-08	-1.53805e-10	-1.37783	8.36496e-06	-1.53805e-10	-1.37791
6962321	chr4:6962321:G:A	1.87151e-08	-1.58091	0.162519	5.51011e-06	-1.72018	-0.0751909
6962326	chr4:6962326:G:A	1.09575e-07	-1.53805e-10	0.348884	3.86599e-05	-1.53805e-10	0.152844
6962527	chr4:6962527:T:C	1.46186e-08	-1.66543	-3.69205e-10	5.9495e-06	-1.71865	-3.69205e-10
6962813	chr4:6962813:G:A	2.61704e-08	-1.47943	0.396341	8.03277e-06	-1.60946	0.191033
6963498	chr4:6963498:G:A	1.9657e-08	-1.53805e-10	-1.36929	8.40864e-06	-1.53805e-10	-1.3727
6963946	chr4:6963946:C:T	2.01315e-08	-1.57465	0.229214	5.86634e-06	-1.72074	-0.0119895
6964150	chr4:6964150:TA:T	1.69324e-08	-0.954177	-0.564313	2.22093e-05	0.197065	-0.598514
6964203	chr4:6964203:C:T	1.91951e-08	-1.56948	0.176408	5.57666e-06	-1.72106	-0.0623062
6964365	chr4:6964365:C:T	2.95502e-08	-1.53805e-10	-0.961631	1.03013e-05	-1.53805e-10	-1.16969
6964564	chr4:6964564:G:A	1.54333e-08	-1.6112	-3.69205e-10	6.19698e-06	-1.6779	-3.69205e-10
6964575	chr4:6964575:T:C	5.9838e-09	-1.3796	-1.17907	9.82264e-06	0.00646721	-1.22374
6964899	chr4:6964899:A:G	7.67702e-08	-1.53805e-10	-0.00690441	2.77574e-05	-1.53805e-10	-0.178456
6964975	chr4:6964975:T:G	3.21096e-08	-1.53805e-10	-0.878566	1.4305e-05	-1.53805e-10	-0.841348
6965171	chr4:6965171:TTG:T	2.81374e-08	-1.53805e-10	-1.01062	1.3345e-05	-1.53805e-10	-0.910816
6965515	chr4:6965515:A:G	4.09175e-08	-1.53805e-10	-0.636162	1.87962e-05	-1.53805e-10	-0.568307
6965717	chr4:6965717:T:G	1.95374e-08	-1.53805e-10	-1.37539	8.36237e-06	-1.53805e-10	-1.37822
6966061	chr4:6966061:A:G	7.16599e-08	-1.53805e-10	-0.0757895	2.60284e-05	-1.53805e-10	-0.242772
6966463	chr4:6966463:A:G	6.32281e-09	-1.29989	-1.20366	1.13422e-05	0.172386	-1.24582
6967080	chr4:6967080:A:T	2.56045e-08	-1.53805e-10	-1.10495	1.15092e-05	-1.53805e-10	-1.05881
6967230	chr4:6967230:T:G	1.42815e-08	-1.68876	-3.69205e-10	6.75615e-06	-1.59151	-3.69205e-10
6967436	chr4:6967436:A:G	2.19827e-08	-1.13518	-0.122282	1.71223e-05	-0.0955018	-0.566073
6967468	chr4:6967468:T:C	8.94005e-08	-1.53805e-10	0.145406	3.25378e-05	-1.53805e-10	-0.0195566
6968045	chr4:6968045:G:A	1.9509e-08	-1.37685	-3.69205e-10	6.87227e-06	-1.57447	-3.69205e-10
6968127	chr4:6968127:A:G	3.81203e-08	-1.53805e-10	-0.706975	1.31939e-05	-1.53805e-10	-0.922206
6968156	chr4:6968156:T:C	5.46167e-08	-1.53805e-10	-0.347381	2.56801e-05	-1.53805e-10	-0.256244
6968201	chr4:6968201:G:T	1.61935e-08	-1.63976	0.076648	1.18656e-05	-1.14669	0.118371
6968215	chr4:6968215:C:T	7.82127e-09	-1.67718	-0.613694	3.06709e-06	-1.66871	-0.712519
6968511	chr4:6968511:G:A	2.34598e-08	-1.53805e-10	-1.19243	1.04146e-05	-1.53805e-10	-1.15875
6968687	chr4:6968687:C:CTG	2.5772e-08	-0.00837036	-1.09006	0.00234156	5.31168	-1.05506
6968792	chr4:6968792:TTTACG:T	2.54837e-08	-1.53805e-10	-1.10968	1.14491e-05	-1.53805e-10	-1.06405
6968797	chr4:6968797:G:T	2.22105e-08	-1.53805e-10	-1.24716	1.02621e-05	-1.53805e-10	-1.1735
6968802	chr4:6968802:T:C	7.69375e-09	-1.71446	-0.592856	3.55971e-06	-1.57052	-0.66176
6968884	chr4:6968884:G:A	1.40411e-08	-1.70573	-3.69205e-10	6.5124e-06	-1.62825	-3.69205e-10
6969081	chr4:6969081:C:T	1.15046e-08	-0.633766	-1.27121	9.54918e-06	0.0633975	-1.3089
6969249	chr4:6969249:A:G	7.64762e-08	-1.53805e-10	-0.0107417	4.08102e-05	-1.53805e-10	0.206972
6969429	chr4:6969429:G:A	4.5977e-09	-1.44417	-1.378	7.15787e-06	-0.176414	-1.35733
6969878	chr4:6969878:G:A	6.81048e-09	-1.5344	-0.894856	8.69145e-06	-0.379794	-0.959826
6969929	chr4:6969929:C:T	1.96288e-08	-1.53805e-10	-1.37072	8.36925e-06	-1.53805e-10	-1.3774
6969952	chr4:6969952:C:T	1.3818e-08	-1.72175	-3.69205e-10	6.08324e-06	-1.69642	-3.69205e-10
6970141	chr4:6970141:G:A	2.46477e-08	-1.53805e-10	-1.14304	1.10394e-05	-1.53805e-10	-1.10049
6970545	chr4:6970545:A:G	2.36896e-08	-1.53805e-10	-1.18269	1.08959e-05	-1.53805e-10	-1.11357
6971096	chr4:6971096:G:A	2.93391e-08	-1.02055	0.0517511	2.35985e-05	0.0856418	-0.426416
6971457	chr4:6971457:G:C	8.38434e-09	-1.68328	-0.538072	3.32944e-06	-1.66063	-0.638527
6971564	chr4:6971564:A:G	8.60442e-09	-0.826793	-1.36865	2.6273e-05	1.13927	-1.37269
6971722	chr4:6971722:C:T	1.40839e-08	-1.70269	-3.69205e-10	6.55671e-06	-1.62147	-3.69205e-10
6971904	chr4:6971904:A:G	2.70002e-08	-1.53805e-10	-1.05188	1.17367e-05	-1.53805e-10	-1.03924
6972380	chr4:6972380:C:T	3.04292e-08	-1.53805e-10	-0.932317	1.25528e-05	-1.53805e-10	-0.972016
6972517	chr4:6972517:A:G	2.25996e-08	-1.53805e-10	-1.22979	9.21527e-06	-1.53805e-10	-1.2811
6972592	chr4:6972592:G:A	1.38631e-08	-1.61972	-0.0987684	4.64491e-06	-1.70003	-0.266158
6972805	chr4:6972805:G:A	2.41749e-08	-1.53805e-10	-1.16241	1.13233e-05	-1.53805e-10	-1.0751
6972843	chr4:6972843:T:C	2.03269e-08	-1.53805e-10	-1.33578	8.43213e-06	-1.53805e-10	-1.36991
6972961	chr4:6972961:G:A	3.12015e-08	-1.53805e-10	-0.907254	1.42252e-05	-1.53805e-10	-0.846943
6972991	chr4:6972991:T:C	4.14258e-09	-1.7048	-1.22161	2.26284e-06	-1.4857	-1.19964
6973079	chr4:6973079:T:C	2.22632e-08	-1.53805e-10	-1.24478	8.94998e-06	-1.53805e-10	-1.31031
6973281	chr4:6973281:A:G	6.30925e-09	-1.36251	-1.14319	7.28383e-06	-0.445536	-1.07077
6973884	chr4:6973884:C:T	4.71712e-08	0.191927	-0.685863	0.00385105	5.42018	-0.666033
6974083	chr4:6974083:C:T	1.38952e-08	-1.71618	-3.69205e-10	5.97598e-06	-1.71421	-3.69205e-10
6974387	chr4:6974387:G:C	2.06189e-08	-1.53805e-10	-1.32151	9.23409e-06	-1.53805e-10	-1.27906
6974962	chr4:6974962:AG:A	2.52916e-08	-0.954548	-0.162701	2.23101e-05	0.203006	-0.599928
6975384	chr4:6975384:A:G	4.12197e-09	-1.57591	-1.35548	2.2492e-06	-1.32378	-1.36761
6975441	chr4:6975441:T:A	1.42335e-08	-1.69213	-3.69205e-10	7.49021e-06	-1.48836	-3.69205e-10
6975903	chr4:6975903:G:A	2.08001e-08	-1.53805e-10	-1.31276	8.78997e-06	-1.53805e-10	-1.32835
6975923	chr4:6975923:T:A	9.33335e-08	-1.53805e-10	0.188459	3.38945e-05	-1.53805e-10	0.0212933
6976308	chr4:6976308:A:G	1.45003e-08	-1.67355	-3.69205e-10	6.95223e-06	-1.5629	-3.69205e-10
6977002	chr4:6977002:C:A	1.51033e-08	-1.63355	0.000745709	5.06698e-06	-1.69404	-0.185172
6978157	chr4:6978157:G:A	4.41058e-08	-1.53805e-10	-0.56113	1.79544e-05	-1.53805e-10	-0.614122
6978348	chr4:6978348:G:T	2.88604e-08	-1.01423	0.0289773	2.35344e-05	0.10511	-0.448608
6978391	chr4:6978391:T:C	1.36482e-08	-1.397	-0.337115	3.67377e-06	-1.70306	-0.497678
6978693	chr4:6978693:T:C	1.27621e-08	-1.59767	-0.203563	4.14391e-06	-1.70851	-0.371808
6978989	chr4:6978989:G:C	1.94926e-08	-1.53805e-10	-1.37769	8.38484e-06	-1.53805e-10	-1.37553
6980295	chr4:6980295:A:C	2.17242e-08	-1.53805e-10	-1.26929	9.44542e-06	-1.53805e-10	-1.25643
6980589	chr4:6980589:T:C	6.41361e-08	-1.53805e-10	-0.186714	2.33464e-05	-1.53805e-10	-0.351516
6981042	chr4:6981042:A:T	1.05208e-07	-1.53805e-10	0.308215	3.84275e-05	-1.53805e-10	0.146814
6981313	chr4:6981313:C:G	1.33554e-08	-1.65753	-0.0982752	4.72374e-06	-1.6763	-0.27306
6981549	chr4:6981549:C:A	1.83442e-08	-1.72262	0.284212	7.31077e-06	-1.53768	0.025069
6981794	chr4:6981794:C:G	2.0251e-08	-1.53805e-10	-1.33952	8.68914e-06	-1.53805e-10	-1.33989
6981941	chr4:6981941:C:T	1.96317e-08	-1.53805e-10	-1.37057	8.3742e-06	-1.53805e-10	-1.3768
6981950	chr4:6981950:T:C	3.76837e-08	0.120454	-0.838947	0.00303219	5.2506	-0.735521
6982454	chr4:6982454:C:T	2.61388e-08	-1.64461	0.560305	8.33252e-06	-1.69869	0.316894
6982737	chr4:6982737:C:G	2.5343e-08	-1.67036	0.555145	8.48214e-06	-1.68033	0.316336
6982826	chr4:6982826:G:C	1.41688e-08	-1.66545	-0.0312262	5.07116e-06	-1.66923	-0.209161
6983527	chr4:6983527:G:A	1.43571e-08	-1.68348	-3.69205e-10	7.26017e-06	-1.51956	-3.69205e-10
6983887	chr4:6983887:G:A	1.4952e-08	-1.65909	0.0162118	5.2822e-06	-1.67489	-0.162727
6984162	chr4:6984162:T:C	2.27987e-08	-1.53805e-10	-1.22102	1.05917e-05	-1.53805e-10	-1.14189
6984257	chr4:6984257:A:G	2.14805e-08	-1.53805e-10	-1.28057	9.39127e-06	-1.53805e-10	-1.26218
6984330	chr4:6984330:C:A	2.79342e-08	-1.64721	0.629345	8.93664e-06	-1.69723	0.385428
6984367	chr4:6984367:C:T	2.73137e-08	-1.66935	0.629021	9.0808e-06	-1.68136	0.38556
6984509	chr4:6984509:T:A	2.39644e-08	-1.66067	0.489523	1.69258e-05	-1.20687	0.533751
6984901	chr4:6984901:C:T	1.44869e-08	-1.67448	-3.69205e-10	6.93572e-06	-1.56528	-3.69205e-10
6984944	chr4:6984944:G:T	2.37198e-07	1.12118	-3.69205e-10	5.62805e-05	0.528388	-3.69205e-10
6984950	chr4:6984950:C:T	1.40966e-08	-1.66692	-0.0348652	5.07994e-06	-1.66794	-0.208721
6985131	chr4:6985131:A:G	2.5482e-08	-1.53805e-10	-1.10975	1.14449e-05	-1.53805e-10	-1.06441
6985276	chr4:6985276:C:T	1.74387e-08	-1.20684	-0.282192	1.31703e-05	-0.225192	-0.6988
6985526	chr4:6985526:G:A	1.25696e-08	-0.614015	-1.20243	3.46404e-05	1.40608	-1.36302
6985667	chr4:6985667:G:T	2.35195e-08	-1.53805e-10	-1.18989	1.09983e-05	-1.53805e-10	-1.10422
6985998	chr4:6985998:A:T	2.06538e-08	-1.53805e-10	-1.31982	9.19485e-06	-1.53805e-10	-1.28332
6986183	chr4:6986183:T:C	1.35674e-08	-1.62812	-0.111931	4.59348e-06	-1.69622	-0.281104
6986438	chr4:6986438:A:C	1.38094e-08	-1.72237	-3.69205e-10	5.97145e-06	-1.71497	-3.69205e-10
6986910	chr4:6986910:A:G	4.0026e-08	-1.53805e-10	-0.658191	1.83187e-05	-1.53805e-10	-0.594039
6987018	chr4:6987018:C:A	1.72569e-08	-1.70742	0.207915	6.96052e-06	-1.6022	0.0404954
6987324	chr4:6987324:G:C	6.35615e-08	-0.195713	-3.69205e-10	2.16829e-05	-0.425435	-3.69205e-10
6987894	chr4:6987894:T:G	2.41467e-08	-1.53805e-10	-1.16357	1.13301e-05	-1.53805e-10	-1.0745
6987991	chr4:6987991:C:T	1.74733e-08	-1.69337	0.206327	6.74609e-06	-1.63245	0.0394566
6988224	chr4:6988224:G:A	2.48905e-08	-1.53805e-10	-1.13323	1.1205e-05	-1.53805e-10	-1.0856
6988459	chr4:6988459:A:C	2.90177e-08	-0.979816	-3.69205e-10	2.51981e-05	-0.275193	-3.69205e-10
6989112	chr4:6989112:C:T	2.5482e-08	-1.53805e-10	-1.10975	1.14449e-05	-1.53805e-10	-1.06441
6989233	chr4:6989233:T:G	1.44537e-08	-1.71414	0.0373669	6.0534e-06	-1.57896	-0.122383
6990435	chr4:6990435:C:T	1.41276e-08	-1.69959	-3.69205e-10	6.60319e-06	-1.61441	-3.69205e-10
6991167	chr4:6991167:C:T	2.12965e-08	-1.53805e-10	-1.28918	9.29307e-06	-1.53805e-10	-1.27269
6991208	chr4:6991208:G:A	1.43399e-08	-1.68467	-3.69205e-10	6.80843e-06	-1.5838	-3.69205e-10
6991244	chr4:6991244:G:A	5.36824e-08	0.821777	-1.18641	0.00873677	6.7102	-1.13687
6991760	chr4:6991760:G:A	2.41593e-08	-1.53805e-10	-1.16305	1.13388e-05	-1.53805e-10	-1.07373
6992109	chr4:6992109:C:T	2.69778e-08	-1.53805e-10	-1.05271	1.21707e-05	-1.53805e-10	-1.00293
6992210	chr4:6992210:G:A	6.49044e-09	-1.13042	-1.34697	1.34942e-05	0.44703	-1.34673
6992351	chr4:6992351:T:C	1.9863e-08	-1.53805e-10	-1.35886	8.52783e-06	-1.53805e-10	-1.35862
6992357	chr4:6992357:C:T	6.00067e-08	0.869904	-1.12317	0.00943079	6.71995	-1.07017
6992541	chr4:6992541:A:G	1.80964e-08	-1.45201	-3.69205e-10	1.0505e-05	-1.15011	-3.69205e-10
6992762	chr4:6992762:C:G	8.31591e-09	-0.906701	-1.32285	2.17727e-05	0.922929	-1.34423
6992939	chr4:6992939:A:G	1.4427e-08	-1.67862	-3.69205e-10	6.88372e-06	-1.5728	-3.69205e-10
6993084	chr4:6993084:G:A	5.55105e-08	0.0399421	-0.37109	0.000109686	1.62013	-0.424474
6993114	chr4:6993114:A:G	3.41577e-08	-0.816732	-3.69205e-10	1.96001e-05	-0.526427	-3.69205e-10
6993150	chr4:6993150:A:C	2.31663e-08	-1.53805e-10	-1.20502	9.78356e-06	-1.53805e-10	-1.22126
6993371	chr4:6993371:A:G	4.38599e-09	-1.70487	-1.16444	2.3865e-06	-1.49126	-1.14088
6993383	chr4:6993383:G:A	1.41324e-08	-1.69925	-3.69205e-10	6.60903e-06	-1.61352	-3.69205e-10
6993712	chr4:6993712:C:T	1.42355e-08	-1.69198	-3.69205e-10	6.70853e-06	-1.59858	-3.69205e-10
6993965	chr4:6993965:A:G	8.6419e-09	-0.897222	-1.29388	2.51901e-05	1.03774	-1.31325
6993989	chr4:6993989:G:A	4.38235e-07	-1.53805e-10	1.73503	0.000158783	-1.53805e-10	1.56558
6994329	chr4:6994329:G:A	1.40612e-08	-1.7043	-3.69205e-10	6.5434e-06	-1.6235	-3.69205e-10
6994402	chr4:6994402:G:A	8.58175e-09	-0.865496	-1.33259	2.32296e-05	0.995822	-1.35235
6994564	chr4:6994564:G:A	2.5391e-08	-1.53805e-10	-1.11332	1.1401e-05	-1.53805e-10	-1.06826
6994660	chr4:6994660:C:T	2.10338e-08	-1.67291	0.37132	7.12854e-06	-1.67848	0.140627
6995027	chr4:6995027:G:A	1.43479e-08	-1.68412	-3.69205e-10	6.80972e-06	-1.58361	-3.69205e-10
6995154	chr4:6995154:C:T	9.43777e-09	-0.739627	-1.36337	2.72399e-05	1.16192	-1.35919
6995574	chr4:6995574:G:A	1.43812e-08	-1.6818	-3.69205e-10	6.84012e-06	-1.57915	-3.69205e-10
6995669	chr4:6995669:T:C	7.47137e-09	-0.97369	-1.36295	1.87392e-05	0.80244	-1.37378
6995763	chr4:6995763:C:T	2.06342e-08	-1.53805e-10	-1.32077	8.50824e-06	-1.53805e-10	-1.36092
6995875	chr4:6995875:C:T	2.40009e-08	-1.53805e-10	-1.16963	1.12891e-05	-1.53805e-10	-1.07812
6996115	chr4:6996115:C:T	1.52091e-08	-1.02498	-0.60084	1.88185e-05	0.0629571	-0.630075
6997234	chr4:6997234:C:G	2.4873e-08	-1.53805e-10	-1.13394	1.11181e-05	-1.53805e-10	-1.09339
6997424	chr4:6997424:C:T	2.07829e-08	-1.53805e-10	-1.31359	8.55741e-06	-1.53805e-10	-1.35516
6997574	chr4:6997574:C:T	1.47136e-08	-1.55279	-0.106166	1.17153e-05	-0.947271	-0.0937905
6997785	chr4:6997785:A:G	2.02713e-08	-1.53805e-10	-1.33851	8.69949e-06	-1.53805e-10	-1.3387
6997843	chr4:6997843:G:A	5.26625e-08	-0.00613281	-0.377684	0.000103746	1.56185	-0.421863
6997852	chr4:6997852:T:C	6.95691e-09	-1.03387	-1.37411	1.88008e-05	0.79957	-1.36763
6998655	chr4:6998655:T:C	4.99413e-08	-1.53805e-10	-0.436872	2.04269e-05	-1.53805e-10	-0.485109
6998694	chr4:6998694:A:C	2.03818e-08	-1.53805e-10	-1.33308	8.44611e-06	-1.53805e-10	-1.36825
6998757	chr4:6998757:T:C	1.94858e-08	-1.53805e-10	-1.37803	8.36908e-06	-1.53805e-10	-1.37742
6999553	chr4:6999553:C:T	1.44869e-08	-1.67447	-3.69205e-10	6.94168e-06	-1.56442	-3.69205e-10
7000054	chr4:7000054:G:A	1.41816e-08	-1.69577	-3.69205e-10	6.66083e-06	-1.60572	-3.69205e-10
7000283	chr4:7000283:C:T	1.45132e-08	-1.67266	-3.69205e-10	6.96119e-06	-1.56161	-3.69205e-10
7000311	chr4:7000311:G:A	5.94742e-08	0.399104	-0.661282	0.00574746	5.79675	-0.642201
7000393	chr4:7000393:C:T	2.15816e-08	-1.60402	0.32814	1.57881e-05	-1.07206	0.329356
7000455	chr4:7000455:CA:C	1.95696e-08	-1.53805e-10	-1.37374	8.38533e-06	-1.53805e-10	-1.37548
7000617	chr4:7000617:A:G	5.79579e-08	0.56464	-0.852643	0.00646971	6.10814	-0.83521
7000880	chr4:7000880:A:T	1.99704e-08	-1.53805e-10	-1.35347	8.3764e-06	-1.53805e-10	-1.37654
7001076	chr4:7001076:C:T	1.28396e-08	-0.776167	-1.01902	1.93329e-05	0.489696	-1.02985
7001453	chr4:7001453:C:T	2.31585e-08	-1.53805e-10	-1.20536	1.02684e-05	-1.53805e-10	-1.17289
7001610	chr4:7001610:C:T	2.38194e-08	-1.53805e-10	-1.17722	1.11527e-05	-1.53805e-10	-1.09028
7001639	chr4:7001639:T:A	3.81268e-08	0.325145	-1.03195	0.00351607	5.67636	-1.01322
7001832	chr4:7001832:G:A	2.93203e-08	-1.53805e-10	-0.969442	1.31673e-05	-1.53805e-10	-0.924223
7001979	chr4:7001979:C:T	2.3654e-08	-1.53805e-10	-1.18419	1.10069e-05	-1.53805e-10	-1.10344
7002280	chr4:7002280:C:T	3.06745e-08	-1.53805e-10	-0.92429	1.50261e-05	-1.53805e-10	-0.792172
7002768	chr4:7002768:G:A	5.45047e-09	-1.27678	-1.37524	9.67055e-06	0.145285	-1.37816
7002773	chr4:7002773:T:A	1.97593e-08	-1.53805e-10	-1.3641	8.48178e-06	-1.53805e-10	-1.36404
7003186	chr4:7003186:T:C	1.95474e-08	-1.53805e-10	-1.37488	8.59103e-06	-1.53805e-10	-1.35124
7003310	chr4:7003310:G:T	6.01169e-09	-1.26448	-1.28953	1.09732e-05	0.149758	-1.25627
7003469	chr4:7003469:G:A	5.34931e-09	-1.29444	-1.37631	9.28761e-06	0.104195	-1.37747
7003472	chr4:7003472:C:G	7.42634e-09	-0.994645	-1.34804	2.06161e-05	0.811354	-1.28724
7003783	chr4:7003783:C:T	2.62845e-08	-1.07874	-3.69205e-10	1.01391e-05	-1.18556	-3.69205e-10
7003800	chr4:7003800:G:C	2.33586e-08	-1.53805e-10	-1.19676	1.07766e-05	-1.53805e-10	-1.12458
7003861	chr4:7003861:A:G	4.07562e-09	-1.71438	-1.22832	1.79645e-06	-1.59258	-1.32357
7003918	chr4:7003918:TGA:T	6.71172e-09	-1.66444	-0.779426	3.72588e-06	-1.56741	-0.619248
7004026	chr4:7004026:C:T	5.34235e-09	-1.29407	-1.37798	9.35226e-06	0.109261	-1.3756
7004299	chr4:7004299:C:T	2.86651e-08	-1.53805e-10	-0.992042	1.08627e-05	-1.53805e-10	-1.11662
7004364	chr4:7004364:G:A	2.70002e-08	-1.53805e-10	-1.05188	1.17367e-05	-1.53805e-10	-1.03924
7004529	chr4:7004529:C:T	3.70582e-09	-1.71001	-1.32781	1.80107e-06	-1.65906	-1.25452
7004536	chr4:7004536:A:T	1.43804e-08	-1.68186	-3.69205e-10	6.83323e-06	-1.58016	-3.69205e-10
7004624	chr4:7004624:C:G	1.41783e-08	-1.69601	-3.69205e-10	5.97932e-06	-1.71365	-3.69205e-10
7004671	chr4:7004671:A:G	2.29491e-08	-0.867326	-0.347118	1.87496e-05	0.225729	-0.796516
7004741	chr4:7004741:A:G	2.85168e-08	-1.53805e-10	-0.997227	1.08063e-05	-1.53805e-10	-1.12183
7004814	chr4:7004814:G:A	1.19107e-08	-0.767513	-1.10277	1.75606e-05	0.464889	-1.10119
7005014	chr4:7005014:A:G	6.53926e-08	-1.53805e-10	-0.167311	2.38103e-05	-1.53805e-10	-0.331841
7005187	chr4:7005187:G:A	3.79599e-09	-1.71085	-1.30292	1.86092e-06	-1.6615	-1.21939
7005506	chr4:7005506:G:T	6.81346e-08	-1.53805e-10	-0.126236	2.47378e-05	-1.53805e-10	-0.293627
7005990	chr4:7005990:G:A	2.01139e-08	-1.53805e-10	-1.34631	8.63204e-06	-1.53805e-10	-1.34648
7006150	chr4:7006150:CAAAG:C	9.78728e-09	-0.804684	-1.26195	7.4552e-06	-0.170512	-1.32254
7006272	chr4:7006272:T:TA	3.73433e-09	-1.72103	-1.30912	1.79142e-06	-1.68994	-1.22901
7007063	chr4:7007063:G:A	3.72567e-08	-1.53805e-10	-0.729889	1.87658e-05	-1.53805e-10	-0.569926
7007546	chr4:7007546:G:A	2.77405e-08	-1.53805e-10	-1.02483	1.22968e-05	-1.53805e-10	-0.992622
7007640	chr4:7007640:C:T	1.49845e-08	-1.64071	-3.69205e-10	9.58125e-06	-1.24215	-3.69205e-10
7007897	chr4:7007897:G:A	5.67805e-08	-0.308529	-3.69205e-10	1.85823e-05	-0.57975	-3.69205e-10
7008079	chr4:7008079:C:T	3.73722e-08	0.533344	-1.26014	0.0042994	6.08072	-1.21645
7008586	chr4:7008586:C:T	2.12506e-08	-1.1316	-0.15974	1.53831e-05	-0.150658	-0.618033
7009300	chr4:7009300:T:C	2.52685e-08	-1.53805e-10	-1.11816	1.13819e-05	-1.53805e-10	-1.06994
7009459	chr4:7009459:G:A	4.05518e-08	-0.689087	0.0439474	3.24721e-05	0.471394	-0.492971
7010047	chr4:7010047:C:T	2.42692e-08	-1.53805e-10	-1.15851	1.0847e-05	-1.53805e-10	-1.11807
7010611	chr4:7010611:G:T	1.22857e-08	-1.66765	-0.171632	8.35766e-06	-1.22977	-0.149015
7011002	chr4:7011002:G:A	6.99836e-09	-1.02374	-1.37831	1.92173e-05	0.81214	-1.35829
7011127	chr4:7011127:C:T	1.42638e-08	-1.68999	-3.69205e-10	6.72419e-06	-1.59625	-3.69205e-10
7011260	chr4:7011260:G:C	3.6831e-08	-1.53805e-10	-0.741381	1.40513e-05	-1.53805e-10	-0.859246
7011665	chr4:7011665:T:C	4.75593e-09	-1.46727	-1.32106	7.10902e-06	-0.194861	-1.34573
7011898	chr4:7011898:A:G	2.59758e-08	-1.53805e-10	-1.09056	1.16752e-05	-1.53805e-10	-1.04449
7012249	chr4:7012249:C:T	3.44317e-08	0.45655	-1.26529	0.00425737	6.05988	-1.20543
7012267	chr4:7012267:A:G	1.86667e-08	-1.687	0.266017	6.50004e-06	-1.6632	0.0330468
7012411	chr4:7012411:A:T	1.94857e-08	-1.53805e-10	-1.37804	8.38714e-06	-1.53805e-10	-1.37526
7012511	chr4:7012511:T:C	1.42733e-08	-1.68933	-3.69205e-10	6.74276e-06	-1.59349	-3.69205e-10
7013098	chr4:7013098:G:T	2.05236e-08	-1.53805e-10	-1.32614	9.61962e-06	-1.53805e-10	-1.23815
7013215	chr4:7013215:C:T	2.8511e-08	-1.53805e-10	-0.99743	1.16002e-05	-1.53805e-10	-1.05094
7013312	chr4:7013312:G:A	2.92411e-08	-1.53805e-10	-0.972147	1.41918e-05	-1.53805e-10	-0.849293
7013415	chr4:7013415:G:A	2.46319e-08	-1.53805e-10	-1.14368	1.16402e-05	-1.53805e-10	-1.04749
7013451	chr4:7013451:T:C	1.23512e-08	-1.40061	-0.433362	8.60359e-06	-0.557332	-0.792447
7013492	chr4:7013492:T:C	2.82828e-08	-1.53805e-10	-1.00547	1.18357e-05	-1.53805e-10	-1.03084
7013783	chr4:7013783:G:A	8.61032e-09	-1.68909	-0.505667	3.42302e-06	-1.65531	-0.616127
7013979	chr4:7013979:G:C	1.57634e-08	-1.68123	0.0911995	1.05245e-05	-1.26989	0.121634
7014012	chr4:7014012:G:A	2.73812e-08	-1.53805e-10	-1.03787	1.0723e-05	-1.53805e-10	-1.12957
7014614	chr4:7014614:C:T	7.24599e-08	-1.53805e-10	-0.0646879	2.60664e-05	-1.53805e-10	-0.241311
7014924	chr4:7014924:A:G	1.50741e-08	-1.29692	-0.337825	1.12194e-05	-0.36189	-0.722426
7015018	chr4:7015018:A:ATG	1.94827e-08	-1.53805e-10	-1.3782	8.42113e-06	-1.53805e-10	-1.37122
7015316	chr4:7015316:C:T	3.14561e-08	-1.53805e-10	-0.899128	1.56015e-05	-1.53805e-10	-0.754596
7015637	chr4:7015637:A:G	2.10696e-08	-1.53805e-10	-1.29989	1.05769e-05	-1.53805e-10	-1.14329
7015685	chr4:7015685:C:T	1.73325e-08	-0.126591	-1.36855	0.000109501	2.51858	-1.32461
7015741	chr4:7015741:T:C	1.40999e-08	-1.70155	-3.69205e-10	6.56985e-06	-1.61947	-3.69205e-10
7015763	chr4:7015763:T:C	1.38956e-08	-1.71615	-3.69205e-10	6.1152e-06	-1.69118	-3.69205e-10
7015782	chr4:7015782:C:T	8.54337e-09	-1.706	-0.496568	3.56577e-06	-1.62334	-0.607244
7015864	chr4:7015864:G:A	7.47879e-09	-1.71771	-0.617939	3.31372e-06	-1.58357	-0.720313
7015909	chr4:7015909:C:G	2.63337e-08	-1.53805e-10	-1.07687	1.16011e-05	-1.53805e-10	-1.05086
7016041	chr4:7016041:A:G	1.94826e-08	-1.53805e-10	-1.3782	8.39493e-06	-1.53805e-10	-1.37433
7016137	chr4:7016137:G:C	1.75961e-08	-1.28045	-0.199598	1.28382e-05	-0.336502	-0.613034
7016458	chr4:7016458:G:A	4.14751e-09	-1.62631	-1.29891	2.11873e-06	-1.497	-1.25415
7016604	chr4:7016604:A:G	2.33958e-08	-1.53805e-10	-1.19516	9.82386e-06	-1.53805e-10	-1.21715
7016779	chr4:7016779:G:C	1.45989e-08	-1.66677	-3.69205e-10	5.93819e-06	-1.72056	-3.69205e-10
7016865	chr4:7016865:G:A	7.18601e-08	0.836703	-0.909702	0.0126887	6.81414	-0.867629
7016910	chr4:7016910:C:T	2.10715e-08	-1.53805e-10	-1.2998	8.71661e-06	-1.53805e-10	-1.33673
7016965	chr4:7016965:C:G	5.99456e-09	-1.66855	-0.888314	4.24714e-06	-1.21142	-0.844289
7017441	chr4:7017441:C:G	3.56314e-09	-1.70856	-1.36851	1.60485e-06	-1.65058	-1.37834
7018263	chr4:7018263:C:T	1.40924e-07	-1.53805e-10	0.600498	5.32772e-05	-1.53805e-10	0.473549
7019026	chr4:7019026:G:T	6.98986e-08	0.984945	-1.08562	0.0136945	7.07439	-1.05161
7019071	chr4:7019071:T:G	4.9179e-09	-1.43124	-1.3236	7.25197e-06	-0.142341	-1.37834
7019108	chr4:7019108:G:A	1.95108e-08	-1.53805e-10	-1.37675	8.47619e-06	-1.53805e-10	-1.3647
7019126	chr4:7019126:A:G	6.32355e-08	0.912022	-1.11288	0.011438	6.92648	-1.08374
7019166	chr4:7019166:C:T	1.52935e-08	-1.62029	-3.69205e-10	7.24919e-06	-1.52107	-3.69205e-10
7019376	chr4:7019376:T:C	2.08839e-08	-1.53805e-10	-1.30874	8.79727e-06	-1.53805e-10	-1.32752
7019380	chr4:7019380:T:C	7.13171e-08	1.29066	-1.37124	0.0136246	7.39297	-1.3753
7019390	chr4:7019390:T:TG	1.73171e-07	-1.53805e-10	0.806557	6.49062e-05	-1.53805e-10	0.670984
7019443	chr4:7019443:G:T	7.93263e-08	1.40397	-1.37812	0.0221941	7.87471	-1.36909
7019489	chr4:7019489:T:C	1.51292e-08	-1.37084	-0.260259	1.04461e-05	-0.495929	-0.659804
7020025	chr4:7020025:G:A	1.76812e-08	-1.47522	-3.69205e-10	6.72375e-06	-1.59631	-3.69205e-10
7020558	chr4:7020558:T:C	1.95294e-08	-1.53805e-10	-1.3758	8.36205e-06	-1.53805e-10	-1.37826
7020613	chr4:7020613:G:C	7.77355e-08	1.34325	-1.33766	0.0217738	7.7562	-1.2697
7020769	chr4:7020769:T:C	1.61366e-08	-1.23584	-0.330785	1.24602e-05	-0.258018	-0.721401
7020781	chr4:7020781:G:A	2.21245e-08	-1.53805e-10	-1.25104	8.91467e-06	-1.53805e-10	-1.31426
7020949	chr4:7020949:A:T	1.40606e-08	-1.70435	-3.69205e-10	5.92926e-06	-1.72206	-3.69205e-10
7021539	chr4:7021539:G:T	2.08986e-08	-1.53805e-10	-1.30804	9.44738e-06	-1.53805e-10	-1.25622
7021706	chr4:7021706:A:T	1.74783e-08	-1.68853	0.201772	1.10078e-05	-1.28647	0.18312
7021752	chr4:7021752:G:A	5.56839e-09	-1.57938	-1.05124	4.48647e-06	-0.950875	-1.05002
7022350	chr4:7022350:A:G	1.70608e-08	-1.26982	-0.241115	1.26079e-05	-0.317448	-0.650192
7022517	chr4:7022517:A:G	6.82005e-09	-1.70173	-0.726124	4.13652e-06	-1.37079	-0.711318
7022622	chr4:7022622:G:A	6.70795e-08	1.02072	-1.16256	0.0143548	7.17451	-1.10463
7022634	chr4:7022634:A:G	2.15124e-08	-1.53805e-10	-1.27909	8.74058e-06	-1.53805e-10	-1.33398
7023110	chr4:7023110:C:T	2.01247e-08	-1.53805e-10	-1.34577	8.9846e-06	-1.53805e-10	-1.30645
7023251	chr4:7023251:G:A	2.06241e-08	-1.53805e-10	-1.32126	8.73071e-06	-1.53805e-10	-1.33511
7023323	chr4:7023323:G:T	2.12634e-08	-1.53805e-10	-1.29073	9.03557e-06	-1.53805e-10	-1.30079
7023758	chr4:7023758:A:G	2.05749e-08	-1.53805e-10	-1.32365	9.2593e-06	-1.53805e-10	-1.27633
7023796	chr4:7023796:T:C	4.73568e-08	0.727251	-1.21726	0.0085607	6.65041	-1.09743
7023843	chr4:7023843:G:A	1.42695e-08	-1.6896	-3.69205e-10	6.7389e-06	-1.59406	-3.69205e-10
7024103	chr4:7024103:G:A	2.10374e-08	-0.112196	-1.18922	0.000104196	2.42852	-1.28421
7024406	chr4:7024406:T:C	2.09624e-08	-1.53805e-10	-1.30499	8.45854e-06	-1.53805e-10	-1.36678
7024652	chr4:7024652:C:T	6.2018e-08	0.641649	-0.861945	0.00954209	6.48612	-0.824612
7024676	chr4:7024676:C:T	2.09219e-08	-1.53805e-10	-1.30693	9.46267e-06	-1.53805e-10	-1.25461
7024706	chr4:7024706:C:G	2.65931e-08	-1.53805e-10	-1.06707	1.04734e-05	-1.53805e-10	-1.15312
7025302	chr4:7025302:C:T	2.11955e-08	-1.53805e-10	-1.29393	1.07004e-05	-1.53805e-10	-1.13168
7025314	chr4:7025314:C:T	8.76856e-09	-1.28032	-0.896225	9.29832e-06	-0.344797	-0.927329
7025433	chr4:7025433:C:T	1.43073e-08	-1.68695	-3.69205e-10	6.77252e-06	-1.58909	-3.69205e-10
7026101	chr4:7026101:G:T	1.6857e-08	-0.394415	-1.12854	6.70003e-05	1.94216	-1.23942
7026255	chr4:7026255:A:G	1.95153e-08	-1.53805e-10	-1.37652	8.37659e-06	-1.53805e-10	-1.37652
7027036	chr4:7027036:A:C	1.46985e-08	-1.65998	-3.69205e-10	7.10586e-06	-1.54104	-3.69205e-10
7027043	chr4:7027043:T:A	1.81944e-08	-0.232404	-1.2142	8.29752e-05	2.21869	-1.30211
7027228	chr4:7027228:G:A	1.66458e-08	-1.36714	-0.168426	1.12844e-05	-0.493417	-0.585124
7027514	chr4:7027514:C:T	2.55798e-08	-1.53805e-10	-1.10592	9.87064e-06	-1.53805e-10	-1.2124
7028177	chr4:7028177:TACAC:T	2.352e-08	-1.53805e-10	-1.18987	1.0415e-05	-1.53805e-10	-1.15871
7028628	chr4:7028628:C:T	1.64797e-08	-1.37629	-0.169305	1.11094e-05	-0.508331	-0.585836
7028899	chr4:7028899:G:GCGATC	1.42918e-08	-1.68803	-3.69205e-10	6.75736e-06	-1.59133	-3.69205e-10
7028962	chr4:7028962:C:G	1.06989e-08	-1.69282	-0.284766	6.96823e-06	-1.33173	-0.228865
7028977	chr4:7028977:G:A	7.74819e-09	-1.68629	-0.613972	3.11841e-06	-1.66489	-0.699743
7029081	chr4:7029081:C:T	1.97665e-08	-1.53805e-10	-1.36373	8.65823e-06	-1.53805e-10	-1.34345
7029109	chr4:7029109:G:A	2.01643e-08	-1.53805e-10	-1.34381	8.93527e-06	-1.53805e-10	-1.31195
7029337	chr4:7029337:T:C	2.28298e-08	-1.21142	-0.00823214	1.69324e-05	-0.219122	-0.453609
7029346	chr4:7029346:C:T	2.27707e-08	-1.53805e-10	-1.22224	1.00428e-05	-1.53805e-10	-1.1951
7029359	chr4:7029359:A:G	3.60638e-08	-1.53805e-10	-0.762432	1.58767e-05	-1.53805e-10	-0.737108
7029977	chr4:7029977:G:A	7.28203e-09	-1.72253	-0.639783	3.40891e-06	-1.54769	-0.727878
7030453	chr4:7030453:G:A	6.28039e-09	-1.71072	-0.799572	2.9145e-06	-1.58976	-0.842497
7031022	chr4:7031022:C:A	1.38231e-08	-1.72138	-3.69205e-10	6.02911e-06	-1.70536	-3.69205e-10
7031197	chr4:7031197:A:T	2.29718e-08	-0.419662	-0.793793	0.00011211	1.84757	-0.630053
7031476	chr4:7031476:A:G	5.87822e-08	-1.53805e-10	-0.273882	2.3407e-05	-1.53805e-10	-0.348925
7031944	chr4:7031944:C:T	3.8475e-08	0.344461	-1.04217	0.00357011	5.64249	-0.964095
7032301	chr4:7032301:T:A	1.64107e-08	-1.26144	-0.288352	1.233e-05	-0.302413	-0.687511
7033007	chr4:7033007:G:A	2.89348e-08	-0.982677	-3.69205e-10	1.05764e-05	-1.14333	-3.69205e-10
7033123	chr4:7033123:C:G	4.61689e-08	-0.515414	-3.69205e-10	1.61826e-05	-0.718026	-3.69205e-10
7033410	chr4:7033410:C:CTT	2.03957e-08	-1.53805e-10	-1.3324	8.44329e-06	-1.53805e-10	-1.36859
7033910	chr4:7033910:G:A	1.25408e-08	-1.70361	-0.11512	6.83308e-06	-1.39636	-0.183823
7034229	chr4:7034229:AT:A	1.40477e-07	1.53109	-0.93377	0.00875833	6.59129	-1.01549
7034398	chr4:7034398:C:A	1.95201e-08	-1.53805e-10	-1.37628	8.3624e-06	-1.53805e-10	-1.37821
7034996	chr4:7034996:C:T	6.61749e-09	-1.15988	-1.29813	1.77457e-05	0.595484	-1.2213
7035671	chr4:7035671:A:T	2.07234e-08	-1.53805e-10	-1.31646	8.77357e-06	-1.53805e-10	-1.33022
7035891	chr4:7035891:TCTC:T	1.24716e-07	1.00542	-0.527099	0.0781507	8.31701	-0.552574
7035975	chr4:7035975:G:T	8.12963e-09	-0.988013	-1.26419	7.86e-05	2.13814	-1.27573
7036119	chr4:7036119:C:T	3.36934e-08	0.444724	-1.27514	0.000207481	3.05218	-1.21909
7036714	chr4:7036714:G:A	3.06419e-08	-1.53805e-10	-0.925353	1.18076e-05	-1.53805e-10	-1.03322
7036715	chr4:7036715:G:C	1.94807e-08	-1.53805e-10	-1.3783	8.37683e-06	-1.53805e-10	-1.37649
7036758	chr4:7036758:G:A	7.2203e-08	-1.53805e-10	-0.0682392	3.53289e-05	-1.53805e-10	0.0627424
7037047	chr4:7037047:G:A	3.1727e-07	-1.53805e-10	1.41203	0.000115421	-1.53805e-10	1.24663
7037157	chr4:7037157:G:T	7.81182e-08	-1.53805e-10	0.0105021	2.75296e-05	-1.53805e-10	-0.186699
7037203	chr4:7037203:G:A	1.11236e-08	-1.17081	-0.767838	3.86812e-05	0.919766	-0.766373
7037470	chr4:7037470:G:A	1.12525e-08	-1.17655	-0.75058	3.87917e-05	0.906499	-0.750253
7038048	chr4:7038048:T:G	7.88026e-09	-1.38766	-0.895695	1.82341e-05	0.30563	-0.904294
7038420	chr4:7038420:G:C	1.95989e-08	-1.53805e-10	-1.37225	8.44541e-06	-1.53805e-10	-1.36834
7038609	chr4:7038609:G:A	8.21639e-09	-1.26026	-0.981331	2.62745e-05	0.730742	-0.964103
7039024	chr4:7039024:GGT:G	9.38345e-09	-1.55136	-0.557412	1.55452e-05	0.243357	-1.00157
7039131	chr4:7039131:G:C	3.33512e-08	0.324585	-1.16521	0.000625409	3.95885	-1.0224
7039298	chr4:7039298:T:C	6.91478e-08	-1.53805e-10	-0.111475	2.45667e-05	-1.53805e-10	-0.300569
7039650	chr4:7039650:A:G	1.10712e-07	1.50096	-1.14175	0.151774	9.39988	-0.971693
7040184	chr4:7040184:G:T	1.62071e-08	-1.56227	-3.69205e-10	6.91693e-06	-1.56799	-3.69205e-10
7040481	chr4:7040481:T:A	2.08164e-08	-0.0382226	-1.27376	1.99103e-05	0.80001	-1.31073
7040499	chr4:7040499:G:A	5.85962e-09	-1.20137	-1.37827	1.64306e-05	0.666497	-1.36931
7040622	chr4:7040622:G:A	9.13373e-08	1.38348	-1.21664	0.114054	9.22321	-1.08075
7042051	chr4:7042051:C:G	3.28605e-08	-1.53805e-10	-0.855449	1.33085e-05	-1.53805e-10	-0.913557
7042068	chr4:7042068:G:A	3.17013e-08	-1.53805e-10	-0.891364	1.29955e-05	-1.53805e-10	-0.937359
7042630	chr4:7042630:A:G	4.43657e-09	-1.5271	-1.33074	2.30539e-06	-1.36123	-1.30548
7043262	chr4:7043262:G:A	6.26753e-08	-1.53805e-10	-0.209753	1.84464e-05	-1.53805e-10	-0.587089
7043856	chr4:7043856:G:C	4.72241e-08	-1.53805e-10	-0.492817	1.73558e-05	-1.53805e-10	-0.648034
7043930	chr4:7043930:C:A	8.98202e-09	-1.43336	-0.719133	2.74185e-05	0.68746	-0.878203
7045578	chr4:7045578:T:C	1.45431e-08	-1.6706	-3.69205e-10	6.84174e-06	-1.57892	-3.69205e-10
7045694	chr4:7045694:G:C	6.42164e-09	-1.50576	-0.982284	3.44265e-06	-1.33967	-0.926046
7046096	chr4:7046096:T:C	5.20786e-09	-1.5878	-1.10975	2.66902e-06	-1.45761	-1.06264
7046407	chr4:7046407:C:T	2.66549e-07	0.883087	0.354751	0.0193924	5.93473	0.435949
7046692	chr4:7046692:T:C	6.7892e-09	-1.39376	-1.03862	3.6896e-06	-1.21081	-0.985628
7047549	chr4:7047549:C:T	1.77298e-08	-1.47247	-3.69205e-10	8.70662e-06	-1.33788	-3.69205e-10
7047770	chr4:7047770:G:A	6.81694e-08	-1.53805e-10	-0.125725	2.45933e-05	-1.53805e-10	-0.299484
7048384	chr4:7048384:T:C	5.46983e-09	-1.42261	-1.22587	2.91973e-06	-1.24212	-1.18835
7048883	chr4:7048883:G:A	1.56652e-07	0.647208	0.0590995	0.00235633	4.28266	-0.0197647
7048885	chr4:7048885:G:A	3.11583e-08	-1.53805e-10	-0.908639	1.27019e-05	-1.53805e-10	-0.96021
7048933	chr4:7048933:A:G	3.34476e-08	-1.53805e-10	-0.837739	1.293e-05	-1.53805e-10	-0.942408
7049229	chr4:7049229:C:A	1.39341e-07	1.12294	-0.533734	0.0224476	7.05872	-0.541739
7049872	chr4:7049872:T:A	2.30449e-08	-1.53805e-10	-1.21028	9.6614e-06	-1.53805e-10	-1.23382
7049873	chr4:7049873:C:G	2.31187e-08	-1.53805e-10	-1.20708	9.69016e-06	-1.53805e-10	-1.23085
7049905	chr4:7049905:T:C	3.78224e-09	-1.68025	-1.33716	1.62868e-06	-1.63586	-1.37833
7049934	chr4:7049934:G:A	7.22993e-08	0.998949	-1.06586	0.00174955	4.81309	-0.847932
7050351	chr4:7050351:T:A	5.4151e-09	-1.45444	-1.20409	2.87095e-06	-1.283	-1.16432
7050388	chr4:7050388:G:C	4.44774e-09	-1.59184	-1.26348	2.23946e-06	-1.46685	-1.22887
7050455	chr4:7050455:T:C	1.17225e-07	0.893909	-0.477532	0.015875	6.66122	-0.490677
7050479	chr4:7050479:C:T	3.42833e-08	-1.53805e-10	-0.813062	1.29511e-05	-1.53805e-10	-0.940781
7050612	chr4:7050612:G:GAT	1.38109e-08	-1.72227	-3.69205e-10	6.17003e-06	-1.68226	-3.69205e-10
7050642	chr4:7050642:GCT:G	1.3813e-08	-1.72211	-3.69205e-10	6.17966e-06	-1.6807	-3.69205e-10
7050670	chr4:7050670:C:T	1.48423e-08	-1.65024	-3.69205e-10	7.30458e-06	-1.51346	-3.69205e-10
7050686	chr4:7050686:C:T	1.79499e-08	-1.46013	-3.69205e-10	8.88251e-06	-1.31788	-3.69205e-10
7051050	chr4:7051050:A:G	7.306e-08	1.0187	-1.07514	0.00143702	4.92746	-1.1591
7051260	chr4:7051260:G:A	7.90927e-09	-1.01956	-1.26012	2.13666e-05	0.922776	-1.36291
7051315	chr4:7051315:TGCCCTACCAGGTGGACCCCAGCCCCTA:T	1.50735e-08	-1.63479	-3.69205e-10	7.49283e-06	-1.48801	-3.69205e-10
7051456	chr4:7051456:G:C	1.52289e-08	-1.62453	-3.69205e-10	7.61613e-06	-1.47169	-3.69205e-10
7051754	chr4:7051754:C:T	2.14902e-08	-1.53805e-10	-1.28013	9.0617e-06	-1.53805e-10	-1.2979
7051852	chr4:7051852:C:T	6.58535e-08	-1.53805e-10	-0.160289	2.58736e-05	-1.53805e-10	-0.248737
7052284	chr4:7052284:T:C	5.44596e-09	-1.39527	-1.25758	2.91584e-06	-1.21002	-1.22178
7052418	chr4:7052418:C:T	1.54255e-08	-1.6117	-3.69205e-10	7.77333e-06	-1.45126	-3.69205e-10
7052628	chr4:7052628:G:A	2.49755e-08	-1.12982	-3.69205e-10	1.50895e-05	-0.787958	-3.69205e-10
7052672	chr4:7052672:A:G	4.79011e-09	-1.47326	-1.30791	2.37787e-06	-1.26164	-1.37411
7052953	chr4:7052953:C:G	5.40827e-09	-1.30517	-1.35463	5.594e-06	-0.505083	-1.27518
7053526	chr4:7053526:C:T	8.14372e-08	0.885103	-0.832992	0.00250257	4.90588	-0.582763
7053530	chr4:7053530:T:C	3.96206e-09	-1.6036	-1.36736	1.82249e-06	-1.53372	-1.36803
7053841	chr4:7053841:T:C	1.54126e-07	-1.53805e-10	0.69005	5.64037e-05	-1.53805e-10	0.530576
7053876	chr4:7053876:A:G	6.74667e-08	0.551334	-0.687421	0.00125661	4.09968	-0.465468
7055301	chr4:7055301:C:T	1.95576e-08	-1.53805e-10	-1.37436	8.37598e-06	-1.53805e-10	-1.37659
7055702	chr4:7055702:G:T	3.73443e-08	-1.53805e-10	-0.72754	1.42867e-05	-1.53805e-10	-0.842631
7055708	chr4:7055708:A:G	3.69535e-08	-1.53805e-10	-0.73806	1.41511e-05	-1.53805e-10	-0.852166
7055859	chr4:7055859:A:C	2.26284e-08	-1.53805e-10	-1.22851	9.55792e-06	-1.53805e-10	-1.24459
7055951	chr4:7055951:A:G	1.27339e-07	0.499136	-3.69205e-10	9.0089e-05	0.998839	-3.69205e-10
7056410	chr4:7056410:G:A	5.28764e-09	-1.30978	-1.37256	5.1108e-06	-0.516174	-1.35443
7056464	chr4:7056464:T:C	1.25294e-08	-0.441749	-1.3779	1.14816e-05	0.285499	-1.34672
7057055	chr4:7057055:C:G	1.15547e-07	0.401954	-3.69205e-10	3.04626e-05	-0.0854597	-3.69205e-10
7057140	chr4:7057140:C:G	8.61331e-09	-0.927198	-1.26721	5.31132e-06	-0.542284	-1.28984
7057155	chr4:7057155:A:T	2.593e-08	-1.60631	0.513987	1.79409e-05	-0.388509	-0.22637
7057478	chr4:7057478:C:G	2.37301e-08	-1.53805e-10	-1.18098	1.0086e-05	-1.53805e-10	-1.19081
7057482	chr4:7057482:T:C	3.50556e-08	-1.53805e-10	-0.790784	1.34297e-05	-1.53805e-10	-0.904491
7057726	chr4:7057726:G:A	1.18705e-07	0.42892	-3.69205e-10	3.16586e-05	-0.0469515	-3.69205e-10
7057898	chr4:7057898:AC:A	6.78119e-08	1.00065	-1.13164	0.00132329	4.89296	-1.20704
7057939	chr4:7057939:A:C	2.3596e-08	-1.53805e-10	-1.18664	1.04575e-05	-1.53805e-10	-1.15464
7058410	chr4:7058410:C:T	6.6844e-08	1.0714	-1.21676	0.00137542	5.00238	-1.27782
7058708	chr4:7058708:A:G	2.37564e-08	-1.53805e-10	-1.17987	1.00973e-05	-1.53805e-10	-1.18969
7059343	chr4:7059343:A:G	3.15378e-08	-1.53805e-10	-0.896535	1.44018e-05	-1.53805e-10	-0.834609
7059757	chr4:7059757:G:A	1.96106e-08	-1.53805e-10	-1.37165	8.46889e-06	-1.53805e-10	-1.36556
7060225	chr4:7060225:T:G	1.52306e-08	-1.62442	-3.69205e-10	7.61344e-06	-1.47204	-3.69205e-10
7060226	chr4:7060226:T:C	2.6006e-08	-1.54951	0.460114	5.87729e-06	-1.66291	-0.0679492
7060359	chr4:7060359:C:T	1.53147e-08	-1.61891	-3.69205e-10	7.96144e-06	-1.42735	-3.69205e-10
7060415	chr4:7060415:ACT:A	2.87045e-08	-1.53805e-10	-0.990665	1.21435e-05	-1.53805e-10	-1.00517
7061521	chr4:7061521:G:A	2.37473e-08	-1.53805e-10	-1.18025	1.0939e-05	-1.53805e-10	-1.10962
7062491	chr4:7062491:TA:T	1.32412e-07	0.538195	-3.69205e-10	0.00177726	3.98087	-3.69205e-10
7062550	chr4:7062550:C:T	2.52419e-08	0.232328	-1.35154	0.000329844	3.66706	-1.3704
7062597	chr4:7062597:C:T	1.94798e-08	-1.53805e-10	-1.37834	8.36506e-06	-1.53805e-10	-1.3779
7062802	chr4:7062802:A:G	1.89867e-08	-0.230053	-1.17393	7.00688e-05	2.06121	-1.31369
7063143	chr4:7063143:G:A	2.29246e-08	0.0221224	-1.23763	0.000134503	2.55357	-1.15394
7063539	chr4:7063539:C:G	2.09503e-08	-1.53805e-10	-1.30557	8.8654e-06	-1.53805e-10	-1.3198
7063540	chr4:7063540:C:T	2.18475e-08	-1.53805e-10	-1.26364	9.84942e-06	-1.53805e-10	-1.21455
7063844	chr4:7063844:G:A	5.73177e-08	-1.53805e-10	-0.299112	2.07842e-05	-1.53805e-10	-0.467766
7063998	chr4:7063998:A:C	2.07935e-08	-1.53805e-10	-1.31308	1.00114e-05	-1.53805e-10	-1.19823
7064038	chr4:7064038:C:G	3.67761e-08	-1.53805e-10	-0.742872	1.48384e-05	-1.53805e-10	-0.804743
7064325	chr4:7064325:T:G	3.42079e-08	0.514605	-1.32987	0.000533343	4.13376	-1.35656
7064378	chr4:7064378:TG:T	2.26519e-08	-1.22748	-3.69205e-10	8.31401e-06	-1.38402	-3.69205e-10
7064380	chr4:7064380:AC:A	2.24761e-08	-1.23527	-3.69205e-10	8.26267e-06	-1.39021	-3.69205e-10
7064475	chr4:7064475:G:C	2.22709e-08	-1.53805e-10	-1.24444	1.11385e-05	-1.53805e-10	-1.09155
7064624	chr4:7064624:C:A	1.54279e-08	-1.61154	-3.69205e-10	7.78556e-06	-1.44969	-3.69205e-10
7064789	chr4:7064789:G:A	3.03349e-08	0.398946	-1.33437	0.000445513	3.95733	-1.36006
7065608	chr4:7065608:T:G	4.20471e-09	-1.53319	-1.37833	2.10696e-06	-1.3835	-1.37321
7065661	chr4:7065661:A:G	1.54575e-08	-1.60962	-3.69205e-10	7.80884e-06	-1.4467	-3.69205e-10
7066243	chr4:7066243:G:A	1.99671e-08	-1.53805e-10	-1.35364	8.58273e-06	-1.53805e-10	-1.35221
7066550	chr4:7066550:C:A	1.99664e-08	-1.53805e-10	-1.35367	8.5824e-06	-1.53805e-10	-1.35225
7066594	chr4:7066594:A:G	1.53413e-08	-1.61717	-3.69205e-10	7.71591e-06	-1.45868	-3.69205e-10
7066638	chr4:7066638:A:G	2.18356e-08	-1.53805e-10	-1.26418	1.07963e-05	-1.53805e-10	-1.12276
7066962	chr4:7066962:A:G	1.62334e-08	-1.56065	-3.69205e-10	8.20796e-06	-1.39686	-3.69205e-10
7067016	chr4:7067016:G:T	2.7467e-08	0.265966	-1.3007	0.000361766	3.72597	-1.33693
7067372	chr4:7067372:C:A	4.98206e-09	-1.36359	-1.37829	1.91817e-06	-1.4983	-1.35228
7067535	chr4:7067535:G:A	2.49742e-08	-1.53805e-10	-1.12988	1.10851e-05	-1.53805e-10	-1.09636
7067714	chr4:7067714:A:G	5.17074e-09	-1.44128	-1.26342	2.75158e-06	-1.26927	-1.22051
7067771	chr4:7067771:T:C	2.46731e-08	-1.53805e-10	-1.14201	1.16699e-05	-1.53805e-10	-1.04495
7068077	chr4:7068077:C:A	3.43944e-08	0.515141	-1.32497	0.000522158	4.11068	-1.35467
7068174	chr4:7068174:T:C	2.61528e-08	0.238024	-1.32179	0.000285837	3.51026	-1.3568
7068397	chr4:7068397:T:C	2.00278e-08	-1.3506	-3.69205e-10	8.47603e-06	-1.36472	-3.69205e-10
7069069	chr4:7069069:C:T	1.54865e-08	-1.60775	-3.69205e-10	7.82331e-06	-1.44485	-3.69205e-10
7069238	chr4:7069238:G:T	1.55936e-08	-1.60086	-3.69205e-10	7.90851e-06	-1.43402	-3.69205e-10
7069408	chr4:7069408:A:ATG	5.44222e-09	-1.45544	-1.1981	2.92157e-06	-1.28619	-1.14365
7069510	chr4:7069510:C:A	6.31992e-09	-1.45503	-1.04898	3.46391e-06	-1.29008	-0.969486
7069532	chr4:7069532:A:G	3.85357e-08	0.24792	-0.944055	0.000579624	3.60969	-0.749269
7069540	chr4:7069540:A:G	1.57199e-08	-1.59279	-3.69205e-10	8.00868e-06	-1.42143	-3.69205e-10
7069636	chr4:7069636:G:A	1.97437e-08	-1.53805e-10	-1.36489	8.52673e-06	-1.53805e-10	-1.35875
7069791	chr4:7069791:C:A	1.55803e-08	-1.60172	-3.69205e-10	7.89801e-06	-1.43535	-3.69205e-10
7070014	chr4:7070014:A:G	6.28751e-08	1.12355	-1.33012	0.00137654	5.03014	-1.30477
7070116	chr4:7070116:C:T	1.46384e-08	-1.66407	-3.69205e-10	6.87225e-06	-1.57447	-3.69205e-10
7070272	chr4:7070272:C:T	4.54978e-08	0.615938	-1.146	0.000781694	4.19294	-1.03343
7070391	chr4:7070391:C:T	2.52926e-08	-1.53805e-10	-1.11721	1.06484e-05	-1.53805e-10	-1.13655
7070404	chr4:7070404:A:G	2.01087e-08	-1.53805e-10	-1.34657	8.36853e-06	-1.53805e-10	-1.37748
7070629	chr4:7070629:T:G	1.51597e-08	-1.62908	-3.69205e-10	7.54679e-06	-1.48084	-3.69205e-10
7070736	chr4:7070736:G:A	2.29631e-08	-1.53805e-10	-1.21383	9.58088e-06	-1.53805e-10	-1.24219
7070806	chr4:7070806:A:G	3.25583e-08	-1.53805e-10	-0.864688	1.32218e-05	-1.53805e-10	-0.920096
7070853	chr4:7070853:C:A	1.54274e-08	-1.61158	-3.69205e-10	7.77668e-06	-1.45083	-3.69205e-10
7071460	chr4:7071460:A:G	1.50867e-08	-1.63391	-3.69205e-10	7.22209e-06	-1.52482	-3.69205e-10
7071613	chr4:7071613:G:T	1.94817e-08	-1.53805e-10	-1.37825	8.76902e-06	-1.53805e-10	-1.33073
7071825	chr4:7071825:A:C	8.53664e-08	-1.53805e-10	0.0992319	4.54881e-05	-1.53805e-10	0.315492
7072364	chr4:7072364:C:T	2.02086e-08	-1.53805e-10	-1.34161	8.80865e-06	-1.53805e-10	-1.32623
7072406	chr4:7072406:GT:G	2.77722e-08	0.258419	-1.2821	0.000342622	3.67297	-1.3383
7072856	chr4:7072856:T:C	5.14011e-08	0.777488	-1.18555	0.00084486	4.49641	-1.2592
7073233	chr4:7073233:G:A	1.80629e-08	-1.45386	-3.69205e-10	9.32374e-06	-1.2694	-3.69205e-10
7073542	chr4:7073542:G:C	6.0363e-08	-0.247345	-3.69205e-10	1.84234e-05	-0.588336	-3.69205e-10
7073662	chr4:7073662:C:T	3.52473e-08	-1.53805e-10	-0.785333	1.3505e-05	-1.53805e-10	-0.898901
7074141	chr4:7074141:C:A	2.02495e-08	-1.53805e-10	-1.33959	8.60611e-06	-1.53805e-10	-1.34949
7074191	chr4:7074191:C:T	1.97202e-08	-1.53805e-10	-1.36608	8.47307e-06	-1.53805e-10	-1.36507
7074260	chr4:7074260:C:T	8.15198e-09	-1.25423	-0.995225	4.08469e-06	-1.33345	-0.761263
7074521	chr4:7074521:G:A	1.98184e-08	-1.53805e-10	-1.36111	8.59565e-06	-1.53805e-10	-1.3507
7074632	chr4:7074632:C:T	3.49174e-08	-1.53805e-10	-0.794736	1.3455e-05	-1.53805e-10	-0.902605
7074693	chr4:7074693:T:C	2.59288e-08	-1.53805e-10	-1.09236	1.07415e-05	-1.53805e-10	-1.12785
7074709	chr4:7074709:T:C	2.10829e-08	-0.118019	-1.18124	0.000206543	3.12551	-1.29697
7075701	chr4:7075701:T:C	3.71191e-09	-1.6597	-1.37648	1.85631e-06	-1.53647	-1.3469
7075826	chr4:7075826:G:A	1.52392e-08	-1.62385	-3.69205e-10	1.07597e-05	-1.12615	-3.69205e-10
7075975	chr4:7075975:A:G	2.07614e-08	-1.53805e-10	-1.31463	9.3232e-06	-1.53805e-10	-1.26945
7076303	chr4:7076303:G:A	6.33278e-09	-1.27822	-1.22376	5.65397e-06	-0.506388	-1.26321
7076418	chr4:7076418:C:T	1.34772e-08	-0.558708	-1.18801	9.31238e-05	2.34398	-1.31201
7076434	chr4:7076434:G:A	5.14127e-08	-1.53805e-10	-0.407836	2.08024e-05	-1.53805e-10	-0.466893
7076436	chr4:7076436:T:C	2.0222e-08	-0.186689	-1.15426	0.00018603	3.00197	-1.27802
7076462	chr4:7076462:C:T	2.90477e-08	-1.53805e-10	-0.978781	1.10334e-05	-1.53805e-10	-1.10103
7077036	chr4:7077036:C:T	1.0839e-07	-1.53805e-10	0.338018	3.81071e-05	-1.53805e-10	0.138441
7077052	chr4:7077052:C:G	3.92522e-08	-1.53805e-10	-0.677712	1.95016e-05	-1.53805e-10	-0.531464
7077201	chr4:7077201:T:C	4.25125e-09	-1.71834	-1.18217	1.79009e-06	-1.67572	-1.24397
7077307	chr4:7077307:G:A	1.48285e-08	-1.65117	-3.69205e-10	7.30426e-06	-1.5135	-3.69205e-10
7077340	chr4:7077340:C:CATCG	1.46434e-08	-1.66373	-3.69205e-10	7.15723e-06	-1.53384	-3.69205e-10
7077490	chr4:7077490:T:C	1.44997e-08	-1.6736	-3.69205e-10	8.86991e-06	-1.31929	-3.69205e-10
7077541	chr4:7077541:G:A	1.47503e-08	-1.65646	-3.69205e-10	7.21565e-06	-1.52571	-3.69205e-10
7077701	chr4:7077701:T:C	5.64135e-08	-1.53805e-10	-0.315012	2.1302e-05	-1.53805e-10	-0.443158
7077766	chr4:7077766:G:A	1.48671e-08	-1.64857	-3.69205e-10	7.30597e-06	-1.51327	-3.69205e-10
7077906	chr4:7077906:T:C	2.36703e-08	-1.53805e-10	-1.1835	9.83211e-06	-1.53805e-10	-1.21631
7077994	chr4:7077994:A:G	3.38608e-08	0.526168	-1.35163	0.000594138	4.20974	-1.32459
7078006	chr4:7078006:C:T	2.28025e-08	-1.53805e-10	-1.22085	9.50656e-06	-1.53805e-10	-1.24998
7078200	chr4:7078200:A:G	3.10615e-08	-1.53805e-10	-0.911752	1.25549e-05	-1.53805e-10	-0.971845
7078428	chr4:7078428:G:T	1.67816e-08	-0.314226	-1.21321	0.00014293	2.43615	-0.975751
7078484	chr4:7078484:TCCTCCTACAACAG:T	1.38114e-08	-1.72223	-3.69205e-10	6.10227e-06	-1.6933	-3.69205e-10
7078599	chr4:7078599:T:A	1.38628e-08	-1.71851	-3.69205e-10	7.28824e-06	-1.5157	-3.69205e-10
7078632	chr4:7078632:C:T	2.4806e-08	-0.722903	-0.413733	0.000138816	1.74461	-0.31342
7079186	chr4:7079186:G:A	1.38056e-08	-1.72265	-3.69205e-10	6.03263e-06	-1.70478	-3.69205e-10
7079195	chr4:7079195:T:C	3.68334e-09	-1.68212	-1.36178	1.6644e-06	-1.61529	-1.3772
7079331	chr4:7079331:G:A	4.96697e-08	-0.442325	-3.69205e-10	2.35803e-05	-0.341546	-3.69205e-10
7079623	chr4:7079623:C:T	2.27593e-08	-0.272499	-0.950248	0.000197206	2.501	-0.718715
7079642	chr4:7079642:T:C	1.89571e-08	-0.304916	-1.10063	0.000151281	2.58736	-1.07018
7079837	chr4:7079837:A:G	2.08066e-08	-1.53805e-10	-1.31245	8.64481e-06	-1.53805e-10	-1.345
7079885	chr4:7079885:A:C	2.98208e-08	-1.53805e-10	-0.952515	1.09145e-05	-1.53805e-10	-1.11186
7080464	chr4:7080464:G:A	1.37194e-07	0.573673	-3.69205e-10	3.61177e-05	0.084824	-3.69205e-10
7080665	chr4:7080665:A:G	1.38901e-08	-1.71655	-3.69205e-10	6.22653e-06	-1.67314	-3.69205e-10
7080690	chr4:7080690:A:G	1.38673e-08	-1.71819	-3.69205e-10	6.19813e-06	-1.67771	-3.69205e-10
7080819	chr4:7080819:T:C	1.38669e-08	-1.71822	-3.69205e-10	6.19654e-06	-1.67797	-3.69205e-10
7081123	chr4:7081123:T:A	1.96506e-08	-1.53805e-10	-1.36961	8.36429e-06	-1.53805e-10	-1.37799
7081219	chr4:7081219:G:C	2.15279e-08	-1.53805e-10	-1.27837	9.54775e-06	-1.53805e-10	-1.24565
7081836	chr4:7081836:C:T	3.19733e-08	-0.145117	-0.737702	0.000331666	3.16934	-0.867172
7081877	chr4:7081877:T:G	7.67783e-09	-1.63997	-0.66941	3.12905e-06	-1.54578	-0.815448
7082668	chr4:7082668:C:T	1.66254e-08	-1.29749	-0.2393	4.17284e-06	-1.62316	-0.450203
7082731	chr4:7082731:C:T	2.01721e-08	-1.53805e-10	-1.34342	9.52428e-06	-1.53805e-10	-1.24812
7082830	chr4:7082830:T:C	3.72681e-09	-1.66905	-1.36312	1.72978e-06	-1.5824	-1.37157
7082903	chr4:7082903:G:A	7.0382e-08	-1.53805e-10	-0.0937831	2.11789e-05	-1.53805e-10	-0.448954
7082913	chr4:7082913:A:G	4.03583e-09	-1.69676	-1.25575	1.72328e-06	-1.63855	-1.31918
7083108	chr4:7083108:C:T	8.2612e-09	-1.42141	-0.814738	2.09776e-05	0.436425	-0.89493
7083131	chr4:7083131:G:A	1.09838e-08	-0.873213	-1.07809	7.98804e-06	-0.332266	-1.09175
7083208	chr4:7083208:G:A	1.9836e-08	-1.36022	-3.69205e-10	1.36186e-05	-0.890526	-3.69205e-10
7083277	chr4:7083277:C:T	6.92431e-08	-1.5607	1.45061	0.000113293	0.242075	0.985941
7083426	chr4:7083426:G:C	3.35318e-08	-1.53805e-10	-0.835227	1.51469e-05	-1.53805e-10	-0.784161
7083782	chr4:7083782:T:A	3.56469e-09	-1.70138	-1.37527	1.51011e-06	-1.72261	-1.36717
7084059	chr4:7084059:T:C	1.85921e-07	-1.53805e-10	0.877603	6.32143e-05	-1.53805e-10	0.64457
7084327	chr4:7084327:G:A	1.42031e-08	-1.69426	-3.69205e-10	8.02585e-06	-1.41929	-3.69205e-10
7084457	chr4:7084457:G:A	1.27879e-07	-1.53805e-10	0.503365	6.01758e-05	-1.53805e-10	0.595311
7084548	chr4:7084548:G:A	6.32907e-09	-1.13164	-1.37093	1.43647e-05	0.472775	-1.30996
7084553	chr4:7084553:A:G	1.97782e-08	-1.53805e-10	-1.36314	8.41645e-06	-1.53805e-10	-1.37177
7084605	chr4:7084605:G:T	2.04776e-07	-1.53805e-10	0.974197	6.93712e-05	-1.53805e-10	0.737512
7084644	chr4:7084644:C:T	1.95476e-08	-1.53805e-10	-1.37487	8.36699e-06	-1.53805e-10	-1.37767
7084946	chr4:7084946:A:T	1.78728e-07	-1.53805e-10	0.838147	6.09931e-05	-1.53805e-10	0.608801
7085025	chr4:7085025:A:G	1.49824e-07	-1.53805e-10	0.661739	4.55691e-05	-1.53805e-10	0.31727
7085027	chr4:7085027:TTC:T	1.44391e-07	-1.53805e-10	0.624805	4.40566e-05	-1.53805e-10	0.283516
7085034	chr4:7085034:C:CTT	1.39671e-07	-1.53805e-10	0.591571	4.27458e-05	-1.53805e-10	0.253311
7085203	chr4:7085203:G:T	2.20025e-08	-0.854035	-0.402529	7.26289e-05	1.23348	-0.450082
7085253	chr4:7085253:T:C	1.49982e-08	-0.953343	-0.686448	3.48239e-05	0.704618	-0.656273
7085492	chr4:7085492:T:C	1.94803e-08	-1.53805e-10	-1.37832	8.36223e-06	-1.53805e-10	-1.37823
7085502	chr4:7085502:A:T	1.6091e-07	-1.53805e-10	0.733123	4.86457e-05	-1.53805e-10	0.382603
7085944	chr4:7085944:T:G	2.16686e-07	-1.53805e-10	1.03073	7.35584e-05	-1.53805e-10	0.79612
7086346	chr4:7086346:C:T	3.87068e-08	-1.53805e-10	-0.691706	1.5967e-05	-1.53805e-10	-0.731437
7087259	chr4:7087259:G:A	1.13739e-07	-0.340389	0.72657	0.000379733	2.0637	0.373807
7087692	chr4:7087692:C:T	1.48141e-08	-1.65214	-3.69205e-10	8.80604e-06	-1.32652	-3.69205e-10
7087874	chr4:7087874:G:A	2.54297e-08	-1.53805e-10	-1.1118	1.00545e-05	-1.53805e-10	-1.19394
7088264	chr4:7088264:C:T	1.86281e-07	-1.53805e-10	0.879536	6.32036e-05	-1.53805e-10	0.644402
7088447	chr4:7088447:T:C	2.02856e-08	-1.22121	-0.116596	1.02975e-05	-0.694117	-0.475942
7089221	chr4:7089221:C:A	2.66661e-08	-1.53805e-10	-1.06433	1.02242e-05	-1.53805e-10	-1.1772
7089276	chr4:7089276:T:C	2.56884e-08	-1.53805e-10	-1.10168	1.01414e-05	-1.53805e-10	-1.18533
7089474	chr4:7089474:A:G	1.38526e-08	-1.71924	-3.69205e-10	7.13723e-06	-1.53663	-3.69205e-10
7089952	chr4:7089952:C:T	1.35814e-07	-1.53805e-10	0.563564	4.20312e-05	-1.53805e-10	0.236453
7089968	chr4:7089968:G:A	2.58986e-08	-1.09353	-3.69205e-10	9.7946e-06	-1.22013	-3.69205e-10
7090061	chr4:7090061:AATAGAG:A	1.73838e-07	0.810404	-3.69205e-10	0.000256772	2.04623	-3.69205e-10
7090267	chr4:7090267:C:T	1.37083e-07	-1.67534	2.24821	4.43177e-05	-1.41655	1.70598
7090925	chr4:7090925:C:G	2.49762e-07	-1.53805e-10	1.17279	7.71393e-05	-1.53805e-10	0.843654
7090968	chr4:7090968:A:G	1.17682e-07	-1.53805e-10	0.420269	3.78793e-05	-1.53805e-10	0.132446
7091334	chr4:7091334:G:A	1.38081e-07	-1.53805e-10	0.580122	4.85469e-05	-1.53805e-10	0.380571
7091476	chr4:7091476:C:T	9.75565e-09	-1.69228	-0.377598	4.17292e-06	-1.67593	-0.397415
7091530	chr4:7091530:G:C	2.12741e-08	-1.29023	-3.69205e-10	1.02198e-05	-1.17764	-3.69205e-10
7092107	chr4:7092107:A:G	1.46056e-07	-0.286858	0.923129	0.00187345	3.53215	0.501433
7092258	chr4:7092258:G:A	1.45255e-08	-1.67182	-3.69205e-10	5.95271e-06	-1.71811	-3.69205e-10
7092319	chr4:7092319:A:ACTTTTT	1.20641e-07	-1.53805e-10	0.445095	3.86515e-05	-1.53805e-10	0.152626
7092651	chr4:7092651:G:A	1.94863e-08	-1.53805e-10	-1.37801	8.36965e-06	-1.53805e-10	-1.37735
7092934	chr4:7092934:C:T	1.45325e-08	-1.67133	-3.69205e-10	5.95397e-06	-1.7179	-3.69205e-10
7093037	chr4:7093037:A:G	1.27054e-07	-1.53805e-10	0.496895	4.05616e-05	-1.53805e-10	0.200862
7093155	chr4:7093155:C:T	1.22539e-07	-1.53805e-10	0.460711	3.92326e-05	-1.53805e-10	0.167549
7093267	chr4:7093267:AC:A	2.35896e-08	-1.53805e-10	-1.18691	9.73535e-06	-1.53805e-10	-1.2262
7093274	chr4:7093274:T:G	1.16919e-07	-1.53805e-10	0.413761	3.75837e-05	-1.53805e-10	0.124611
7093336	chr4:7093336:G:A	2.14738e-08	-1.53805e-10	-1.28089	1.00357e-05	-1.53805e-10	-1.19581
7093387	chr4:7093387:C:T	1.73944e-08	-1.49157	-3.69205e-10	6.62003e-06	-1.61186	-3.69205e-10
7093714	chr4:7093714:C:T	1.74609e-08	-1.48776	-3.69205e-10	7.11563e-06	-1.53967	-3.69205e-10
7093967	chr4:7093967:A:ACT	1.38055e-07	-1.53805e-10	0.579928	4.38136e-05	-1.53805e-10	0.277986
7093969	chr4:7093969:T:TTTTAA	1.41076e-07	-1.53805e-10	0.601576	4.46912e-05	-1.53805e-10	0.297817
7094190	chr4:7094190:C:G	7.14383e-09	-1.72136	-0.660111	4.41837e-06	-1.46851	-0.547675
7094281	chr4:7094281:T:C	6.91307e-09	-1.58942	-0.824885	7.33217e-06	-0.617253	-0.892435
7094535	chr4:7094535:T:C	4.48523e-09	-1.49697	-1.34997	4.50962e-06	-0.61745	-1.3783
7094592	chr4:7094592:T:C	6.54841e-09	-1.68484	-0.783663	5.49436e-06	-0.949139	-0.849098
7094890	chr4:7094890:G:T	2.04917e-08	-1.53805e-10	-1.3277	8.62257e-06	-1.53805e-10	-1.34758
7095254	chr4:7095254:A:G	1.61948e-08	-1.56303	-3.69205e-10	6.34318e-06	-1.65458	-3.69205e-10
7095298	chr4:7095298:C:T	6.84347e-09	-1.65449	-0.769939	6.27244e-06	-0.827878	-0.837916
7095334	chr4:7095334:A:C	1.5939e-08	-1.63789	0.058943	1.27907e-05	-0.995477	0.0422346
7095533	chr4:7095533:C:T	1.62661e-08	-1.55864	-3.69205e-10	6.36068e-06	-1.65182	-3.69205e-10
7095597	chr4:7095597:T:C	4.20719e-09	-1.66202	-1.24891	1.75498e-06	-1.70334	-1.23616
7095603	chr4:7095603:C:T	8.72328e-09	-1.60705	-0.574674	8.8319e-06	-0.900474	-0.423115
7095730	chr4:7095730:G:A	3.73489e-08	-1.53805e-10	-0.727418	1.4328e-05	-1.53805e-10	-0.839743
7095749	chr4:7095749:T:C	8.77763e-09	-1.57555	-0.599961	8.54078e-06	-0.647686	-0.709422
7095771	chr4:7095771:G:A	8.03157e-09	-1.63269	-0.631653	7.75651e-06	-0.969698	-0.483729
7095903	chr4:7095903:G:T	4.5484e-09	-1.45544	-1.37751	5.11925e-06	-0.524436	-1.34452
7095954	chr4:7095954:A:C	1.42629e-08	-1.69006	-3.69205e-10	6.23727e-06	-1.67142	-3.69205e-10
7097119	chr4:7097119:A:T	2.07169e-08	-1.53805e-10	-1.31677	8.70561e-06	-1.53805e-10	-1.33799
7097210	chr4:7097210:T:G	1.94833e-08	-1.53805e-10	-1.37816	8.36738e-06	-1.53805e-10	-1.37762
7097757	chr4:7097757:G:A	8.11569e-08	0.048663	-3.69205e-10	2.37443e-05	-0.334618	-3.69205e-10
7097793	chr4:7097793:G:A	3.63082e-09	-1.68535	-1.37292	2.3863e-06	-1.26763	-1.36459
7098007	chr4:7098007:G:A	3.23737e-08	-1.53805e-10	-0.870374	1.18139e-05	-1.53805e-10	-1.03268
7098259	chr4:7098259:C:G	4.68928e-08	-1.53805e-10	-0.499857	1.68006e-05	-1.53805e-10	-0.680547
7098686	chr4:7098686:G:A	1.97324e-08	-1.53805e-10	-1.36546	8.70701e-06	-1.53805e-10	-1.33783
7099321	chr4:7099321:C:T	2.28021e-08	-1.52274	0.301872	3.87602e-05	-0.183812	0.339245
7099471	chr4:7099471:A:G	3.72672e-08	-1.53805e-10	-0.729606	1.32488e-05	-1.53805e-10	-0.91805
7099498	chr4:7099498:G:A	2.01058e-08	-1.53805e-10	-1.34671	8.97264e-06	-1.53805e-10	-1.30778
7099755	chr4:7099755:T:C	2.53195e-08	-1.53805e-10	-1.11614	1.05965e-05	-1.53805e-10	-1.14144
7099889	chr4:7099889:T:G	1.60347e-08	-1.57297	-3.69205e-10	8.01056e-06	-1.4212	-3.69205e-10
7099898	chr4:7099898:A:G	1.9599e-08	-1.53805e-10	-1.37224	8.43128e-06	-1.53805e-10	-1.37001
7100024	chr4:7100024:G:T	1.6887e-07	-1.53805e-10	0.78141	5.45543e-05	-1.53805e-10	0.497237
7100035	chr4:7100035:G:A	1.43343e-08	-1.521	-0.164068	2.40346e-05	-0.185161	-0.137306
7100569	chr4:7100569:G:A	3.26963e-08	-1.53805e-10	-0.86046	1.32866e-05	-1.53805e-10	-0.915204
7100572	chr4:7100572:C:T	4.12241e-08	-1.53805e-10	-0.628698	1.49035e-05	-1.53805e-10	-0.800367
7100710	chr4:7100710:GT:G	8.22304e-09	-1.53881	-0.701975	1.27411e-05	-0.262898	-0.694225
7100766	chr4:7100766:C:T	8.0371e-09	-1.50605	-0.757608	1.31743e-05	-0.172954	-0.750734
7100769	chr4:7100769:C:T	4.33958e-08	-1.53805e-10	-0.577357	1.55835e-05	-1.53805e-10	-0.755745
7100843	chr4:7100843:C:T	5.99323e-09	-1.56922	-0.98787	1.72319e-06	-1.72277	-1.23501
7100849	chr4:7100849:A:G	8.27374e-09	-1.51874	-0.715896	1.41726e-05	-0.14999	-0.700658
7100870	chr4:7100870:C:T	8.00498e-09	-1.51408	-0.75358	1.29384e-05	-0.195243	-0.746518
7101033	chr4:7101033:T:C	1.55089e-07	-1.53805e-10	0.696275	4.85163e-05	-1.53805e-10	0.37994
7101099	chr4:7101099:T:C	9.29718e-08	-1.29698	1.48155	0.000153386	0.28536	1.24564
7101217	chr4:7101217:T:C	1.98935e-08	-1.53805e-10	-1.35733	8.68369e-06	-1.53805e-10	-1.34051
7101305	chr4:7101305:C:T	2.04036e-08	-1.53805e-10	-1.33201	8.97384e-06	-1.53805e-10	-1.30765
7101824	chr4:7101824:C:T	1.54881e-08	-1.60765	-3.69205e-10	6.14264e-06	-1.68671	-3.69205e-10
7102114	chr4:7102114:AC:A	3.87258e-09	-1.61548	-1.37832	1.68664e-06	-1.62473	-1.35449
7103238	chr4:7103238:C:T	3.88957e-08	-0.686837	-3.69205e-10	2.57808e-05	-0.252331	-3.69205e-10
7103502	chr4:7103502:T:G	7.98011e-08	-1.53805e-10	0.0318167	2.82809e-05	-1.53805e-10	-0.159772
7103518	chr4:7103518:G:A	1.01989e-07	-1.53805e-10	0.277147	3.59694e-05	-1.53805e-10	0.0807101
7104197	chr4:7104197:T:C	6.01716e-08	-1.72123	1.47071	3.44252e-05	-1.43078	1.46761
7104241	chr4:7104241:C:A	1.99468e-08	-1.53805e-10	-1.35465	8.59275e-06	-1.53805e-10	-1.35104
7104268	chr4:7104268:T:C	1.26264e-07	-1.53805e-10	0.490656	3.95255e-05	-1.53805e-10	0.174986
7104344	chr4:7104344:G:A	2.1047e-08	-1.7108	0.409835	1.2048e-05	-1.36665	0.353589
7104512	chr4:7104512:C:T	5.35194e-08	-1.53805e-10	-0.367677	1.93e-05	-1.53805e-10	-0.541856
7104655	chr4:7104655:T:C	3.44501e-08	-1.53805e-10	-0.808208	1.59045e-05	-1.53805e-10	-0.735355
7104670	chr4:7104670:C:T	3.19736e-08	-1.53805e-10	-0.882811	1.28384e-05	-1.53805e-10	-0.949522
7105059	chr4:7105059:T:C	1.17325e-07	-1.53805e-10	0.417226	6.51227e-05	-1.53805e-10	0.674314
7105159	chr4:7105159:G:T	3.76704e-09	-1.71873	-1.3027	2.16848e-06	-1.35588	-1.37206
7105186	chr4:7105186:G:A	1.42425e-08	-1.42779	-0.263698	2.31325e-05	-0.0708229	-0.2899
7105280	chr4:7105280:T:A	1.94914e-08	-1.53805e-10	-1.37775	8.60463e-06	-1.53805e-10	-1.34966
7105406	chr4:7105406:C:T	6.43696e-08	-1.53805e-10	-0.183079	2.14628e-05	-1.53805e-10	-0.435637
7105442	chr4:7105442:G:C	4.43108e-08	-1.53805e-10	-0.556493	1.5269e-05	-1.53805e-10	-0.776135
7105453	chr4:7105453:C:T	2.0046e-08	-1.53805e-10	-1.34969	8.80123e-06	-1.53805e-10	-1.32707
7105778	chr4:7105778:G:GT	1.03599e-07	-1.53805e-10	0.292803	3.28725e-05	-1.53805e-10	-0.00932303
7105861	chr4:7105861:A:G	5.09284e-08	-1.53805e-10	-0.417301	1.84954e-05	-1.53805e-10	-0.58444
7106001	chr4:7106001:C:T	1.59847e-08	-1.57609	-3.69205e-10	6.28098e-06	-1.66443	-3.69205e-10
7106101	chr4:7106101:T:C	7.35973e-09	-1.56089	-0.790803	3.55645e-06	-1.1477	-1.08549
7106341	chr4:7106341:T:C	2.22183e-08	-1.53805e-10	-1.2468	1.00932e-05	-1.53805e-10	-1.19009
7106376	chr4:7106376:G:A	4.62513e-09	-1.62462	-1.1916	2.56486e-06	-1.27649	-1.28357
7106512	chr4:7106512:C:T	1.20308e-07	-1.53805e-10	0.442331	8.3405e-05	-1.53805e-10	0.921748
7106620	chr4:7106620:G:A	1.55292e-07	-0.786903	1.48449	0.000417174	1.15429	1.37725
7106706	chr4:7106706:A:G	6.32837e-09	-1.67403	-0.82865	3.14287e-06	-1.19275	-1.16408
7106747	chr4:7106747:G:A	1.97984e-08	-1.53805e-10	-1.36212	8.63709e-06	-1.53805e-10	-1.34589
7107007	chr4:7107007:A:G	2.42568e-08	-1.53805e-10	-1.15902	1.09878e-05	-1.53805e-10	-1.10517
7107093	chr4:7107093:C:T	5.87211e-08	-1.53805e-10	-0.274921	1.9924e-05	-1.53805e-10	-0.510037
7107174	chr4:7107174:G:A	5.9255e-08	-1.53805e-10	-0.26587	2.00849e-05	-1.53805e-10	-0.501991
7107287	chr4:7107287:G:C	2.37555e-08	-1.53805e-10	-1.17991	1.09417e-05	-1.53805e-10	-1.10938
7107356	chr4:7107356:G:A	1.31052e-07	-1.12334	1.65121	0.000156316	0.156927	1.39299
7107457	chr4:7107457:C:T	2.45319e-08	-1.53805e-10	-1.14775	1.10374e-05	-1.53805e-10	-1.10067
7107915	chr4:7107915:C:T	2.69896e-08	-1.05227	-3.69205e-10	1.42854e-05	-0.842722	-3.69205e-10
7108050	chr4:7108050:G:A	2.00873e-08	-1.53805e-10	-1.34763	8.80034e-06	-1.53805e-10	-1.32717
7108142	chr4:7108142:G:A	2.91906e-08	-1.53805e-10	-0.973875	1.09358e-05	-1.53805e-10	-1.10992
7108299	chr4:7108299:C:T	2.20074e-08	-1.53805e-10	-1.25634	9.09511e-06	-1.53805e-10	-1.29422
7108322	chr4:7108322:C:T	3.66248e-08	-1.53805e-10	-0.746996	1.7015e-05	-1.53805e-10	-0.667863
7108488	chr4:7108488:C:T	1.46805e-07	-1.53805e-10	0.641387	4.46039e-05	-1.53805e-10	0.295861
7108526	chr4:7108526:C:G	3.16206e-08	-1.53805e-10	-0.893911	1.2047e-05	-1.53805e-10	-1.01315
7108960	chr4:7108960:C:T	3.43217e-07	-1.53805e-10	1.49064	0.000112668	-1.53805e-10	1.22248
7109011	chr4:7109011:G:C	1.79965e-08	-1.45754	-3.69205e-10	1.03096e-05	-1.16889	-3.69205e-10
7109155	chr4:7109155:G:A	3.21338e-08	-1.53805e-10	-0.877812	1.21735e-05	-1.53805e-10	-1.0027
7109311	chr4:7109311:A:G	6.86353e-08	-1.53805e-10	-0.118914	2.31419e-05	-1.53805e-10	-0.360315
7109470	chr4:7109470:G:A	3.23563e-07	-1.53805e-10	1.43167	0.000106735	-1.53805e-10	1.16839
7109505	chr4:7109505:G:A	8.77562e-08	-1.53805e-10	0.126842	2.93958e-05	-1.53805e-10	-0.121108
7109527	chr4:7109527:G:A	2.11273e-08	-1.53805e-10	-1.29715	8.81735e-06	-1.53805e-10	-1.32524
7109670	chr4:7109670:G:A	2.65662e-08	-1.53805e-10	-1.06808	1.2336e-05	-1.53805e-10	-0.98944
7109721	chr4:7109721:G:A	2.19065e-07	-1.53805e-10	1.04165	7.23037e-05	-1.53805e-10	0.778915
7110360	chr4:7110360:T:C	1.55938e-08	-1.6187	0.0178562	1.12768e-05	-1.21703	0.137826
7110486	chr4:7110486:A:AC	9.74295e-08	-1.53805e-10	0.231408	3.25199e-05	-1.53805e-10	-0.020107
7110495	chr4:7110495:A:G	1.04138e-07	-1.53805e-10	0.297996	3.46491e-05	-1.53805e-10	0.0433116
7110506	chr4:7110506:A:G	3.57962e-09	-1.72015	-1.35232	1.90321e-06	-1.60783	-1.25059
7110949	chr4:7110949:G:T	5.99243e-08	-1.46537	1.21073	3.92058e-05	-0.719963	0.886829
7111061	chr4:7111061:T:C	2.29564e-08	-1.53805e-10	-1.21412	9.13256e-06	-1.53805e-10	-1.29011
7111108	chr4:7111108:G:A	2.54227e-07	0.534943	0.655564	0.000281951	1.49035	0.649429
7111135	chr4:7111135:G:T	5.37281e-08	-0.363784	-3.69205e-10	1.69596e-05	-0.671128	-3.69205e-10
7111190	chr4:7111190:G:T	2.20145e-08	0.0640983	-1.32012	2.37672e-05	0.94447	-1.27812
7111249	chr4:7111249:C:CTTGT	2.3013e-07	0.486644	0.604279	0.000252668	1.43434	0.595778
7111322	chr4:7111322:C:G	1.62108e-08	-1.56204	-3.69205e-10	6.71492e-06	-1.59763	-3.69205e-10
7111339	chr4:7111339:T:C	3.63767e-09	-1.71263	-1.34375	1.87955e-06	-1.63766	-1.23327
7111459	chr4:7111459:A:C	1.42613e-07	-0.746645	1.35906	0.000170009	0.578429	1.05547
7111523	chr4:7111523:G:T	3.60916e-07	-1.53805e-10	1.54093	0.000116019	-1.53805e-10	1.2518
7111563	chr4:7111563:TG:T	1.83268e-08	-1.43936	-3.69205e-10	9.448e-06	-1.25616	-3.69205e-10
7111753	chr4:7111753:C:T	2.72755e-08	-1.53805e-10	-1.04173	1.22538e-05	-1.53805e-10	-0.996126
7111770	chr4:7111770:G:T	1.99491e-08	-1.53805e-10	-1.35454	8.49398e-06	-1.53805e-10	-1.3626
7111905	chr4:7111905:A:G	2.38352e-07	0.49969	0.626338	0.000261075	1.44505	0.617801
7112108	chr4:7112108:G:GA	4.02061e-07	-1.53805e-10	1.64888	0.000129132	-1.53805e-10	1.35887
7112259	chr4:7112259:A:G	2.12085e-07	0.530894	0.47837	0.000233515	1.48521	0.466083
7112276	chr4:7112276:T:C	1.95207e-07	0.393251	0.533087	0.000207437	1.31738	0.51549
7112279	chr4:7112279:G:A	1.95468e-08	-1.53805e-10	-1.37491	8.36356e-06	-1.53805e-10	-1.37808
7112319	chr4:7112319:C:T	1.87281e-08	-0.106071	-1.31162	1.94723e-05	0.736298	-1.26927
7112340	chr4:7112340:C:T	2.04156e-08	-1.53805e-10	-1.33142	8.66714e-06	-1.53805e-10	-1.34242
7112364	chr4:7112364:C:T	3.89038e-09	-1.72193	-1.26728	2.23042e-06	-1.59378	-1.10599
7112590	chr4:7112590:T:C	6.30736e-08	0.590361	-0.79378	6.51122e-05	1.53501	-0.860854
7112606	chr4:7112606:G:A	2.20043e-08	0.0710498	-1.32753	2.36599e-05	0.953095	-1.29127
7112761	chr4:7112761:C:T	3.52229e-07	-1.53805e-10	1.51656	0.00011369	-1.53805e-10	1.23152
7112832	chr4:7112832:C:G	3.4704e-08	-1.53805e-10	-0.800867	1.3046e-05	-1.53805e-10	-0.933479
7112939	chr4:7112939:T:C	2.18046e-07	0.575779	0.461207	0.000239468	1.53362	0.44284
7112942	chr4:7112942:C:T	2.20137e-08	0.0738149	-1.32987	2.36047e-05	0.953914	-1.29443
7113002	chr4:7113002:C:T	3.79115e-09	-1.71971	-1.29535	1.66311e-06	-1.61632	-1.37694
7113201	chr4:7113201:G:A	1.94141e-07	0.539458	0.381404	0.000212841	1.49483	0.363757
7113330	chr4:7113330:C:G	2.20983e-08	0.0528396	-1.30506	2.38441e-05	0.92824	-1.25866
7113538	chr4:7113538:G:T	2.4332e-08	0.144751	-1.30068	2.68897e-05	1.04499	-1.2552
7113805	chr4:7113805:A:T	2.18645e-08	-1.53805e-10	-1.26286	9.47194e-06	-1.53805e-10	-1.25363
7114047	chr4:7114047:C:A	5.17834e-08	-0.400651	-3.69205e-10	2.91064e-05	-0.131002	-3.69205e-10
7114223	chr4:7114223:T:C	1.49594e-08	-1.64238	-3.69205e-10	6.21697e-06	-1.67468	-3.69205e-10
7114260	chr4:7114260:C:T	5.29285e-08	-0.378779	-3.69205e-10	1.9586e-05	-0.527145	-3.69205e-10
7114814	chr4:7114814:G:A	2.24909e-08	-0.0265456	-1.20806	2.38085e-05	0.828122	-1.16004
7114826	chr4:7114826:T:G	2.0027e-08	-1.53805e-10	-1.35064	8.50326e-06	-1.53805e-10	-1.36151
7114914	chr4:7114914:C:T	1.29436e-08	-1.70969	-0.0774275	6.2e-06	-1.58291	-0.0944999
7115010	chr4:7115010:A:G	3.21742e-07	-1.53805e-10	1.42603	0.000104391	-1.53805e-10	1.14618
7115060	chr4:7115060:A:G	2.33814e-07	-0.217084	1.32389	0.000146626	0.586804	0.899121
7115982	chr4:7115982:C:T	1.98702e-08	-1.53805e-10	-1.3585	8.45305e-06	-1.53805e-10	-1.36743
7116143	chr4:7116143:G:A	1.69944e-08	-1.61769	0.10286	1.02594e-05	-1.19169	0.0179249
7116175	chr4:7116175:A:G	1.69306e-08	-0.369616	-1.14898	1.73088e-05	0.412001	-1.06275
7116217	chr4:7116217:C:T	3.58433e-09	-1.69657	-1.37458	2.02343e-06	-1.42246	-1.3747
7116362	chr4:7116362:C:G	2.12527e-08	-1.53805e-10	-1.29124	9.47059e-06	-1.53805e-10	-1.25377
7116365	chr4:7116365:A:G	1.0627e-07	-0.96092	1.27918	0.000103418	0.203146	0.933671
7116480	chr4:7116480:T:C	3.49013e-07	-0.821125	2.32851	0.000178901	-0.193456	1.87833
7116542	chr4:7116542:A:T	3.15427e-08	-1.53805e-10	-0.89638	1.19854e-05	-1.53805e-10	-1.01827
7116587	chr4:7116587:C:T	3.51829e-09	-1.71891	-1.37083	1.82987e-06	-1.52491	-1.37281
7116688	chr4:7116688:C:T	7.22597e-07	-1.23879	3.47393	0.000314307	-0.734716	2.98313
7116800	chr4:7116800:T:C	3.48707e-07	-0.662296	2.16881	0.000190758	0.0109125	1.73813
7117068	chr4:7117068:G:A	1.9484e-08	-1.53805e-10	-1.37813	8.3851e-06	-1.53805e-10	-1.3755
7117144	chr4:7117144:A:G	2.03469e-08	-1.53805e-10	-1.33479	8.98137e-06	-1.53805e-10	-1.30681
7117145	chr4:7117145:G:C	4.82345e-08	-1.53805e-10	-0.471647	2.39868e-05	-1.53805e-10	-0.324458
7117355	chr4:7117355:C:T	4.76565e-09	-1.64669	-1.1396	2.15199e-06	-1.58146	-1.15411
7117556	chr4:7117556:C:T	4.36323e-09	-1.51878	-1.35573	3.02947e-06	-1.01543	-1.37814
7117574	chr4:7117574:A:G	2.75375e-08	-1.53805e-10	-1.03217	1.24856e-05	-1.53805e-10	-0.977385
7117693	chr4:7117693:G:T	3.57552e-07	-1.53805e-10	1.53156	0.000117823	-1.53805e-10	1.26722
7117789	chr4:7117789:C:T	4.71527e-07	-0.669978	2.47823	0.000269871	0.0373534	2.05863
7118345	chr4:7118345:A:C	4.10307e-09	-1.65117	-1.28481	1.86312e-06	-1.58469	-1.29502
7118974	chr4:7118974:A:T	2.18192e-08	-1.53805e-10	-1.26493	9.2744e-06	-1.53805e-10	-1.2747
7118996	chr4:7118996:G:A	2.07563e-08	-1.53805e-10	-1.31487	9.21321e-06	-1.53805e-10	-1.28132
7119034	chr4:7119034:T:C	5.8602e-09	-1.4891	-1.09044	4.23018e-06	-1.00527	-1.05444
7119213	chr4:7119213:C:G	6.24334e-09	-1.48042	-1.03579	4.54643e-06	-0.989557	-0.998061
7119287	chr4:7119287:G:A	4.4123e-07	-0.563998	2.30584	0.000260842	0.168645	1.89331
7119387	chr4:7119387:T:C	1.97021e-08	-1.53805e-10	-1.36699	8.40187e-06	-1.53805e-10	-1.37351
7119907	chr4:7119907:GATTA:G	2.65567e-08	-1.53805e-10	-1.06844	1.34502e-05	-1.53805e-10	-0.902964
7120153	chr4:7120153:A:G	5.81881e-09	-1.30098	-1.28564	4.99793e-06	-0.651213	-1.24172
7120295	chr4:7120295:G:A	2.73391e-08	0.313638	-1.35304	6.81372e-05	2.06479	-1.34522
7120379	chr4:7120379:C:T	2.99132e-08	-1.53805e-10	-0.94942	1.36591e-05	-1.53805e-10	-0.887557
7120390	chr4:7120390:T:C	2.87383e-07	-1.53805e-10	1.31309	9.60457e-05	-1.53805e-10	1.06286
7120731	chr4:7120731:G:A	2.24442e-07	-1.53805e-10	1.0659	8.0804e-05	-1.53805e-10	0.890067
7120783	chr4:7120783:G:T	1.67656e-07	-1.53805e-10	0.774194	6.10935e-05	-1.53805e-10	0.610445
7120896	chr4:7120896:T:G	3.80301e-09	-1.64931	-1.36262	1.76207e-06	-1.59028	-1.34519
7121039	chr4:7121039:C:T	2.56218e-08	-1.53805e-10	-1.10428	1.16924e-05	-1.53805e-10	-1.04302
7121101	chr4:7121101:A:C	4.04168e-09	-1.68248	-1.26858	1.79412e-06	-1.63621	-1.28123
7121201	chr4:7121201:G:T	2.46861e-08	-1.53805e-10	-1.14148	1.08587e-05	-1.53805e-10	-1.11699
7121294	chr4:7121294:A:G	1.96177e-07	-1.53805e-10	0.931295	6.20415e-05	-1.53805e-10	0.625844
7121366	chr4:7121366:G:T	1.35275e-08	-1.29276	-0.450238	1.36832e-05	-0.216622	-0.66917
7121859	chr4:7121859:C:T	2.62564e-08	-1.07981	-3.69205e-10	1.05783e-05	-1.14316	-3.69205e-10
7121952	chr4:7121952:C:T	2.18738e-08	-1.53805e-10	-1.26243	9.20949e-06	-1.53805e-10	-1.28173
7121954	chr4:7121954:A:AG	1.96921e-08	-0.341604	-1.0259	3.42526e-05	1.11861	-1.08681
7122016	chr4:7122016:G:C	3.94425e-08	-1.53805e-10	-0.672877	1.85309e-05	-1.53805e-10	-0.582521
7122099	chr4:7122099:G:A	4.4131e-09	-1.72265	-1.1405	1.96041e-06	-1.71598	-1.11282
7122368	chr4:7122368:C:T	2.63491e-08	-1.53805e-10	-1.07629	1.08584e-05	-1.53805e-10	-1.11702
7122447	chr4:7122447:C:A	3.73145e-08	-1.53805e-10	-0.728338	1.72836e-05	-1.53805e-10	-0.652199
7122499	chr4:7122499:G:T	1.53622e-08	-1.61581	-3.69205e-10	6.13806e-06	-1.68745	-3.69205e-10
7122632	chr4:7122632:A:C	1.37336e-08	-0.61738	-1.11049	2.10282e-05	0.677611	-1.1337
7122883	chr4:7122883:C:T	1.36478e-07	-1.53805e-10	0.568445	7.31455e-05	-1.53805e-10	0.79049
7123198	chr4:7123198:A:T	1.12909e-08	-0.983857	-0.939868	2.04066e-05	0.386879	-0.872981
7123220	chr4:7123220:GAGTAC:G	2.75738e-08	-1.53805e-10	-1.03086	1.25577e-05	-1.53805e-10	-0.971624
7123261	chr4:7123261:C:A	3.01804e-08	-1.53805e-10	-0.940527	1.19763e-05	-1.53805e-10	-1.01903
7123382	chr4:7123382:G:A	1.49876e-08	-0.272223	-1.36828	1.41053e-05	0.419102	-1.27451
7123463	chr4:7123463:C:T	1.62713e-07	2.11056	-1.36629	0.000206828	3.19509	-1.36516
7123517	chr4:7123517:C:T	2.6481e-08	-1.53805e-10	-1.07129	1.09086e-05	-1.53805e-10	-1.11241
7123801	chr4:7123801:C:A	5.80439e-09	-1.69976	-0.889347	2.66452e-06	-1.65832	-0.863619
7124019	chr4:7124019:G:C	5.54943e-09	-1.68732	-0.946708	2.44583e-06	-1.72078	-0.886793
7124161	chr4:7124161:T:C	5.52734e-08	-1.53805e-10	-0.33543	2.80729e-05	-1.53805e-10	-0.167155
7124175	chr4:7124175:C:T	4.62378e-07	-1.53805e-10	1.78866	0.000165103	-1.53805e-10	1.60461
7124199	chr4:7124199:GA:G	3.50309e-08	-1.53805e-10	-0.79149	1.69011e-05	-1.53805e-10	-0.674579
7124238	chr4:7124238:A:G	5.88221e-09	-1.20046	-1.37532	1.69721e-06	-1.62429	-1.34868
7124307	chr4:7124307:G:C	1.0297e-07	1.65554	-1.36882	0.000119772	2.65462	-1.37098
7124336	chr4:7124336:G:A	5.00951e-09	-1.46778	-1.2686	5.10616e-06	-0.55376	-1.31775
7124385	chr4:7124385:C:T	3.36375e-08	-1.53805e-10	-0.832078	1.56028e-05	-1.53805e-10	-0.754506
7124504	chr4:7124504:C:T	2.28124e-08	-1.53805e-10	-1.22041	1.01262e-05	-1.53805e-10	-1.18683
7124521	chr4:7124521:C:T	5.03689e-09	-1.49727	-1.23366	4.9477e-06	-0.616948	-1.28609
7124791	chr4:7124791:C:A	4.60208e-09	-1.48491	-1.3363	4.72784e-06	-0.584341	-1.36415
7124815	chr4:7124815:C:T	1.07651e-07	1.70503	-1.37385	0.000128193	2.72157	-1.36999
7124980	chr4:7124980:A:G	1.95894e-08	-1.53805e-10	-1.37273	8.46e-06	-1.53805e-10	-1.36661
7125101	chr4:7125101:C:A	5.19479e-08	0.695252	-1.09273	4.50299e-05	1.59776	-1.29239
7125106	chr4:7125106:C:T	1.95642e-08	-1.53805e-10	-1.37402	8.36894e-06	-1.53805e-10	-1.37743
7125131	chr4:7125131:T:C	1.71038e-07	2.05547	-1.2613	0.000220661	3.12566	-1.231
7125557	chr4:7125557:A:G	2.98991e-08	-1.53805e-10	-0.949891	1.34706e-05	-1.53805e-10	-0.901454
7125789	chr4:7125789:C:A	3.84435e-09	-1.70927	-1.29184	1.98056e-06	-1.54809	-1.27049
7126175	chr4:7126175:GT:G	5.96436e-09	-1.44627	-1.11564	1.82355e-06	-1.7226	-1.17858
7126214	chr4:7126214:C:T	1.08025e-08	-1.63079	-0.33715	3.12652e-06	-1.72154	-0.640503
7126463	chr4:7126463:C:T	4.13645e-08	-1.53805e-10	-0.625298	1.66809e-05	-1.53805e-10	-0.687693
7126615	chr4:7126615:T:G	2.03396e-08	-1.53805e-10	-1.33515	8.41494e-06	-1.53805e-10	-1.37195
7126840	chr4:7126840:A:C	1.29336e-07	-1.53805e-10	0.514694	6.89413e-05	-1.53805e-10	0.731296
7127078	chr4:7127078:T:C	8.21272e-09	-1.65537	-0.586665	2.92732e-06	-1.65395	-0.773924
7127132	chr4:7127132:C:T	1.97227e-08	-1.53805e-10	-1.36595	8.51998e-06	-1.53805e-10	-1.35955
7127147	chr4:7127147:G:A	5.92051e-08	-0.687897	0.421185	2.00062e-05	-0.437657	-0.0682616
7127149	chr4:7127149:A:T	4.19274e-08	-1.53805e-10	-0.611781	1.66513e-05	-1.53805e-10	-0.68947
7127154	chr4:7127154:G:T	3.30466e-08	-1.53805e-10	-0.849801	1.28983e-05	-1.53805e-10	-0.944864
7127274	chr4:7127274:A:G	9.05371e-08	-0.341136	0.499174	3.10468e-05	-0.0597388	-0.00672532
7127886	chr4:7127886:AAAT:A	2.005e-08	-1.53805e-10	-1.34949	8.68729e-06	-1.53805e-10	-1.3401
7128193	chr4:7128193:G:A	2.99998e-08	-1.53805e-10	-0.946531	1.23273e-05	-1.53805e-10	-0.990146
7128312	chr4:7128312:A:G	7.37001e-09	-1.40396	-0.946344	4.29813e-06	-0.990463	-1.05332
7128361	chr4:7128361:G:A	2.28283e-08	-1.53805e-10	-1.21972	1.04754e-05	-1.53805e-10	-1.15293
7128850	chr4:7128850:C:T	3.47184e-08	-1.53805e-10	-0.800451	1.52697e-05	-1.53805e-10	-0.776086
7128851	chr4:7128851:G:A	4.22984e-08	-1.53805e-10	-0.602971	1.60499e-05	-1.53805e-10	-0.726256
7129105	chr4:7129105:G:T	2.59666e-08	-1.53805e-10	-1.09091	1.04701e-05	-1.53805e-10	-1.15344
7129726	chr4:7129726:C:T	5.33959e-09	-1.6709	-1.00167	2.6235e-06	-1.56335	-0.974101
7129761	chr4:7129761:G:A	2.40269e-08	-1.53805e-10	-1.16855	9.84253e-06	-1.53805e-10	-1.21525
7129806	chr4:7129806:G:A	1.95124e-08	-1.53805e-10	-1.37667	8.39875e-06	-1.53805e-10	-1.37388
7130170	chr4:7130170:G:A	2.18619e-08	-1.53805e-10	-1.26298	9.17483e-06	-1.53805e-10	-1.2855
7130180	chr4:7130180:G:A	2.4727e-08	-1.53805e-10	-1.13982	1.1399e-05	-1.53805e-10	-1.06843
7130434	chr4:7130434:G:C	2.03742e-08	-1.53805e-10	-1.33345	8.43595e-06	-1.53805e-10	-1.36946
7130477	chr4:7130477:C:T	2.47675e-08	-1.53805e-10	-1.13819	1.00364e-05	-1.53805e-10	-1.19574
7130489	chr4:7130489:A:G	1.97179e-08	-1.53805e-10	-1.36619	8.542e-06	-1.53805e-10	-1.35696
7130638	chr4:7130638:A:C	5.79707e-09	-1.46072	-1.12965	3.26157e-06	-1.14929	-1.17047
7130644	chr4:7130644:A:T	6.77142e-09	-1.11207	-1.32293	2.49088e-06	-1.35342	-1.2359
7131911	chr4:7131911:C:T	5.24867e-08	-1.53805e-10	-0.387161	1.95067e-05	-1.53805e-10	-0.531203
7132005	chr4:7132005:TGTAA:T	1.94798e-08	-1.53805e-10	-1.37834	8.54862e-06	-1.53805e-10	-1.35619
7132178	chr4:7132178:G:A	9.9124e-09	-1.68735	-0.366589	2.87331e-06	-1.70307	-0.743428
7132270	chr4:7132270:C:G	2.10759e-08	-0.168429	-1.13116	7.48086e-06	-0.341548	-1.14806
7132479	chr4:7132479:T:G	8.24517e-08	0.768867	-0.704375	1.86384e-05	0.302564	-0.879301
7132528	chr4:7132528:G:A	9.76025e-08	-1.53805e-10	0.233182	5.03898e-05	-1.53805e-10	0.417829
7132615	chr4:7132615:T:C	6.95537e-08	0.680602	-0.786223	1.60497e-05	0.22116	-0.947433
7132650	chr4:7132650:T:C	7.22766e-08	0.725727	-0.792948	1.66389e-05	0.263138	-0.953354
7132653	chr4:7132653:C:T	1.10659e-07	-1.53805e-10	0.358737	5.23014e-05	-1.53805e-10	0.455064
7132731	chr4:7132731:G:A	5.62366e-09	-1.70532	-0.915419	1.70901e-06	-1.65843	-1.30762
7132832	chr4:7132832:C:T	2.23614e-07	1.0622	-3.69205e-10	8.72653e-05	0.966994	-3.69205e-10
7133041	chr4:7133041:A:T	2.10293e-08	-1.53805e-10	-1.3018	8.49074e-06	-1.53805e-10	-1.36298
7133210	chr4:7133210:TC:T	9.98842e-09	-1.5361	-0.510192	2.52351e-06	-1.71235	-0.86396
7133440	chr4:7133440:G:C	1.12171e-08	-1.56251	-0.367769	2.76512e-06	-1.72194	-0.762938
7133528	chr4:7133528:C:T	9.97888e-09	-1.5684	-0.478855	2.55931e-06	-1.72051	-0.841713
7133540	chr4:7133540:T:C	2.13685e-08	-1.53805e-10	-1.2858	8.55423e-06	-1.53805e-10	-1.35553
7133773	chr4:7133773:T:C	1.44472e-08	-0.362691	-1.31453	4.21152e-06	-0.719986	-1.34415
7134371	chr4:7134371:G:T	5.14244e-08	-1.53805e-10	-0.407607	1.44053e-05	-1.53805e-10	-0.83436
7134588	chr4:7134588:A:T	2.44628e-08	-1.53805e-10	-1.15057	9.99476e-06	-1.53805e-10	-1.1999
7135271	chr4:7135271:A:G	1.45635e-08	-1.04386	-0.625342	2.51124e-06	-1.42744	-1.15375
7135330	chr4:7135330:G:A	5.92724e-08	-1.68321	1.41763	7.53895e-06	-1.71739	0.235517
7135392	chr4:7135392:G:A	1.33924e-08	-1.71908	-0.0339535	2.91821e-06	-1.6533	-0.777695
7135413	chr4:7135413:C:T	1.25393e-07	0.404861	0.0788674	2.45594e-05	-0.072567	-0.228299
7135517	chr4:7135517:C:A	1.94819e-08	-1.53805e-10	-1.37823	8.38701e-06	-1.53805e-10	-1.37528
7135518	chr4:7135518:C:G	2.01746e-08	-1.53805e-10	-1.3433	8.52069e-06	-1.53805e-10	-1.35946
7135609	chr4:7135609:T:C	5.74629e-08	1.04561	-1.34219	5.49477e-05	1.88276	-1.37834
7135794	chr4:7135794:A:G	4.78002e-08	-1.6814	1.20071	1.23903e-05	-1.32393	0.338883
7135991	chr4:7135991:A:T	2.22308e-08	-1.53805e-10	-1.24624	8.83653e-06	-1.53805e-10	-1.32306
7136226	chr4:7136226:G:A	1.96389e-08	-1.53805e-10	-1.37021	8.38726e-06	-1.53805e-10	-1.37525
7136266	chr4:7136266:C:T	6.93395e-09	-1.72193	-0.689359	3.01775e-06	-1.66794	-0.729507
7136727	chr4:7136727:T:C	2.09837e-08	-1.53805e-10	-1.30398	8.76764e-06	-1.53805e-10	-1.33089
7136746	chr4:7136746:C:T	2.4967e-08	-1.53805e-10	-1.13017	1.01044e-05	-1.53805e-10	-1.18899
7136751	chr4:7136751:G:T	3.90375e-08	-1.53805e-10	-0.683198	1.51233e-05	-1.53805e-10	-0.785721
7136824	chr4:7136824:G:A	1.98475e-08	-1.53805e-10	-1.35964	8.37104e-06	-1.53805e-10	-1.37718
7137322	chr4:7137322:C:T	7.25787e-08	-0.828293	0.765243	2.37419e-05	-0.44218	0.107463
7137373	chr4:7137373:C:T	2.38862e-08	-1.17442	-3.69205e-10	1.09292e-05	-1.11052	-3.69205e-10
7137499	chr4:7137499:C:T	1.97514e-08	-1.53805e-10	-1.3645	8.59919e-06	-1.53805e-10	-1.35029
7137753	chr4:7137753:T:C	1.91389e-08	-0.383059	-1.01294	6.59899e-06	-0.465802	-1.14924
7137764	chr4:7137764:A:G	6.95695e-09	-1.49631	-0.91167	2.45206e-06	-1.41279	-1.19225
7137893	chr4:7137893:C:T	1.38044e-08	-1.72273	-3.69205e-10	6.10566e-06	-1.69274	-3.69205e-10
7137935	chr4:7137935:C:T	1.06903e-08	-0.692924	-1.28546	5.29435e-06	-0.620121	-1.2152
7138064	chr4:7138064:G:A	2.55369e-08	-1.53805e-10	-1.1076	1.20907e-05	-1.53805e-10	-1.00952
7138269	chr4:7138269:C:T	2.64124e-08	-1.07389	-3.69205e-10	8.56376e-06	-1.35442	-3.69205e-10
7138360	chr4:7138360:C:T	1.487e-08	-1.64838	-3.69205e-10	6.27889e-06	-1.66477	-3.69205e-10
7138393	chr4:7138393:C:T	1.94981e-08	-1.53805e-10	-1.3774	8.38286e-06	-1.53805e-10	-1.37577
7138881	chr4:7138881:G:C	1.01713e-07	-1.53805e-10	0.274436	3.88191e-05	-1.53805e-10	0.156953
7138885	chr4:7138885:T:C	4.74601e-09	-1.6249	-1.16552	2.07389e-06	-1.56271	-1.20983
7139027	chr4:7139027:A:T	1.02105e-07	-1.53805e-10	0.278284	4.08973e-05	-1.53805e-10	0.209103
7139110	chr4:7139110:C:T	1.88601e-08	-1.41067	-3.69205e-10	7.7389e-06	-1.4557	-3.69205e-10
7139191	chr4:7139191:C:T	7.12757e-09	-1.54656	-0.837187	3.08929e-06	-1.59929	-0.774732
7139219	chr4:7139219:TGGAAGGAGCATCTGTCTGTATCTTGTGGGCTCCATGAAGCAGGGACCA:T	2.12032e-08	-1.53805e-10	-1.29357	9.44855e-06	-1.53805e-10	-1.2561
7139272	chr4:7139272:C:T	3.91655e-08	-0.679925	-3.69205e-10	2.41569e-05	-0.317388	-3.69205e-10
7139342	chr4:7139342:T:C	1.95046e-08	-1.53805e-10	-1.37707	8.38034e-06	-1.53805e-10	-1.37607
7139433	chr4:7139433:G:A	1.9767e-08	-1.53805e-10	-1.36371	8.63512e-06	-1.53805e-10	-1.34612
7139799	chr4:7139799:A:C	2.00211e-08	-1.53805e-10	-1.35093	8.6904e-06	-1.53805e-10	-1.33974
7139840	chr4:7139840:G:A	3.41511e-08	-1.53805e-10	-0.816927	1.61163e-05	-1.53805e-10	-0.72213
7139883	chr4:7139883:C:G	1.94828e-08	-1.53805e-10	-1.37819	8.37064e-06	-1.53805e-10	-1.37723
7139891	chr4:7139891:C:T	7.35729e-08	-1.53805e-10	-0.0494436	2.85708e-05	-1.53805e-10	-0.149574
7139914	chr4:7139914:G:T	5.23982e-08	-1.53805e-10	-0.388849	2.50892e-05	-1.53805e-10	-0.279521
7139999	chr4:7139999:G:T	1.97572e-08	-1.53805e-10	-1.3642	8.3688e-06	-1.53805e-10	-1.37745
7140039	chr4:7140039:G:A	3.87322e-09	-1.68977	-1.30387	1.70305e-06	-1.62275	-1.34679
7140114	chr4:7140114:C:T	1.95229e-08	-1.53805e-10	-1.37613	8.40673e-06	-1.53805e-10	-1.37293
7140679	chr4:7140679:G:A	2.3208e-08	-1.53805e-10	-1.20322	1.0547e-05	-1.53805e-10	-1.14612
7140700	chr4:7140700:G:A	1.56945e-08	-1.18663	-0.407782	7.85684e-06	-0.931445	-0.509129
7140729	chr4:7140729:G:A	5.91637e-09	-1.50967	-1.06033	2.98671e-06	-1.4419	-0.965888
7140854	chr4:7140854:G:A	4.38626e-08	-1.33928	0.772623	8.94921e-06	-1.38422	0.0738238
7141141	chr4:7141141:A:G	5.51471e-09	-1.64837	-0.991933	2.14628e-06	-1.54068	-1.19755
7141220	chr4:7141220:C:G	1.38691e-08	-1.71806	-3.69205e-10	5.93299e-06	-1.72143	-3.69205e-10
7141243	chr4:7141243:C:T	4.90185e-09	-1.49078	-1.26733	2.52343e-06	-1.35146	-1.22488
7141254	chr4:7141254:C:A	5.51369e-09	-1.26225	-1.37823	2.86236e-06	-1.07353	-1.37678
7141523	chr4:7141523:A:G	3.87139e-09	-1.61647	-1.37763	1.83932e-06	-1.51423	-1.37833
7141659	chr4:7141659:A:G	2.05751e-08	-1.53805e-10	-1.32364	8.60546e-06	-1.53805e-10	-1.34956
7141667	chr4:7141667:G:A	1.96198e-08	-1.53805e-10	-1.37118	8.38034e-06	-1.53805e-10	-1.37607
7142181	chr4:7142181:G:T	7.45103e-09	-1.52632	-0.81305	3.88391e-06	-1.41275	-0.732363
7142365	chr4:7142365:G:T	3.9467e-09	-1.71686	-1.25798	1.49626e-06	-1.72085	-1.37814
7142677	chr4:7142677:A:C	1.00733e-08	-1.65672	-0.381113	3.64147e-06	-1.54206	-0.667512
7143200	chr4:7143200:C:T	2.06792e-08	-1.53805e-10	-1.31859	9.2482e-06	-1.53805e-10	-1.27753
7143895	chr4:7143895:A:G	4.08273e-09	-1.572	-1.36896	1.92944e-06	-1.47442	-1.37031
7144053	chr4:7144053:C:T	3.17808e-08	-1.53805e-10	-0.888857	1.41551e-05	-1.53805e-10	-0.851886
7144060	chr4:7144060:C:T	2.11923e-08	-1.53805e-10	-1.29408	9.09208e-06	-1.53805e-10	-1.29456
7144211	chr4:7144211:G:A	1.49899e-08	-1.64035	-3.69205e-10	6.88275e-06	-1.57294	-3.69205e-10
7144275	chr4:7144275:G:T	4.52263e-09	-1.61918	-1.21945	2.12722e-06	-1.68878	-1.05836
7144292	chr4:7144292:CAG:C	2.54781e-08	-1.53805e-10	-1.1099	9.68991e-06	-1.53805e-10	-1.23087
7144306	chr4:7144306:C:T	6.03519e-09	-1.62946	-0.920658	1.82928e-06	-1.69075	-1.20728
7144460	chr4:7144460:A:G	2.07281e-08	-1.53805e-10	-1.31623	8.54764e-06	-1.53805e-10	-1.3563
7144623	chr4:7144623:C:A	2.19119e-08	-1.53805e-10	-1.26069	9.94253e-06	-1.53805e-10	-1.20514
7144738	chr4:7144738:C:T	2.09907e-08	-1.53805e-10	-1.30364	8.9563e-06	-1.53805e-10	-1.3096
7145196	chr4:7145196:G:A	2.03408e-08	-1.53805e-10	-1.33509	8.43324e-06	-1.53805e-10	-1.36978
7145325	chr4:7145325:C:G	7.51676e-09	-1.08279	-1.2478	2.49626e-06	-1.22765	-1.35952
7145448	chr4:7145448:G:C	1.97489e-08	-1.53805e-10	-1.36462	8.41024e-06	-1.53805e-10	-1.37251
7145499	chr4:7145499:C:T	1.94798e-08	-1.53805e-10	-1.37834	8.38116e-06	-1.53805e-10	-1.37597
7145773	chr4:7145773:C:T	2.03102e-07	-1.53805e-10	0.965988	7.35868e-05	-1.53805e-10	0.796506
7145776	chr4:7145776:C:T	2.00029e-08	-1.53805e-10	-1.35184	8.46634e-06	-1.53805e-10	-1.36586
7145861	chr4:7145861:G:C	1.67583e-08	-1.52883	-3.69205e-10	7.66008e-06	-1.46594	-3.69205e-10
7145880	chr4:7145880:C:T	2.69514e-08	-1.53805e-10	-1.05368	1.25437e-05	-1.53805e-10	-0.972744
7145885	chr4:7145885:C:G	1.96927e-08	-1.53805e-10	-1.36747	8.57299e-06	-1.53805e-10	-1.35334
7145934	chr4:7145934:G:A	2.63008e-08	-1.53805e-10	-1.07812	1.22252e-05	-1.53805e-10	-0.998456
7146007	chr4:7146007:T:C	4.65673e-09	-1.48618	-1.32323	2.09983e-06	-1.57025	-1.18985
7146019	chr4:7146019:G:C	6.10247e-09	-1.20136	-1.33767	2.73409e-06	-1.24614	-1.25002
7146372	chr4:7146372:C:T	2.32265e-08	-1.60858	0.406156	4.27591e-06	-1.63097	-0.417996
7146751	chr4:7146751:C:T	2.24436e-07	2.25066	-1.18479	5.69237e-05	1.56959	-1.02984
7147125	chr4:7147125:G:A	5.24158e-09	-1.68533	-1.00576	1.92202e-06	-1.71201	-1.13657
7147206	chr4:7147206:C:G	1.49885e-08	-1.55798	-0.0824564	6.56583e-06	-1.66488	0.0447965
7147222	chr4:7147222:T:C	3.64522e-09	-1.6982	-1.3561	1.57106e-06	-1.68271	-1.3675
7147281	chr4:7147281:T:G	4.93919e-09	-1.71469	-1.03583	1.69587e-06	-1.70312	-1.27065
7147513	chr4:7147513:G:A	2.26677e-08	-1.53805e-10	-1.22678	9.45644e-06	-1.53805e-10	-1.25526
7147541	chr4:7147541:TCCACCCCAC:T	2.91622e-08	-0.974849	-3.69205e-10	9.59133e-06	-1.2411	-3.69205e-10
7147642	chr4:7147642:G:C	1.52109e-08	-1.60844	-0.0172672	3.34379e-06	-1.59326	-0.701592
7147680	chr4:7147680:C:A	2.72367e-08	-1.54569	0.502531	1.38279e-05	-1.65182	0.776556
7147983	chr4:7147983:A:G	2.20455e-08	-1.53805e-10	-1.25461	8.91574e-06	-1.53805e-10	-1.31414
7148481	chr4:7148481:C:G	1.99733e-08	-1.53805e-10	-1.35332	8.48933e-06	-1.53805e-10	-1.36315
7148512	chr4:7148512:G:T	3.00582e-08	-0.734782	-0.209803	6.11222e-06	-1.06447	-0.627195
7148600	chr4:7148600:T:C	4.6933e-09	-1.65458	-1.147	1.71584e-06	-1.64275	-1.3193
7149034	chr4:7149034:T:C	9.69617e-09	-0.708187	-1.3678	6.82487e-06	-0.21486	-1.36653
7149067	chr4:7149067:C:T	2.37527e-07	-1.53805e-10	1.12256	0.000134669	-1.53805e-10	1.40086
7149081	chr4:7149081:A:G	1.94972e-08	-1.53805e-10	-1.37745	8.38145e-06	-1.53805e-10	-1.37594
7149244	chr4:7149244:C:T	2.16695e-08	-1.53805e-10	-1.27181	9.1478e-06	-1.53805e-10	-1.28845
7149343	chr4:7149343:T:C	4.75896e-09	-1.52663	-1.26106	1.88783e-06	-1.56947	-1.29706
7149406	chr4:7149406:G:C	1.46104e-08	-1.66599	-3.69205e-10	6.26438e-06	-1.66708	-3.69205e-10
7149582	chr4:7149582:C:T	2.12066e-08	-1.53805e-10	-1.29341	8.97404e-06	-1.53805e-10	-1.30762
7149929	chr4:7149929:C:T	3.94722e-08	-0.282899	-0.389224	7.52331e-06	-0.717064	-0.76689
7149981	chr4:7149981:A:G	4.6609e-09	-1.47174	-1.33677	1.69945e-06	-1.62373	-1.34793
7150015	chr4:7150015:A:T	3.88623e-09	-1.6233	-1.36699	1.54811e-06	-1.69976	-1.36517
7150203	chr4:7150203:G:T	3.48274e-09	-1.72229	-1.37761	1.58297e-06	-1.67371	-1.36894
7150509	chr4:7150509:G:T	2.18519e-08	-1.53805e-10	-1.26343	9.18756e-06	-1.53805e-10	-1.28411
7150658	chr4:7150658:G:A	8.96584e-09	-0.806951	-1.34735	2.81111e-06	-1.12524	-1.34314
7150720	chr4:7150720:C:T	4.52976e-09	-1.57842	-1.25863	1.82977e-06	-1.67433	-1.22344
7150776	chr4:7150776:G:A	1.89737e-08	-0.66717	-0.737495	5.48488e-06	-1.01504	-0.784926
7150817	chr4:7150817:G:C	5.32563e-08	-1.53805e-10	-0.372604	2.59916e-05	-1.53805e-10	-0.244186
7150895	chr4:7150895:T:C	4.18143e-09	-1.62478	-1.29228	1.67173e-06	-1.61144	-1.37667
7151335	chr4:7151335:G:A	1.11044e-08	-1.61843	-0.321947	5.8461e-06	-1.69771	-0.0384717
7151484	chr4:7151484:G:C	3.8602e-09	-1.6622	-1.3348	1.57838e-06	-1.68174	-1.36382
7151585	chr4:7151585:C:T	4.32139e-08	-1.53805e-10	-0.581558	1.61567e-05	-1.53805e-10	-0.719623
7151744	chr4:7151744:T:C	1.95643e-08	-1.53805e-10	-1.37401	8.49191e-06	-1.53805e-10	-1.36285
7151966	chr4:7151966:G:A	5.23019e-08	-0.491233	0.100545	2.91386e-05	0.114439	-0.244336
7152028	chr4:7152028:C:T	1.33088e-07	-0.666865	1.21016	7.51795e-05	-0.745029	1.56295
7152299	chr4:7152299:G:A	4.02703e-09	-1.64416	-1.31053	1.65266e-06	-1.70869	-1.29088
7152308	chr4:7152308:C:T	3.22174e-08	-1.53805e-10	-0.875215	1.70322e-05	-1.53805e-10	-0.666853
7152443	chr4:7152443:C:T	1.36565e-08	-0.589055	-1.14445	4.7855e-06	-0.961166	-0.975204
7152545	chr4:7152545:A:G	1.61086e-08	-0.531625	-1.03675	5.04173e-06	-0.900709	-0.983502
7153011	chr4:7153011:C:T	7.02465e-09	-1.24816	-1.15014	3.73233e-06	-1.3128	-0.872126
7153016	chr4:7153016:T:C	1.3309e-08	-1.14066	-0.618625	4.71572e-06	-0.932872	-1.01819
7153079	chr4:7153079:A:G	4.08933e-09	-1.56717	-1.37217	1.85466e-06	-1.51007	-1.37419
7153216	chr4:7153216:A:G	2.05228e-07	-1.53805e-10	0.976402	0.000179536	-1.53805e-10	1.68842
7153247	chr4:7153247:G:A	3.55068e-09	-1.71228	-1.36831	1.50987e-06	-1.72188	-1.36805
7153355	chr4:7153355:C:G	5.53504e-09	-1.3317	-1.30492	2.37656e-06	-1.25879	-1.37752
7153397	chr4:7153397:T:C	1.27513e-08	-0.924885	-0.877205	6.71143e-06	-0.778933	-0.819214
7153425	chr4:7153425:T:C	4.6726e-08	-1.53805e-10	-0.50342	2.41933e-05	-1.53805e-10	-0.315885
7153971	chr4:7153971:G:C	1.57958e-07	-1.53805e-10	0.71461	6.18362e-05	-1.53805e-10	0.62253
7154027	chr4:7154027:A:G	2.51553e-08	0.253432	-1.37608	1.09565e-05	0.182406	-1.29043
7154308	chr4:7154308:C:T	3.57789e-08	-1.53805e-10	-0.770363	1.42297e-05	-1.53805e-10	-0.84663
7154414	chr4:7154414:C:A	1.39601e-08	-1.71152	-3.69205e-10	6.05238e-06	-1.70151	-3.69205e-10
7154448	chr4:7154448:C:T	1.9598e-08	-1.53805e-10	-1.37229	8.37864e-06	-1.53805e-10	-1.37627
7154488	chr4:7154488:C:T	1.99001e-08	-1.53805e-10	-1.35699	8.69335e-06	-1.53805e-10	-1.3394
7154499	chr4:7154499:C:T	1.95968e-08	-1.53805e-10	-1.37235	8.36726e-06	-1.53805e-10	-1.37763
7154588	chr4:7154588:C:T	1.96315e-08	-1.53805e-10	-1.37059	8.60195e-06	-1.53805e-10	-1.34997
7154667	chr4:7154667:T:C	2.11309e-08	-1.53805e-10	-1.29699	9.25569e-06	-1.53805e-10	-1.27672
7154781	chr4:7154781:C:G	3.26711e-08	-1.53805e-10	-0.861229	1.50091e-05	-1.53805e-10	-0.793305
7154837	chr4:7154837:G:A	5.7825e-09	-1.60851	-0.984373	1.99284e-06	-1.71903	-1.09337
7155072	chr4:7155072:C:G	1.72208e-08	-1.5016	-3.69205e-10	7.16821e-06	-1.5323	-3.69205e-10
7155157	chr4:7155157:T:C	2.73574e-08	-1.53805e-10	-1.03873	1.22828e-05	-1.53805e-10	-0.993758
7155215	chr4:7155215:C:G	1.4588e-08	-1.66752	-3.69205e-10	5.99029e-06	-1.71182	-3.69205e-10
7155328	chr4:7155328:T:G	2.03096e-08	-1.53805e-10	-1.33663	8.58602e-06	-1.53805e-10	-1.35182
7155343	chr4:7155343:C:T	7.00589e-09	-1.03916	-1.36181	3.03364e-06	-1.01587	-1.37632
7155425	chr4:7155425:TC:T	1.16641e-07	-1.53805e-10	0.41138	3.87062e-05	-1.53805e-10	0.154041
7155655	chr4:7155655:A:G	5.11258e-09	-1.66671	-1.0493	2.89259e-06	-1.66661	-0.773195
7155718	chr4:7155718:C:T	2.06296e-08	-1.53805e-10	-1.32099	9.1309e-06	-1.53805e-10	-1.29029
7156176	chr4:7156176:C:G	8.05651e-09	-0.983428	-1.27781	3.4064e-06	-1.05596	-1.22034
7156349	chr4:7156349:C:T	8.69625e-07	-1.53805e-10	2.42034	0.00026176	-1.53805e-10	2.06547
7156429	chr4:7156429:A:C	4.24316e-08	-1.53805e-10	-0.599826	1.65456e-05	-1.53805e-10	-0.695837
7156512	chr4:7156512:G:A	3.67841e-08	-1.53805e-10	-0.742655	1.67024e-05	-1.53805e-10	-0.686407
7156562	chr4:7156562:G:A	3.23551e-07	-1.53805e-10	1.43164	0.000169277	-1.53805e-10	1.62958
7156740	chr4:7156740:G:T	6.87038e-09	-1.25816	-1.16234	3.49451e-06	-1.09295	-1.15782
7157300	chr4:7157300:T:C	2.01439e-08	-1.53805e-10	-1.34482	8.79394e-06	-1.53805e-10	-1.3279
7157371	chr4:7157371:CAGACAG:C	6.69947e-08	-1.53805e-10	-0.143107	2.50261e-05	-1.53805e-10	-0.282042
7157865	chr4:7157865:TC:T	7.71946e-08	-1.53805e-10	-0.00139136	2.94865e-05	-1.53805e-10	-0.118027
7157975	chr4:7157975:G:A	5.70557e-09	-1.24452	-1.36176	2.79658e-06	-1.10058	-1.37298
7158436	chr4:7158436:A:G	2.31604e-07	1.09731	-3.69205e-10	9.18575e-05	1.01828	-3.69205e-10
7158903	chr4:7158903:G:A	2.00165e-08	-1.53805e-10	-1.35117	8.7048e-06	-1.53805e-10	-1.33809
7159196	chr4:7159196:G:A	9.54323e-08	-1.53805e-10	0.210696	3.51939e-05	-1.53805e-10	0.0589131
7159347	chr4:7159347:C:T	3.3717e-08	-1.53805e-10	-0.829719	1.62668e-05	-1.53805e-10	-0.712833
7159463	chr4:7159463:G:C	2.94792e-08	-0.961728	-0.00230599	5.06224e-06	-1.31358	-0.566572
7159467	chr4:7159467:A:T	2.21915e-08	-1.53805e-10	-1.24801	9.25955e-06	-1.53805e-10	-1.2763
7159556	chr4:7159556:G:A	2.13168e-08	-1.53805e-10	-1.28822	9.30347e-06	-1.53805e-10	-1.27157
7159600	chr4:7159600:C:A	5.94558e-08	-1.53805e-10	-0.262488	2.1908e-05	-1.53805e-10	-0.415108
7159605	chr4:7159605:G:A	9.26809e-09	-0.799162	-1.32198	2.94928e-06	-1.04321	-1.37719
7159662	chr4:7159662:C:T	2.54798e-08	-1.53805e-10	-1.10984	1.08077e-05	-1.53805e-10	-1.1217
7159801	chr4:7159801:C:T	4.47864e-08	-1.53805e-10	-0.545817	1.68878e-05	-1.53805e-10	-0.675369
7159900	chr4:7159900:T:A	2.75987e-08	-1.53805e-10	-1.02995	1.16995e-05	-1.53805e-10	-1.04241
7160200	chr4:7160200:G:A	2.48479e-08	-0.842876	-0.292071	4.72446e-06	-1.18855	-0.760655
7160471	chr4:7160471:A:C	1.98895e-08	-1.53805e-10	-1.35753	8.44661e-06	-1.53805e-10	-1.36819
7160691	chr4:7160691:C:T	7.68492e-09	-1.66031	-0.648149	5.02113e-06	-1.41389	-0.474413
7160725	chr4:7160725:C:T	2.0476e-08	-1.53805e-10	-1.32847	8.99413e-06	-1.53805e-10	-1.30539
7160883	chr4:7160883:T:C	3.63433e-09	-1.72275	-1.33454	1.54134e-06	-1.70851	-1.3608
7160938	chr4:7160938:C:T	1.97193e-08	-1.53805e-10	-1.36612	8.55961e-06	-1.53805e-10	-1.35491
7161244	chr4:7161244:A:G	8.78683e-09	-1.50668	-0.667789	3.37395e-06	-1.62336	-0.662521
7161283	chr4:7161283:G:A	4.1944e-08	-1.53805e-10	-0.611385	1.62807e-05	-1.53805e-10	-0.711981
7161473	chr4:7161473:C:A	1.22233e-08	-1.71844	-0.125932	4.68601e-06	-1.68104	-0.27634
7161507	chr4:7161507:A:T	3.60845e-09	-1.7226	-1.34184	1.5301e-06	-1.71071	-1.36591
7161699	chr4:7161699:C:T	5.84819e-09	-1.30943	-1.27216	1.61307e-06	-1.64699	-1.37683
7161952	chr4:7161952:G:A	4.46457e-08	-1.53805e-10	-0.548963	1.68179e-05	-1.53805e-10	-0.679517
7162376	chr4:7162376:C:T	5.3557e-07	-1.53805e-10	1.93561	0.000292584	-1.53805e-10	2.17679
7162412	chr4:7162412:A:T	5.25991e-09	-1.71908	-0.968523	2.3072e-06	-1.71454	-0.951387
7162454	chr4:7162454:C:A	6.49276e-09	-1.22255	-1.25448	1.76399e-06	-1.55778	-1.37661
7162455	chr4:7162455:T:C	5.11697e-09	-1.72108	-0.99408	2.25441e-06	-1.71068	-0.978396
7162534	chr4:7162534:A:T	2.59509e-08	-1.53805e-10	-1.09151	1.06181e-05	-1.53805e-10	-1.1394
7162680	chr4:7162680:G:A	4.05821e-09	-1.72269	-1.22429	1.77154e-06	-1.69893	-1.23118
7162783	chr4:7162783:T:C	3.72707e-09	-1.72278	-1.30932	1.87722e-06	-1.66994	-1.20223
7162786	chr4:7162786:C:T	2.63186e-08	-1.53805e-10	-1.07745	1.25797e-05	-1.53805e-10	-0.969876
7162987	chr4:7162987:A:G	1.91377e-07	-1.53805e-10	0.906523	9.84018e-05	-1.53805e-10	1.0871
7163008	chr4:7163008:C:T	6.79142e-08	-1.53805e-10	-0.129475	2.39556e-05	-1.53805e-10	-0.325757
7163064	chr4:7163064:T:A	6.31839e-09	-1.5141	-0.990156	2.46794e-06	-1.716	-0.882582
7163186	chr4:7163186:T:C	9.12224e-09	-1.64129	-0.495712	4.44324e-06	-1.72177	-0.288811
7163377	chr4:7163377:C:T	4.45796e-09	-1.65967	-1.19336	2.07406e-06	-1.71882	-1.05363
7163484	chr4:7163484:G:A	2.74037e-08	-1.53805e-10	-1.03704	1.33002e-05	-1.53805e-10	-0.914184
7163688	chr4:7163688:G:A	2.02558e-08	-1.53805e-10	-1.33928	8.9534e-06	-1.53805e-10	-1.30993
7163725	chr4:7163725:C:T	2.42347e-08	-1.53805e-10	-1.15994	1.00477e-05	-1.53805e-10	-1.19461
7163899	chr4:7163899:C:T	1.95271e-08	-1.53805e-10	-1.37592	8.36636e-06	-1.53805e-10	-1.37774
7163920	chr4:7163920:G:A	2.02618e-08	-1.53805e-10	-1.33898	8.95425e-06	-1.53805e-10	-1.30983
7164117	chr4:7164117:A:G	1.94842e-08	-1.53805e-10	-1.37812	8.36218e-06	-1.53805e-10	-1.37824
7164230	chr4:7164230:T:C	2.08605e-08	-1.53805e-10	-1.30986	9.32742e-06	-1.53805e-10	-1.269
7164292	chr4:7164292:T:C	2.14226e-08	-1.53805e-10	-1.28327	9.64098e-06	-1.53805e-10	-1.23594
7164596	chr4:7164596:CCT:C	2.01012e-08	-1.53805e-10	-1.34694	8.51226e-06	-1.53805e-10	-1.36045
7164669	chr4:7164669:A:G	8.94436e-08	-1.53805e-10	0.145887	3.12506e-05	-1.53805e-10	-0.0599212
7164800	chr4:7164800:C:T	3.59928e-08	-1.53805e-10	-0.764403	1.28442e-05	-1.53805e-10	-0.949067
7164807	chr4:7164807:C:T	3.50968e-08	-1.53805e-10	-0.789611	1.26144e-05	-1.53805e-10	-0.96712
7164965	chr4:7164965:C:T	2.50516e-08	-1.53805e-10	-1.12678	1.13935e-05	-1.53805e-10	-1.06892
7165000	chr4:7165000:T:A	1.95119e-08	-1.53805e-10	-1.37669	8.45674e-06	-1.53805e-10	-1.367
7165540	chr4:7165540:T:G	6.57317e-08	-1.53805e-10	-0.16214	3.11975e-05	-1.53805e-10	-0.0616202
7165550	chr4:7165550:G:A	5.34774e-09	-1.50821	-1.16283	2.54437e-06	-1.22371	-1.34437
7165554	chr4:7165554:T:A	5.40098e-09	-1.5065	-1.15464	2.5596e-06	-1.22103	-1.34108
7165679	chr4:7165679:C:T	5.59652e-09	-1.50746	-1.11811	2.17705e-06	-1.54335	-1.18064
7165736	chr4:7165736:C:T	8.43222e-08	-1.53805e-10	0.0869241	2.80802e-05	-1.53805e-10	-0.166894
7165749	chr4:7165749:C:T	4.7877e-07	-1.53805e-10	1.8235	0.00025955	-1.53805e-10	2.05699
7166105	chr4:7166105:T:A	1.94798e-08	-1.53805e-10	-1.37834	8.36174e-06	-1.53805e-10	-1.37829
7166245	chr4:7166245:T:A	1.41819e-08	-1.69576	-3.69205e-10	5.98141e-06	-1.7133	-3.69205e-10
7166438	chr4:7166438:G:A	2.19817e-08	-1.53805e-10	-1.25751	9.14607e-06	-1.53805e-10	-1.28864
7166510	chr4:7166510:A:G	2.20483e-08	-1.53805e-10	-1.25448	9.19948e-06	-1.53805e-10	-1.28281
7166564	chr4:7166564:A:G	6.44037e-09	-1.70091	-0.784221	2.87815e-06	-1.61635	-0.828464
7166572	chr4:7166572:G:A	6.59998e-08	-1.53805e-10	-0.158068	3.0538e-05	-1.53805e-10	-0.0829895
7166734	chr4:7166734:C:G	1.94801e-08	-1.53805e-10	-1.37833	8.40602e-06	-1.53805e-10	-1.37301
7166757	chr4:7166757:C:T	4.59471e-09	-1.58384	-1.23898	1.50568e-06	-1.71764	-1.37508
7166761	chr4:7166761:C:T	1.53276e-07	0.00685463	0.677662	3.65889e-05	-0.117455	0.215241
7166860	chr4:7166860:G:A	5.30169e-08	-1.53805e-10	-0.377111	2.23195e-05	-1.53805e-10	-0.3965
7167153	chr4:7167153:C:T	4.35095e-09	-1.58097	-1.29635	1.97109e-06	-1.5919	-1.23147
7167271	chr4:7167271:G:T	4.55779e-09	-1.62098	-1.2099	1.80448e-06	-1.68593	-1.22576
7167428	chr4:7167428:C:T	5.3342e-07	-1.53805e-10	1.93159	0.000292798	-1.53805e-10	2.17752
7167584	chr4:7167584:CT:C	5.38983e-09	-1.55504	-1.10816	2.23309e-06	-1.5545	-1.14407
7167630	chr4:7167630:C:T	1.17756e-07	-0.0625476	0.483442	2.89878e-05	-0.180823	0.0457388
7167743	chr4:7167743:GAA:G	2.17543e-07	-1.53805e-10	1.03468	8.01721e-05	-1.53805e-10	0.882216
7167886	chr4:7167886:C:G	1.99161e-08	-1.53805e-10	-1.35619	8.45362e-06	-1.53805e-10	-1.36737
7167979	chr4:7167979:T:G	3.52366e-08	-1.53805e-10	-0.785636	1.36453e-05	-1.53805e-10	-0.888565
7168120	chr4:7168120:C:T	4.27755e-09	-1.53449	-1.35985	2.15079e-06	-1.3581	-1.37802
7168434	chr4:7168434:G:T	4.38536e-09	-1.51755	-1.3519	2.20521e-06	-1.33479	-1.37634
7168436	chr4:7168436:T:C	4.27604e-09	-1.53755	-1.35714	2.14131e-06	-1.36297	-1.37758
7168441	chr4:7168441:T:C	1.85204e-08	-0.466066	-0.962782	8.45372e-06	-0.530347	-0.837006
7168615	chr4:7168615:C:T	7.60646e-09	-1.69441	-0.62431	3.02277e-06	-1.68711	-0.708678
7168665	chr4:7168665:G:C	2.31103e-07	-1.53805e-10	1.09514	6.62942e-05	-1.53805e-10	0.692142
7168706	chr4:7168706:C:A	3.59687e-08	-1.53805e-10	-0.765071	1.51373e-05	-1.53805e-10	-0.784797
7168835	chr4:7168835:C:T	3.26895e-08	-1.66065	0.799987	1.01728e-05	-1.7193	0.537061
7169059	chr4:7169059:A:G	6.17889e-09	-1.71384	-0.812738	3.76414e-06	-1.59482	-0.581619
7169673	chr4:7169673:C:T	2.32044e-08	-1.53805e-10	-1.20338	1.05588e-05	-1.53805e-10	-1.145
7169730	chr4:7169730:G:A	2.11274e-08	-1.53805e-10	-1.29715	9.57482e-06	-1.53805e-10	-1.24282
7169745	chr4:7169745:A:C	1.96685e-08	-1.28668	-0.0820204	5.87257e-06	-1.36541	-0.366256
7169809	chr4:7169809:T:C	2.44889e-08	-1.53805e-10	-1.1495	1.2027e-05	-1.53805e-10	-1.01481
7170069	chr4:7170069:C:T	2.09258e-08	-1.53805e-10	-1.30674	8.69754e-06	-1.53805e-10	-1.33892
7170084	chr4:7170084:C:G	7.51769e-08	-1.53805e-10	-0.0278773	2.96219e-05	-1.53805e-10	-0.113446
7170339	chr4:7170339:C:A	1.06234e-08	-1.6659	-0.318762	2.37378e-06	-1.72031	-0.917167
7171023	chr4:7171023:C:A	7.93408e-09	-1.66264	-0.613916	2.68105e-06	-1.72172	-0.794028
7171100	chr4:7171100:T:C	8.26495e-08	-1.58814	1.65503	1.53182e-05	-1.63918	0.86626
7171286	chr4:7171286:C:T	1.41095e-07	-1.53805e-10	0.601711	5.18656e-05	-1.53805e-10	0.446696
7171446	chr4:7171446:TATTAGTC:T	2.78198e-08	-1.53805e-10	-1.02197	1.31701e-05	-1.53805e-10	-0.924009
7171496	chr4:7171496:G:A	2.49475e-08	-1.53805e-10	-1.13095	1.01537e-05	-1.53805e-10	-1.18412
7171632	chr4:7171632:C:T	2.40026e-08	-1.53805e-10	-1.16956	9.73303e-06	-1.53805e-10	-1.22643
7172239	chr4:7172239:G:T	2.64601e-08	-1.07208	-3.69205e-10	9.67319e-06	-1.2326	-3.69205e-10
7172344	chr4:7172344:A:T	1.1585e-08	-1.51968	-0.378334	2.91104e-06	-1.69286	-0.740591
7172517	chr4:7172517:A:G	2.72097e-08	-1.53805e-10	-1.04415	1.08572e-05	-1.53805e-10	-1.11713
7172721	chr4:7172721:G:C	3.73648e-08	-1.53805e-10	-0.726991	1.29762e-05	-1.53805e-10	-0.938844
7172870	chr4:7172870:A:C	8.18928e-09	-1.39376	-0.851138	3.74692e-06	-1.45261	-0.72842
7172964	chr4:7172964:C:T	3.64995e-08	-1.53805e-10	-0.750423	1.01533e-05	-1.53805e-10	-1.18416
7173009	chr4:7173009:G:A	2.54853e-08	-1.53805e-10	-1.10962	1.17857e-05	-1.53805e-10	-1.03507
7173093	chr4:7173093:G:A	4.10912e-08	-1.53805e-10	-0.631926	1.91838e-05	-1.53805e-10	-0.547895
7173257	chr4:7173257:G:A	4.55769e-08	-1.53805e-10	-0.52832	2.19487e-05	-1.53805e-10	-0.41325
7173266	chr4:7173266:A:G	1.3784e-08	-1.64354	-0.0806677	3.61037e-06	-1.72273	-0.495421
7173448	chr4:7173448:C:T	2.84087e-08	-1.53805e-10	-1.00102	1.12769e-05	-1.53805e-10	-1.0792
7173522	chr4:7173522:A:T	2.16244e-08	-1.53805e-10	-1.2739	8.88916e-06	-1.53805e-10	-1.31713
7173751	chr4:7173751:T:C	7.05213e-09	-1.71711	-0.67728	2.40321e-06	-1.68235	-0.942804
7173953	chr4:7173953:G:A	7.51791e-09	-1.62802	-0.702408	2.27658e-06	-1.72117	-0.958108
7173969	chr4:7173969:C:T	2.08777e-08	-1.30904	-3.69205e-10	7.00888e-06	-1.55478	-3.69205e-10
7174080	chr4:7174080:A:G	3.17503e-08	-1.53805e-10	-0.889819	1.11744e-05	-1.53805e-10	-1.08833
7174226	chr4:7174226:C:T	2.40389e-08	-1.53805e-10	-1.16805	9.55731e-06	-1.53805e-10	-1.24465
7174306	chr4:7174306:A:G	8.35606e-09	-1.62054	-0.604195	2.41457e-06	-1.72009	-0.90035
7174317	chr4:7174317:T:G	7.96183e-09	-1.6274	-0.645667	2.33514e-06	-1.72111	-0.93278
7174344	chr4:7174344:A:G	2.39543e-08	-1.53805e-10	-1.17157	9.55014e-06	-1.53805e-10	-1.2454
7174578	chr4:7174578:G:A	1.94838e-08	-1.53805e-10	-1.37814	8.4218e-06	-1.53805e-10	-1.37114
7174588	chr4:7174588:G:A	1.15036e-08	-1.65525	-0.249805	2.48057e-06	-1.72263	-0.870838
7174621	chr4:7174621:G:A	2.39012e-08	-1.53805e-10	-1.17379	9.93748e-06	-1.53805e-10	-1.20565
7174743	chr4:7174743:T:C	4.13138e-08	-1.53805e-10	-0.626524	1.9299e-05	-1.53805e-10	-0.541904
7174771	chr4:7174771:AC:A	5.31277e-09	-1.64215	-1.03546	2.04927e-06	-1.72226	-1.06222
7174778	chr4:7174778:A:G	4.83441e-09	-1.65654	-1.11542	1.90083e-06	-1.72277	-1.1369
7174812	chr4:7174812:T:G	1.9559e-08	-1.53805e-10	-1.37428	8.4846e-06	-1.53805e-10	-1.36371
7175088	chr4:7175088:G:C	1.65763e-08	-1.53975	-3.69205e-10	7.49405e-06	-1.48785	-3.69205e-10
7175090	chr4:7175090:A:G	5.69255e-09	-1.69476	-0.913807	2.12634e-06	-1.71365	-1.03391
7175091	chr4:7175091:T:C	4.50769e-08	-1.64915	1.1098	9.20528e-06	-1.67377	0.391592
7175095	chr4:7175095:T:C	3.78795e-09	-1.72217	-1.29373	1.65223e-06	-1.67826	-1.32158
7175284	chr4:7175284:T:C	6.61033e-08	-1.53805e-10	-0.156502	3.7509e-05	-1.53805e-10	0.122622
7175435	chr4:7175435:T:C	6.58196e-09	-1.71676	-0.746626	3.6132e-06	-1.7051	-0.512266
7175594	chr4:7175594:A:G	1.82448e-08	-1.6812	0.237361	3.51036e-06	-1.71833	-0.527911
7175665	chr4:7175665:T:C	2.97853e-08	-1.53805e-10	-0.953705	1.19468e-05	-1.53805e-10	-1.0215
7175772	chr4:7175772:G:A	3.77152e-09	-1.69096	-1.32928	1.54455e-06	-1.72134	-1.34588
7176249	chr4:7176249:A:G	4.21459e-08	-1.53805e-10	-0.606584	1.59897e-05	-1.53805e-10	-0.730013
7176253	chr4:7176253:A:G	4.22856e-08	-1.53805e-10	-0.603274	1.60356e-05	-1.53805e-10	-0.727146
7176258	chr4:7176258:A:G	4.33038e-08	-1.53805e-10	-0.579481	1.63898e-05	-1.53805e-10	-0.7053
7176267	chr4:7176267:A:G	2.84591e-08	-1.53805e-10	-0.999253	1.04812e-05	-1.53805e-10	-1.15237
7176298	chr4:7176298:G:A	5.2394e-08	-1.53805e-10	-0.388929	2.47628e-05	-1.53805e-10	-0.292618
7176511	chr4:7176511:A:C	4.13541e-08	-1.53805e-10	-0.625548	1.57138e-05	-1.53805e-10	-0.747419
7176843	chr4:7176843:T:C	4.61307e-09	-1.68022	-1.13861	1.76879e-06	-1.70672	-1.22494
7176954	chr4:7176954:A:G	4.01391e-08	-1.53805e-10	-0.65537	1.54909e-05	-1.53805e-10	-0.761706
7177249	chr4:7177249:G:A	3.4964e-09	-1.72256	-1.37343	1.52637e-06	-1.71429	-1.36478
7177261	chr4:7177261:C:T	4.245e-09	-1.7218	-1.18018	1.9571e-06	-1.72139	-1.10911
7177293	chr4:7177293:C:T	4.45237e-09	-1.7081	-1.14619	1.7046e-06	-1.68648	-1.28215
7177307	chr4:7177307:T:C	1.11773e-08	-1.69899	-0.234848	3.62437e-06	-1.69047	-0.523809
7177379	chr4:7177379:T:G	3.72063e-09	-1.7222	-1.31163	1.70271e-06	-1.72118	-1.24856
7177568	chr4:7177568:T:C	4.72127e-09	-1.71262	-1.08303	2.25532e-06	-1.72182	-0.966844
7177623	chr4:7177623:G:A	4.15052e-09	-1.66136	-1.26313	1.95516e-06	-1.6178	-1.21369
7177633	chr4:7177633:A:G	3.90083e-08	-1.53805e-10	-0.683946	1.51547e-05	-1.53805e-10	-0.783651
7177781	chr4:7177781:C:T	4.28449e-08	-1.53805e-10	-0.590134	1.61744e-05	-1.53805e-10	-0.718532
7177799	chr4:7177799:G:A	2.20425e-08	-1.53805e-10	-1.25475	9.05013e-06	-1.53805e-10	-1.29918
7178071	chr4:7178071:T:G	4.00921e-09	-1.71843	-1.2407	1.67976e-06	-1.72274	-1.26056
7178122	chr4:7178122:C:T	2.80304e-08	-1.53805e-10	-1.01443	1.31822e-05	-1.53805e-10	-0.923094
7178188	chr4:7178188:G:T	1.94805e-08	-1.53805e-10	-1.37831	8.37994e-06	-1.53805e-10	-1.37612
7178743	chr4:7178743:A:G	2.86078e-08	-1.53805e-10	-0.994043	1.17234e-05	-1.53805e-10	-1.04037
7178915	chr4:7178915:G:A	4.33365e-09	-1.72278	-1.15853	1.99084e-06	-1.71747	-1.09594
7179382	chr4:7179382:T:A	4.28722e-08	-1.53805e-10	-0.589497	2.00907e-05	-1.53805e-10	-0.501704
7179567	chr4:7179567:C:T	1.82069e-08	-1.44592	-3.69205e-10	6.56089e-06	-1.62083	-3.69205e-10
7179568	chr4:7179568:C:T	1.83329e-08	-1.43902	-3.69205e-10	6.58833e-06	-1.61666	-3.69205e-10
7179603	chr4:7179603:A:G	2.5377e-08	-1.53805e-10	-1.11388	1.02909e-05	-1.53805e-10	-1.1707
7179626	chr4:7179626:G:C	2.04059e-08	-1.67754	0.345647	7.41602e-06	-1.69721	0.198897
7179714	chr4:7179714:G:C	4.15383e-08	-1.53805e-10	-0.621106	1.57397e-05	-1.53805e-10	-0.745771
7179963	chr4:7179963:T:C	4.55885e-09	-1.6839	-1.14675	2.01259e-06	-1.70895	-1.09358
7180264	chr4:7180264:G:A	1.97353e-08	-1.53805e-10	-1.36531	8.6114e-06	-1.53805e-10	-1.34887
7180348	chr4:7180348:A:C	1.87892e-08	-1.41444	-3.69205e-10	6.69075e-06	-1.60123	-3.69205e-10
7180479	chr4:7180479:A:T	4.51686e-08	-1.66433	1.12701	1.25546e-05	-1.64587	0.674004
7180522	chr4:7180522:A:G	1.95961e-08	-1.53805e-10	-1.37239	8.37195e-06	-1.53805e-10	-1.37707
7180565	chr4:7180565:C:T	5.76785e-09	-1.53515	-1.06027	2.50016e-06	-1.529	-1.0566
7180583	chr4:7180583:TG:T	3.61274e-09	-1.72278	-1.34048	1.54569e-06	-1.71646	-1.35003
7180813	chr4:7180813:G:A	5.70732e-09	-1.70437	-0.901596	1.9984e-06	-1.72255	-1.08707
7180928	chr4:7180928:C:A	1.60701e-08	-1.70794	0.137176	4.11024e-06	-1.67998	-0.408498
7180955	chr4:7180955:C:T	6.24963e-08	-1.53805e-10	-0.212614	2.97087e-05	-1.53805e-10	-0.11052
7180983	chr4:7180983:T:C	4.6711e-08	-1.53805e-10	-0.503741	1.79855e-05	-1.53805e-10	-0.612391
7181090	chr4:7181090:C:G	2.07072e-08	-1.31724	-3.69205e-10	7.10006e-06	-1.54186	-3.69205e-10
7181482	chr4:7181482:T:C	4.03312e-08	-1.69895	1.04835	1.08014e-05	-1.69101	0.568729
7181507	chr4:7181507:C:T	3.7829e-09	-1.7144	-1.30283	1.63195e-06	-1.69646	-1.31573
7181637	chr4:7181637:A:G	3.63834e-09	-1.72225	-1.33394	1.50791e-06	-1.71962	-1.37161
7181722	chr4:7181722:A:G	2.27577e-08	-1.53805e-10	-1.22282	8.82666e-06	-1.53805e-10	-1.32418
7181768	chr4:7181768:T:TC	3.00485e-08	-1.53805e-10	-0.94491	1.4258e-05	-1.53805e-10	-0.844639
7182257	chr4:7182257:A:G	1.22112e-08	-1.55295	-0.292421	3.25274e-06	-1.58478	-0.737679
7182643	chr4:7182643:A:G	9.18552e-09	-1.64149	-0.488607	2.42512e-06	-1.57609	-1.03999
7183341	chr4:7183341:C:T	6.14932e-08	-1.53805e-10	-0.228794	2.93961e-05	-1.53805e-10	-0.121097
7183582	chr4:7183582:TA:T	2.31002e-08	-1.53805e-10	-1.20788	9.47568e-06	-1.53805e-10	-1.25323
7183594	chr4:7183594:C:A	4.1161e-08	-1.53805e-10	-0.630229	1.57784e-05	-1.53805e-10	-0.743315
7183679	chr4:7183679:C:T	1.78864e-08	-1.46368	-3.69205e-10	6.46178e-06	-1.63606	-3.69205e-10
7183715	chr4:7183715:G:A	2.95682e-08	-1.53805e-10	-0.961021	1.40088e-05	-1.53805e-10	-0.862274
7184045	chr4:7184045:G:A	5.32925e-08	-1.53805e-10	-0.371925	2.03726e-05	-1.53805e-10	-0.48777
7184513	chr4:7184513:T:C	1.01777e-08	-1.70005	-0.327475	3.26597e-06	-1.69155	-0.626851
7184530	chr4:7184530:A:G	4.60211e-09	-1.70837	-1.11284	1.77146e-06	-1.66409	-1.26607
7184549	chr4:7184549:G:A	4.53233e-09	-1.71936	-1.11712	1.72072e-06	-1.69009	-1.26913
7184651	chr4:7184651:C:T	4.67301e-09	-1.71877	-1.08715	1.75844e-06	-1.68797	-1.24956
7184729	chr4:7184729:G:A	4.67809e-09	-1.69092	-1.11391	1.83228e-06	-1.62957	-1.26683
7184802	chr4:7184802:T:C	2.09427e-08	-1.53805e-10	-1.30593	8.65478e-06	-1.53805e-10	-1.34385
7184833	chr4:7184833:A:T	1.98554e-08	-1.53805e-10	-1.35924	8.65578e-06	-1.53805e-10	-1.34373
7184910	chr4:7184910:G:A	6.30757e-08	-1.53805e-10	-0.203385	2.56053e-05	-1.53805e-10	-0.259159
7185006	chr4:7185006:C:A	1.98237e-08	-1.53805e-10	-1.36084	8.63575e-06	-1.53805e-10	-1.34605
7185144	chr4:7185144:T:C	2.25171e-08	-1.53805e-10	-1.23345	9.14457e-06	-1.53805e-10	-1.2888
7185375	chr4:7185375:T:G	2.73814e-08	-1.53805e-10	-1.03786	1.06834e-05	-1.53805e-10	-1.13326
7185401	chr4:7185401:A:C	2.60698e-08	-1.53805e-10	-1.08694	1.02495e-05	-1.53805e-10	-1.17473
7185600	chr4:7185600:A:G	2.58758e-08	-1.53805e-10	-1.09441	1.04567e-05	-1.53805e-10	-1.15471
7186291	chr4:7186291:C:T	3.43203e-08	-1.53805e-10	-0.811984	1.3983e-05	-1.53805e-10	-0.864117
7186491	chr4:7186491:T:C	6.15093e-08	-1.53805e-10	-0.228533	3.01632e-05	-1.53805e-10	-0.0953357
7187493	chr4:7187493:T:C	2.57192e-08	-1.53805e-10	-1.10048	9.58444e-06	-1.53805e-10	-1.24182
7187546	chr4:7187546:G:A	1.97832e-08	-1.53805e-10	-1.36289	8.39236e-06	-1.53805e-10	-1.37464
7188219	chr4:7188219:A:G	2.67673e-08	-1.53805e-10	-1.06054	1.09008e-05	-1.53805e-10	-1.11312
7188288	chr4:7188288:T:G	1.46141e-08	-1.29168	-0.374049	6.23105e-06	-1.37433	-0.298081
7188345	chr4:7188345:G:A	3.1497e-08	-1.53805e-10	-0.897828	1.32257e-05	-1.53805e-10	-0.919797
7188463	chr4:7188463:C:G	1.94832e-08	-1.53805e-10	-1.37817	8.38206e-06	-1.53805e-10	-1.37587
7188723	chr4:7188723:C:T	1.98193e-08	-1.53805e-10	-1.36107	8.63905e-06	-1.53805e-10	-1.34567
7188794	chr4:7188794:C:T	3.49995e-08	-1.53805e-10	-0.792386	1.43361e-05	-1.53805e-10	-0.839178
7188798	chr4:7188798:T:G	3.22745e-08	-1.53805e-10	-0.873442	1.31775e-05	-1.53805e-10	-0.923446
7188951	chr4:7188951:A:G	3.03084e-08	-1.53805e-10	-0.936296	1.24294e-05	-1.53805e-10	-0.981897
7189169	chr4:7189169:G:A	5.16341e-09	-1.44181	-1.26431	2.37021e-06	-1.51877	-1.1202
7189391	chr4:7189391:T:G	1.38073e-08	-1.72252	-3.69205e-10	6.44442e-06	-1.63875	-3.69205e-10
7190396	chr4:7190396:C:T	7.53366e-08	-1.01413	0.988377	3.25141e-05	-1.14201	1.12173
7190594	chr4:7190594:C:T	3.28052e-08	-1.12931	0.272175	1.43376e-05	-1.24735	0.408275
7190804	chr4:7190804:A:G	4.90732e-09	-1.38332	-1.37367	2.44966e-06	-1.30646	-1.29955
7190854	chr4:7190854:C:T	2.46443e-08	-1.53805e-10	-1.14318	1.01274e-05	-1.53805e-10	-1.18671
7190880	chr4:7190880:G:A	5.93967e-08	-1.53805e-10	-0.263483	2.33287e-05	-1.53805e-10	-0.352275
7190889	chr4:7190889:C:T	1.97366e-08	-1.53805e-10	-1.36524	8.37185e-06	-1.53805e-10	-1.37708
7191052	chr4:7191052:T:C	2.21817e-08	-1.53805e-10	-1.24845	9.03701e-06	-1.53805e-10	-1.30063
7191167	chr4:7191167:C:T	2.55689e-08	-1.53805e-10	-1.10634	1.04665e-05	-1.53805e-10	-1.15378
7191447	chr4:7191447:A:C	1.55119e-08	-0.560869	-1.04524	6.23894e-06	-0.336318	-1.33483
7191453	chr4:7191453:G:T	3.38364e-08	-1.53805e-10	-0.826183	1.37935e-05	-1.53805e-10	-0.877765
7191663	chr4:7191663:G:T	2.1062e-08	-1.53805e-10	-1.30025	8.74976e-06	-1.53805e-10	-1.33293
7191788	chr4:7191788:C:T	2.93589e-08	-1.53805e-10	-0.968124	1.18891e-05	-1.53805e-10	-1.02634
7191961	chr4:7191961:C:T	3.10451e-08	-1.53805e-10	-0.912279	1.23151e-05	-1.53805e-10	-0.991132
7192129	chr4:7192129:C:T	2.11842e-08	-1.53805e-10	-1.29447	8.79719e-06	-1.53805e-10	-1.32753
7192176	chr4:7192176:C:G	1.95424e-08	-1.53805e-10	-1.37513	8.36173e-06	-1.53805e-10	-1.37829
7192349	chr4:7192349:G:A	2.9464e-07	-0.684519	2.02255	0.000131872	-0.798021	2.17789
7192416	chr4:7192416:C:T	5.06293e-09	-1.72262	-1.00316	2.37444e-06	-1.65302	-0.984176
7192428	chr4:7192428:G:C	1.62125e-08	-1.56194	-3.69205e-10	7.84135e-06	-1.44255	-3.69205e-10
7192554	chr4:7192554:C:T	2.47428e-08	-1.53805e-10	-1.13918	1.01967e-05	-1.53805e-10	-1.17989
7193147	chr4:7193147:C:G	2.05353e-08	-1.53805e-10	-1.32558	8.50196e-06	-1.53805e-10	-1.36166
7193366	chr4:7193366:C:T	3.54487e-08	-1.53805e-10	-0.779635	1.43489e-05	-1.53805e-10	-0.83829
7194120	chr4:7194120:G:A	2.6103e-08	-1.53805e-10	-1.08567	1.17544e-05	-1.53805e-10	-1.03773
7194636	chr4:7194636:A:C	3.68011e-09	-1.72044	-1.32434	1.56295e-06	-1.71625	-1.33913
7195008	chr4:7195008:A:G	9.80973e-08	-1.63052	1.86876	2.95618e-05	-1.58908	1.47361
7195209	chr4:7195209:G:T	2.1913e-08	-1.53805e-10	-1.26064	1.03055e-05	-1.53805e-10	-1.16928
7195210	chr4:7195210:A:G	9.26116e-09	-1.70657	-0.415325	2.80547e-06	-1.66292	-0.807469
7195536	chr4:7195536:A:G	8.39248e-08	-1.61343	1.69563	2.49733e-05	-1.56932	1.28517
7197068	chr4:7197068:G:A	6.29605e-08	-0.205213	-3.69205e-10	1.56809e-05	-0.749515	-3.69205e-10
7197217	chr4:7197217:A:C	4.24624e-09	-1.55597	-1.34571	1.79248e-06	-1.54415	-1.37421
7197405	chr4:7197405:A:T	5.10268e-09	-1.62266	-1.09529	1.98642e-06	-1.61384	-1.20179
7197434	chr4:7197434:A:T	5.61586e-09	-1.37292	-1.2492	2.77995e-06	-1.25565	-1.22387
7197449	chr4:7197449:G:A	9.79765e-09	-1.65846	-0.407114	4.14254e-06	-1.56378	-0.516874
7197494	chr4:7197494:T:C	5.40612e-09	-1.58252	-1.07767	2.09937e-06	-1.57214	-1.18819
7197720	chr4:7197720:A:T	1.4634e-08	-1.66437	-3.69205e-10	5.95406e-06	-1.71789	-3.69205e-10
7197736	chr4:7197736:TC:T	3.38928e-08	-1.53805e-10	-0.824519	1.36666e-05	-1.53805e-10	-0.887006
7198203	chr4:7198203:G:A	3.6177e-09	-1.68367	-1.37821	1.62837e-06	-1.67552	-1.33886
7198343	chr4:7198343:C:A	3.38335e-08	-1.53805e-10	-0.826271	1.59194e-05	-1.53805e-10	-0.734421
7198382	chr4:7198382:C:T	1.94799e-08	-1.53805e-10	-1.37834	8.38246e-06	-1.53805e-10	-1.37582
7198472	chr4:7198472:C:T	9.16041e-09	-1.65132	-0.481505	3.36709e-06	-1.64928	-0.638625
7198813	chr4:7198813:G:A	2.67674e-08	-1.06053	-3.69205e-10	1.35817e-05	-0.893233	-3.69205e-10
7199034	chr4:7199034:TG:T	1.98435e-08	-1.53805e-10	-1.35985	8.6541e-06	-1.53805e-10	-1.34393
7199076	chr4:7199076:GTCCCCA:G	2.23962e-08	-1.53805e-10	-1.23883	9.91812e-06	-1.53805e-10	-1.2076
7199301	chr4:7199301:G:A	3.75765e-08	-1.53805e-10	-0.721343	1.82098e-05	-1.53805e-10	-0.600002
7199686	chr4:7199686:T:C	4.56647e-09	-1.45137	-1.37761	1.98553e-06	-1.44123	-1.37484
7199922	chr4:7199922:A:G	1.16436e-08	-0.95628	-0.936683	5.23551e-06	-0.708811	-1.13768
7200016	chr4:7200016:G:A	2.92851e-08	-1.53805e-10	-0.970641	1.07466e-05	-1.53805e-10	-1.12737
7200023	chr4:7200023:TG:T	9.09448e-09	-1.66174	-0.478313	4.02708e-06	-1.56156	-0.547362
7200790	chr4:7200790:G:A	2.62418e-08	-1.08037	-3.69205e-10	1.08669e-05	-1.11624	-3.69205e-10
7201062	chr4:7201062:C:T	4.5917e-09	-1.66228	-1.16119	2.19712e-06	-1.59224	-1.12257
7201458	chr4:7201458:A:G	8.44741e-09	-1.02177	-1.19209	4.46558e-06	-0.779809	-1.22575
7201511	chr4:7201511:T:G	2.46095e-08	-1.53805e-10	-1.14459	1.18029e-05	-1.53805e-10	-1.03361
7202079	chr4:7202079:T:C	4.43037e-08	0.481501	-1.03815	1.86404e-05	0.423138	-0.999765
7202122	chr4:7202122:A:G	2.56545e-08	-1.71705	0.614045	3.79359e-06	-1.70614	-0.462504
7202447	chr4:7202447:T:C	4.26002e-07	2.93917	-1.23244	0.000419577	3.83395	-1.29667
7202535	chr4:7202535:A:G	3.01553e-08	-1.53805e-10	-0.94136	1.42315e-05	-1.53805e-10	-0.846505
7202775	chr4:7202775:C:T	3.13225e-08	-1.53805e-10	-0.903385	1.20539e-05	-1.53805e-10	-1.01257
7203146	chr4:7203146:T:C	5.40504e-09	-1.32876	-1.33163	2.16532e-06	-1.40018	-1.32921
7203330	chr4:7203330:A:G	1.07294e-07	0.327853	-3.69205e-10	0.000166371	1.61226	-3.69205e-10
7203338	chr4:7203338:C:T	2.25745e-08	-1.53805e-10	-1.2309	9.46935e-06	-1.53805e-10	-1.2539
7203613	chr4:7203613:A:C	6.51252e-09	-1.36578	-1.10822	2.93716e-06	-1.12242	-1.3021
7203793	chr4:7203793:A:G	1.02709e-07	-1.53805e-10	0.284181	5.25143e-05	-1.53805e-10	0.459125
7203964	chr4:7203964:T:C	6.32026e-09	-1.26545	-1.23851	3.12088e-06	-0.993725	-1.37012
7204278	chr4:7204278:T:C	4.23242e-09	-1.68775	-1.2172	1.75021e-06	-1.56509	-1.37713
7204469	chr4:7204469:C:T	4.50332e-08	-1.53805e-10	-0.54032	2.09026e-05	-1.53805e-10	-0.462085
7204563	chr4:7204563:G:A	2.16449e-08	-1.53805e-10	-1.27295	9.66569e-06	-1.53805e-10	-1.23338
7204674	chr4:7204674:T:C	3.79503e-09	-1.68035	-1.33368	2.19031e-06	-1.54143	-1.17648
7204916	chr4:7204916:C:T	2.13974e-07	0.621961	0.396173	8.7958e-05	0.566435	0.408465
7205180	chr4:7205180:G:A	2.32636e-08	-1.53805e-10	-1.20083	1.13991e-05	-1.53805e-10	-1.06842
7205432	chr4:7205432:T:C	2.18401e-08	-1.53805e-10	-1.26397	9.89895e-06	-1.53805e-10	-1.20953
7205881	chr4:7205881:T:G	5.10511e-09	-1.45838	-1.2591	2.11065e-06	-1.51671	-1.23826
7205884	chr4:7205884:A:T	6.07004e-08	1.09258	-1.33435	5.08973e-05	1.80105	-1.3732
7206026	chr4:7206026:A:G	6.43049e-09	-1.44683	-1.03984	2.60012e-06	-1.50298	-1.04342
7206220	chr4:7206220:C:T	5.26114e-09	-1.38375	-1.30363	2.14803e-06	-1.44979	-1.28762
7206254	chr4:7206254:C:T	3.79176e-09	-1.66251	-1.35238	2.23654e-06	-1.51669	-1.18034
7206760	chr4:7206760:A:G	2.7474e-08	-1.53805e-10	-1.03448	1.3431e-05	-1.53805e-10	-0.904397
7206974	chr4:7206974:C:T	8.25179e-09	-1.7076	-0.52969	3.13256e-06	-1.68141	-0.678695
7207066	chr4:7207066:T:C	2.92396e-08	-1.08317	0.110969	9.71577e-06	-0.999156	-0.229054
7207086	chr4:7207086:C:T	1.86652e-08	-1.42106	-3.69205e-10	8.13531e-06	-1.40575	-3.69205e-10
7207210	chr4:7207210:G:A	2.69727e-08	-1.0529	-3.69205e-10	1.09015e-05	-1.11306	-3.69205e-10
7207260	chr4:7207260:T:C	4.69736e-09	-1.71912	-1.0816	1.64358e-06	-1.65602	-1.34907
7207300	chr4:7207300:G:A	1.99495e-08	-1.53805e-10	-1.35452	8.90197e-06	-1.53805e-10	-1.31569
7207858	chr4:7207858:A:C	4.97828e-08	0.0869506	-0.527002	2.18701e-05	0.0378028	-0.454643
7207937	chr4:7207937:G:A	3.85355e-08	0.668096	-1.36424	1.82578e-05	0.749279	-1.34664
7207945	chr4:7207945:A:G	1.09408e-08	-1.7042	-0.251019	2.45365e-06	-1.60139	-1.00299
7208008	chr4:7208008:G:A	2.13982e-08	-1.53805e-10	-1.28441	8.67096e-06	-1.53805e-10	-1.34198
7208201	chr4:7208201:C:G	8.8171e-09	-0.891711	-1.27932	3.09786e-06	-1.14615	-1.2251
7208257	chr4:7208257:C:T	2.01839e-08	-1.53805e-10	-1.34284	8.76301e-06	-1.53805e-10	-1.33142
7208986	chr4:7208986:G:A	2.11535e-08	-1.53805e-10	-1.29591	9.48875e-06	-1.53805e-10	-1.25185
7209057	chr4:7209057:T:A	3.5802e-09	-1.70613	-1.36617	1.58823e-06	-1.72123	-1.31811
7209081	chr4:7209081:C:T	7.51796e-09	-1.52368	-0.806749	2.38756e-06	-1.54149	-1.09019
7209180	chr4:7209180:C:T	2.09269e-08	-1.53805e-10	-1.30669	9.37034e-06	-1.53805e-10	-1.26441
7209258	chr4:7209258:C:T	4.14803e-09	-1.70279	-1.22229	2.08885e-06	-1.72191	-1.04344
7209290	chr4:7209290:C:T	3.83486e-08	-1.53805e-10	-0.701003	1.80769e-05	-1.53805e-10	-0.607324
7209312	chr4:7209312:T:C	5.77817e-09	-1.46975	-1.12388	2.69285e-06	-1.33595	-1.17541
7209418	chr4:7209418:G:C	1.00212e-08	-0.99436	-1.04866	3.47182e-06	-1.09808	-1.1592
7209470	chr4:7209470:A:G	5.85132e-09	-1.7226	-0.858452	2.21478e-06	-1.72183	-0.984979
7209510	chr4:7209510:G:A	2.71403e-08	-1.53805e-10	-1.0467	1.11457e-05	-1.53805e-10	-1.09091
7209538	chr4:7209538:T:C	1.92892e-08	-0.0163268	-1.37185	2.46757e-05	1.07968	-1.37582
7209693	chr4:7209693:A:T	8.52908e-09	-0.875165	-1.32907	4.23683e-06	-0.724793	-1.33335
7209732	chr4:7209732:T:C	4.46114e-09	-1.69782	-1.15449	1.82704e-06	-1.67736	-1.22191
7209796	chr4:7209796:A:G	3.60519e-09	-1.72148	-1.34386	1.68337e-06	-1.70213	-1.27903
7210012	chr4:7210012:G:A	4.07054e-09	-1.72278	-1.22117	2.01928e-06	-1.69326	-1.10596
7210180	chr4:7210180:G:A	3.88967e-09	-1.72081	-1.26859	1.93848e-06	-1.67368	-1.16638
7210486	chr4:7210486:G:T	1.97921e-08	-1.53805e-10	-1.36244	8.41744e-06	-1.53805e-10	-1.37165
7210523	chr4:7210523:T:C	4.58122e-09	-1.59996	-1.22579	1.60165e-06	-1.69033	-1.3406
7210629	chr4:7210629:G:C	3.68321e-09	-1.72107	-1.32286	1.78412e-06	-1.67573	-1.24731
7210662	chr4:7210662:A:G	6.11183e-09	-1.72255	-0.814939	2.3152e-06	-1.71856	-0.943909
7210729	chr4:7210729:G:T	2.31878e-08	-1.48624	0.282143	6.54923e-06	-1.53663	-0.0859806
7210950	chr4:7210950:C:A	3.591e-09	-1.71969	-1.3496	1.72054e-06	-1.6676	-1.29172
7211084	chr4:7211084:T:C	3.73044e-09	-1.7225	-1.3087	1.80767e-06	-1.68446	-1.22546
7211341	chr4:7211341:T:C	2.67907e-08	-1.53805e-10	-1.05966	1.09612e-05	-1.53805e-10	-1.10759
7211346	chr4:7211346:C:T	7.31318e-08	0.852613	-0.90807	0.000117641	2.17319	-0.907515
7211407	chr4:7211407:C:T	5.31544e-08	0.876892	-1.25141	8.53295e-05	2.17983	-1.23527
7211596	chr4:7211596:C:A	1.20453e-08	-1.22552	-0.633528	4.15474e-06	-1.28862	-0.789093
7211634	chr4:7211634:A:G	2.4863e-08	-1.53805e-10	-1.13434	1.02065e-05	-1.53805e-10	-1.17894
7212065	chr4:7212065:G:C	2.17216e-08	-1.53805e-10	-1.26941	8.87692e-06	-1.53805e-10	-1.3185
7212339	chr4:7212339:G:A	4.19348e-09	-1.71435	-1.19984	1.68829e-06	-1.71676	-1.26148
7212494	chr4:7212494:T:C	7.18077e-09	-0.997973	-1.37834	3.53924e-06	-0.859719	-1.37833
7212731	chr4:7212731:C:T	6.03367e-08	0.680342	-0.928123	9.31512e-05	1.96658	-0.934317
7212921	chr4:7212921:T:C	4.1653e-08	0.266506	-0.884854	5.84599e-05	1.45014	-0.883761
7212996	chr4:7212996:G:A	2.97334e-08	-1.53805e-10	-0.955451	1.34068e-05	-1.53805e-10	-0.906195
7213205	chr4:7213205:C:T	3.76751e-09	-1.70003	-1.32127	1.96665e-06	-1.61441	-1.21122
7213206	chr4:7213206:G:A	1.05371e-08	-1.71117	-0.28165	3.21366e-06	-1.72085	-0.613701
7213484	chr4:7213484:G:A	1.06123e-08	-1.72101	-0.264703	3.26637e-06	-1.72255	-0.595733
7213573	chr4:7213573:G:C	5.55536e-09	-1.62114	-1.01182	1.93235e-06	-1.66545	-1.17777
7213595	chr4:7213595:A:G	5.15168e-09	-1.62579	-1.08261	1.82826e-06	-1.66857	-1.23003
7213643	chr4:7213643:C:G	8.16417e-09	-0.88459	-1.36338	4.07392e-06	-0.735941	-1.36141
7213714	chr4:7213714:CT:C	2.65788e-08	-1.53805e-10	-1.06761	1.20182e-05	-1.53805e-10	-1.01554
7213927	chr4:7213927:G:A	2.88981e-07	-1.53805e-10	1.31864	0.000141924	-1.53805e-10	1.45333
7213949	chr4:7213949:G:A	3.54824e-08	-1.53805e-10	-0.778685	1.42893e-05	-1.53805e-10	-0.842445
7214134	chr4:7214134:C:T	4.76428e-09	-1.62115	-1.16542	1.73995e-06	-1.66563	-1.28248
7214207	chr4:7214207:T:C	4.81502e-09	-1.60993	-1.16605	1.75425e-06	-1.65704	-1.28288
7214224	chr4:7214224:T:C	1.28044e-08	-1.48071	-0.317222	3.70654e-06	-1.50967	-0.682192
7214427	chr4:7214427:T:C	3.56133e-09	-1.70458	-1.373	1.65382e-06	-1.62194	-1.37693
7214581	chr4:7214581:G:A	3.76972e-09	-1.6757	-1.34502	1.93049e-06	-1.56408	-1.28011
7214637	chr4:7214637:C:A	2.65029e-07	-1.53805e-10	1.23212	0.000129991	-1.53805e-10	1.36551
7214823	chr4:7214823:A:G	5.55347e-09	-1.46898	-1.16432	2.0309e-06	-1.54541	-1.24807
7214856	chr4:7214856:C:A	1.51659e-08	-1.62867	-3.69205e-10	5.93633e-06	-1.72087	-3.69205e-10
7214874	chr4:7214874:C:T	2.18426e-08	-1.53805e-10	-1.26386	9.26902e-06	-1.53805e-10	-1.27528
7214977	chr4:7214977:C:T	1.19952e-08	-0.822603	-1.04061	4.63503e-06	-1.01966	-0.948658
7214988	chr4:7214988:T:C	3.77528e-09	-1.68552	-1.33373	1.93533e-06	-1.58106	-1.26062
7215054	chr4:7215054:G:A	2.62915e-08	-1.53805e-10	-1.07848	1.17397e-05	-1.53805e-10	-1.03898
7215102	chr4:7215102:T:G	1.43799e-08	-1.68189	-3.69205e-10	6.52596e-06	-1.62617	-3.69205e-10
7215161	chr4:7215161:C:T	6.18305e-09	-1.43743	-1.08848	2.86232e-06	-1.31055	-1.13978
7215195	chr4:7215195:C:T	3.81603e-09	-1.68401	-1.3245	1.96472e-06	-1.57916	-1.24745
7215254	chr4:7215254:G:T	3.88285e-09	-1.67591	-1.31524	2.02343e-06	-1.56395	-1.23322
7215319	chr4:7215319:T:C	4.44913e-09	-1.72249	-1.13252	1.79916e-06	-1.72166	-1.19298
7215458	chr4:7215458:G:C	7.41535e-09	-1.6171	-0.727066	3.48198e-06	-1.51775	-0.736606
7215518	chr4:7215518:C:T	3.8939e-09	-1.66965	-1.31866	2.03679e-06	-1.55216	-1.23842
7215523	chr4:7215523:C:T	1.94842e-08	-1.53805e-10	-1.37812	8.42082e-06	-1.53805e-10	-1.37125
7215540	chr4:7215540:G:A	5.2466e-09	-1.49542	-1.19472	2.01412e-06	-1.52901	-1.27276
7215633	chr4:7215633:A:G	3.87475e-09	-1.67853	-1.31471	2.02216e-06	-1.56655	-1.23124
7215650	chr4:7215650:C:T	3.87174e-09	-1.66531	-1.32871	2.01989e-06	-1.5449	-1.25402
7215654	chr4:7215654:C:T	2.15298e-08	-1.53805e-10	-1.27828	9.14161e-06	-1.53805e-10	-1.28912
7215700	chr4:7215700:C:T	3.84801e-09	-1.67231	-1.32785	1.9977e-06	-1.5573	-1.25266
7215890	chr4:7215890:A:G	3.88685e-09	-1.65634	-1.33378	2.03422e-06	-1.52971	-1.26213
7215929	chr4:7215929:G:A	3.92017e-09	-1.651	-1.33058	2.06302e-06	-1.5207	-1.25709
7215984	chr4:7215984:C:T	3.89485e-09	-1.65986	-1.32821	2.04061e-06	-1.53534	-1.25337
7216008	chr4:7216008:C:T	6.20585e-09	-1.44464	-1.07758	2.20129e-06	-1.52461	-1.18831
7216123	chr4:7216123:A:G	3.80354e-09	-1.68233	-1.32946	1.95746e-06	-1.57539	-1.25492
7216185	chr4:7216185:A:G	3.82429e-09	-1.67296	-1.33339	1.9792e-06	-1.55787	-1.26139
7216243	chr4:7216243:A:G	2.1699e-08	-1.27046	-3.69205e-10	1.13798e-05	-1.07012	-3.69205e-10
7216302	chr4:7216302:C:T	2.13066e-08	-1.53805e-10	-1.28871	9.04147e-06	-1.53805e-10	-1.30014
7216345	chr4:7216345:C:T	4.25391e-09	-1.56545	-1.33443	2.32766e-06	-1.39241	-1.26469
7216346	chr4:7216346:G:A	7.38004e-08	-1.53805e-10	-0.0463569	3.58739e-05	-1.53805e-10	0.0780512
7216646	chr4:7216646:C:T	2.25226e-08	-1.53805e-10	-1.2332	9.34781e-06	-1.53805e-10	-1.26682
7216725	chr4:7216725:C:T	5.90896e-09	-1.29893	-1.27232	2.20957e-06	-1.3617	-1.34747
7217011	chr4:7217011:A:G	5.79672e-09	-1.32646	-1.26397	2.1526e-06	-1.39268	-1.34261
7217019	chr4:7217019:G:A	5.59707e-09	-1.33675	-1.28872	2.10503e-06	-1.40183	-1.3558
7217261	chr4:7217261:C:T	2.6308e-08	-1.53805e-10	-1.07785	1.04998e-05	-1.53805e-10	-1.15061
7217308	chr4:7217308:A:G	6.38854e-09	-1.13065	-1.36256	3.32941e-06	-0.935272	-1.36389
7217636	chr4:7217636:C:T	1.63467e-08	-0.211186	-1.34251	6.33385e-06	-0.308356	-1.3477
7217808	chr4:7217808:C:T	3.51476e-09	-1.71328	-1.37746	1.62725e-06	-1.65127	-1.3638
7217887	chr4:7217887:C:T	3.48697e-09	-1.72043	-1.37825	1.60096e-06	-1.67298	-1.35838
7217971	chr4:7217971:G:T	3.81404e-08	-1.53805e-10	-0.706445	1.80794e-05	-1.53805e-10	-0.607188
7218104	chr4:7218104:G:A	2.12854e-08	-1.53805e-10	-1.2897	8.84438e-06	-1.53805e-10	-1.32218
7218151	chr4:7218151:C:T	3.51782e-09	-1.71318	-1.3767	1.62693e-06	-1.64891	-1.36636
7218162	chr4:7218162:C:T	3.55666e-09	-1.70442	-1.37448	1.65604e-06	-1.62676	-1.37077
7218180	chr4:7218180:G:A	3.60861e-09	-1.6863	-1.3781	1.54396e-06	-1.69503	-1.37257
7218423	chr4:7218423:A:C	2.28884e-08	-1.53805e-10	-1.21709	1.0194e-05	-1.53805e-10	-1.18016
7218449	chr4:7218449:G:A	2.42719e-08	-1.53805e-10	-1.1584	9.65349e-06	-1.53805e-10	-1.23464
7218516	chr4:7218516:A:G	3.57307e-08	-1.53805e-10	-0.771709	1.35152e-05	-1.53805e-10	-0.898144
7218648	chr4:7218648:T:C	2.75687e-08	-1.53805e-10	-1.03104	1.1187e-05	-1.53805e-10	-1.0872
7218751	chr4:7218751:C:T	4.92016e-09	-1.48886	-1.26552	1.90408e-06	-1.51581	-1.34215
7218920	chr4:7218920:C:T	8.27295e-09	-0.86807	-1.36666	3.16642e-06	-0.971847	-1.37751
7218992	chr4:7218992:GCTAGGCCCTTC:G	8.72213e-09	-0.848588	-1.33327	3.23723e-06	-0.954342	-1.3729
7219105	chr4:7219105:A:G	3.60127e-09	-1.69967	-1.36676	1.66512e-06	-1.61643	-1.37563
7219194	chr4:7219194:A:G	8.6499e-09	-0.850939	-1.33923	3.22348e-06	-0.956512	-1.37499
7219314	chr4:7219314:T:G	7.932e-09	-0.920378	-1.35644	3.02607e-06	-1.01641	-1.37829
7219344	chr4:7219344:A:G	8.55874e-09	-0.899248	-1.30152	3.14165e-06	-0.997734	-1.35948
7219569	chr4:7219569:C:T	2.21927e-08	-1.53805e-10	-1.24796	9.98597e-06	-1.53805e-10	-1.20078
7219697	chr4:7219697:A:C	3.6925e-09	-1.66591	-1.37551	1.785e-06	-1.55443	-1.36811
7219707	chr4:7219707:T:C	8.5764e-09	-0.841831	-1.35688	3.27575e-06	-0.937105	-1.37831
7219738	chr4:7219738:G:A	9.84039e-09	-0.747185	-1.31404	4.66748e-06	-0.712659	-1.24868
7219846	chr4:7219846:G:A	2.35758e-08	-1.53805e-10	-1.1875	9.94401e-06	-1.53805e-10	-1.20499
7219906	chr4:7219906:T:C	1.08206e-08	-0.587929	-1.37834	4.15227e-06	-0.71035	-1.36796
7220026	chr4:7220026:C:T	2.62217e-08	-1.53805e-10	-1.08114	1.07564e-05	-1.53805e-10	-1.12646
7220131	chr4:7220131:A:G	1.94798e-08	-1.53805e-10	-1.37834	8.39217e-06	-1.53805e-10	-1.37466
7220202	chr4:7220202:TG:T	2.535e-08	-1.53805e-10	-1.11494	1.01958e-05	-1.53805e-10	-1.17998
7220262	chr4:7220262:C:G	8.03312e-09	-1.09188	-1.17227	2.83304e-06	-1.16512	-1.29549
7220337	chr4:7220337:G:A	1.11261e-08	-0.560108	-1.37832	4.25592e-06	-0.684886	-1.36876
7220526	chr4:7220526:G:A	4.21851e-09	-1.53887	-1.36937	1.78659e-06	-1.5611	-1.36056
7220623	chr4:7220623:T:G	1.011e-08	-0.700875	-1.33332	3.7391e-06	-0.820111	-1.363
7220635	chr4:7220635:A:C	1.071e-08	-0.598275	-1.37827	4.10382e-06	-0.720602	-1.36944
7220680	chr4:7220680:A:C	1.08126e-08	-0.589615	-1.37739	4.12356e-06	-0.712052	-1.37319
7220709	chr4:7220709:A:G	1.24302e-08	-0.449571	-1.37802	7.05835e-06	-0.169455	-1.37829
7220743	chr4:7220743:G:A	1.96032e-08	-1.53805e-10	-1.37203	8.36982e-06	-1.53805e-10	-1.37733
7220833	chr4:7220833:T:C	1.17088e-08	-0.509556	-1.37782	4.46449e-06	-0.63837	-1.36743
7221229	chr4:7221229:TC:T	4.79234e-08	-1.53805e-10	-0.478118	1.91638e-05	-1.53805e-10	-0.548937
7221283	chr4:7221283:T:C	4.05212e-08	0.0686252	-0.714522	5.02937e-05	1.22374	-0.807815
7221305	chr4:7221305:C:T	2.51255e-08	0.244666	-1.3685	8.98133e-06	0.0449	-1.35171
7221414	chr4:7221414:G:GACCAAA	2.4255e-08	-1.53805e-10	-1.1591	1.01053e-05	-1.53805e-10	-1.1889
7221432	chr4:7221432:C:G	4.86116e-09	-1.58136	-1.18509	1.86644e-06	-1.56215	-1.31578
7221533	chr4:7221533:C:G	1.15384e-08	-0.581268	-1.32078	4.2516e-06	-0.706264	-1.3484
7221621	chr4:7221621:C:T	9.6097e-09	-0.706799	-1.37815	3.69252e-06	-0.826392	-1.36926
7221640	chr4:7221640:C:G	1.57794e-08	-1.30234	-0.28668	5.09207e-06	-1.3522	-0.52207
7221816	chr4:7221816:T:C	1.22896e-08	-0.53569	-1.30328	4.48929e-06	-0.665779	-1.33449
7221839	chr4:7221839:A:G	1.28203e-08	-0.589337	-1.20736	4.59605e-06	-0.715765	-1.261
7221840	chr4:7221840:G:A	2.75277e-08	-1.53805e-10	-1.03253	1.11093e-05	-1.53805e-10	-1.09418
7221843	chr4:7221843:T:C	2.75277e-08	-1.53805e-10	-1.03253	1.11093e-05	-1.53805e-10	-1.09418
7221844	chr4:7221844:T:TCC	2.75277e-08	-1.53805e-10	-1.03253	1.11093e-05	-1.53805e-10	-1.09418
7221846	chr4:7221846:TCTGAGTG:T	2.75277e-08	-1.53805e-10	-1.03253	1.11093e-05	-1.53805e-10	-1.09418
7221853	chr4:7221853:G:GAAA	2.75277e-08	-1.53805e-10	-1.03253	1.11093e-05	-1.53805e-10	-1.09418
7221876	chr4:7221876:C:G	4.44565e-09	-1.49369	-1.3621	1.92057e-06	-1.47674	-1.3726
7221917	chr4:7221917:C:T	2.33368e-08	-1.53805e-10	-1.19769	9.50456e-06	-1.53805e-10	-1.25019
7222060	chr4:7222060:C:A	1.77073e-08	-0.547084	-0.926662	6.31563e-06	-0.672941	-0.98599
7222064	chr4:7222064:A:G	7.81903e-09	-0.975532	-1.31563	3.94893e-06	-0.840186	-1.28833
7222081	chr4:7222081:G:A	2.34755e-08	-1.53805e-10	-1.19176	9.17913e-06	-1.53805e-10	-1.28503
7222088	chr4:7222088:G:T	2.75632e-08	-1.53805e-10	-1.03124	1.24894e-05	-1.53805e-10	-0.977077
7222197	chr4:7222197:T:C	3.42068e-08	0.133245	-0.948542	1.21553e-05	0.00273351	-1.00693
7222306	chr4:7222306:T:C	1.52716e-08	-0.566549	-1.05518	5.46177e-06	-0.698688	-1.1055
7222508	chr4:7222508:C:T	1.11965e-08	-0.587881	-1.34424	5.38702e-06	-0.53216	-1.28581
7222520	chr4:7222520:T:TG	5.27115e-09	-1.40414	-1.28133	2.00421e-06	-1.47114	-1.33557
7222534	chr4:7222534:A:G	5.527e-09	-1.43421	-1.20386	2.14212e-06	-1.4622	-1.27796
7222567	chr4:7222567:A:C	7.85737e-09	-1.27743	-1.00884	2.67638e-06	-1.36298	-1.15451
7222762	chr4:7222762:T:C	8.62381e-09	-1.71733	-0.475862	3.82365e-06	-1.72231	-0.438448
7222803	chr4:7222803:G:A	3.50479e-08	0.373169	-1.16417	4.68554e-05	1.49519	-1.15008
7222912	chr4:7222912:G:C	4.01111e-08	-1.53805e-10	-0.656067	1.44533e-05	-1.53805e-10	-0.83104
7222972	chr4:7222972:C:G	4.03115e-09	-1.7095	-1.24417	1.69759e-06	-1.71669	-1.25607
7223860	chr4:7223860:G:C	1.19681e-08	-1.69699	-0.168482	5.32955e-06	-1.70448	-0.124215
7224018	chr4:7224018:A:G	1.25941e-08	-1.72043	-0.0940603	6.01325e-06	-1.72194	0.0139413
7224430	chr4:7224430:G:A	1.58259e-08	-1.7138	0.127727	7.20594e-06	-1.71712	0.190062
7224704	chr4:7224704:G:A	1.96541e-08	-1.53805e-10	-1.36943	8.51702e-06	-1.53805e-10	-1.35989
7224721	chr4:7224721:C:G	1.44622e-08	-1.67619	-3.69205e-10	6.16885e-06	-1.68245	-3.69205e-10
7225165	chr4:7225165:G:A	1.2558e-08	-1.72078	-0.0965901	6.01446e-06	-1.72214	0.0143493
7225286	chr4:7225286:A:G	1.07839e-07	-1.53805e-10	0.332921	5.16134e-05	-1.53805e-10	0.441822
7225307	chr4:7225307:G:A	5.40068e-08	-1.53805e-10	-0.35861	2.02879e-05	-1.53805e-10	-0.491935
7225695	chr4:7225695:C:T	2.20072e-08	-1.53805e-10	-1.25635	9.86996e-06	-1.53805e-10	-1.21246
7225858	chr4:7225858:C:T	1.99297e-08	-1.53805e-10	-1.35551	8.82343e-06	-1.53805e-10	-1.32455
7226170	chr4:7226170:G:T	2.70164e-08	-0.138429	-0.912846	2.4429e-05	0.639107	-0.945294
7226293	chr4:7226293:T:C	2.03985e-08	-1.53805e-10	-1.33226	8.61592e-06	-1.53805e-10	-1.34835
7226444	chr4:7226444:C:T	8.92331e-09	-1.70482	-0.454239	4.05365e-06	-1.70933	-0.393015
7226474	chr4:7226474:C:T	5.79249e-09	-1.71788	-0.873279	2.24399e-06	-1.69492	-0.99878
7226584	chr4:7226584:T:C	2.25332e-08	-1.53805e-10	-1.23273	1.00509e-05	-1.53805e-10	-1.19429
7226665	chr4:7226665:C:G	2.13034e-08	-1.29262	0.00377091	5.08284e-06	-1.35385	-0.522244
7226716	chr4:7226716:G:A	6.92739e-08	1.22305	-1.3327	2.46369e-05	1.04024	-1.33796
7226952	chr4:7226952:C:T	1.44146e-08	-1.67948	-3.69205e-10	6.20477e-06	-1.67664	-3.69205e-10
7226986	chr4:7226986:C:T	1.94839e-08	-1.53805e-10	-1.37813	8.36664e-06	-1.53805e-10	-1.37771
7227102	chr4:7227102:C:A	2.00313e-08	-1.53805e-10	-1.35042	8.49234e-06	-1.53805e-10	-1.3628
7227124	chr4:7227124:C:T	1.9828e-08	-1.53805e-10	-1.36063	8.43017e-06	-1.53805e-10	-1.37014
7227166	chr4:7227166:G:A	5.2985e-09	-1.61904	-1.06126	2.10424e-06	-1.5683	-1.18971
7227407	chr4:7227407:C:G	2.05422e-08	-1.53805e-10	-1.32524	9.04402e-06	-1.53805e-10	-1.29986
7227606	chr4:7227606:G:A	6.31748e-09	-1.54248	-0.961916	2.44047e-06	-1.47207	-1.1377
7227787	chr4:7227787:G:A	4.66833e-08	-1.53805e-10	-0.504334	1.73415e-05	-1.53805e-10	-0.64886
7227879	chr4:7227879:C:T	3.95508e-08	-1.53805e-10	-0.670135	1.8951e-05	-1.53805e-10	-0.560101
7227996	chr4:7227996:C:T	2.2343e-08	-1.24121	-3.69205e-10	8.85443e-06	-1.32104	-3.69205e-10
7228133	chr4:7228133:A:C	1.17279e-08	-0.554822	-1.33092	1.22487e-05	0.30391	-1.30045
7228141	chr4:7228141:T:C	2.02117e-08	-1.53805e-10	-1.34146	8.82959e-06	-1.53805e-10	-1.32385
7228280	chr4:7228280:T:TTTTAATGTAATCCTCCC	1.95216e-08	-1.53805e-10	-1.3762	8.39517e-06	-1.53805e-10	-1.3743
7228449	chr4:7228449:G:A	1.40988e-08	-1.70163	-3.69205e-10	6.39129e-06	-1.64702	-3.69205e-10
7228559	chr4:7228559:C:T	1.5632e-08	-1.34557	-0.252834	5.86164e-06	-1.41593	-0.317602
7228711	chr4:7228711:G:T	2.69488e-08	-1.53805e-10	-1.05378	1.23115e-05	-1.53805e-10	-0.99143
7229007	chr4:7229007:G:A	9.80559e-09	-0.767484	-1.29728	9.30604e-06	0.0965741	-1.36787
7229499	chr4:7229499:C:T	9.41938e-09	-1.06594	-1.03901	7.15306e-06	-0.326172	-1.20825
7230791	chr4:7230791:G:T	1.96385e-08	-1.53805e-10	-1.37023	8.49594e-06	-1.53805e-10	-1.36237
7231413	chr4:7231413:TG:T	1.95222e-08	-1.53805e-10	-1.37617	8.45919e-06	-1.53805e-10	-1.36671
7231501	chr4:7231501:G:A	1.31673e-08	-0.506457	-1.26352	1.4012e-05	0.394216	-1.25626
7231657	chr4:7231657:A:G	3.93248e-08	-1.53805e-10	-0.675865	1.43057e-05	-1.53805e-10	-0.841304
7231840	chr4:7231840:G:A	1.2135e-08	-0.929673	-0.92195	4.38617e-06	-1.03377	-0.989731
7231998	chr4:7231998:G:A	2.42354e-08	-1.02931	-0.130593	6.02093e-06	-1.08193	-0.624786
7232179	chr4:7232179:A:G	2.32439e-08	-1.53805e-10	-1.20168	9.67299e-06	-1.53805e-10	-1.23262
7232187	chr4:7232187:C:G	3.80698e-08	-1.53805e-10	-0.7083	1.43152e-05	-1.53805e-10	-0.840636
7232241	chr4:7232241:T:C	3.96914e-09	-1.59873	-1.37044	1.65794e-06	-1.64136	-1.35502
7232625	chr4:7232625:G:A	1.1252e-08	-0.978129	-0.949046	4.97818e-06	-1.08323	-0.813664
7232927	chr4:7232927:C:T	2.65512e-08	-1.53805e-10	-1.06865	1.16783e-05	-1.53805e-10	-1.04422
7233093	chr4:7233093:A:G	5.72055e-08	-1.53805e-10	-0.30107	1.96727e-05	-1.53805e-10	-0.522728
7233456	chr4:7233456:G:A	1.07829e-07	0.332825	-3.69205e-10	4.99417e-05	0.408897	-3.69205e-10
7233835	chr4:7233835:G:A	3.84905e-09	-1.70675	-1.29314	1.58466e-06	-1.6996	-1.34199
7234120	chr4:7234120:A:G	4.96158e-08	-1.35293	0.909522	1.19576e-05	-1.37597	0.355373
7234127	chr4:7234127:A:G	7.03109e-09	-1.44147	-0.955905	2.9914e-06	-1.46056	-0.945659
7234133	chr4:7234133:T:C	9.91835e-09	-1.32734	-0.72599	3.84383e-06	-1.34509	-0.810405
7234217	chr4:7234217:G:A	1.38378e-08	-1.72032	-3.69205e-10	6.35422e-06	-1.65284	-3.69205e-10
7234599	chr4:7234599:T:G	6.51369e-09	-1.72258	-0.751236	2.77829e-06	-1.72278	-0.757344
7234676	chr4:7234676:C:T	4.11479e-08	-1.53805e-10	-0.630547	1.66155e-05	-1.53805e-10	-0.691624
7234935	chr4:7234935:A:G	1.95006e-08	-1.53805e-10	-1.37728	8.3644e-06	-1.53805e-10	-1.37798
7235024	chr4:7235024:G:T	8.83012e-08	-1.53805e-10	0.133032	4.43876e-05	-1.53805e-10	0.291
7235173	chr4:7235173:G:A	1.95625e-08	-1.53805e-10	-1.37411	8.68173e-06	-1.53805e-10	-1.34074
7235365	chr4:7235365:A:G	7.04245e-09	-1.39485	-1.00091	2.47885e-06	-1.43142	-1.16274
7235477	chr4:7235477:GACTGTGTCTTGACTGTAGGCT:G	2.07268e-08	-1.53805e-10	-1.31629	8.6769e-06	-1.53805e-10	-1.3413
7235514	chr4:7235514:A:G	4.57946e-08	-1.53805e-10	-0.523555	2.21664e-05	-1.53805e-10	-0.403381
7235677	chr4:7235677:C:T	3.29071e-08	-1.53805e-10	-0.854034	1.53471e-05	-1.53805e-10	-0.771033
7235752	chr4:7235752:G:T	1.94844e-08	-1.53805e-10	-1.37811	8.39288e-06	-1.53805e-10	-1.37458
7235787	chr4:7235787:G:A	2.75789e-08	-1.53805e-10	-1.03067	1.28774e-05	-1.53805e-10	-0.946488
7235838	chr4:7235838:C:T	6.20808e-08	-1.53805e-10	-0.219283	2.47515e-05	-1.53805e-10	-0.293072
7236239	chr4:7236239:T:C	2.4272e-08	-1.53805e-10	-1.1584	9.80744e-06	-1.53805e-10	-1.21882
7236430	chr4:7236430:A:G	1.50572e-08	-0.319721	-1.31615	5.24713e-06	-0.47347	-1.37081
7236448	chr4:7236448:G:A	2.00164e-08	-1.53805e-10	-1.35117	8.54852e-06	-1.53805e-10	-1.3562
7236498	chr4:7236498:G:C	1.28662e-08	-0.577474	-1.21564	4.38316e-06	-0.694874	-1.32932
7236634	chr4:7236634:T:C	1.13732e-08	-0.827165	-1.0893	3.80972e-06	-0.936766	-1.22764
7236638	chr4:7236638:G:A	2.73263e-08	-1.53805e-10	-1.03987	1.03531e-05	-1.53805e-10	-1.16468
7236658	chr4:7236658:T:G	1.98367e-08	-1.53805e-10	-1.36019	8.36513e-06	-1.53805e-10	-1.37789
7236694	chr4:7236694:T:G	4.13001e-08	-1.33068	0.703828	1.06452e-05	-1.34776	0.210911
7236726	chr4:7236726:C:G	2.13951e-08	-1.53805e-10	-1.28456	9.81223e-06	-1.53805e-10	-1.21833
7236820	chr4:7236820:A:T	4.61472e-08	-1.53805e-10	-0.515885	1.76883e-05	-1.53805e-10	-0.629057
7236925	chr4:7236925:T:C	1.43388e-08	-1.68475	-3.69205e-10	6.05366e-06	-1.7013	-3.69205e-10
7236974	chr4:7236974:C:T	1.23104e-08	-0.689707	-1.14757	5.1943e-06	-0.681781	-1.17262
7237021	chr4:7237021:A:G	3.45406e-08	-1.53805e-10	-0.805584	1.41091e-05	-1.53805e-10	-0.855137
7237049	chr4:7237049:C:T	8.79794e-09	-1.47705	-0.696157	2.67844e-06	-1.55722	-0.959508
7237050	chr4:7237050:G:A	1.96391e-08	-1.53805e-10	-1.3702	8.36709e-06	-1.53805e-10	-1.37765
7237134	chr4:7237134:T:C	2.14202e-08	-1.53805e-10	-1.28339	8.61862e-06	-1.53805e-10	-1.34803
7237390	chr4:7237390:C:T	1.94811e-08	-1.53805e-10	-1.37828	8.38727e-06	-1.53805e-10	-1.37525
7237430	chr4:7237430:T:C	1.95021e-08	-1.53805e-10	-1.3772	8.41797e-06	-1.53805e-10	-1.37159
7237464	chr4:7237464:T:C	2.34243e-08	-1.53805e-10	-1.19395	9.6353e-06	-1.53805e-10	-1.23653
7237604	chr4:7237604:C:G	8.05579e-09	-0.896121	-1.36521	3.29508e-06	-0.952745	-1.35678
7237730	chr4:7237730:G:A	2.49591e-08	-1.53805e-10	-1.13048	9.91204e-06	-1.53805e-10	-1.20821
7237759	chr4:7237759:A:T	2.22336e-08	-1.53805e-10	-1.24612	1.00362e-05	-1.53805e-10	-1.19576
7237894	chr4:7237894:T:C	8.12471e-09	-0.948338	-1.30447	3.39611e-06	-1.0099	-1.26943
7237908	chr4:7237908:C:T	2.47343e-08	-1.53805e-10	-1.13953	1.01105e-05	-1.53805e-10	-1.18839
7237909	chr4:7237909:G:A	2.01135e-08	-1.53805e-10	-1.34633	8.53311e-06	-1.53805e-10	-1.35801
7237986	chr4:7237986:T:C	7.87906e-09	-0.910772	-1.37274	3.25998e-06	-0.968725	-1.35151
7237987	chr4:7237987:G:A	2.46717e-08	-1.53805e-10	-1.14206	1.01007e-05	-1.53805e-10	-1.18935
7238257	chr4:7238257:T:C	4.13628e-08	-1.53805e-10	-0.625339	1.50178e-05	-1.53805e-10	-0.792722
7238301	chr4:7238301:G:A	7.32775e-09	-1.05075	-1.3053	3.15002e-06	-1.10959	-1.24496
7238356	chr4:7238356:A:G	8.05892e-09	-0.976042	-1.2849	3.46329e-06	-1.03245	-1.22729
7238379	chr4:7238379:T:C	7.73842e-09	-1.04253	-1.25899	3.35483e-06	-1.0974	-1.19416
7238617	chr4:7238617:T:C	7.84334e-09	-0.916729	-1.37133	3.25496e-06	-0.973366	-1.34841
7238706	chr4:7238706:C:T	2.02349e-08	-1.53805e-10	-1.34031	9.02472e-06	-1.53805e-10	-1.30199
7239011	chr4:7239011:C:T	2.52209e-08	-1.53805e-10	-1.12005	1.16902e-05	-1.53805e-10	-1.04321
7239027	chr4:7239027:A:G	7.08792e-09	-1.58669	-0.802637	2.20519e-06	-1.56398	-1.14717
7239035	chr4:7239035:G:T	2.03152e-08	-1.53805e-10	-1.33635	8.98294e-06	-1.53805e-10	-1.30663
7239049	chr4:7239049:A:C	1.80231e-08	-1.5218	0.0657271	4.58581e-06	-1.59715	-0.381841
7239054	chr4:7239054:G:A	2.55915e-08	-1.53805e-10	-1.10546	1.18858e-05	-1.53805e-10	-1.02662
7239265	chr4:7239265:A:G	2.34389e-08	-1.53805e-10	-1.19332	9.47532e-06	-1.53805e-10	-1.25327
7239302	chr4:7239302:T:C	1.60247e-08	-1.5426	-0.0309963	4.30397e-06	-1.61661	-0.425815
7239604	chr4:7239604:A:G	1.95292e-08	-1.38174	0.00592756	6.47768e-06	-1.32492	-0.308677
7239747	chr4:7239747:A:G	1.96926e-08	-1.53805e-10	-1.36748	8.37887e-06	-1.53805e-10	-1.37625
7240374	chr4:7240374:G:A	2.02665e-08	-1.53805e-10	-1.33875	9.03863e-06	-1.53805e-10	-1.30045
7240504	chr4:7240504:T:C	8.8068e-08	-1.53805e-10	0.130388	3.3993e-05	-1.53805e-10	0.0241937
7240700	chr4:7240700:A:G	4.76895e-09	-1.70465	-1.08095	1.63438e-06	-1.70814	-1.30256
7240864	chr4:7240864:G:T	2.72302e-08	-1.53805e-10	-1.04339	1.10309e-05	-1.53805e-10	-1.10126
7240865	chr4:7240865:C:T	2.72574e-08	-1.53805e-10	-1.04239	1.10411e-05	-1.53805e-10	-1.10033
7241095	chr4:7241095:T:C	4.29709e-09	-1.59194	-1.29784	1.74821e-06	-1.62167	-1.3217
7241122	chr4:7241122:A:G	1.9568e-08	-1.53805e-10	-1.37383	8.5263e-06	-1.53805e-10	-1.3588
7241296	chr4:7241296:T:G	1.952e-08	-1.53805e-10	-1.37628	8.36953e-06	-1.53805e-10	-1.37736
7241425	chr4:7241425:T:A	1.96722e-08	-1.53805e-10	-1.36852	8.61671e-06	-1.53805e-10	-1.34826
7241673	chr4:7241673:T:C	1.02413e-08	-1.65453	-0.366766	3.00537e-06	-1.65162	-0.749939
7242012	chr4:7242012:C:T	2.20654e-08	-1.53805e-10	-1.25371	9.18076e-06	-1.53805e-10	-1.28485
7242532	chr4:7242532:C:CTG	2.78353e-08	-1.53805e-10	-1.02141	1.06527e-05	-1.53805e-10	-1.13614
7242828	chr4:7242828:G:A	2.06493e-08	-1.53805e-10	-1.32004	8.64895e-06	-1.53805e-10	-1.34452
7243194	chr4:7243194:C:T	1.55218e-08	-1.60547	-3.69205e-10	6.69504e-06	-1.60059	-3.69205e-10
7243254	chr4:7243254:G:A	2.141e-08	-1.53805e-10	-1.28386	8.90658e-06	-1.53805e-10	-1.31517
7243691	chr4:7243691:A:C	2.05667e-08	-1.53805e-10	-1.32405	8.59155e-06	-1.53805e-10	-1.35118
7243717	chr4:7243717:A:G	7.23912e-09	-1.58051	-0.787708	2.58688e-06	-1.54774	-1.00376
7243922	chr4:7243922:TG:T	3.62035e-08	0.481962	-1.24053	1.20228e-05	0.295435	-1.31059
7243963	chr4:7243963:G:A	2.1018e-08	-1.53805e-10	-1.30234	8.77198e-06	-1.53805e-10	-1.3304
7243980	chr4:7243980:A:G	6.35961e-09	-1.57659	-0.921165	2.34654e-06	-1.54392	-1.10509
7244136	chr4:7244136:G:A	3.53693e-08	-1.53805e-10	-0.781876	1.62663e-05	-1.53805e-10	-0.712866
7244227	chr4:7244227:C:A	7.01017e-09	-1.43881	-0.961554	2.58051e-06	-1.3893	-1.16467
7244400	chr4:7244400:C:T	5.75464e-09	-1.55783	-1.03988	1.95741e-06	-1.58703	-1.2433
7244705	chr4:7244705:T:C	2.02135e-08	-1.53805e-10	-1.34137	8.47079e-06	-1.53805e-10	-1.36534
7244771	chr4:7244771:G:A	1.96766e-08	-1.53805e-10	-1.36829	8.36997e-06	-1.53805e-10	-1.37731
7244793	chr4:7244793:C:T	2.07401e-08	-1.53805e-10	-1.31565	8.64444e-06	-1.53805e-10	-1.34504
7245005	chr4:7245005:C:A	2.14266e-08	-1.53805e-10	-1.28309	9.53959e-06	-1.53805e-10	-1.24651
7245012	chr4:7245012:G:A	7.19827e-09	-1.49609	-0.87779	2.68322e-06	-1.4542	-1.06074
7245015	chr4:7245015:C:T	2.84211e-08	-1.00059	-3.69205e-10	1.13495e-05	-1.07278	-3.69205e-10
7245328	chr4:7245328:G:A	2.14583e-08	-1.53805e-10	-1.28161	8.83172e-06	-1.53805e-10	-1.32361
7245388	chr4:7245388:C:T	2.7756e-08	-1.53805e-10	-1.02427	1.2775e-05	-1.53805e-10	-0.954466
7245528	chr4:7245528:G:A	2.07407e-08	-1.12784	-0.187778	7.16189e-06	-1.0528	-0.480387
7245602	chr4:7245602:G:A	1.25672e-08	-0.715059	-1.10157	5.60227e-06	-0.798557	-0.980232
7245633	chr4:7245633:A:G	2.26027e-08	-1.29873	0.0690816	7.02298e-06	-1.22801	-0.324765
7245698	chr4:7245698:C:T	1.25175e-08	-1.28371	-0.536886	4.2352e-06	-1.21332	-0.845206
7245923	chr4:7245923:A:G	1.47604e-08	-1.65577	-3.69205e-10	7.06427e-06	-1.54691	-3.69205e-10
7245956	chr4:7245956:C:T	2.04774e-08	-1.53805e-10	-1.3284	8.53773e-06	-1.53805e-10	-1.35746
7246335	chr4:7246335:A:T	1.45485e-08	-1.67023	-3.69205e-10	6.09899e-06	-1.69384	-3.69205e-10
7246398	chr4:7246398:G:A	1.52172e-08	-1.0925	-0.532793	5.39042e-06	-1.01349	-0.803843
7247008	chr4:7247008:G:C	1.05322e-08	-1.32127	-0.672011	3.79044e-06	-1.25495	-0.914523
7247095	chr4:7247095:T:C	7.94056e-09	-1.48402	-0.791716	2.82218e-06	-1.42919	-1.03527
7247381	chr4:7247381:A:G	1.9481e-08	-1.53805e-10	-1.37828	8.39208e-06	-1.53805e-10	-1.37467
7247461	chr4:7247461:A:T	5.66345e-09	-1.59149	-1.0222	1.82673e-06	-1.64079	-1.25864
7247644	chr4:7247644:G:T	1.02031e-08	-1.39639	-0.628648	3.42379e-06	-1.33752	-0.933688
7247708	chr4:7247708:G:A	2.26691e-08	-1.53805e-10	-1.22672	9.2142e-06	-1.53805e-10	-1.28121
7247711	chr4:7247711:G:A	2.26937e-08	-1.53805e-10	-1.22563	9.2224e-06	-1.53805e-10	-1.28032
7247969	chr4:7247969:C:A	2.2496e-08	-1.53805e-10	-1.23438	9.17742e-06	-1.53805e-10	-1.28521
7248045	chr4:7248045:G:A	6.6553e-09	-1.19405	-1.25826	2.84432e-06	-1.11903	-1.33761
7248088	chr4:7248088:A:G	6.87427e-09	-1.26844	-1.15149	2.83213e-06	-1.20106	-1.25987
7248146	chr4:7248146:C:T	2.24795e-08	-1.53805e-10	-1.23512	9.17207e-06	-1.53805e-10	-1.2858
7248166	chr4:7248166:A:C	5.41881e-09	-1.31713	-1.34071	2.40574e-06	-1.24765	-1.37646
7248293	chr4:7248293:G:A	1.16458e-08	-1.30141	-0.591365	5.58645e-06	-1.34347	-0.438147
7248304	chr4:7248304:G:A	7.37119e-09	-1.01292	-1.33722	2.8003e-06	-1.09671	-1.37552
7248363	chr4:7248363:A:G	7.20965e-09	-1.00919	-1.36312	2.79435e-06	-1.0968	-1.37756
7249058	chr4:7249058:C:G	1.01397e-08	-1.06368	-0.967583	4.12967e-06	-0.97682	-1.10694
7249262	chr4:7249262:A:G	2.08424e-08	-1.53805e-10	-1.31073	8.79222e-06	-1.53805e-10	-1.32809
7249520	chr4:7249520:C:T	2.53306e-08	-1.53805e-10	-1.11571	1.01584e-05	-1.53805e-10	-1.18366
7249599	chr4:7249599:T:G	2.03652e-08	-1.53805e-10	-1.33389	8.518e-06	-1.53805e-10	-1.35978
7249689	chr4:7249689:C:T	1.95337e-08	-1.53805e-10	-1.37558	8.36361e-06	-1.53805e-10	-1.37807
7250007	chr4:7250007:C:T	2.67259e-08	-1.53805e-10	-1.06209	9.83358e-06	-1.53805e-10	-1.21616
7250101	chr4:7250101:G:A	2.041e-08	-1.53805e-10	-1.3317	8.60081e-06	-1.53805e-10	-1.3501
7250103	chr4:7250103:G:A	2.24738e-08	-1.53805e-10	-1.23537	9.1883e-06	-1.53805e-10	-1.28403
7250478	chr4:7250478:A:T	2.04051e-08	-1.53805e-10	-1.33194	8.54765e-06	-1.53805e-10	-1.3563
7250731	chr4:7250731:G:A	2.06274e-08	-1.53805e-10	-1.3211	8.60689e-06	-1.53805e-10	-1.3494
7250949	chr4:7250949:C:T	9.91727e-09	-1.70432	-0.349124	3.80179e-06	-1.71791	-0.448575
7251127	chr4:7251127:A:G	2.73618e-08	-1.53805e-10	-1.03857	1.05843e-05	-1.53805e-10	-1.14259
7251223	chr4:7251223:G:A	5.22276e-09	-1.56454	-1.13015	3.17708e-06	-1.60303	-0.742964
7251370	chr4:7251370:G:A	5.84329e-09	-1.5236	-1.05882	2.18351e-06	-1.52164	-1.19939
7251533	chr4:7251533:C:T	1.08488e-08	-1.27583	-0.68784	3.76808e-06	-1.24378	-0.931616
7251876	chr4:7251876:G:A	5.64424e-09	-1.50487	-1.11221	2.09414e-06	-1.53499	-1.22783
7252064	chr4:7252064:C:T	2.15829e-08	-1.53805e-10	-1.27582	9.56695e-06	-1.53805e-10	-1.24365
7252098	chr4:7252098:C:T	1.97241e-08	-1.53805e-10	-1.36588	8.37796e-06	-1.53805e-10	-1.37636
7252188	chr4:7252188:G:A	4.61668e-08	-1.56391	1.04846	8.88022e-06	-1.58409	0.265953
7252391	chr4:7252391:G:A	7.31872e-09	-1.71318	-0.644105	2.9343e-06	-1.69765	-0.727842
7252998	chr4:7252998:C:T	1.98107e-08	-1.53805e-10	-1.3615	8.56945e-06	-1.53805e-10	-1.35376
7253206	chr4:7253206:T:C	3.80308e-09	-1.63356	-1.37834	1.55127e-06	-1.68593	-1.37695
7253366	chr4:7253366:A:C	4.11834e-09	-1.59481	-1.33746	1.59779e-06	-1.66172	-1.37162
7253367	chr4:7253367:T:C	4.10595e-09	-1.60032	-1.33496	1.5934e-06	-1.6655	-1.37058
7253412	chr4:7253412:T:TC	2.31823e-08	-1.53805e-10	-1.20433	9.33572e-06	-1.53805e-10	-1.26811
7253683	chr4:7253683:G:A	1.95162e-08	-1.53805e-10	-1.37647	8.45947e-06	-1.53805e-10	-1.36667
7253799	chr4:7253799:A:G	3.88634e-09	-1.61233	-1.37792	1.66529e-06	-1.61525	-1.37671
7254128	chr4:7254128:T:A	4.02894e-09	-1.72174	-1.23247	1.75466e-06	-1.69398	-1.24571
7254144	chr4:7254144:A:G	2.50751e-08	-1.53805e-10	-1.12585	9.74289e-06	-1.53805e-10	-1.22542
7254496	chr4:7254496:G:A	1.57039e-08	-1.59381	-3.69205e-10	5.96408e-06	-1.71621	-3.69205e-10
7254517	chr4:7254517:G:C	4.86593e-08	-1.53307	1.07019	1.04182e-05	-1.42037	0.261964
7254748	chr4:7254748:C:T	1.66272e-07	-1.59088	2.35678	6.00767e-05	-1.58191	2.17558
7254750	chr4:7254750:G:A	2.10767e-08	-1.53805e-10	-1.29955	8.61278e-06	-1.53805e-10	-1.34871
7254812	chr4:7254812:G:T	6.57595e-08	-1.53805e-10	-0.161717	3.1031e-05	-1.53805e-10	-0.0669729
7254893	chr4:7254893:C:T	3.48356e-09	-1.72249	-1.37717	1.54101e-06	-1.70001	-1.36952
7254931	chr4:7254931:C:G	3.55122e-09	-1.70213	-1.3783	1.50496e-06	-1.72278	-1.37041
7255115	chr4:7255115:T:C	3.81062e-09	-1.63635	-1.37357	1.56177e-06	-1.70348	-1.35266
7255160	chr4:7255160:C:T	2.31377e-08	-1.53805e-10	-1.20626	9.16701e-06	-1.53805e-10	-1.28635
7255257	chr4:7255257:G:A	2.29954e-08	-1.53805e-10	-1.21243	9.11998e-06	-1.53805e-10	-1.29149
7255321	chr4:7255321:A:G	2.27666e-08	-1.53805e-10	-1.22243	9.05366e-06	-1.53805e-10	-1.29879
7255354	chr4:7255354:C:T	2.30238e-08	-1.53805e-10	-1.21119	9.12851e-06	-1.53805e-10	-1.29056
7255433	chr4:7255433:C:T	1.0493e-07	-1.61891	1.92448	3.91462e-05	-1.61429	1.77963
7255568	chr4:7255568:C:T	1.99431e-08	-1.53805e-10	-1.35484	8.36587e-06	-1.53805e-10	-1.3778
7255594	chr4:7255594:C:T	2.90183e-08	-1.53805e-10	-0.979793	1.34149e-05	-1.53805e-10	-0.905597
7256176	chr4:7256176:G:A	3.51654e-09	-1.71443	-1.37581	1.50049e-06	-1.71994	-1.37623
7256209	chr4:7256209:C:T	7.74629e-08	-1.53805e-10	0.00207876	3.70748e-05	-1.53805e-10	0.110977
7256337	chr4:7256337:T:C	7.18798e-08	-1.53805e-10	-0.0727251	2.76354e-05	-1.53805e-10	-0.182862
7256348	chr4:7256348:T:C	3.54346e-09	-1.7163	-1.36632	1.49951e-06	-1.71865	-1.37817
7256442	chr4:7256442:T:C	1.97234e-08	-1.53805e-10	-1.36591	8.3741e-06	-1.53805e-10	-1.37682
7256682	chr4:7256682:T:C	3.61229e-09	-1.7005	-1.36288	1.49374e-06	-1.7227	-1.37797
7256851	chr4:7256851:G:A	3.89787e-09	-1.71093	-1.27636	1.53781e-06	-1.7204	-1.3512
7256917	chr4:7256917:C:G	1.97705e-08	-1.53805e-10	-1.36353	8.4035e-06	-1.53805e-10	-1.37331
7256946	chr4:7256946:T:A	1.55887e-08	-1.72266	0.121484	4.69179e-06	-1.70712	-0.24903
7257124	chr4:7257124:GTGAATCTTGGCCGGGCT:G	2.26253e-08	-1.22865	-3.69205e-10	9.99245e-06	-1.20013	-3.69205e-10
7257145	chr4:7257145:T:A	2.26855e-08	-1.22599	-3.69205e-10	1.00372e-05	-1.19566	-3.69205e-10
7257699	chr4:7257699:G:A	6.00364e-08	-0.725874	0.473103	1.79189e-05	-0.429405	-0.186697
7257710	chr4:7257710:T:A	1.39459e-08	-1.71253	-3.69205e-10	6.20322e-06	-1.67689	-3.69205e-10
7257852	chr4:7257852:C:T	2.05996e-08	-1.32245	-3.69205e-10	8.88518e-06	-1.31758	-3.69205e-10
7258062	chr4:7258062:A:C	1.97272e-08	-1.36572	-3.69205e-10	8.54883e-06	-1.35617	-3.69205e-10
7258074	chr4:7258074:G:A	4.62812e-08	-1.53805e-10	-0.512985	2.19686e-05	-1.53805e-10	-0.412346
7258150	chr4:7258150:T:A	5.8731e-07	-0.919109	2.94694	0.000203043	-0.857289	2.66875
7258859	chr4:7258859:A:C	1.38067e-08	-1.72256	-3.69205e-10	5.96304e-06	-1.71638	-3.69205e-10
7259148	chr4:7259148:G:A	3.53109e-09	-1.71112	-1.375	1.50146e-06	-1.72057	-1.37495
7259164	chr4:7259164:C:T	2.72121e-08	-1.53805e-10	-1.04406	1.26585e-05	-1.53805e-10	-0.963629
7259727	chr4:7259727:T:C	2.73183e-08	-1.53805e-10	-1.04016	1.37469e-05	-1.53805e-10	-0.881143
7259818	chr4:7259818:G:A	2.73802e-08	-1.53805e-10	-1.0379	1.11321e-05	-1.53805e-10	-1.09213
7260049	chr4:7260049:C:G	8.24574e-09	-1.13774	-1.10029	3.71307e-06	-1.10465	-1.08544
7260333	chr4:7260333:C:T	2.3957e-08	-1.53805e-10	-1.17146	9.44439e-06	-1.53805e-10	-1.25654
7260434	chr4:7260434:A:G	1.80893e-08	-1.30184	-0.15056	7.23741e-06	-1.23732	-0.285375
7260443	chr4:7260443:C:T	2.21364e-05	1.5822	4.07506	0.00290778	1.49495	2.97824
7260762	chr4:7260762:T:A	1.99314e-08	-1.35542	-3.69205e-10	8.68124e-06	-1.34079	-3.69205e-10
7260872	chr4:7260872:C:T	3.26743e-08	-1.53805e-10	-0.861131	1.2922e-05	-1.53805e-10	-0.943031
7260968	chr4:7260968:T:C	1.9685e-08	-1.53805e-10	-1.36786	8.37512e-06	-1.53805e-10	-1.37669
7261011	chr4:7261011:G:A	2.19743e-08	-1.53805e-10	-1.25785	9.13751e-06	-1.53805e-10	-1.28957
7261029	chr4:7261029:A:C	4.35094e-09	-1.52091	-1.35641	1.81354e-06	-1.53147	-1.37521
7261035	chr4:7261035:G:C	1.04643e-08	-1.59985	-0.399906	3.6574e-06	-1.62059	-0.584615
7261203	chr4:7261203:A:G	3.12297e-08	-1.53805e-10	-0.906352	1.26819e-05	-1.53805e-10	-0.961786
7261206	chr4:7261206:A:G	1.49086e-05	3.46494	1.79703	0.00130689	3.12251	0.550933
7261476	chr4:7261476:T:C	6.55508e-09	-1.28272	-1.18476	2.35419e-06	-1.32873	-1.31703
7261716	chr4:7261716:A:G	4.87401e-08	-1.53805e-10	-0.461219	2.32116e-05	-1.53805e-10	-0.357307
7261816	chr4:7261816:A:C	4.57906e-09	-1.69639	-1.12984	1.61621e-06	-1.72045	-1.30143
7262630	chr4:7262630:A:T	4.90743e-09	-1.58537	-1.1716	2.40903e-06	-1.38568	-1.23706
7262690	chr4:7262690:T:C	2.8736e-08	-1.53805e-10	-0.989569	1.34666e-05	-1.53805e-10	-0.901746
7262699	chr4:7262699:A:G	7.61291e-09	-1.2397	-1.07817	2.34048e-06	-1.40082	-1.25079
7263004	chr4:7263004:A:G	3.33749e-08	-1.53805e-10	-0.839918	1.29518e-05	-1.53805e-10	-0.940726
7263158	chr4:7263158:G:A	1.41391e-08	-1.69878	-3.69205e-10	5.9317e-06	-1.72165	-3.69205e-10
7263267	chr4:7263267:C:T	1.90502e-07	-1.53805e-10	0.901943	7.29313e-05	-1.53805e-10	0.787558
7263468	chr4:7263468:G:A	2.89797e-08	-1.53805e-10	-0.981125	1.18843e-05	-1.53805e-10	-1.02674
7263630	chr4:7263630:C:T	2.48299e-07	0.919195	0.247718	5.66926e-05	0.718277	-0.182592
7263685	chr4:7263685:G:A	8.76768e-08	-1.12037	1.24631	1.73464e-05	-1.30901	0.660433
7263892	chr4:7263892:G:A	3.69441e-07	1.56427	-3.69205e-10	0.00015017	1.50981	-3.69205e-10
7264399	chr4:7264399:T:C	1.96901e-08	-1.53805e-10	-1.3676	8.36465e-06	-1.53805e-10	-1.37794
7265009	chr4:7265009:C:A	2.13329e-08	-1.53805e-10	-1.28747	8.78957e-06	-1.53805e-10	-1.32839
7265129	chr4:7265129:G:T	6.56325e-09	-1.47395	-0.99228	2.1394e-06	-1.38975	-1.35169
7265832	chr4:7265832:G:A	5.31892e-07	2.61307	-0.684354	0.000142472	2.20323	-0.746041
7266151	chr4:7266151:C:T	2.05385e-08	-1.53805e-10	-1.32542	8.65766e-06	-1.53805e-10	-1.34352
7266296	chr4:7266296:T:C	5.30944e-09	-1.40296	-1.27528	2.40364e-06	-1.35725	-1.26772
7266576	chr4:7266576:A:G	6.10693e-08	-1.53805e-10	-0.235712	2.48895e-05	-1.53805e-10	-0.287513
7266806	chr4:7266806:C:G	6.35214e-08	-1.53805e-10	-0.196344	3.33645e-05	-1.53805e-10	0.00553362
7266881	chr4:7266881:G:A	2.56805e-08	-1.53805e-10	-1.10199	9.63983e-06	-1.53805e-10	-1.23606
7267111	chr4:7267111:A:C	1.04568e-08	-1.27596	-0.724514	3.09978e-06	-1.34786	-1.02277
7267179	chr4:7267179:G:T	9.88376e-08	-1.53805e-10	0.245758	2.90549e-05	-1.53805e-10	-0.132772
7267370	chr4:7267370:A:T	1.94845e-08	-1.53805e-10	-1.3781	8.36673e-06	-1.53805e-10	-1.3777
7267371	chr4:7267371:G:A	1.94841e-08	-1.53805e-10	-1.37812	8.367e-06	-1.53805e-10	-1.37766
7267400	chr4:7267400:A:T	2.95961e-08	-1.53805e-10	-0.960079	1.44175e-05	-1.53805e-10	-0.83352
7267524	chr4:7267524:A:C	1.28937e-07	-1.53805e-10	0.511601	5.03175e-05	-1.53805e-10	0.416394
7267652	chr4:7267652:A:G	1.95145e-08	-1.53805e-10	-1.37656	8.65596e-06	-1.53805e-10	-1.34371
7267794	chr4:7267794:T:C	6.36245e-08	-1.53805e-10	-0.194722	2.16239e-05	-1.53805e-10	-0.428162
7267826	chr4:7267826:C:T	2.65827e-08	-1.53805e-10	-1.06746	1.03702e-05	-1.53805e-10	-1.16303
7267862	chr4:7267862:T:G	2.78763e-07	-1.53805e-10	1.28264	7.41159e-05	-1.53805e-10	0.80367
7268055	chr4:7268055:G:A	2.34489e-08	-1.53805e-10	-1.1929	9.52143e-06	-1.53805e-10	-1.24841
7268135	chr4:7268135:C:T	4.09823e-07	-1.53805e-10	1.668	0.000159173	-1.53805e-10	1.56803
7268399	chr4:7268399:G:T	1.07741e-08	-1.09731	-0.873267	4.70316e-06	-0.976325	-0.977399
7268436	chr4:7268436:G:A	1.12337e-06	-1.53805e-10	2.67637	0.000276162	-1.53805e-10	2.11903
7268605	chr4:7268605:C:A	5.36025e-09	-1.50031	-1.1684	2.90412e-06	-1.27811	-1.15772
7268613	chr4:7268613:A:G	2.18506e-08	-0.501035	-0.762458	1.0255e-05	-0.285237	-0.888959
7268970	chr4:7268970:G:A	7.10541e-07	-1.53805e-10	2.21831	0.000183134	-1.53805e-10	1.70826
7269035	chr4:7269035:G:C	4.87762e-08	-1.53805e-10	-0.460479	1.91131e-05	-1.53805e-10	-0.551585
7269048	chr4:7269048:G:A	4.25169e-07	-1.53805e-10	1.70477	0.000111729	-1.53805e-10	1.21412
7269227	chr4:7269227:C:T	2.26415e-07	-1.53805e-10	1.07465	6.48597e-05	-1.53805e-10	0.670266
7269320	chr4:7269320:C:T	6.40205e-09	-1.66486	-0.826242	3.73329e-06	-1.36369	-0.820983
7269590	chr4:7269590:G:A	3.64285e-08	-0.75237	-3.69205e-10	1.36879e-05	-0.885448	-3.69205e-10
7269706	chr4:7269706:C:A	9.82147e-09	-0.801409	-1.26174	2.91692e-06	-1.08843	-1.343
7270350	chr4:7270350:C:T	5.88964e-09	-1.6863	-0.888221	3.10166e-06	-1.4159	-0.95412
7270356	chr4:7270356:C:G	4.34548e-09	-1.50613	-1.37245	1.60786e-06	-1.65153	-1.37552
7270678	chr4:7270678:C:T	2.11262e-08	-1.53805e-10	-1.29721	9.1836e-06	-1.53805e-10	-1.28454
7270847	chr4:7270847:A:G	1.95076e-08	-1.53805e-10	-1.37692	8.40316e-06	-1.53805e-10	-1.37335
7270875	chr4:7270875:C:T	2.02377e-08	-1.53805e-10	-1.34018	8.9803e-06	-1.53805e-10	-1.30693
7271192	chr4:7271192:C:A	2.35467e-08	-0.563786	-0.624948	9.53081e-06	-0.0880603	-1.15937
7271215	chr4:7271215:C:T	2.45194e-08	-1.53805e-10	-1.14825	1.07291e-05	-1.53805e-10	-1.129
7271367	chr4:7271367:A:G	5.72551e-09	-1.64419	-0.9586	2.18301e-06	-1.69727	-1.02399
7271849	chr4:7271849:G:C	1.46514e-08	-1.66318	-3.69205e-10	6.4608e-06	-1.63621	-3.69205e-10
7272144	chr4:7272144:A:G	5.62262e-08	-1.53805e-10	-0.318338	2.2482e-05	-1.53805e-10	-0.389243
7272673	chr4:7272673:G:A	5.97809e-07	-1.53805e-10	2.04555	0.000189909	-1.53805e-10	1.74459
7272771	chr4:7272771:C:T	7.05176e-08	-0.474286	0.382427	3.82357e-05	-0.443997	0.585806
7272781	chr4:7272781:C:T	3.89607e-08	-1.53805e-10	-0.685168	1.52905e-05	-1.53805e-10	-0.774729
7272798	chr4:7272798:T:C	7.66735e-09	-1.62645	-0.6843	2.63259e-06	-1.71821	-0.815783
7272871	chr4:7272871:C:T	3.75509e-08	-1.53805e-10	-0.722025	1.48102e-05	-1.53805e-10	-0.806642
7272966	chr4:7272966:A:G	2.31887e-08	-1.67987	0.475815	6.79191e-06	-1.7215	0.135268
7273320	chr4:7273320:T:C	2.17756e-08	-1.53805e-10	-1.26693	8.76072e-06	-1.53805e-10	-1.33168
7273440	chr4:7273440:C:T	4.7927e-08	-1.53805e-10	-0.478041	2.21906e-05	-1.53805e-10	-0.402291
7273578	chr4:7273578:T:C	7.96982e-09	-1.63108	-0.640978	2.73507e-06	-1.7191	-0.776706
7273991	chr4:7273991:C:T	4.72776e-09	-1.66785	-1.12642	1.58676e-06	-1.72273	-1.31754
7274206	chr4:7274206:C:T	1.14401e-07	-1.53805e-10	0.391987	5.88525e-05	-1.53805e-10	0.573074
7274629	chr4:7274629:A:G	6.34502e-08	-1.49214	1.29467	9.76246e-06	-1.64823	0.424815
7275140	chr4:7275140:G:A	8.04954e-08	-1.53805e-10	0.0404788	4.08959e-05	-1.53805e-10	0.20907
7275202	chr4:7275202:A:G	6.84393e-09	-1.68662	-0.737735	2.41909e-06	-1.71976	-0.898807
7275242	chr4:7275242:A:G	1.11807e-08	-1.2416	-0.691933	5.41552e-06	-1.19687	-0.615816
7275272	chr4:7275272:A:G	3.28671e-08	-1.62547	0.770221	6.45715e-06	-1.65565	0.0188799
7275320	chr4:7275320:C:T	7.77036e-09	-1.57778	-0.719623	2.53427e-06	-1.70312	-0.868933
7275327	chr4:7275327:G:C	7.65461e-09	-1.60987	-0.702545	2.54539e-06	-1.71378	-0.853901
7275414	chr4:7275414:T:C	8.07785e-09	-1.55447	-0.704128	2.59223e-06	-1.69401	-0.855431
7275549	chr4:7275549:A:G	4.29805e-08	-1.23241	0.645433	8.72882e-06	-1.59317	0.257837
7275638	chr4:7275638:T:C	1.14173e-08	-1.11728	-0.795318	2.802e-06	-1.52948	-0.942149
7275740	chr4:7275740:G:GTC	1.1662e-08	-1.11591	-0.775471	2.85663e-06	-1.5287	-0.92362
7275929	chr4:7275929:A:T	3.0055e-08	-1.53805e-10	-0.944692	1.15642e-05	-1.53805e-10	-1.05404
7276039	chr4:7276039:G:A	1.96518e-08	-1.53805e-10	-1.36955	8.59507e-06	-1.53805e-10	-1.35077
7276119	chr4:7276119:T:C	3.26006e-08	-1.24974	0.386346	6.94191e-06	-1.60075	0.0363663
7276235	chr4:7276235:A:T	5.29878e-08	-1.18205	0.804392	1.94905e-05	-1.37824	0.846207
7276262	chr4:7276262:T:G	4.49797e-08	-1.23711	0.695597	9.11774e-06	-1.59503	0.303293
7276279	chr4:7276279:TC:T	2.06417e-08	-1.53805e-10	-1.32041	8.83181e-06	-1.53805e-10	-1.3236
7276331	chr4:7276331:G:A	4.08373e-08	-1.24239	0.604265	8.37087e-06	-1.59756	0.220358
7276590	chr4:7276590:C:T	2.23532e-08	-1.53805e-10	-1.24075	8.96673e-06	-1.53805e-10	-1.30844
7276593	chr4:7276593:A:G	3.63756e-09	-1.72144	-1.33497	1.69932e-06	-1.72279	-1.24894
7276912	chr4:7276912:A:G	7.93187e-09	-1.34513	-0.931703	2.34676e-06	-1.63456	-1.01436
7276971	chr4:7276971:T:C	4.14402e-09	-1.58296	-1.3431	1.60604e-06	-1.69362	-1.33457
7277041	chr4:7277041:G:T	2.07495e-08	-1.53805e-10	-1.3152	8.56856e-06	-1.53805e-10	-1.35386
7277578	chr4:7277578:A:G	1.91026e-06	-1.53805e-10	3.20727	0.000597802	-1.53805e-10	2.8913
7277677	chr4:7277677:G:A	6.52776e-09	-1.70628	-0.765373	3.32872e-06	-1.67901	-0.620358
7277693	chr4:7277693:G:A	1.10372e-08	-1.72002	-0.226427	4.21977e-06	-1.70548	-0.356698
7277767	chr4:7277767:C:T	2.45141e-08	-1.53805e-10	-1.14847	1.01878e-05	-1.53805e-10	-1.18077
7277899	chr4:7277899:A:G	5.53425e-08	1.01589	-1.35007	2.36816e-05	1.02783	-1.36509
7277944	chr4:7277944:C:T	2.38066e-08	-0.906089	-0.27167	3.52862e-06	-1.45257	-0.788479
7277969	chr4:7277969:C:T	1.10723e-08	-1.70015	-0.243131	4.08232e-06	-1.72264	-0.372649
7277980	chr4:7277980:C:T	1.27289e-08	-1.62581	-0.178037	6.50726e-06	-1.6518	0.0227607
7278306	chr4:7278306:G:A	1.2431e-08	-1.19806	-0.62947	3.10134e-06	-1.60478	-0.765341
7278330	chr4:7278330:G:A	5.30133e-09	-1.35569	-1.32407	3.44832e-06	-0.920287	-1.34379
7278385	chr4:7278385:T:C	1.9919e-08	-1.53805e-10	-1.35605	8.9283e-06	-1.53805e-10	-1.31273
7278399	chr4:7278399:TGA:T	1.24e-08	-1.22111	-0.608914	3.12418e-06	-1.61559	-0.747201
7278499	chr4:7278499:C:G	1.31835e-08	-1.16626	-0.602495	3.22668e-06	-1.59005	-0.740452
7278597	chr4:7278597:T:C	9.40642e-09	-1.71354	-0.392792	3.54806e-06	-1.71525	-0.520306
7278904	chr4:7278904:T:C	4.23991e-09	-1.52486	-1.37832	2.44988e-06	-1.23946	-1.36647
7279146	chr4:7279146:A:AT	1.9996e-08	-1.53805e-10	-1.35219	8.67245e-06	-1.53805e-10	-1.34181
7279667	chr4:7279667:A:T	7.80098e-09	-0.925927	-1.36755	6.57342e-06	-0.241872	-1.37705
7280288	chr4:7280288:C:G	1.02122e-08	-1.61652	-0.407612	4.97253e-06	-1.4992	-0.39883
7280334	chr4:7280334:C:T	1.94868e-08	-1.53805e-10	-1.37799	8.42197e-06	-1.53805e-10	-1.37112
7280439	chr4:7280439:C:T	1.92409e-08	-1.39068	-3.69205e-10	8.61403e-06	-1.34857	-3.69205e-10
7280453	chr4:7280453:C:T	6.65327e-08	-1.53805e-10	-0.150028	2.30232e-05	-1.53805e-10	-0.365459
7280605	chr4:7280605:G:A	6.02537e-09	-1.5944	-0.957337	2.95982e-06	-1.47158	-0.945247
7280753	chr4:7280753:T:C	7.22399e-09	-1.54687	-0.823444	3.77622e-06	-1.4033	-0.769934
7280767	chr4:7280767:G:A	7.42102e-08	-1.00102	0.9602	3.29022e-05	-0.472465	0.464045
7280779	chr4:7280779:A:G	6.57379e-09	-1.66759	-0.797039	3.23986e-06	-1.58235	-0.744081
7280981	chr4:7280981:A:G	2.24097e-08	-1.53805e-10	-1.23823	9.29774e-06	-1.53805e-10	-1.27219
7281353	chr4:7281353:G:A	2.20758e-08	-1.53805e-10	-1.25324	1.02913e-05	-1.53805e-10	-1.17066
7281361	chr4:7281361:T:A	6.90618e-09	-1.62064	-0.794661	2.36527e-06	-1.60414	-1.03692
7281890	chr4:7281890:G:A	1.19559e-08	-0.848312	-1.01819	9.98769e-06	-0.118438	-1.08217
7282001	chr4:7282001:C:T	6.35168e-08	-1.53805e-10	-0.196416	3.20943e-05	-1.53805e-10	-0.0332817
7282002	chr4:7282002:C:G	9.69362e-09	-0.860835	-1.21542	9.10907e-06	-0.1071	-1.18559
7282473	chr4:7282473:A:G	1.14916e-07	-1.53805e-10	0.396477	3.69003e-05	-1.53805e-10	0.106261
7283031	chr4:7283031:TCATC:T	8.82061e-08	-1.53805e-10	0.131955	2.90354e-05	-1.53805e-10	-0.133446
7283124	chr4:7283124:T:C	9.1722e-08	-1.53805e-10	0.171041	4.86263e-05	-1.53805e-10	0.382204
7283629	chr4:7283629:G:A	6.53265e-09	-1.68263	-0.788282	3.07391e-06	-1.60101	-0.778
7283718	chr4:7283718:T:A	3.52351e-09	-1.72279	-1.36548	1.55661e-06	-1.70424	-1.35522
7283902	chr4:7283902:T:C	3.87212e-09	-1.71976	-1.27416	1.60921e-06	-1.68089	-1.34532
7284042	chr4:7284042:C:G	5.22382e-09	-1.62045	-1.07404	2.39971e-06	-1.54803	-1.07858
7284328	chr4:7284328:C:T	8.46792e-09	-1.67194	-0.539493	4.45262e-06	-1.59606	-0.412413
7284496	chr4:7284496:T:C	2.98144e-08	-1.53805e-10	-0.95273	1.14858e-05	-1.53805e-10	-1.06085
7285039	chr4:7285039:T:A	3.94244e-09	-1.62272	-1.3532	1.52596e-06	-1.70129	-1.37804
7285040	chr4:7285040:T:A	7.31474e-08	-1.53805e-10	-0.0552445	2.70325e-05	-1.53805e-10	-0.204919
7285041	chr4:7285041:T:A	2.30242e-08	-1.67877	0.467592	5.59581e-06	-1.72254	-0.0574029
7285351	chr4:7285351:A:G	3.45667e-08	-1.53805e-10	-0.80483	1.27087e-05	-1.53805e-10	-0.959669
7285404	chr4:7285404:A:G	1.94798e-08	-1.53805e-10	-1.37834	8.42449e-06	-1.53805e-10	-1.37082
7285798	chr4:7285798:C:T	5.52689e-08	-1.53805e-10	-0.335511	2.04765e-05	-1.53805e-10	-0.482681
7285939	chr4:7285939:C:T	6.35159e-08	-1.53805e-10	-0.19643	2.32867e-05	-1.53805e-10	-0.354079
7286963	chr4:7286963:A:T	1.65785e-08	-1.53962	-3.69205e-10	6.69048e-06	-1.60127	-3.69205e-10
7286976	chr4:7286976:C:A	5.72222e-09	-1.72224	-0.881126	2.52525e-06	-1.71812	-0.857497
7287386	chr4:7287386:T:C	8.46848e-09	-0.985692	-1.22568	3.88039e-06	-0.910395	-1.23563
7287438	chr4:7287438:C:T	5.3603e-09	-1.33748	-1.33123	2.73238e-06	-1.19626	-1.30052
7287780	chr4:7287780:C:T	2.74846e-08	-1.53805e-10	-1.0341	1.13316e-05	-1.53805e-10	-1.07437
7287929	chr4:7287929:C:T	3.27749e-08	-1.53805e-10	-0.858058	1.33071e-05	-1.53805e-10	-0.913665
7288018	chr4:7288018:G:A	1.95563e-08	-1.53805e-10	-1.37442	8.62491e-06	-1.53805e-10	-1.34731
7288036	chr4:7288036:C:T	4.13499e-09	-1.57373	-1.35451	1.67575e-06	-1.6303	-1.3554
7288140	chr4:7288140:A:G	4.59049e-08	-1.53805e-10	-0.521148	2.42531e-05	-1.53805e-10	-0.313416
7288278	chr4:7288278:G:A	4.15392e-09	-1.5513	-1.37236	1.87296e-06	-1.504	-1.37044
7289612	chr4:7289612:T:C	8.69546e-09	-1.64688	-0.538037	2.19603e-06	-1.70331	-1.012
7289636	chr4:7289636:A:C	3.4891e-09	-1.71973	-1.37834	1.52824e-06	-1.70816	-1.36968
7289754	chr4:7289754:G:A	6.47267e-09	-1.64838	-0.831748	2.2054e-06	-1.63855	-1.0725
7290190	chr4:7290190:T:C	8.41028e-09	-1.71988	-0.498382	2.53572e-06	-1.70775	-0.863728
7290577	chr4:7290577:G:A	3.76757e-09	-1.69474	-1.32655	1.64922e-06	-1.67915	-1.3225
7290937	chr4:7290937:A:C	3.52982e-09	-1.71597	-1.37051	1.50092e-06	-1.72236	-1.37352
7292066	chr4:7292066:C:G	3.97574e-09	-1.59089	-1.37662	1.78865e-06	-1.66498	-1.25552
7292259	chr4:7292259:C:T	1.09482e-08	-1.65064	-0.303901	5.02556e-06	-1.65047	-0.236951
7292376	chr4:7292376:T:C	2.75413e-08	-1.53805e-10	-1.03203	1.14267e-05	-1.53805e-10	-1.06601
7292714	chr4:7292714:G:T	1.45759e-08	-1.6886	0.0202538	4.31377e-06	-1.60207	-0.438078
7292979	chr4:7292979:C:G	4.43762e-07	-1.53805e-10	1.74757	0.000177764	-1.53805e-10	1.6785
7293032	chr4:7293032:G:A	6.67866e-08	-1.53805e-10	-0.146218	2.56495e-05	-1.53805e-10	-0.257437
7293266	chr4:7293266:T:C	4.42974e-07	-1.53805e-10	1.74579	0.000177305	-1.53805e-10	1.67591
7293427	chr4:7293427:G:A	2.92896e-08	-0.520343	-0.450147	5.10593e-06	-1.15959	-0.711965
7294056	chr4:7294056:G:A	3.80564e-09	-1.63574	-1.3755	1.76001e-06	-1.56536	-1.37128
7294216	chr4:7294216:C:T	4.25773e-09	-1.65152	-1.24746	1.75238e-06	-1.70935	-1.23163
7295560	chr4:7295560:G:A	7.61017e-08	-1.53805e-10	-0.0156501	2.73245e-05	-1.53805e-10	-0.194178
7295606	chr4:7295606:T:C	9.49986e-09	-0.723715	-1.37273	2.32918e-06	-1.29164	-1.3648
7295709	chr4:7295709:C:T	3.68908e-09	-1.72141	-1.32093	1.63117e-06	-1.70795	-1.30471
7295779	chr4:7295779:T:C	5.86582e-09	-1.23628	-1.3423	2.56676e-06	-1.23071	-1.32861
7295961	chr4:7295961:T:C	1.47182e-08	-0.413112	-1.24552	2.95873e-06	-1.10381	-1.31339
7296075	chr4:7296075:G:A	7.49158e-09	-1.08846	-1.24548	3.04821e-06	-1.18195	-1.20546
7296811	chr4:7296811:C:G	2.28312e-08	-1.53805e-10	-1.21959	9.98624e-06	-1.53805e-10	-1.20075
7296835	chr4:7296835:T:A	3.00927e-08	-1.53805e-10	-0.943437	1.35991e-05	-1.53805e-10	-0.891957
7297618	chr4:7297618:G:C	1.96276e-08	-1.53805e-10	-1.37079	8.57039e-06	-1.53805e-10	-1.35365
7297891	chr4:7297891:T:C	1.47138e-08	-1.65893	-3.69205e-10	6.15109e-06	-1.68533	-3.69205e-10
7298108	chr4:7298108:A:C	5.72104e-08	0.0682979	-0.369282	6.83189e-05	0.645434	0.076792
7298368	chr4:7298368:G:C	1.95512e-08	-1.53805e-10	-1.37468	8.36569e-06	-1.53805e-10	-1.37782
7298452	chr4:7298452:GC:G	3.1435e-08	-1.53805e-10	-0.899799	1.31262e-05	-1.53805e-10	-0.92735
7298625	chr4:7298625:G:T	5.92773e-07	-1.53805e-10	2.03709	0.000178868	-1.53805e-10	1.68469
7298934	chr4:7298934:C:T	1.21977e-07	-1.25375	1.70986	7.9448e-05	-1.20642	2.07957
7299017	chr4:7299017:C:T	7.96887e-08	1.40871	-1.3783	1.4699e-05	0.523457	-1.33764
7299075	chr4:7299075:G:A	2.1466e-08	-1.53805e-10	-1.28125	9.02202e-06	-1.53805e-10	-1.30229
7299187	chr4:7299187:C:CT	2.47116e-08	-1.53805e-10	-1.14045	9.88867e-06	-1.53805e-10	-1.21057
7299257	chr4:7299257:C:T	1.47701e-08	-1.65511	-3.69205e-10	6.1461e-06	-1.68614	-3.69205e-10
7299329	chr4:7299329:C:G	2.06635e-07	1.21091	-0.227677	0.000297251	1.8349	0.357715
7299332	chr4:7299332:T:C	2.0337e-07	1.19445	-0.22714	0.00029199	1.8164	0.358364
7299338	chr4:7299338:G:T	1.9694e-07	1.20687	-0.271685	0.000280422	1.82993	0.304408
7299361	chr4:7299361:C:T	9.39449e-09	-0.843677	-1.26392	4.19595e-06	-0.819875	-1.24797
7299362	chr4:7299362:A:G	1.71441e-08	-1.21809	-0.287979	1.00962e-05	-1.19504	0.00524143
7299452	chr4:7299452:G:A	1.65658e-08	-1.50891	-0.0314718	1.11473e-05	-1.46128	0.370522
7299555	chr4:7299555:A:G	1.69635e-07	1.37583	-0.589904	0.000225629	2.01912	-0.102187
7299867	chr4:7299867:C:T	2.61525e-08	-1.53805e-10	-1.08378	1.1876e-05	-1.53805e-10	-1.02744
7300127	chr4:7300127:C:T	9.97711e-08	-1.53805e-10	0.255158	3.08078e-05	-1.53805e-10	-0.074191
7300273	chr4:7300273:T:C	1.7228e-07	-0.117469	0.918871	0.000224992	0.335961	1.57814
7301294	chr4:7301294:A:G	2.2283e-08	-1.53805e-10	-1.2439	9.36742e-06	-1.53805e-10	-1.26472
7301501	chr4:7301501:C:T	3.09796e-08	-1.53805e-10	-0.914393	1.46867e-05	-1.53805e-10	-0.815018
7301513	chr4:7301513:G:A	5.67475e-06	2.09274	2.20332	0.0104834	2.80434	2.95125
7301545	chr4:7301545:T:C	2.11376e-08	-1.53805e-10	-1.29667	8.87632e-06	-1.53805e-10	-1.31857
7301570	chr4:7301570:T:C	3.47786e-07	2.74721	-1.24334	8.55213e-05	2.32212	-1.37531
7301628	chr4:7301628:C:T	2.62418e-08	-1.53805e-10	-1.08037	1.08684e-05	-1.53805e-10	-1.1161
7301743	chr4:7301743:A:G	5.0074e-08	-1.53805e-10	-0.434218	2.18413e-05	-1.53805e-10	-0.418158
7301793	chr4:7301793:C:G	2.34997e-08	-1.53805e-10	-1.19073	1.02889e-05	-1.53805e-10	-1.1709
7301842	chr4:7301842:A:G	5.26568e-08	-1.53805e-10	-0.383926	2.04333e-05	-1.53805e-10	-0.484792
7301845	chr4:7301845:A:T	2.18472e-07	0.473616	0.565321	0.000276795	1.03921	1.08211
7301852	chr4:7301852:C:T	2.28559e-08	-1.53805e-10	-1.21851	9.59106e-06	-1.53805e-10	-1.24113
7301906	chr4:7301906:A:G	6.60875e-08	-1.53805e-10	-0.156741	2.60402e-05	-1.53805e-10	-0.242317
7301999	chr4:7301999:A:G	1.19731e-07	-0.0034228	0.440946	0.000140808	0.505585	0.939853
7302022	chr4:7302022:C:T	3.58654e-08	-1.53805e-10	-0.767948	1.42639e-05	-1.53805e-10	-0.844228
7302274	chr4:7302274:C:T	3.95652e-08	-1.54614	0.876375	1.61099e-05	-1.48249	0.75996
7302445	chr4:7302445:C:T	2.94229e-08	-1.53805e-10	-0.965947	1.21711e-05	-1.53805e-10	-1.00289
7302498	chr4:7302498:C:T	3.14418e-08	-1.53805e-10	-0.899583	1.27878e-05	-1.53805e-10	-0.953468
7302574	chr4:7302574:C:T	9.48685e-09	-0.74189	-1.35592	2.92285e-06	-1.05272	-1.37669
7302596	chr4:7302596:T:G	3.12731e-08	-1.53805e-10	-0.904961	1.27241e-05	-1.53805e-10	-0.958458
7302615	chr4:7302615:G:A	2.80573e-08	-1.53805e-10	-1.01347	1.14927e-05	-1.53805e-10	-1.06025
7302699	chr4:7302699:T:G	1.09132e-08	-0.615468	-1.34227	4.84902e-06	-0.587382	-1.3358
7302839	chr4:7302839:G:A	3.45498e-07	2.71972	-1.22246	8.24764e-05	2.28209	-1.37154
7302927	chr4:7302927:G:A	1.8884e-06	3.55322	-0.357463	0.00107745	3.4034	0.0769898
7303126	chr4:7303126:G:C	2.57759e-08	-1.53805e-10	-1.09828	1.13939e-05	-1.53805e-10	-1.06888
7303188	chr4:7303188:G:A	2.29611e-07	-1.53805e-10	1.08867	7.99299e-05	-1.53805e-10	0.879191
7303242	chr4:7303242:C:A	1.36117e-08	-0.445208	-1.29158	4.22644e-06	-0.806058	-1.25454
7303255	chr4:7303255:C:T	2.26135e-07	2.13483	-1.06142	4.91855e-05	1.70946	-1.31582
7303371	chr4:7303371:G:A	2.39964e-07	2.20585	-1.07309	5.25219e-05	1.77921	-1.31994
7303610	chr4:7303610:C:T	1.95331e-08	-1.53805e-10	-1.37561	8.36474e-06	-1.53805e-10	-1.37793
7303626	chr4:7303626:G:A	9.17422e-09	-0.753841	-1.37748	3.98001e-06	-0.74359	-1.37709
7303671	chr4:7303671:G:C	2.22232e-07	-1.53805e-10	1.056	8.54546e-05	-1.53805e-10	0.946025
7303769	chr4:7303769:A:T	2.95006e-08	-1.53805e-10	-0.96331	1.31914e-05	-1.53805e-10	-0.922396
7304028	chr4:7304028:G:C	5.49998e-07	2.9349	-0.97271	0.000111049	2.48449	-1.27648
7304059	chr4:7304059:C:T	9.50885e-08	1.57148	-1.3644	1.68478e-05	0.691609	-1.36935
7304090	chr4:7304090:A:G	6.85365e-07	3.0755	-0.893264	0.000131584	2.61767	-1.23998
7304099	chr4:7304099:C:T	5.46488e-07	3.08344	-1.12765	0.000121899	2.63154	-1.33031
7304280	chr4:7304280:G:C	1.61394e-06	4.17532	-1.1366	0.000754084	4.00331	-0.879768
7304541	chr4:7304541:T:C	2.56544e-08	-1.53805e-10	-1.10301	1.00281e-05	-1.53805e-10	-1.19657
7304543	chr4:7304543:C:G	4.57314e-08	-1.53805e-10	-0.524935	1.81247e-05	-1.53805e-10	-0.604682
7304573	chr4:7304573:A:G	7.28572e-09	-1.0205	-1.34131	3.8394e-06	-0.882664	-1.27398
7304670	chr4:7304670:C:T	1.30225e-08	-0.404075	-1.37697	5.9185e-06	-0.355979	-1.3679
7304850	chr4:7304850:G:A	2.09597e-08	-1.53805e-10	-1.30512	8.81693e-06	-1.53805e-10	-1.32529
7304880	chr4:7304880:A:G	2.14122e-08	-1.53805e-10	-1.28376	8.97975e-06	-1.53805e-10	-1.30699
7304958	chr4:7304958:G:T	6.13187e-08	-1.53805e-10	-0.231637	2.56245e-05	-1.53805e-10	-0.258412
7305117	chr4:7305117:C:T	6.07312e-07	3.24442	-1.1831	0.000148557	2.86461	-1.3656
7305124	chr4:7305124:C:T	1.52592e-08	-1.62254	-3.69205e-10	6.64082e-06	-1.60872	-3.69205e-10
7305131	chr4:7305131:G:A	2.09723e-08	-1.53805e-10	-1.30452	8.8678e-06	-1.53805e-10	-1.31953
7305174	chr4:7305174:G:A	2.13251e-08	-1.53805e-10	-1.28784	8.95442e-06	-1.53805e-10	-1.30981
7305239	chr4:7305239:G:A	1.00457e-08	-0.922443	-1.11813	4.67129e-06	-0.885934	-1.07459
7305696	chr4:7305696:C:T	2.66216e-08	-1.53805e-10	-1.066	1.09042e-05	-1.53805e-10	-1.11281
7306000	chr4:7306000:T:G	1.90995e-07	2.09617	-1.19164	0.000269351	2.85408	-0.760022
7306044	chr4:7306044:C:T	2.05968e-08	-1.53805e-10	-1.32259	9.22125e-06	-1.53805e-10	-1.28045
7306109	chr4:7306109:C:T	5.72191e-08	-1.53805e-10	-0.300834	2.39563e-05	-1.53805e-10	-0.325727
7306120	chr4:7306120:C:T	3.76459e-08	0.31153	-1.03103	4.52238e-05	0.890656	-0.580992
7306121	chr4:7306121:A:G	3.7688e-08	0.190612	-0.908992	4.29348e-05	0.767166	-0.509442
7306186	chr4:7306186:G:A	1.70774e-07	-1.53805e-10	0.79262	5.97307e-05	-1.53805e-10	0.587886
7306389	chr4:7306389:C:G	1.9186e-08	-0.382827	-1.01071	9.2615e-06	-0.317302	-0.958791
7306541	chr4:7306541:G:A	5.85178e-07	2.01755	0.00664676	0.00122377	2.77778	0.829949
7306593	chr4:7306593:T:A	7.83962e-08	0.299172	-0.285117	0.000114933	0.872615	0.369777
7306607	chr4:7306607:C:T	1.95601e-08	-1.53805e-10	-1.37423	8.37082e-06	-1.53805e-10	-1.37721
7306849	chr4:7306849:C:T	5.70951e-07	3.37482	-1.37523	0.000565569	4.03502	-1.19914
7306864	chr4:7306864:G:A	5.69174e-07	3.34778	-1.35132	0.000605721	4.00532	-1.10086
7306951	chr4:7306951:G:A	1.41236e-08	-1.69988	-3.69205e-10	6.50277e-06	-1.62973	-3.69205e-10
7306956	chr4:7306956:G:C	1.55849e-07	1.96722	-1.26606	0.000128083	2.72797	-1.37725
7307084	chr4:7307084:G:A	5.78437e-07	3.39012	-1.37751	0.000559387	4.04666	-1.22177
7307189	chr4:7307189:C:T	2.25872e-07	2.32203	-1.24978	0.000187482	3.10998	-1.37826
7307253	chr4:7307253:C:T	3.07989e-08	-1.53805e-10	-0.920242	1.16177e-05	-1.53805e-10	-1.04943
7307350	chr4:7307350:G:C	3.08201e-08	-1.53805e-10	-0.919553	1.16351e-05	-1.53805e-10	-1.04794
7307603	chr4:7307603:T:C	2.85783e-07	-1.53805e-10	1.30751	0.000100999	-1.53805e-10	1.11316
7307622	chr4:7307622:C:G	4.81682e-08	-1.53805e-10	-0.473021	2.32362e-05	-1.53805e-10	-0.35625
7307719	chr4:7307719:G:A	7.38617e-09	-1.09482	-1.25329	3.10751e-06	-1.33297	-1.03517
7308197	chr4:7308197:C:T	1.42256e-06	3.4298	-0.517304	0.00211071	4.11786	0.0349648
7308433	chr4:7308433:C:T	4.29217e-08	0.698018	-1.28636	1.78184e-05	0.726927	-1.34866
7309249	chr4:7309249:C:T	5.34973e-08	0.727319	-1.09541	6.236e-05	1.41081	-0.779842
7309542	chr4:7309542:A:G	3.61178e-08	0.448191	-1.20913	3.7144e-05	1.06655	-0.953705
7309672	chr4:7309672:G:T	1.06881e-07	0.529118	-0.205119	0.000144398	1.15951	0.311102
7309731	chr4:7309731:G:A	2.27506e-08	-1.53805e-10	-1.22313	9.45936e-06	-1.53805e-10	-1.25495
7309742	chr4:7309742:C:T	8.68377e-09	-0.906286	-1.27998	2.66395e-06	-1.16425	-1.3579
7309747	chr4:7309747:G:A	2.55428e-08	0.258081	-1.36545	1.1764e-05	0.315854	-1.35277
7309812	chr4:7309812:C:T	4.73544e-07	3.14289	-1.33036	0.000156657	2.69614	-1.14404
7309868	chr4:7309868:G:C	7.73586e-07	3.14322	-0.839908	0.00102781	3.83656	-0.403336
7310195	chr4:7310195:C:T	4.19466e-08	0.524624	-1.13595	4.5092e-05	1.14765	-0.840902
7310327	chr4:7310327:A:C	7.66018e-09	-1.06391	-1.24777	2.70888e-06	-1.29554	-1.20989
7310418	chr4:7310418:T:C	6.13037e-07	3.37852	-1.30782	0.000248609	3.38956	-1.37564
7310495	chr4:7310495:C:T	2.55385e-07	-1.53805e-10	1.19505	9.04005e-05	-1.53805e-10	1.00229
7310645	chr4:7310645:A:G	2.39257e-08	-1.53805e-10	-1.17277	9.40307e-06	-1.53805e-10	-1.26092
7310775	chr4:7310775:C:A	9.15831e-08	-1.53805e-10	0.169527	3.56175e-05	-1.53805e-10	0.0708768
7310797	chr4:7310797:A:G	4.12787e-08	-1.53805e-10	-0.627375	1.78688e-05	-1.53805e-10	-0.618902
7311037	chr4:7311037:A:G	1.55636e-07	1.40816	-0.708355	5.27118e-05	1.43349	-0.970614
7311157	chr4:7311157:C:G	3.48741e-08	-1.53805e-10	-0.795975	1.29776e-05	-1.53805e-10	-0.938736
7311236	chr4:7311236:G:A	3.56547e-09	-1.70839	-1.36803	1.67048e-06	-1.67684	-1.312
7311258	chr4:7311258:T:A	8.82452e-08	0.787069	-0.65467	3.76563e-05	0.755829	-0.629289
7311274	chr4:7311274:T:C	1.96734e-08	-1.53805e-10	-1.36845	8.36778e-06	-1.53805e-10	-1.37757
7311900	chr4:7311900:G:A	2.66713e-08	-1.53805e-10	-1.06413	1.22884e-05	-1.53805e-10	-0.993306
7311950	chr4:7311950:A:C	1.17704e-08	-1.07225	-0.80988	4.09751e-06	-1.17749	-0.914091
7312276	chr4:7312276:G:A	2.29046e-07	1.9939	-0.907694	7.8417e-05	1.66605	-0.805968
7312316	chr4:7312316:A:G	1.01706e-06	0.327752	2.2492	0.00141011	1.00216	2.7473
7312414	chr4:7312414:C:T	1.39584e-08	-0.745833	-0.965806	5.91533e-06	-0.697692	-1.02672
7312490	chr4:7312490:T:TC	5.21514e-09	-1.58855	-1.1076	1.96704e-06	-1.52537	-1.30006
7312734	chr4:7312734:G:A	1.76562e-08	-1.47663	-3.69205e-10	7.58102e-06	-1.47631	-3.69205e-10
7312921	chr4:7312921:C:A	1.32273e-08	-1.33218	-0.433265	5.25823e-06	-1.51078	-0.331386
7313235	chr4:7313235:A:C	7.63837e-08	0.212025	-0.223976	3.8605e-05	0.185142	-0.0337189
7313460	chr4:7313460:A:G	2.64365e-07	0.939836	0.289774	0.000150447	1.04305	0.468598
7313478	chr4:7313478:C:G	3.29362e-07	1.05624	0.393199	0.000191475	1.15576	0.597039
7313502	chr4:7313502:G:A	1.38159e-08	-1.7219	-3.69205e-10	5.93102e-06	-1.72176	-3.69205e-10
7313610	chr4:7313610:A:G	1.44805e-08	-1.7211	0.0461793	4.27563e-06	-1.6923	-0.356729
7313723	chr4:7313723:C:T	2.60371e-08	-1.53805e-10	-1.0882	1.07625e-05	-1.53805e-10	-1.12589
7313889	chr4:7313889:G:A	1.57904e-08	-1.58832	-3.69205e-10	5.92833e-06	-1.72222	-3.69205e-10
7313899	chr4:7313899:T:C	1.9653e-08	-1.53805e-10	-1.36949	8.3757e-06	-1.53805e-10	-1.37662
7313906	chr4:7313906:G:T	2.36955e-08	-1.53805e-10	-1.18244	9.89354e-06	-1.53805e-10	-1.21008
7314077	chr4:7314077:C:T	3.69347e-08	-1.53805e-10	-0.738568	1.50917e-05	-1.53805e-10	-0.787812
7314177	chr4:7314177:A:G	3.49653e-09	-1.71993	-1.37602	1.5406e-06	-1.69646	-1.37333
7314440	chr4:7314440:C:T	2.11576e-08	-1.53805e-10	-1.29572	8.84765e-06	-1.53805e-10	-1.32181
7314475	chr4:7314475:G:T	3.81514e-09	-1.72253	-1.28621	1.69483e-06	-1.70839	-1.26598
7314540	chr4:7314540:C:T	3.34055e-08	-1.53805e-10	-0.839001	1.31413e-05	-1.53805e-10	-0.926203
7314665	chr4:7314665:G:C	3.74781e-09	-1.71704	-1.30951	1.68226e-06	-1.6893	-1.29252
7314817	chr4:7314817:T:G	9.91499e-09	-1.48149	-0.572187	3.28178e-06	-1.56151	-0.752065
7314967	chr4:7314967:A:G	2.03507e-08	-1.53805e-10	-1.33461	9.02909e-06	-1.53805e-10	-1.30151
7315031	chr4:7315031:T:C	4.19138e-08	-1.53805e-10	-0.612106	1.70639e-05	-1.53805e-10	-0.664996
7315078	chr4:7315078:C:T	4.37106e-08	-1.53805e-10	-0.570131	1.70466e-05	-1.53805e-10	-0.666011
7315154	chr4:7315154:G:C	8.77804e-08	0.611584	-0.484467	4.61414e-05	0.707309	-0.377557
7315221	chr4:7315221:G:A	1.36043e-07	1.23299	-0.667734	5.17846e-05	0.987345	-0.542212
7315304	chr4:7315304:G:A	2.34996e-08	-1.53805e-10	-1.19074	9.81728e-06	-1.53805e-10	-1.21782
7315447	chr4:7315447:C:G	7.0776e-08	0.702764	-0.790966	2.67522e-05	0.497029	-0.712371
7315531	chr4:7315531:A:AG	1.23875e-08	-1.15428	-0.676755	4.66807e-06	-1.37851	-0.5827
7315558	chr4:7315558:C:T	1.27301e-07	1.50961	-1.01078	4.62486e-05	1.22789	-0.895819
7315611	chr4:7315611:T:C	1.99195e-08	-1.53805e-10	-1.35602	8.49207e-06	-1.53805e-10	-1.36283
7315917	chr4:7315917:G:A	5.06791e-09	-1.69966	-1.02513	2.14689e-06	-1.72031	-1.01763
7316695	chr4:7316695:A:G	7.57481e-08	0.387211	-0.407519	3.92435e-05	0.470639	-0.302814
7316977	chr4:7316977:A:G	2.58704e-07	1.38209	-0.174128	0.000135478	1.47426	-0.06741
7316992	chr4:7316992:C:T	3.35782e-08	-0.128039	-0.705805	6.67466e-06	-0.513155	-1.09049
7317065	chr4:7317065:A:G	2.04035e-07	1.12249	-0.151922	0.000106178	1.20724	-0.0440833
7317182	chr4:7317182:A:G	2.3769e-08	-1.53805e-10	-1.17934	9.90044e-06	-1.53805e-10	-1.20938
7317225	chr4:7317225:C:A	2.49051e-07	1.32047	-0.150527	0.000130093	1.40283	-0.03654
7317553	chr4:7317553:C:T	6.77346e-08	-1.09902	0.966901	6.32262e-05	-0.653705	1.29846
7317662	chr4:7317662:CAGGGCTGAGGCTT:C	5.2993e-09	-1.69464	-0.985504	2.4452e-06	-1.64837	-0.959463
7317731	chr4:7317731:T:C	2.76696e-08	-1.53805e-10	-1.02739	1.11044e-05	-1.53805e-10	-1.09462
7317745	chr4:7317745:A:G	2.02678e-07	1.23923	-0.275334	0.000105573	1.32812	-0.170677
7317790	chr4:7317790:G:A	2.61414e-08	-1.53805e-10	-1.0842	1.06585e-05	-1.53805e-10	-1.1356
7317851	chr4:7317851:C:T	4.13809e-08	-0.6249	-3.69205e-10	2.11624e-05	-0.449733	-3.69205e-10
7317856	chr4:7317856:A:G	1.86871e-07	1.24464	-0.361942	9.67508e-05	1.33254	-0.262365
7317955	chr4:7317955:T:G	5.43463e-09	-1.28436	-1.37057	2.14343e-06	-1.37717	-1.36238
7318068	chr4:7318068:G:A	2.27442e-07	1.34227	-0.263095	0.000118578	1.4323	-0.158688
7318201	chr4:7318201:G:C	1.97403e-08	-1.53805e-10	-1.36506	8.68468e-06	-1.53805e-10	-1.3404
7318349	chr4:7318349:T:C	2.39026e-07	1.37128	-0.242431	0.000124537	1.45983	-0.137189
7318381	chr4:7318381:C:T	1.96566e-08	-1.53805e-10	-1.36931	8.36131e-06	-1.53805e-10	-1.37834
7318385	chr4:7318385:T:G	2.21341e-07	1.31513	-0.263143	0.000115468	1.40653	-0.159497
7318554	chr4:7318554:T:A	3.95768e-07	1.61212	0.020985	0.000210964	1.7051	0.144625
7318596	chr4:7318596:G:C	1.7891e-08	-1.14551	-0.317915	5.21973e-06	-1.26789	-0.581624
7318664	chr4:7318664:A:G	2.94764e-07	1.6094	-0.270943	0.000157516	1.70315	-0.145582
7318721	chr4:7318721:C:T	8.18673e-08	-1.53805e-10	0.0573785	3.95711e-05	-1.53805e-10	0.176139
7318813	chr4:7318813:T:C	5.18649e-07	1.59379	0.309713	0.000280416	1.68866	0.445652
7318907	chr4:7318907:T:C	2.06421e-08	-1.53805e-10	-1.32039	8.54604e-06	-1.53805e-10	-1.35649
7318961	chr4:7318961:C:T	4.18848e-07	1.50811	0.181677	0.000224905	1.6016	0.312117
7318965	chr4:7318965:A:G	2.6466e-08	-0.93272	-0.139141	6.50596e-06	-1.05702	-0.57222
7319115	chr4:7319115:GTT:G	4.42129e-08	-1.53805e-10	-0.558705	2.12508e-05	-1.53805e-10	-0.445563
7319138	chr4:7319138:T:G	3.07541e-08	-1.53805e-10	-0.921697	1.4786e-05	-1.53805e-10	-0.808276
7319182	chr4:7319182:T:C	1.7828e-07	-1.53805e-10	0.835637	0.000106813	-1.53805e-10	1.16912
7319268	chr4:7319268:C:T	4.20831e-07	1.46324	0.231265	0.00022646	1.55469	0.365917
7319383	chr4:7319383:G:A	3.65113e-07	1.43187	0.12062	0.000192251	1.51288	0.24396
7319462	chr4:7319462:G:T	3.78041e-07	1.47694	0.110347	0.000198784	1.55763	0.232625
7319594	chr4:7319594:G:A	4.76357e-07	1.45089	0.36756	0.000234405	1.54987	0.405225
7319784	chr4:7319784:G:T	4.40152e-07	1.28482	0.454585	0.000237473	1.37495	0.593143
7319834	chr4:7319834:A:G	6.80243e-09	-1.22096	-1.20948	2.74759e-06	-1.31916	-1.17208
7319859	chr4:7319859:G:A	1.50851e-08	-1.63401	-3.69205e-10	6.69104e-06	-1.60119	-3.69205e-10
7319947	chr4:7319947:T:G	2.45398e-08	-1.53805e-10	-1.14742	9.51064e-06	-1.53805e-10	-1.24955
7319953	chr4:7319953:A:G	4.13136e-09	-1.69263	-1.23649	1.57227e-06	-1.67997	-1.36947
7320091	chr4:7320091:C:A	5.41341e-08	-1.53805e-10	-0.356257	2.1345e-05	-1.53805e-10	-0.441142
7320135	chr4:7320135:TC:T	3.15825e-07	0.949148	0.458321	9.92955e-05	0.798295	0.297845
7320138	chr4:7320138:A:T	3.1817e-07	0.956602	0.458261	0.000100021	0.805636	0.297789
7320140	chr4:7320140:A:C	3.05538e-07	0.910943	0.463411	9.61491e-05	0.761321	0.302619
7320141	chr4:7320141:A:C	2.76673e-07	0.927528	0.347587	8.7278e-05	0.777405	0.189734
7320172	chr4:7320172:C:T	4.74069e-08	0.308445	-0.797398	1.33025e-05	-0.143643	-0.770366
7320477	chr4:7320477:G:C	1.99507e-08	-1.53805e-10	-1.35446	8.46022e-06	-1.53805e-10	-1.36659
7320549	chr4:7320549:A:C	6.27044e-08	-1.53805e-10	-0.209289	2.38074e-05	-1.53805e-10	-0.331963
7320559	chr4:7320559:T:C	9.27559e-06	2.6772	2.11022	0.00414358	2.70888	2.11848
7320560	chr4:7320560:G:A	2.13684e-08	-1.53805e-10	-1.28581	9.53602e-06	-1.53805e-10	-1.24688
7320696	chr4:7320696:G:A	4.43171e-09	-1.63454	-1.2244	1.70311e-06	-1.61165	-1.35785
7320768	chr4:7320768:T:C	3.48229e-08	0.160383	-0.957829	1.07572e-05	-0.272223	-0.854163
7320992	chr4:7320992:G:A	2.18361e-08	-1.53805e-10	-1.26416	9.96022e-06	-1.53805e-10	-1.20336
7321307	chr4:7321307:G:T	1.07019e-08	-0.676211	-1.30109	3.10793e-06	-1.01034	-1.35766
7321521	chr4:7321521:C:G	6.15932e-08	0.476627	-0.703797	1.87051e-05	0.00423416	-0.5774
7321596	chr4:7321596:C:T	3.75456e-08	-1.53805e-10	-0.722165	1.45052e-05	-1.53805e-10	-0.827456
7321597	chr4:7321597:G:A	6.86549e-08	0.280876	-0.399503	2.32237e-05	-0.163113	-0.193675
7321710	chr4:7321710:T:C	2.81701e-08	-1.53805e-10	-1.00946	1.16808e-05	-1.53805e-10	-1.04401
7321723	chr4:7321723:C:T	1.23172e-08	-0.461945	-1.37478	3.63112e-06	-0.837336	-1.37508
7321744	chr4:7321744:A:G	2.796e-08	-1.53805e-10	-1.01695	1.16998e-05	-1.53805e-10	-1.04239
7321796	chr4:7321796:G:A	3.06417e-08	0.117228	-1.04259	9.94902e-06	-0.304296	-0.900189
7321817	chr4:7321817:C:T	2.62297e-08	-0.038688	-1.04214	8.65857e-06	-0.441683	-0.901727
7321960	chr4:7321960:G:T	2.66422e-08	-1.53805e-10	-1.06522	1.10674e-05	-1.53805e-10	-1.09795
7321969	chr4:7321969:A:G	4.25089e-08	0.68357	-1.28158	1.10486e-05	0.183923	-1.28358
7322159	chr4:7322159:C:T	3.19643e-08	-1.53805e-10	-0.883102	1.47508e-05	-1.53805e-10	-0.810664
7322186	chr4:7322186:C:G	4.65697e-08	0.339075	-0.845847	1.49111e-05	-0.112382	-0.687471
7322272	chr4:7322272:G:A	3.86441e-08	0.617998	-1.31132	1.01277e-05	0.125758	-1.31245
7322348	chr4:7322348:GAC:G	1.52889e-08	-1.62059	-3.69205e-10	6.91839e-06	-1.56778	-3.69205e-10
7322501	chr4:7322501:C:T	1.11757e-07	-1.53805e-10	0.368605	4.05303e-05	-1.53805e-10	0.20009
7322588	chr4:7322588:C:T	7.03064e-08	-1.53805e-10	-0.0948579	2.78546e-05	-1.53805e-10	-0.174962
7323075	chr4:7323075:A:G	4.08035e-09	-1.64807	-1.29347	2.15974e-06	-1.60118	-1.13079
7323124	chr4:7323124:C:T	4.13699e-09	-1.62636	-1.30139	2.18913e-06	-1.57292	-1.14554
7323170	chr4:7323170:C:T	3.90216e-09	-1.63182	-1.35437	1.96175e-06	-1.58093	-1.24719
7323250	chr4:7323250:A:T	2.03836e-08	-0.111616	-1.22137	6.61e-06	-0.487958	-1.12542
7323275	chr4:7323275:T:C	4.72086e-09	-1.62124	-1.17449	1.81101e-06	-1.56863	-1.33945
7323727	chr4:7323727:G:A	6.15662e-09	-1.41933	-1.11086	2.62377e-06	-1.38796	-1.14939
7323940	chr4:7323940:G:A	2.16391e-08	-1.27322	-3.69205e-10	9.15614e-06	-1.28754	-3.69205e-10
7324311	chr4:7324311:T:G	6.68698e-08	-1.53805e-10	-0.144973	3.17092e-05	-1.53805e-10	-0.0453527
7324356	chr4:7324356:A:G	3.92096e-08	-1.01999	0.341187	1.17401e-05	-1.1831	0.144156
7324451	chr4:7324451:C:T	2.0744e-07	-0.79285	1.77997	5.97972e-05	-0.99528	1.58428
7324472	chr4:7324472:C:T	5.30321e-08	0.371923	-0.748746	2.01493e-05	-0.0610956	-0.437693
7324685	chr4:7324685:C:T	8.0563e-08	-1.53805e-10	0.0413185	3.20144e-05	-1.53805e-10	-0.0357743
7324814	chr4:7324814:G:A	1.45897e-08	-1.61522	-0.0521889	5.88447e-06	-1.56664	-0.163002
7324974	chr4:7324974:A:G	3.55218e-08	-1.65611	0.878536	1.10538e-05	-1.62192	0.522735
7325046	chr4:7325046:T:C	5.55295e-09	-1.57159	-1.0618	2.03698e-06	-1.51961	-1.27088
7325052	chr4:7325052:G:A	2.64146e-08	-1.53805e-10	-1.0738	1.10396e-05	-1.53805e-10	-1.10048
7325070	chr4:7325070:C:G	2.26668e-08	-1.53805e-10	-1.22682	9.52929e-06	-1.53805e-10	-1.24759
7325085	chr4:7325085:C:T	6.62572e-09	-1.45502	-1.00174	3.17282e-06	-1.41223	-0.935107
7325440	chr4:7325440:C:T	4.052e-08	-1.53805e-10	-0.645925	1.59833e-05	-1.53805e-10	-0.730414
7325637	chr4:7325637:A:G	1.67263e-08	-1.05585	-0.474884	5.31857e-06	-1.18313	-0.64763
7325711	chr4:7325711:A:G	3.01724e-08	-1.53805e-10	-0.940795	1.42015e-05	-1.53805e-10	-0.848611
7325752	chr4:7325752:G:A	1.45971e-06	-1.71662	4.65489	0.000926143	-1.64429	4.97336
7325775	chr4:7325775:A:G	3.54678e-08	-1.53805e-10	-0.779096	1.69732e-05	-1.53805e-10	-0.670323
7325812	chr4:7325812:A:G	1.83604e-07	-1.53805e-10	0.865061	6.25247e-05	-1.53805e-10	0.633602
7325917	chr4:7325917:TAC:T	3.91912e-09	-1.63988	-1.34198	1.95442e-06	-1.49506	-1.33681
7325918	chr4:7325918:A:G	1.68482e-08	-0.299973	-1.2235	1.44946e-05	0.243903	-1.07209
7325962	chr4:7325962:T:A	4.106e-08	-1.53805e-10	-0.632687	1.96369e-05	-1.53805e-10	-0.524547
7326390	chr4:7326390:T:C	8.7151e-08	-1.17404	1.29396	4.47665e-05	-0.990435	1.28994
7326494	chr4:7326494:G:T	2.02786e-08	-0.17175	-1.16641	8.72425e-06	-0.0668648	-1.26899
7326689	chr4:7326689:A:G	5.39273e-08	-0.504284	0.1442	1.67687e-05	-0.0343152	-0.648133
7326798	chr4:7326798:C:T	1.42743e-08	-1.68926	-3.69205e-10	6.10792e-06	-1.69237	-3.69205e-10
7326841	chr4:7326841:G:A	4.07673e-08	-1.53805e-10	-0.63984	1.42673e-05	-1.53805e-10	-0.843991
7326922	chr4:7326922:G:A	4.99506e-07	-1.53805e-10	1.8659	0.000178528	-1.53805e-10	1.68279
7326978	chr4:7326978:G:A	2.05729e-08	-1.32375	-3.69205e-10	8.06864e-06	-1.41397	-3.69205e-10
7326993	chr4:7326993:C:A	5.67733e-08	0.32509	-0.633745	1.60134e-05	0.140071	-0.868606
7327007	chr4:7327007:T:C	1.70866e-08	-1.48634	-0.0230904	8.44903e-06	-1.38218	0.0142711
7327140	chr4:7327140:C:T	6.01901e-07	-1.53805e-10	2.05237	0.000421821	-1.53805e-10	2.54262
7327146	chr4:7327146:C:T	4.38474e-09	-1.54775	-1.32184	1.79268e-06	-1.55506	-1.36319
7327338	chr4:7327338:A:G	9.33271e-09	-1.61993	-0.494264	2.54158e-06	-1.47579	-1.09339
7327402	chr4:7327402:C:T	5.05793e-09	-1.52348	-1.20328	1.93804e-06	-1.59999	-1.2403
7327699	chr4:7327699:A:G	9.54061e-09	-1.65452	-0.437648	2.50518e-06	-1.52403	-1.05957
7327719	chr4:7327719:T:C	2.25528e-08	-1.50787	0.276007	6.44244e-06	-1.48575	-0.153305
7327724	chr4:7327724:C:T	2.28175e-08	-1.53805e-10	-1.22019	1.03822e-05	-1.53805e-10	-1.16187
7327725	chr4:7327725:G:A	3.04633e-08	-1.53805e-10	-0.931197	1.36376e-05	-1.53805e-10	-0.88913
7327940	chr4:7327940:T:A	6.68457e-08	-1.49211	1.34678	1.88289e-05	-1.45187	0.885303
7328071	chr4:7328071:G:A	8.34774e-07	-1.53805e-10	2.37944	0.000259934	-1.53805e-10	2.05847
7328137	chr4:7328137:C:T	1.52458e-08	-1.62342	-3.69205e-10	6.86531e-06	-1.57548	-3.69205e-10
7328149	chr4:7328149:C:T	5.30414e-09	-1.51777	-1.16146	2.05465e-06	-1.5612	-1.22066
7328288	chr4:7328288:G:T	3.55535e-08	-1.53805e-10	-0.776682	1.43149e-05	-1.53805e-10	-0.840659
7328380	chr4:7328380:T:C	6.789e-09	-1.63239	-0.80003	2.63863e-06	-1.59072	-0.940983
7328868	chr4:7328868:A:G	2.50587e-08	-1.53805e-10	-1.1265	1.09911e-05	-1.53805e-10	-1.10487
7328915	chr4:7328915:G:A	1.70417e-08	-1.57734	0.0652839	7.23629e-06	-1.71225	0.189396
7328949	chr4:7328949:G:A	3.73295e-08	-1.22928	0.501347	9.07262e-06	-1.34164	0.0449437
7329017	chr4:7329017:G:A	2.60704e-08	-1.18894	0.10202	6.62162e-06	-1.30674	-0.304883
7329127	chr4:7329127:C:T	3.44717e-08	-1.53805e-10	-0.807582	1.39241e-05	-1.53805e-10	-0.868338
7329207	chr4:7329207:C:T	1.63977e-08	-1.63381	0.0832241	4.24354e-06	-1.47364	-0.582921
7329459	chr4:7329459:C:T	2.2151e-08	-1.53805e-10	-1.24984	9.10425e-06	-1.53805e-10	-1.29322
7329702	chr4:7329702:A:G	3.96194e-08	-1.53805e-10	-0.668402	1.67917e-05	-1.53805e-10	-0.681075
7329717	chr4:7329717:A:G	3.89993e-08	-1.53805e-10	-0.684177	1.44712e-05	-1.53805e-10	-0.829796
7330134	chr4:7330134:C:T	6.68021e-09	-1.70599	-0.742582	3.41461e-06	-1.71873	-0.555162
7330226	chr4:7330226:A:G	1.72835e-07	-1.53805e-10	0.804615	8.38636e-05	-1.53805e-10	0.927232
7330282	chr4:7330282:G:A	1.38316e-08	-1.72077	-3.69205e-10	6.05034e-06	-1.70184	-3.69205e-10
7330470	chr4:7330470:C:T	4.22883e-08	-1.53805e-10	-0.603211	1.77352e-05	-1.53805e-10	-0.626408
7330833	chr4:7330833:AC:A	1.97894e-08	-1.53805e-10	-1.36257	8.38973e-06	-1.53805e-10	-1.37495
7330879	chr4:7330879:G:A	5.41097e-09	-1.72192	-0.937371	3.00704e-06	-1.69925	-0.701753
7330885	chr4:7330885:G:A	6.59617e-08	-1.53805e-10	-0.158646	3.76408e-05	-1.53805e-10	0.12613
7330899	chr4:7330899:G:A	3.90943e-08	-1.53805e-10	-0.681743	1.5659e-05	-1.53805e-10	-0.750917
7331074	chr4:7331074:G:C	4.29153e-08	-1.53805e-10	-0.588492	1.70902e-05	-1.53805e-10	-0.663452
7331098	chr4:7331098:TA:T	4.02171e-09	-1.61566	-1.34036	1.58882e-06	-1.69769	-1.34129
7331425	chr4:7331425:T:C	4.552e-09	-1.50309	-1.32907	2.1112e-06	-1.42509	-1.32962
7331454	chr4:7331454:C:T	6.73905e-07	3.5331	-1.36773	0.000292419	3.49897	-1.32274
7331520	chr4:7331520:C:T	1.02882e-08	-0.694765	-1.32196	5.83121e-06	-0.364664	-1.37407
7331759	chr4:7331759:C:T	4.08825e-09	-1.72217	-1.21744	2.12668e-06	-1.72248	-1.02491
7332120	chr4:7332120:C:A	3.10516e-08	-1.53805e-10	-0.91207	1.25911e-05	-1.53805e-10	-0.968966
7332562	chr4:7332562:G:A	5.34112e-08	-1.53805e-10	-0.3697	2.87545e-05	-1.53805e-10	-0.143166
7332665	chr4:7332665:G:A	8.58958e-09	-1.47537	-0.721798	4.3569e-06	-1.59796	-0.432238
7332697	chr4:7332697:G:A	3.58588e-08	-0.0851877	-0.682943	1.83029e-05	-0.0810249	-0.513877
7332828	chr4:7332828:G:A	1.0055e-08	-1.70223	-0.337427	4.58375e-06	-1.66309	-0.316358
7332953	chr4:7332953:A:G	1.49153e-08	-0.268369	-1.37697	9.45647e-06	0.0584197	-1.31368
7332962	chr4:7332962:CA:C	1.6398e-08	-0.200037	-1.35052	1.10877e-05	0.138775	-1.2349
7332966	chr4:7332966:G:A	1.16707e-08	-1.5636	-0.32704	3.99026e-06	-1.54704	-0.571061
7333032	chr4:7333032:G:C	2.21954e-08	-1.53805e-10	-1.24783	9.15131e-06	-1.53805e-10	-1.28806
7333051	chr4:7333051:A:G	3.6213e-06	2.9622	0.884663	0.00270296	3.53284	0.867301
7333352	chr4:7333352:C:T	4.12788e-09	-1.7164	-1.21356	1.79758e-06	-1.72228	-1.19323
7333400	chr4:7333400:C:T	8.08136e-08	-1.53805e-10	0.0444249	3.29744e-05	-1.53805e-10	-0.00622686
7333508	chr4:7333508:C:T	4.10654e-07	-0.102514	1.77254	0.000395887	0.266858	2.21231
7333766	chr4:7333766:T:C	3.91721e-07	2.21865	-0.595816	0.000315408	2.73302	-0.481119
7333898	chr4:7333898:A:C	1.44907e-08	-1.67421	-3.69205e-10	5.9607e-06	-1.71677	-3.69205e-10
7334094	chr4:7334094:C:T	2.62506e-08	-1.53805e-10	-1.08003	1.05241e-05	-1.53805e-10	-1.14829
7334102	chr4:7334102:C:T	6.31711e-08	-1.53805e-10	-0.201873	3.60453e-05	-1.53805e-10	0.0828157
7334367	chr4:7334367:T:C	2.56901e-07	1.60901	-0.408036	0.000289196	2.03221	0.132933
7334495	chr4:7334495:G:T	1.02215e-08	-0.685441	-1.33779	6.59934e-06	-0.236753	-1.37824
7334941	chr4:7334941:A:G	1.33287e-08	-0.478547	-1.27925	9.71103e-06	0.028624	-1.25732
7334961	chr4:7334961:G:T	1.9516e-08	-1.53805e-10	-1.37648	8.3637e-06	-1.53805e-10	-1.37806
7335045	chr4:7335045:G:A	4.3956e-09	-1.58382	-1.2833	1.71954e-06	-1.63183	-1.32807
7335227	chr4:7335227:G:C	2.90849e-08	0.248268	-1.22577	1.95664e-05	0.614811	-1.14295
7335515	chr4:7335515:C:T	4.01252e-08	-1.53805e-10	-0.655717	2.21415e-05	-1.53805e-10	-0.404505
7335562	chr4:7335562:C:T	3.2257e-08	-1.53805e-10	-0.873986	1.71888e-05	-1.53805e-10	-0.657699
7335594	chr4:7335594:G:A	2.23659e-08	-1.53805e-10	-1.24018	9.15845e-06	-1.53805e-10	-1.28728
7335964	chr4:7335964:C:T	4.21904e-09	-1.56041	-1.34771	1.77599e-06	-1.55815	-1.36945
7336106	chr4:7336106:C:T	3.67208e-09	-1.70283	-1.34413	1.64667e-06	-1.63989	-1.36332
7336152	chr4:7336152:C:T	8.29168e-08	0.0701165	-3.69205e-10	3.53816e-05	0.0642328	-3.69205e-10
7336171	chr4:7336171:G:A	2.04725e-08	-0.327694	-1.00094	1.02214e-05	-0.0868765	-1.0906
7336275	chr4:7336275:A:G	8.80654e-08	-1.53805e-10	0.130359	3.49734e-05	-1.53805e-10	0.0526267
7336326	chr4:7336326:T:C	1.45217e-08	-0.408308	-1.26377	8.88591e-06	-0.120526	-1.19697
7336334	chr4:7336334:G:A	1.27022e-07	0.496642	-3.69205e-10	4.9075e-05	0.39139	-3.69205e-10
7336346	chr4:7336346:A:G	1.83914e-08	-0.13615	-1.29969	1.14529e-05	0.177667	-1.24138
7336766	chr4:7336766:T:A	2.1959e-08	-1.53805e-10	-1.25854	9.34146e-06	-1.53805e-10	-1.2675
7337372	chr4:7337372:C:T	1.14066e-07	-1.53805e-10	0.389053	4.50601e-05	-1.53805e-10	0.306037
7337385	chr4:7337385:G:A	1.67161e-08	-0.267778	-1.26357	1.05299e-05	0.0466663	-1.1944
7337437	chr4:7337437:A:G	1.43344e-08	-1.68506	-3.69205e-10	6.33114e-06	-1.65648	-3.69205e-10
7337474	chr4:7337474:G:A	2.0556e-08	-1.53805e-10	-1.32457	8.85694e-06	-1.53805e-10	-1.32076
7337522	chr4:7337522:C:T	1.62705e-08	-0.291423	-1.26694	1.02432e-05	0.0232293	-1.19857
7337651	chr4:7337651:G:A	1.74286e-08	-0.225326	-1.26428	1.10506e-05	0.0956829	-1.19516
7337686	chr4:7337686:G:T	1.03977e-07	-1.53805e-10	0.296452	4.12301e-05	-1.53805e-10	0.217208
7337708	chr4:7337708:T:C	1.26967e-07	1.87447	-1.37826	0.000121017	2.55192	-1.25794
7337723	chr4:7337723:C:G	4.89477e-09	-1.72022	-1.03933	2.22096e-06	-1.71113	-0.992888
7337729	chr4:7337729:C:T	1.68995e-08	-0.232796	-1.28764	1.06356e-05	0.0876805	-1.22543
7337830	chr4:7337830:C:T	1.10637e-08	-0.777135	-1.16692	5.77755e-06	-0.543202	-1.20478
7337993	chr4:7337993:T:C	1.77673e-08	-0.141242	-1.32912	1.11676e-05	0.188246	-1.27719
7338085	chr4:7338085:C:T	2.1159e-08	-1.29566	-3.69205e-10	9.86272e-06	-1.2132	-3.69205e-10
7338104	chr4:7338104:ATGGATGT:A	1.88841e-08	-0.130263	-1.27914	1.1958e-05	0.199899	-1.22046
7338139	chr4:7338139:T:C	1.5722e-08	-0.237223	-1.35543	9.68387e-06	0.0864139	-1.31791
7338486	chr4:7338486:C:T	2.58387e-08	-1.09585	-3.69205e-10	1.08115e-05	-1.12135	-3.69205e-10
7338903	chr4:7338903:G:A	2.22473e-08	-1.53805e-10	-1.2455	9.4565e-06	-1.53805e-10	-1.25526
7339270	chr4:7339270:G:A	2.29334e-08	-1.53805e-10	-1.21513	1.03872e-05	-1.53805e-10	-1.16139
7339285	chr4:7339285:G:A	2.02111e-08	-1.53805e-10	-1.34149	8.8334e-06	-1.53805e-10	-1.32342
7339397	chr4:7339397:A:G	4.28001e-09	-1.51579	-1.37797	1.88682e-06	-1.48889	-1.37818
7339478	chr4:7339478:A:T	1.64911e-08	-0.179282	-1.36562	1.02501e-05	0.165202	-1.33987
7339516	chr4:7339516:G:A	8.24394e-09	-0.871205	-1.36704	4.13455e-06	-0.71512	-1.36746
7339527	chr4:7339527:C:T	3.66147e-08	-1.53805e-10	-0.747271	1.51999e-05	-1.53805e-10	-0.780674
7339528	chr4:7339528:G:A	1.54794e-08	-1.60821	-3.69205e-10	6.22519e-06	-1.67336	-3.69205e-10
7339556	chr4:7339556:G:GTCTC	7.33069e-08	-1.53805e-10	-0.0530656	2.87808e-05	-1.53805e-10	-0.142251
7339623	chr4:7339623:C:G	7.01892e-08	-1.53805e-10	-0.096527	2.76045e-05	-1.53805e-10	-0.18398
7340006	chr4:7340006:G:T	6.38604e-08	-1.53805e-10	-0.191022	2.51436e-05	-1.53805e-10	-0.277357
7340413	chr4:7340413:A:G	4.07673e-09	-1.59006	-1.35236	1.79166e-06	-1.56822	-1.3506
7340472	chr4:7340472:G:A	2.22876e-08	-1.53805e-10	-1.24369	1.00603e-05	-1.53805e-10	-1.19336
7340473	chr4:7340473:C:G	1.00289e-07	-1.53805e-10	0.260334	3.96352e-05	-1.53805e-10	0.177758
7340584	chr4:7340584:G:T	5.75883e-09	-1.72271	-0.874274	3.89217e-06	-1.72217	-0.420821
7340989	chr4:7340989:A:G	2.45497e-08	-1.53805e-10	-1.14702	1.00161e-05	-1.53805e-10	-1.19777
7340998	chr4:7340998:T:C	4.91425e-09	-1.3939	-1.36168	2.26768e-06	-1.31667	-1.36654
7341097	chr4:7341097:G:A	3.80584e-09	-1.69425	-1.31693	1.62948e-06	-1.68871	-1.32499
7341269	chr4:7341269:G:A	3.97367e-09	-1.64392	-1.32411	1.71805e-06	-1.6339	-1.32687
7341317	chr4:7341317:C:A	3.79661e-09	-1.67454	-1.33907	1.63479e-06	-1.66623	-1.34421
7341364	chr4:7341364:G:C	1.24086e-08	-0.510722	-1.31861	8.45896e-06	0.0103491	-1.37708
7341871	chr4:7341871:C:A	2.09691e-07	2.09971	-1.10179	0.000255888	2.86459	-0.821805
7342139	chr4:7342139:A:G	3.8081e-07	2.26239	-0.667813	0.000670865	3.06275	-0.0561389
7342245	chr4:7342245:A:G	4.94294e-07	2.35537	-0.499957	0.000911839	3.17585	0.137649
7342256	chr4:7342256:T:G	2.09324e-07	2.29046	-1.2943	0.000274887	3.21955	-1.10515
7342496	chr4:7342496:T:C	1.93374e-07	2.06701	-1.15011	0.000264207	2.95103	-0.876261
7342533	chr4:7342533:G:T	3.9055e-07	2.35197	-0.732132	0.000579306	3.13945	-0.27958
7342648	chr4:7342648:A:G	6.64341e-09	-1.41473	-1.03936	3.07416e-06	-1.42267	-0.956258
7342944	chr4:7342944:T:A	3.1365e-08	-1.53805e-10	-0.902027	1.55792e-05	-1.53805e-10	-0.756023
7343008	chr4:7343008:C:A	7.55569e-08	-1.53805e-10	-0.0228342	4.16929e-05	-1.53805e-10	0.228371
7343634	chr4:7343634:T:C	7.03652e-07	2.97066	-0.762096	0.00132283	3.86534	-0.179774
7343768	chr4:7343768:G:A	2.06277e-08	-1.53805e-10	-1.32109	8.69715e-06	-1.53805e-10	-1.33896
7343887	chr4:7343887:T:G	7.84031e-07	2.77249	-0.455764	0.00162393	3.65544	0.235202
7344069	chr4:7344069:A:T	6.22673e-08	-1.53805e-10	-0.216284	2.40291e-05	-1.53805e-10	-0.322696
7344167	chr4:7344167:C:T	3.72762e-09	-1.67749	-1.35446	1.60626e-06	-1.67196	-1.35609
7344494	chr4:7344494:T:G	4.07302e-09	-1.60366	-1.33968	1.75132e-06	-1.58963	-1.35195
7344500	chr4:7344500:G:C	2.02868e-07	1.799	-0.834164	0.000217573	2.49813	-0.61756
7344708	chr4:7344708:C:T	1.96703e-08	-1.53805e-10	-1.36861	8.364e-06	-1.53805e-10	-1.37802
7345091	chr4:7345091:G:C	4.73986e-08	-1.53805e-10	-0.489128	1.78592e-05	-1.53805e-10	-0.619444
7345117	chr4:7345117:T:C	4.19404e-09	-1.57829	-1.33577	1.78253e-06	-1.57446	-1.34947
7345469	chr4:7345469:G:T	2.95674e-08	-0.961047	-3.69205e-10	1.24522e-05	-0.98006	-3.69205e-10
7345476	chr4:7345476:C:T	1.69911e-07	1.76686	-0.979302	0.00020984	2.5356	-0.691216
7345490	chr4:7345490:C:T	1.42065e-08	-0.840036	-0.853986	6.43408e-06	-0.670959	-0.969392
7345524	chr4:7345524:T:C	3.82684e-09	-1.64108	-1.3646	1.6304e-06	-1.6374	-1.37573
7345606	chr4:7345606:C:T	1.94845e-08	-1.53805e-10	-1.3781	8.37117e-06	-1.53805e-10	-1.37717
7345738	chr4:7345738:G:A	1.71731e-07	-1.53805e-10	0.798208	0.000100334	-1.53805e-10	1.10655
7346397	chr4:7346397:A:T	3.31833e-08	-1.53805e-10	-0.845674	1.26387e-05	-1.53805e-10	-0.965196
7346435	chr4:7346435:G:A	3.08897e-07	1.99174	-0.606454	0.000418662	2.75872	-0.223613
7346732	chr4:7346732:A:G	1.42856e-07	-1.53805e-10	0.614115	8.44111e-05	-1.53805e-10	0.933739
7346866	chr4:7346866:C:T	5.25366e-09	-1.33055	-1.35825	2.28722e-06	-1.32715	-1.34748
7346883	chr4:7346883:T:C	5.33368e-09	-1.31851	-1.35517	2.48594e-06	-1.27154	-1.31977
7347002	chr4:7347002:A:G	2.17626e-08	-1.53805e-10	-1.26753	9.1139e-06	-1.53805e-10	-1.29216
7347207	chr4:7347207:C:T	1.956e-08	-1.53805e-10	-1.37424	8.49178e-06	-1.53805e-10	-1.36286
7347315	chr4:7347315:A:G	2.04325e-07	-1.53805e-10	0.971993	0.000124011	-1.53805e-10	1.31841
7347649	chr4:7347649:A:G	4.19429e-08	-1.53805e-10	-0.611411	1.92815e-05	-1.53805e-10	-0.542815
7347674	chr4:7347674:G:A	2.29375e-08	-1.53805e-10	-1.21495	1.03026e-05	-1.53805e-10	-1.16956
7347785	chr4:7347785:A:G	1.98346e-08	-1.53805e-10	-1.36029	8.39116e-06	-1.53805e-10	-1.37478
7348028	chr4:7348028:C:T	1.98587e-08	-1.53805e-10	-1.35908	8.66046e-06	-1.53805e-10	-1.34319
7348096	chr4:7348096:GTTAA:G	1.46148e-08	-1.1127	-0.552978	8.60636e-06	-0.966241	-0.383218
7348573	chr4:7348573:T:C	1.28136e-07	-1.53805e-10	0.50537	7.54801e-05	-1.53805e-10	0.82191
7348751	chr4:7348751:C:T	3.51454e-08	-1.53805e-10	-0.788227	1.32882e-05	-1.53805e-10	-0.915083
7348768	chr4:7348768:G:A	3.33455e-08	-1.53805e-10	-0.840799	1.26951e-05	-1.53805e-10	-0.960747
7348950	chr4:7348950:G:A	5.70463e-09	-1.51251	-1.09393	2.41539e-06	-1.47773	-1.14238
7348991	chr4:7348991:A:G	2.47111e-07	-1.53805e-10	1.16212	0.000152246	-1.53805e-10	1.52354
7349129	chr4:7349129:C:A	4.75581e-09	-1.41141	-1.37694	2.03457e-06	-1.41861	-1.37307
7349329	chr4:7349329:G:C	2.14513e-07	-1.53805e-10	1.02065	0.000130463	-1.53805e-10	1.36913
7349362	chr4:7349362:G:T	1.67637e-08	-1.5285	-3.69205e-10	7.30953e-06	-1.51278	-3.69205e-10
7349432	chr4:7349432:G:C	3.57782e-09	-1.72133	-1.35164	1.54976e-06	-1.72101	-1.34285
7349470	chr4:7349470:C:T	2.47082e-08	-1.53805e-10	-1.14059	1.04967e-05	-1.53805e-10	-1.1509
7349566	chr4:7349566:G:A	1.59841e-06	3.34485	-0.315802	0.00317486	4.27143	0.28963
7350208	chr4:7350208:C:T	1.99526e-08	-1.53805e-10	-1.35436	8.91942e-06	-1.53805e-10	-1.31373
7350285	chr4:7350285:G:A	9.84939e-08	-1.53805e-10	0.242274	5.84238e-05	-1.53805e-10	0.565764
7350750	chr4:7350750:T:C	1.1836e-05	2.05066	2.98052	0.0957946	2.95259	5.01541
7350849	chr4:7350849:G:T	1.95033e-08	-1.53805e-10	-1.37714	8.36237e-06	-1.53805e-10	-1.37822
7350905	chr4:7350905:C:A	4.54512e-06	0.639997	3.43409	0.0328519	1.36871	5.5291
7350959	chr4:7350959:A:G	4.37835e-08	-0.351015	-0.217449	9.12117e-05	0.267118	0.744105
7351723	chr4:7351723:A:G	3.05011e-08	-1.53805e-10	-0.929958	1.24785e-05	-1.53805e-10	-0.977952
7352497	chr4:7352497:G:A	5.2181e-09	-1.41301	-1.28258	1.90357e-06	-1.48474	-1.37349
7352614	chr4:7352614:T:C	5.92663e-08	-0.776303	0.510624	2.33786e-05	-0.768637	0.418498
7352646	chr4:7352646:G:A	3.47266e-08	-1.53805e-10	-0.800215	1.41143e-05	-1.53805e-10	-0.854774
7352656	chr4:7352656:C:T	3.39319e-08	-1.53805e-10	-0.823366	1.38019e-05	-1.53805e-10	-0.87715
7352801	chr4:7352801:G:A	1.95981e-08	-1.53805e-10	-1.37229	8.38355e-06	-1.53805e-10	-1.37569
7352998	chr4:7352998:T:C	3.62579e-08	-0.959315	0.202252	1.45965e-05	-0.949625	0.12845
7353015	chr4:7353015:G:A	2.87433e-08	-1.53805e-10	-0.989317	1.17631e-05	-1.53805e-10	-1.03699
7353046	chr4:7353046:A:G	3.02469e-08	-1.53805e-10	-0.938328	1.23368e-05	-1.53805e-10	-0.989371
7353225	chr4:7353225:A:G	4.69892e-09	-1.72046	-1.07992	2.20627e-06	-1.7204	-0.990255
7353312	chr4:7353312:A:G	3.79464e-08	-0.901889	0.190342	1.52811e-05	-0.891383	0.116043
7353943	chr4:7353943:C:T	3.19086e-08	-1.53805e-10	-0.884845	1.30401e-05	-1.53805e-10	-0.933927
7354000	chr4:7354000:A:G	3.13658e-08	-0.150649	-0.751353	1.2612e-05	-0.201533	-0.765777
7354060	chr4:7354060:C:T	4.77157e-09	-1.71704	-1.068	1.87997e-06	-1.71246	-1.15824
7354552	chr4:7354552:C:T	3.23245e-08	-1.53805e-10	-0.871895	1.35665e-05	-1.53805e-10	-0.894358
7354829	chr4:7354829:A:G	3.31965e-08	-0.845277	-3.69205e-10	1.32031e-05	-0.921505	-3.69205e-10
7354960	chr4:7354960:C:A	6.85703e-09	-1.61362	-0.808825	2.52374e-06	-1.53823	-1.03799
7355009	chr4:7355009:A:G	3.17815e-08	-0.840065	-0.0487702	1.27684e-05	-0.915151	-0.0398318
7355167	chr4:7355167:C:T	2.81652e-08	-1.53805e-10	-1.00963	1.15469e-05	-1.53805e-10	-1.05555
7355278	chr4:7355278:C:T	2.37495e-08	-1.53805e-10	-1.18016	9.81682e-06	-1.53805e-10	-1.21786
7355321	chr4:7355321:C:G	1.9885e-08	-1.53805e-10	-1.35775	8.81801e-06	-1.53805e-10	-1.32516
7355597	chr4:7355597:C:T	1.82616e-07	-1.53805e-10	0.859665	7.50756e-05	-1.53805e-10	0.816536
7355882	chr4:7355882:G:C	1.66561e-08	-1.70629	0.171352	8.22434e-06	-1.67526	0.280398
7355912	chr4:7355912:G:A	2.41665e-08	-1.53805e-10	-1.16275	1.01196e-05	-1.53805e-10	-1.18748
7356382	chr4:7356382:T:C	2.16161e-08	-1.53805e-10	-1.27428	9.50049e-06	-1.53805e-10	-1.25062
7356469	chr4:7356469:A:C	3.00555e-08	-1.53805e-10	-0.944676	1.22601e-05	-1.53805e-10	-0.995609
7356674	chr4:7356674:T:A	4.33951e-09	-1.50604	-1.37392	1.77607e-06	-1.57928	-1.34828
7356721	chr4:7356721:C:T	2.05534e-08	-1.53805e-10	-1.32469	8.95545e-06	-1.53805e-10	-1.3097
7357030	chr4:7357030:T:C	3.12936e-08	-0.904309	-3.69205e-10	1.24049e-05	-0.983867	-3.69205e-10
7357211	chr4:7357211:G:A	1.15041e-06	-1.53805e-10	2.70016	0.000342406	-1.53805e-10	2.33404
7357327	chr4:7357327:C:T	3.17828e-08	-1.53805e-10	-0.888794	1.26831e-05	-1.53805e-10	-0.961687
7357379	chr4:7357379:T:A	9.26766e-09	-1.7194	-0.401793	6.15274e-06	-1.67082	-0.0142394
7357405	chr4:7357405:T:C	2.06313e-08	-1.53805e-10	-1.32091	9.21464e-06	-1.53805e-10	-1.28117
7357624	chr4:7357624:G:A	5.2919e-08	-0.378958	-3.69205e-10	2.14121e-05	-0.438003	-3.69205e-10
7357849	chr4:7357849:G:A	3.14446e-08	-1.53805e-10	-0.899494	1.28051e-05	-1.53805e-10	-0.952113
7357928	chr4:7357928:C:A	2.11416e-08	-1.53805e-10	-1.29648	9.6522e-06	-1.53805e-10	-1.23477
7358041	chr4:7358041:C:T	2.06192e-08	-1.53805e-10	-1.3215	8.50034e-06	-1.53805e-10	-1.36185
7358114	chr4:7358114:C:T	1.95618e-08	-1.53805e-10	-1.37414	8.38233e-06	-1.53805e-10	-1.37583
7358239	chr4:7358239:T:C	5.18265e-09	-1.39624	-1.30616	2.81469e-06	-1.14676	-1.32035
7358357	chr4:7358357:C:G	3.65011e-08	-1.53805e-10	-0.750379	1.40682e-05	-1.53805e-10	-0.858045
7358663	chr4:7358663:A:G	2.03155e-08	-1.53805e-10	-1.33633	8.43262e-06	-1.53805e-10	-1.36985
7359253	chr4:7359253:G:A	2.00866e-08	-1.19641	-0.151254	7.3901e-06	-1.19546	-0.306355
7359282	chr4:7359282:C:T	1.97169e-08	-1.53805e-10	-1.36624	8.48905e-06	-1.53805e-10	-1.36318
7359327	chr4:7359327:A:T	1.26588e-08	-0.964212	-0.845153	6.68501e-06	-0.641571	-0.960521
7359597	chr4:7359597:C:T	4.39779e-09	-1.72136	-1.14526	1.84635e-06	-1.71969	-1.16906
7359617	chr4:7359617:G:A	2.05328e-08	-1.53805e-10	-1.3257	9.02766e-06	-1.53805e-10	-1.30167
7359624	chr4:7359624:G:A	2.13992e-08	-1.53805e-10	-1.28437	9.7166e-06	-1.53805e-10	-1.22812
7359720	chr4:7359720:C:T	2.18995e-08	-0.738196	-0.52306	1.99791e-05	-0.325338	-0.181936
7359817	chr4:7359817:G:A	1.95012e-08	-1.53805e-10	-1.37724	8.36135e-06	-1.53805e-10	-1.37834
7360119	chr4:7360119:T:A	1.18439e-08	-1.46045	-0.415456	7.45569e-06	-1.36259	-0.130389
7360157	chr4:7360157:C:T	3.08271e-08	-0.604393	-0.314932	2.30292e-05	0.0310002	-0.396198
7360311	chr4:7360311:A:G	2.13457e-08	-1.53805e-10	-1.28687	8.86387e-06	-1.53805e-10	-1.31998
7360327	chr4:7360327:C:T	2.03524e-08	-1.44364	0.109116	1.06985e-05	-1.49872	0.366865
7360461	chr4:7360461:G:A	1.96751e-08	-1.53805e-10	-1.36837	8.87238e-06	-1.53805e-10	-1.31902
7360796	chr4:7360796:C:G	2.00574e-08	-1.53805e-10	-1.34912	8.5041e-06	-1.53805e-10	-1.36141
7360920	chr4:7360920:C:T	3.74784e-09	-1.70105	-1.32549	1.58468e-06	-1.67267	-1.3689
7361010	chr4:7361010:A:G	4.82014e-08	-0.472333	-3.69205e-10	1.95822e-05	-0.527338	-3.69205e-10
7361307	chr4:7361307:C:T	5.21489e-09	-1.4353	-1.2609	2.64985e-06	-1.17719	-1.35026
7361326	chr4:7361326:G:T	6.53697e-08	-1.67072	1.50306	1.45742e-05	-1.70478	0.88208
7361476	chr4:7361476:G:A	2.21279e-08	-1.53805e-10	-1.25088	9.10051e-06	-1.53805e-10	-1.29363
7361604	chr4:7361604:G:A	6.5673e-08	-1.53805e-10	-0.163034	3.23553e-05	-1.53805e-10	-0.0251808
7361777	chr4:7361777:A:C	1.94918e-08	-1.53805e-10	-1.37773	8.38491e-06	-1.53805e-10	-1.37553
7362216	chr4:7362216:C:G	1.96684e-08	-1.53805e-10	-1.36871	8.46862e-06	-1.53805e-10	-1.36559
7362225	chr4:7362225:G:A	3.94092e-08	-1.37235	0.698633	1.01146e-05	-1.32656	0.138575
7362523	chr4:7362523:C:T	5.93758e-08	-1.53805e-10	-0.263834	2.06941e-05	-1.53805e-10	-0.472109
7362704	chr4:7362704:C:T	2.21909e-07	-0.616026	1.67057	5.21983e-05	-0.85634	1.30943
7362732	chr4:7362732:C:A	2.27764e-07	1.08059	-3.69205e-10	0.000111325	1.21049	-3.69205e-10
7362847	chr4:7362847:T:C	4.80234e-09	-1.43081	-1.3478	2.33531e-06	-1.27839	-1.37542
7363380	chr4:7363380:C:T	5.92262e-09	-1.53841	-1.03053	2.58474e-06	-1.59744	-0.954897
7363394	chr4:7363394:A:T	4.43035e-09	-1.61434	-1.2449	1.5643e-06	-1.71009	-1.34443
7364044	chr4:7364044:G:A	3.13772e-08	-1.53805e-10	-0.90164	1.27768e-05	-1.53805e-10	-0.954325
7364139	chr4:7364139:C:T	2.82054e-08	-1.53805e-10	-1.00821	1.12352e-05	-1.53805e-10	-1.08291
7364349	chr4:7364349:C:T	8.59355e-08	-1.53805e-10	0.105876	2.90201e-05	-1.53805e-10	-0.13397
7364456	chr4:7364456:G:A	3.11994e-08	-1.53805e-10	-0.907322	1.23649e-05	-1.53805e-10	-0.987101
7364503	chr4:7364503:A:G	1.95786e-08	-1.53805e-10	-1.37328	8.36261e-06	-1.53805e-10	-1.37819
7364806	chr4:7364806:C:T	5.80125e-09	-1.55862	-1.03103	2.56004e-06	-1.6116	-0.950339
7365137	chr4:7365137:A:G	1.9785e-08	-1.53805e-10	-1.3628	8.37265e-06	-1.53805e-10	-1.37699
7365220	chr4:7365220:G:A	5.97239e-09	-1.35283	-1.20774	2.77352e-06	-1.44109	-1.04076
7365345	chr4:7365345:A:G	1.94839e-08	-1.53805e-10	-1.37813	8.41189e-06	-1.53805e-10	-1.37231
7365351	chr4:7365351:G:A	5.66334e-08	-0.982323	0.671201	1.22682e-05	-0.837565	-0.157383
7365515	chr4:7365515:T:A	2.02822e-08	-1.53805e-10	-1.33798	8.51829e-06	-1.53805e-10	-1.35974
7365584	chr4:7365584:CAG:C	1.49813e-08	-1.64092	-3.69205e-10	6.35158e-06	-1.65326	-3.69205e-10
7366284	chr4:7366284:T:A	9.63006e-08	-1.53805e-10	0.219753	3.61468e-05	-1.53805e-10	0.0856295
7366293	chr4:7366293:T:C	2.08999e-08	-1.53805e-10	-1.30798	8.65978e-06	-1.53805e-10	-1.34327
7366337	chr4:7366337:T:C	1.81336e-08	-1.48068	0.0307207	5.92774e-06	-1.51758	-0.204736
7366782	chr4:7366782:C:T	1.95812e-08	-1.53805e-10	-1.37315	8.36625e-06	-1.53805e-10	-1.37775
7366787	chr4:7366787:C:T	1.76143e-08	-1.47901	-3.69205e-10	1.27429e-05	-0.956985	-3.69205e-10
7366912	chr4:7366912:G:A	2.68011e-08	-1.53805e-10	-1.05928	1.04775e-05	-1.53805e-10	-1.15273
7367298	chr4:7367298:C:T	2.2165e-08	0.0866022	-1.33581	1.03197e-05	0.191875	-1.35978
7367487	chr4:7367487:A:G	1.9483e-08	-1.53805e-10	-1.37818	8.37739e-06	-1.53805e-10	-1.37642
7367636	chr4:7367636:C:T	6.56011e-08	1.16043	-1.32456	3.86095e-05	1.36645	-1.21491
7367882	chr4:7367882:A:G	1.97664e-08	-1.53805e-10	-1.36374	8.44955e-06	-1.53805e-10	-1.36785
7367999	chr4:7367999:G:A	6.82973e-08	-1.53805e-10	-0.123851	2.41626e-05	-1.53805e-10	-0.317155
7368617	chr4:7368617:C:G	2.09145e-08	-1.53805e-10	-1.30728	9.09509e-06	-1.53805e-10	-1.29423
7369203	chr4:7369203:C:T	1.97183e-08	-1.53805e-10	-1.36617	8.37251e-06	-1.53805e-10	-1.37701
7369469	chr4:7369469:C:T	9.57087e-09	-1.13602	-0.952974	4.71455e-06	-0.881352	-1.06995
7369676	chr4:7369676:C:T	5.66273e-09	-1.44647	-1.16734	2.00085e-06	-1.57271	-1.23568
7369783	chr4:7369783:C:T	7.94898e-08	-1.53805e-10	0.0279075	3.45998e-05	-1.53805e-10	0.0418873
7370076	chr4:7370076:C:A	1.69747e-08	-1.54953	0.0335301	6.2285e-06	-1.65514	-0.0176836
7370223	chr4:7370223:G:C	4.28355e-09	-1.67338	-1.21955	1.70493e-06	-1.66914	-1.29929
7370313	chr4:7370313:G:A	6.67796e-09	-1.13138	-1.31753	3.16879e-06	-1.22546	-1.12315
7370758	chr4:7370758:G:A	1.5326e-07	-1.53805e-10	0.684416	5.37584e-05	-1.53805e-10	0.482541
7370778	chr4:7370778:A:G	1.06573e-08	-1.586	-0.395472	4.03587e-06	-1.66563	-0.441105
7370860	chr4:7370860:A:T	4.37157e-09	-1.56629	-1.30631	1.88569e-06	-1.5779	-1.28977
7371079	chr4:7371079:C:T	5.91844e-09	-1.3171	-1.25255	3.00031e-06	-1.39441	-1.00884
7371306	chr4:7371306:T:G	6.83069e-08	-1.53805e-10	-0.123711	2.7629e-05	-1.53805e-10	-0.183095
7372048	chr4:7372048:G:C	3.85498e-09	-1.69574	-1.30262	1.55909e-06	-1.71986	-1.33799
7372221	chr4:7372221:A:G	1.46468e-08	-1.68189	0.0183937	5.76693e-06	-1.69611	-0.0537056
7372359	chr4:7372359:G:T	1.68642e-08	-1.71889	0.196356	6.8747e-06	-1.72177	0.14766
7372441	chr4:7372441:G:C	6.43509e-08	-1.53805e-10	-0.18337	3.2116e-05	-1.53805e-10	-0.0326064
7372447	chr4:7372447:C:T	3.40808e-08	-1.53805e-10	-0.818987	1.25613e-05	-1.53805e-10	-0.971342
7372452	chr4:7372452:A:G	5.0807e-09	-1.51398	-1.20829	1.96882e-06	-1.60541	-1.21912
7372476	chr4:7372476:T:C	4.99093e-09	-1.51269	-1.22741	1.94774e-06	-1.60493	-1.23036
7372493	chr4:7372493:A:G	5.19868e-09	-1.51054	-1.18877	2.02706e-06	-1.60331	-1.19207
7372581	chr4:7372581:T:G	5.05042e-09	-1.35317	-1.37508	2.14477e-06	-1.46145	-1.27747
7372600	chr4:7372600:G:A	1.94848e-08	-1.53805e-10	-1.37809	8.39979e-06	-1.53805e-10	-1.37375
7372706	chr4:7372706:C:T	3.84749e-09	-1.63515	-1.36515	1.54771e-06	-1.6885	-1.37668
7372829	chr4:7372829:C:T	1.87333e-08	-1.69724	0.279817	6.41884e-06	-1.72161	0.0788926
7373059	chr4:7373059:G:A	2.09256e-08	-1.53805e-10	-1.30675	8.84478e-06	-1.53805e-10	-1.32213
7373107	chr4:7373107:G:A	5.12934e-09	-1.35004	-1.36271	2.34088e-06	-1.3285	-1.32293
7373267	chr4:7373267:C:G	8.24278e-09	-1.7068	-0.53158	3.56891e-06	-1.7132	-0.516498
7373289	chr4:7373289:C:T	7.54394e-09	-1.7167	-0.610276	3.25643e-06	-1.72032	-0.601005
7373332	chr4:7373332:T:C	2.59193e-08	-1.53805e-10	-1.09273	9.94999e-06	-1.53805e-10	-1.20439
7373388	chr4:7373388:A:C	8.02947e-09	-1.5486	-0.716001	2.9868e-06	-1.64332	-0.764438
7373595	chr4:7373595:T:C	7.2341e-09	-1.54574	-0.823176	2.88524e-06	-1.58659	-0.855762
7373600	chr4:7373600:C:G	1.59233e-08	-1.57994	-3.69205e-10	6.592e-06	-1.6161	-3.69205e-10
7373643	chr4:7373643:T:C	1.03424e-08	-1.45572	-0.555745	4.02012e-06	-1.50496	-0.605691
7373727	chr4:7373727:A:G	7.21182e-09	-1.60564	-0.766358	2.89895e-06	-1.63728	-0.800327
7373768	chr4:7373768:AG:A	1.95967e-08	-1.53805e-10	-1.37236	8.47234e-06	-1.53805e-10	-1.36515
7373911	chr4:7373911:A:G	7.61742e-09	-1.52457	-0.792713	3.03349e-06	-1.56627	-0.825971
7373916	chr4:7373916:G:A	1.44875e-08	-1.71846	0.0440282	6.17835e-06	-1.71393	0.033022
7373995	chr4:7373995:A:G	6.93707e-09	-1.59273	-0.818109	2.79277e-06	-1.62677	-0.848157
7374257	chr4:7374257:G:A	3.6647e-08	-1.72205	0.975663	1.52022e-05	-1.72264	0.942124
7374281	chr4:7374281:T:G	7.12829e-09	-1.57654	-0.807112	2.85851e-06	-1.61179	-0.839869
7374338	chr4:7374338:C:A	1.97614e-07	0.938594	-3.69205e-10	4.21849e-05	0.240102	-3.69205e-10
7374470	chr4:7374470:G:A	5.73285e-08	-1.53805e-10	-0.298923	2.29149e-05	-1.53805e-10	-0.370171
7374524	chr4:7374524:C:T	6.4714e-08	-1.53805e-10	-0.177744	3.15127e-05	-1.53805e-10	-0.0515698
7374665	chr4:7374665:G:C	6.98169e-09	-1.5849	-0.819534	2.80328e-06	-1.61911	-0.852055
7374777	chr4:7374777:T:C	3.85273e-08	-1.71988	1.02352	1.56959e-05	-1.72258	0.974018
7374864	chr4:7374864:T:C	4.32154e-08	-1.71873	1.1372	1.73494e-05	-1.72224	1.07384
7374895	chr4:7374895:G:A	1.44214e-08	-1.67901	-3.69205e-10	6.07947e-06	-1.69704	-3.69205e-10
7374967	chr4:7374967:T:C	2.87148e-08	-1.71715	0.726847	1.16758e-05	-1.72153	0.677084
7375085	chr4:7375085:A:G	2.99591e-08	-1.53805e-10	-0.947888	1.22369e-05	-1.53805e-10	-0.997506
7375145	chr4:7375145:T:A	1.86376e-08	-1.72272	0.300182	7.83651e-06	-1.7215	0.278334
7375550	chr4:7375550:G:A	1.71908e-08	-1.7218	0.218455	7.24393e-06	-1.71925	0.19745
7375552	chr4:7375552:G:A	1.61414e-08	-1.72176	0.155423	6.81674e-06	-1.71921	0.13663
7375560	chr4:7375560:A:G	1.32003e-08	-1.72138	-0.0460966	5.55782e-06	-1.71858	-0.0681746
7375573	chr4:7375573:T:C	1.38821e-08	-1.71712	-3.69205e-10	5.92655e-06	-1.72252	-3.69205e-10
7376031	chr4:7376031:A:C	3.18475e-08	-1.70458	0.817819	1.27001e-05	-1.71373	0.753385
7376249	chr4:7376249:G:A	1.42424e-08	-1.6915	-3.69205e-10	6.02826e-06	-1.7055	-3.69205e-10
7376296	chr4:7376296:G:A	2.00225e-08	-1.53805e-10	-1.35086	8.64971e-06	-1.53805e-10	-1.34443
7376392	chr4:7376392:C:T	2.21845e-08	-1.71028	0.461954	1.33252e-05	-1.70197	0.789668
7376394	chr4:7376394:G:T	2.22465e-08	-1.71134	0.465807	1.33613e-05	-1.70338	0.793782
7376461	chr4:7376461:C:G	4.10422e-08	-1.53805e-10	-0.63312	1.83672e-05	-1.53805e-10	-0.591394
7376471	chr4:7376471:G:A	6.03121e-08	-1.70347	1.45529	1.50903e-05	-1.71117	0.923257
7376527	chr4:7376527:A:C	1.54511e-08	-1.61004	-3.69205e-10	6.43149e-06	-1.64075	-3.69205e-10
7376533	chr4:7376533:C:T	4.9946e-08	-0.436779	-3.69205e-10	2.3068e-05	-0.363514	-3.69205e-10
7376571	chr4:7376571:T:C	2.39951e-08	-1.6938	0.523931	1.43995e-05	-1.68556	0.850795
7376599	chr4:7376599:A:G	1.95636e-08	-1.53805e-10	-1.37405	8.44321e-06	-1.53805e-10	-1.3686
7376670	chr4:7376670:C:T	2.18629e-08	-1.70113	0.438206	1.30157e-05	-1.69409	0.758288
7376985	chr4:7376985:G:A	6.88493e-08	-1.69713	1.58133	2.7544e-05	-1.70821	1.52204
7377117	chr4:7377117:A:G	2.63204e-08	-1.71832	0.64094	1.60842e-05	-1.7129	0.988783
7377124	chr4:7377124:T:C	3.86537e-08	-1.71208	1.019	1.55046e-05	-1.71868	0.957859
7377272	chr4:7377272:G:C	3.59409e-07	-1.70783	3.24457	0.000191103	-1.71523	3.46609
7377397	chr4:7377397:G:A	2.04046e-08	-1.53805e-10	-1.33196	8.81024e-06	-1.53805e-10	-1.32605
7377505	chr4:7377505:A:G	7.93235e-08	-1.53805e-10	0.0258133	3.48572e-05	-1.53805e-10	0.0492991
7377748	chr4:7377748:G:A	1.47527e-08	-1.65629	-3.69205e-10	6.19589e-06	-1.67807	-3.69205e-10
7377778	chr4:7377778:C:A	3.67911e-09	-1.69502	-1.35003	1.86219e-06	-1.69909	-1.18111
7378085	chr4:7378085:A:G	3.09519e-07	1.3873	-3.69205e-10	0.00015073	1.51353	-3.69205e-10
7378191	chr4:7378191:G:C	1.43931e-08	-1.68097	-3.69205e-10	6.07515e-06	-1.69775	-3.69205e-10
7378206	chr4:7378206:C:T	3.36307e-08	-1.65057	0.818287	2.2011e-05	-1.63888	1.22846
7378214	chr4:7378214:A:G	3.59972e-08	-1.69763	0.933355	2.31269e-05	-1.68985	1.32888
7378312	chr4:7378312:C:T	3.76472e-08	-1.69869	0.979226	2.43597e-05	-1.691	1.38197
7378398	chr4:7378398:CAT:C	5.56969e-08	-1.53805e-10	-0.327796	2.18229e-05	-1.53805e-10	-0.418999
7378576	chr4:7378576:T:C	9.0411e-08	-1.14198	1.29863	6.46736e-05	-1.09917	1.76656
7378993	chr4:7378993:T:C	4.00842e-09	-1.67677	-1.28255	1.67198e-06	-1.68817	-1.29977
7379081	chr4:7379081:T:C	1.62487e-08	-1.51228	-0.0474306	8.93583e-06	-1.36861	0.0567193
7379673	chr4:7379673:A:G	3.10012e-08	-1.53805e-10	-0.913694	1.22386e-05	-1.53805e-10	-0.997365
7379704	chr4:7379704:G:A	1.52447e-08	-1.34053	-0.282964	5.08488e-06	-1.49467	-0.381017
7379978	chr4:7379978:G:A	1.99252e-08	-1.53805e-10	-1.35574	8.50101e-06	-1.53805e-10	-1.36177
7380471	chr4:7380471:GAATTCA:G	1.14114e-08	-0.774437	-1.13868	3.2015e-06	-1.33793	-1.00041
7380813	chr4:7380813:C:T	1.60137e-08	-1.57428	-3.69205e-10	5.9785e-06	-1.71379	-3.69205e-10
7380849	chr4:7380849:G:A	1.39761e-08	-1.71037	-3.69205e-10	5.95197e-06	-1.71824	-3.69205e-10
7380859	chr4:7380859:G:A	2.00329e-08	-1.53805e-10	-1.35035	8.47479e-06	-1.53805e-10	-1.36486
7380935	chr4:7380935:A:G	1.9527e-08	-1.53805e-10	-1.37592	8.36558e-06	-1.53805e-10	-1.37783
7380938	chr4:7380938:T:C	4.59065e-08	-1.53805e-10	-0.521115	1.75718e-05	-1.53805e-10	-0.635662
7380954	chr4:7380954:T:C	2.13812e-08	-1.53805e-10	-1.28521	8.79606e-06	-1.53805e-10	-1.32766
7380987	chr4:7380987:C:T	4.03764e-08	-1.53805e-10	-0.649476	1.60129e-05	-1.53805e-10	-0.728565
7381325	chr4:7381325:G:C	4.22145e-09	-1.68793	-1.21961	1.7745e-06	-1.7225	-1.20594
7381419	chr4:7381419:C:G	2.02624e-08	-1.33895	-3.69205e-10	8.13214e-06	-1.40614	-3.69205e-10
7381644	chr4:7381644:CCTT:C	4.51646e-09	-1.53132	-1.30867	1.8503e-06	-1.58296	-1.30365
7381668	chr4:7381668:G:A	1.65462e-08	-0.84896	-0.692606	6.1476e-06	-0.578471	-1.10743
7381739	chr4:7381739:C:T	7.29965e-09	-1.1682	-1.19169	3.23467e-06	-1.17043	-1.1576
7381977	chr4:7381977:C:T	4.93284e-09	-1.55903	-1.19277	2.07236e-06	-1.6852	-1.08807
7382123	chr4:7382123:G:A	4.87248e-09	-1.68649	-1.07762	2.24449e-06	-1.65963	-1.03385
7382265	chr4:7382265:T:C	2.04921e-08	-1.53805e-10	-1.32768	8.84017e-06	-1.53805e-10	-1.32265
7382492	chr4:7382492:T:C	1.50147e-07	1.30477	-0.640873	5.45163e-05	1.23415	-0.737613
7382511	chr4:7382511:G:A	1.18967e-08	-0.582752	-1.2887	5.69892e-06	-0.441618	-1.32007
7382869	chr4:7382869:C:T	3.79221e-09	-1.68855	-1.32622	1.65299e-06	-1.67838	-1.32099
7383066	chr4:7383066:G:A	1.5106e-08	-1.63263	-3.69205e-10	6.25797e-06	-1.6681	-3.69205e-10
7383338	chr4:7383338:C:A	1.42237e-08	-0.802833	-0.889977	6.98825e-06	-0.67411	-0.883618
7383413	chr4:7383413:C:T	6.45513e-08	0.511586	-0.691847	2.64756e-05	0.794584	-1.02032
7383539	chr4:7383539:A:G	1.48436e-08	-1.65015	-3.69205e-10	6.45306e-06	-1.63741	-3.69205e-10
7383649	chr4:7383649:C:T	1.95825e-08	-1.53805e-10	-1.37309	8.44778e-06	-1.53805e-10	-1.36806
7383815	chr4:7383815:G:A	1.47629e-08	-1.6556	-3.69205e-10	6.15294e-06	-1.68503	-3.69205e-10
7383900	chr4:7383900:C:A	5.26208e-08	-1.53805e-10	-0.384609	2.64015e-05	-1.53805e-10	-0.228538
7384198	chr4:7384198:C:T	9.55173e-08	-1.71874	1.93033	2.93342e-05	-1.71609	1.59288
7384206	chr4:7384206:G:T	8.39904e-09	-1.48845	-0.731153	2.85623e-06	-1.48276	-0.969694
7384228	chr4:7384228:C:T	1.20805e-08	-0.7336	-1.12253	6.21829e-06	-0.490472	-1.18399
7384296	chr4:7384296:C:T	5.74285e-09	-1.30678	-1.29299	2.34872e-06	-1.29022	-1.35787
7384443	chr4:7384443:A:C	5.22814e-09	-1.39547	-1.29819	2.14503e-06	-1.38018	-1.35862
7384452	chr4:7384452:C:T	4.21496e-08	0.423519	-1.03001	1.99859e-05	0.712142	-1.21908
7384460	chr4:7384460:G:A	2.20062e-08	-1.53805e-10	-1.25639	9.19169e-06	-1.53805e-10	-1.28366
7384498	chr4:7384498:A:G	8.79714e-09	-1.35743	-0.81586	3.03236e-06	-1.3523	-1.04032
7384503	chr4:7384503:C:T	4.64199e-09	-1.523	-1.28957	2.04768e-06	-1.49854	-1.28671
7384510	chr4:7384510:G:A	1.94855e-08	-1.53805e-10	-1.37805	8.37062e-06	-1.53805e-10	-1.37723
7384759	chr4:7384759:C:T	3.04223e-08	-1.63465	0.702102	8.7963e-06	-1.601	0.273375
7384760	chr4:7384760:G:A	8.83418e-08	-1.53805e-10	0.133492	3.4631e-05	-1.53805e-10	0.0427885
7385001	chr4:7385001:G:C	1.95004e-08	-1.53805e-10	-1.37729	8.36372e-06	-1.53805e-10	-1.37806
7385149	chr4:7385149:G:A	7.62938e-09	-1.44346	-0.872253	2.68838e-06	-1.43423	-1.07879
7385544	chr4:7385544:A:G	1.45454e-08	-0.338078	-1.33237	7.83622e-06	-0.115341	-1.32786
7385613	chr4:7385613:G:A	2.81327e-08	0.330405	-1.34119	1.55922e-05	0.622842	-1.37803
7385675	chr4:7385675:G:A	2.91779e-08	0.388123	-1.36243	1.65316e-05	0.679062	-1.37575
7385801	chr4:7385801:C:G	2.76346e-08	-0.396601	-0.632052	1.4152e-05	-0.230281	-0.621821
7385848	chr4:7385848:C:T	3.05021e-08	-1.53805e-10	-0.929926	1.35399e-05	-1.53805e-10	-0.896317
7386039	chr4:7386039:C:A	3.67118e-08	0.463713	-1.20833	1.91032e-05	0.754123	-1.30622
7386090	chr4:7386090:C:T	3.30812e-08	-1.71604	0.867282	8.81858e-06	-1.72207	0.396972
7387566	chr4:7387566:C:T	8.8555e-08	0.135903	-3.69205e-10	4.90129e-05	0.390123	-3.69205e-10
7388432	chr4:7388432:T:C	2.90743e-08	0.248761	-1.22663	1.58149e-05	0.529164	-1.27017
7388537	chr4:7388537:C:T	3.37759e-08	-1.53805e-10	-0.827974	1.52802e-05	-1.53805e-10	-0.775402
7388602	chr4:7388602:C:T	8.9794e-09	-1.52369	-0.629095	2.63449e-06	-1.62078	-0.912486
7388688	chr4:7388688:T:C	1.60902e-08	-0.210923	-1.35859	8.86011e-06	0.0317888	-1.35219
7388721	chr4:7388721:C:T	1.63076e-08	-0.199607	-1.35648	8.97838e-06	0.042744	-1.34988
7388764	chr4:7388764:C:T	1.70293e-08	-1.69435	0.181567	5.11861e-06	-1.67494	-0.194143
7389014	chr4:7389014:T:C	1.28126e-08	-0.720655	-1.07663	7.94628e-06	-0.356346	-1.07291
7389020	chr4:7389020:C:T	9.17473e-09	-0.766619	-1.36465	4.79876e-06	-0.555406	-1.37819
7389044	chr4:7389044:C:T	1.15261e-08	-0.532966	-1.37014	6.32624e-06	-0.304263	-1.35299
7389102	chr4:7389102:G:A	1.98679e-08	-1.53805e-10	-1.35862	8.7526e-06	-1.53805e-10	-1.33261
7389168	chr4:7389168:C:T	1.52012e-08	-1.62635	-3.69205e-10	7.04279e-06	-1.54995	-3.69205e-10
7389305	chr4:7389305:C:T	2.60945e-08	-1.53805e-10	-1.086	1.03409e-05	-1.53805e-10	-1.16586
7389372	chr4:7389372:C:T	7.3777e-09	-1.66523	-0.684029	2.65194e-06	-1.63775	-0.888922
7389575	chr4:7389575:C:T	3.68216e-09	-1.67666	-1.36756	1.53497e-06	-1.69572	-1.37773
7389798	chr4:7389798:A:G	8.12617e-09	-0.951879	-1.30075	2.92102e-06	-1.17715	-1.25288
7390221	chr4:7390221:A:G	1.3333e-08	-0.386908	-1.37057	7.36805e-06	-0.127492	-1.37732
7390796	chr4:7390796:C:G	4.30882e-09	-1.58032	-1.30673	1.8134e-06	-1.68319	-1.22356
7391238	chr4:7391238:C:T	2.01012e-08	-1.53805e-10	-1.34694	8.45137e-06	-1.53805e-10	-1.36763
7391298	chr4:7391298:C:T	9.71033e-09	-1.44782	-0.626712	2.97004e-06	-1.64845	-0.764931
7391358	chr4:7391358:T:C	1.13162e-08	-0.543208	-1.37828	6.88051e-06	-0.214666	-1.3586
7391401	chr4:7391401:C:T	1.04742e-08	-0.980264	-1.01854	4.71313e-06	-0.716951	-1.23466
7391409	chr4:7391409:T:G	3.25761e-08	0.372447	-1.23659	1.10196e-05	0.155247	-1.25753
```
