## Supplementary material for "Characterization of shared and ancestry-specific signals driving complex traits using multi-ancestry fine-mapping": susiex_nc2.cs80.summary

```
# chr4:5628413-7391454
CS_ID	CS_LENGTH	CS_PURITY	MAX_PIP_SNP	BP	REF_ALLELE	ALT_ALLELE	REF_FRQ	BETA	SE	-LOG10P	MAX_PIP	POST-HOC_PROB_POP1	POST-HOC_PROB_POP2
1	2	0.95391	chr4:6889708:G:A	6889708	A,A	G,G	1,1	-inf,-inf	inf,inf	6.90777,3.50692	0.608237	0.998531	0.968704
2	50	0	chr4:7039650:A:G	7039650	G,G	A,A	1,1	-inf,-inf	inf,inf	6.20282,0.564086	0.151774	0.822638	0.36302
```
