## Supplementary material for "Characterization of shared and ancestry-specific signals driving complex traits using multi-ancestry fine-mapping": susiex_nc3.cs80.cs

```
CS_ID	SNP	BP	REF_ALLELE	ALT_ALLELE	REF_FRQ	BETA	SE	-LOG10P	CS_PIP	OVRL_PIP
1	chr4:6889708:G:A	6889708	A,A	G,G	1,1	-inf,-inf	inf,inf	6.90777,3.50692	0.637235	0.637235
1	chr4:6891454:C:T	6891454	T,T	C,C	1,1	-inf,-inf	inf,inf	7.44278,2.72299	0.347381	0.347383
2	chr4:7039650:A:G	7039650	G,G	A,A	1,1	-inf,-inf	inf,inf	6.20282,0.564086	0.189205	0.189205
2	chr4:7040622:G:A	7040622	A,A	G,G	1,1	-inf,-inf	inf,inf	6.10066,0.481302	0.140682	0.140682
2	chr4:7035891:TCTC:T	7035891	T,T	TCTC,TCTC	1,1	-inf,-inf	inf,inf	5.67716,1.07297	0.101784	0.101784
2	chr4:7019443:G:T	7019443	T,T	G,G	1,1	-inf,-inf	inf,inf	5.69707,0.131391	0.0273327	0.0273327
2	chr4:7049229:C:A	7049229	A,A	C,C	1,1	-inf,-inf	inf,inf	5.04393,1.04105	0.0268883	0.0268884
2	chr4:7020613:G:C	7020613	C,C	G,G	1,1	-inf,-inf	inf,inf	5.64337,0.289423	0.0268144	0.0268145
2	chr4:7046407:C:T	7046407	T,T	C,C	1,1	inf,inf	inf,inf	4.45888,1.56805	0.0232443	0.0232444
2	chr4:7050455:T:C	7050455	C,C	T,T	1,1	-inf,-inf	inf,inf	4.84869,1.08041	0.0189961	0.0189961
2	chr4:7022622:G:A	7022622	A,A	G,G	1,1	-inf,-inf	inf,inf	5.3598,0.526593	0.0176355	0.0176356
2	chr4:7019380:T:C	7019380	C,C	T,T	1,1	-inf,-inf	inf,inf	5.46552,0.089695	0.0170801	0.0170801
2	chr4:7019026:G:T	7019026	T,T	G,G	1,1	-inf,-inf	inf,inf	5.31965,0.603191	0.0168689	0.0168689
2	chr4:7016865:G:A	7016865	A,A	G,G	1,1	-inf,-inf	inf,inf	5.1809,0.761377	0.0157259	0.0157259
2	chr4:7019126:A:G	7019126	G,G	A,A	1,1	-inf,-inf	inf,inf	5.25399,0.575893	0.0140705	0.0140705
2	chr4:7024652:C:T	7024652	T,T	C,C	1,1	-inf,-inf	inf,inf	5.01268,0.800414	0.0117841	0.0117842
2	chr4:6992357:C:T	6992357	T,T	C,C	1,1	-inf,-inf	inf,inf	5.22295,0.562445	0.0113115	0.0113115
2	chr4:7034229:AT:A	7034229	A,A	AT,AT	1,1	-inf,inf	inf,inf	5.13395,0.329698	0.0106064	0.0106064
2	chr4:7023796:T:C	7023796	C,C	T,T	1,1	-inf,-inf	inf,inf	5.0728,0.462873	0.010582	0.010582
2	chr4:6991244:G:A	6991244	A,A	G,G	1,1	-inf,-inf	inf,inf	5.19258,0.496495	0.0104698	0.0104698
2	chr4:7000617:A:G	7000617	G,G	A,A	1,1	-inf,-inf	inf,inf	4.91527,0.805057	0.00778528	0.0077853
2	chr4:7000311:G:A	7000311	A,A	G,G	1,1	-inf,-inf	inf,inf	4.74817,0.954978	0.00696857	0.00696859
2	chr4:6411125:C:T	6411125	T,T	C,C	1,1	-inf,inf	inf,inf	1.67308,3.56117	0.00681052	0.0068246
2	chr4:6095884:G:A	6095884	NA,A	NA,G	NA,1	NA,-inf	NA,inf	NA,3.9082	0.00613202	0.00614186
2	chr4:6092247:G:A	6092247	NA,A	NA,G	NA,1	NA,-inf	NA,inf	NA,3.88857	0.00584586	0.00585541
2	chr4:7008079:C:T	7008079	T,T	C,C	1,1	-inf,-inf	inf,inf	4.88477,0.410485	0.00508975	0.00508977
2	chr4:7012249:C:T	7012249	T,T	C,C	1,1	-inf,-inf	inf,inf	4.84459,0.394111	0.00507729	0.00507731
2	chr4:6973884:C:T	6973884	T,T	C,C	1,1	-inf,-inf	inf,inf	4.57494,0.936567	0.00468242	0.00468244
2	chr4:7031944:C:T	7031944	T,T	C,C	1,1	-inf,-inf	inf,inf	4.60123,0.638591	0.00448383	0.00448385
2	chr4:7001639:T:A	7001639	A,A	T,T	1,1	-inf,-inf	inf,inf	4.68627,0.651343	0.0042124	0.00421242
2	chr4:7301513:G:A	7301513	A,A	G,G	1,1	-inf,inf	inf,inf	2.44935,2.32207	0.00366812	0.00367085
2	chr4:6981950:T:C	6981950	C,C	T,T	1,1	-inf,-inf	inf,inf	4.45148,0.816501	0.00366483	0.00366485
2	chr4:7260443:C:T	7260443	T,T	C,C	1,1	inf,inf	inf,inf	2.04539,3.17078	0.00337633	0.00339913
2	chr4:7053526:C:T	7053526	T,T	C,C	1,1	inf,inf	inf,inf	3.71566,0.689847	0.00295434	0.00295438
2	chr4:6968687:C:CTG	6968687	CTG,CTG	C,C	1,1	-inf,-inf	inf,inf	4.28346,0.591081	0.00290624	0.00290625
2	chr4:6956887:G:A	6956887	A,A	G,G	1,1	-inf,-inf	inf,inf	4.65437,0.442764	0.00286009	0.0028601
2	chr4:7048883:G:A	7048883	A,A	G,G	1,1	inf,inf	inf,inf	3.33711,1.24246	0.00281654	0.00281662
2	chr4:7092107:A:G	7092107	G,G	A,A	1,1	-inf,-inf	inf,inf	3.00358,1.73366	0.00242595	0.00242604
2	chr4:5719294:A:C	5719294	C,C	A,A	1,1	-inf,-inf	inf,inf	4.23776,0.00413746	0.00232872	0.00233645
2	chr4:5821630:A:G	5821630	NA,G	NA,A	NA,1	NA,-inf	NA,inf	NA,3.17085	0.00227022	0.00227429
2	chr4:5639222:T:C	5639222	C,C	T,T	1,1	inf,-inf	inf,inf	3.53037,0.962904	0.00215287	0.00215719
2	chr4:7049934:G:A	7049934	A,A	G,G	1,1	inf,inf	inf,inf	3.49883,0.487343	0.00206623	0.00206627
2	chr4:7062491:TA:T	7062491	T,NA	TA,NA	1,NA	-inf,NA	inf,NA	3.36479,NA	0.00195651	0.00195658
2	chr4:5942309:G:A	5942309	NA,A	NA,G	NA,1	NA,inf	NA,inf	NA,3.21499	0.00189388	0.00189888
2	chr4:6588868:C:T	6588868	T,NA	C,NA	1,NA	inf,NA	inf,NA	3.37654,NA	0.00188724	0.00189233
2	chr4:7051050:A:G	7051050	G,G	A,A	1,1	-inf,-inf	inf,inf	3.78645,0.493131	0.00166107	0.00166111
2	chr4:7070014:A:G	7070014	G,G	A,A	1,1	-inf,-inf	inf,inf	3.73896,0.211704	0.0016165	0.00161653
2	chr4:7058410:C:T	7058410	T,T	C,C	1,1	-inf,-inf	inf,inf	3.82825,0.357165	0.00157897	0.001579
2	chr4:7057898:AC:A	7057898	A,A	AC,AC	1,1	-inf,-inf	inf,inf	3.77313,0.441264	0.00153119	0.00153122
2	chr4:7053876:A:G	7053876	G,G	A,A	1,1	inf,inf	inf,inf	3.18261,0.793983	0.0014963	0.00149634
2	chr4:7261206:A:G	7261206	G,G	A,A	1,1	inf,inf	inf,inf	3.1317,2.02613	0.00145137	0.00146575
2	chr4:7320559:T:C	7320559	C,C	T,T	1,1	inf,-inf	inf,inf	2.75664,2.26773	0.00115447	0.0011581
2	chr4:5885083:G:A	5885083	NA,A	NA,G	NA,1	NA,inf	NA,inf	NA,2.94584	0.00105886	0.00106165
2	chr4:5854093:G:A	5854093	NA,A	NA,G	NA,1	NA,inf	NA,inf	NA,2.87411	0.00103239	0.00103497
2	chr4:6881654:G:A	6881654	NA,A	NA,G	NA,1	NA,-inf	NA,inf	NA,2.77162	0.00102149	0.00102335
```
