## Supplementary material for "Characterization of shared and ancestry-specific signals driving complex traits using multi-ancestry fine-mapping": susiex_nc3.cs80.snp

```
BP	SNP	PIP(CS1)	LogBF(CS1,Pop1)	LogBF(CS1,Pop2)	PIP(CS2)	LogBF(CS2,Pop1)	LogBF(CS2,Pop2)
5628491	chr4:5628491:G:A	2.22598e-08	-1.53805e-10	-1.30094	1.06695e-05	-1.53805e-10	-1.27998
5628530	chr4:5628530:C:T	1.29538e-08	-1.40822	-0.434122	7.54621e-06	-1.45038	-0.175943
5628600	chr4:5628600:G:A	2.35258e-08	-1.53805e-10	-1.24563	1.13328e-05	-1.53805e-10	-1.21967
5628715	chr4:5628715:A:G	2.29388e-08	-1.53805e-10	-1.2709	1.05593e-05	-1.53805e-10	-1.29037
5628964	chr4:5628964:G:C	2.12911e-08	-1.53805e-10	-1.34544	1.0076e-05	-1.53805e-10	-1.33721
5629093	chr4:5629093:G:A	2.35202e-08	-1.53805e-10	-1.24587	1.08226e-05	-1.53805e-10	-1.26573
5629103	chr4:5629103:G:A	8.28666e-08	-1.53805e-10	0.0135051	3.29606e-05	-1.53805e-10	-0.152054
5629531	chr4:5629531:G:A	3.59663e-08	-0.821144	-3.69205e-10	1.55334e-05	-0.904378	-3.69205e-10
5629597	chr4:5629597:A:C	5.5264e-09	-1.71258	-0.981615	2.04375e-06	-1.71438	-1.2182
5629901	chr4:5629901:G:A	5.05931e-08	-1.53805e-10	-0.479913	2.95011e-05	-1.53805e-10	-0.26294
5629934	chr4:5629934:G:A	2.30487e-08	-1.53805e-10	-1.26612	1.0619e-05	-1.53805e-10	-1.28472
5629946	chr4:5629946:T:C	6.76233e-09	-1.47637	-1.01599	3.86675e-06	-1.62856	-0.666399
5630015	chr4:5630015:C:T	4.03834e-08	-1.53805e-10	-0.705307	1.92625e-05	-1.53805e-10	-0.689209
5630073	chr4:5630073:C:T	2.30766e-08	-1.53805e-10	-1.26491	1.06134e-05	-1.53805e-10	-1.28525
5630181	chr4:5630181:T:C	4.27175e-07	-1.53805e-10	1.65347	0.000269004	-1.53805e-10	1.94736
5630361	chr4:5630361:C:T	2.0655e-08	-1.53805e-10	-1.37577	9.79397e-06	-1.53805e-10	-1.3656
5630403	chr4:5630403:T:C	2.32474e-08	-1.53805e-10	-1.25753	1.12784e-05	-1.53805e-10	-1.22448
5630442	chr4:5630442:G:A	8.82334e-09	-1.30171	-0.924614	3.63441e-06	-1.52594	-0.83098
5630844	chr4:5630844:G:A	2.29957e-08	-1.53805e-10	-1.26842	1.05433e-05	-1.53805e-10	-1.29188
5631010	chr4:5631010:G:A	3.03149e-08	-1.53805e-10	-0.992088	1.58051e-05	-1.53805e-10	-0.887038
5631233	chr4:5631233:G:A	5.7795e-08	-1.65121	1.30438	4.3422e-05	-1.66725	1.79085
5631316	chr4:5631316:C:T	2.26538e-08	-1.53805e-10	-1.2834	1.09572e-05	-1.53805e-10	-1.25337
5631351	chr4:5631351:C:T	7.72152e-09	-1.03505	-1.32466	3.67021e-06	-0.976761	-1.37036
5631407	chr4:5631407:A:G	2.89183e-08	-1.53805e-10	-1.03925	1.39884e-05	-1.53805e-10	-1.00914
5631417	chr4:5631417:T:C	6.82333e-09	-1.52463	-0.958748	2.12294e-06	-1.67768	-1.21689
5631425	chr4:5631425:C:T	7.4521e-08	-1.53805e-10	-0.0926459	3.31871e-05	-1.53805e-10	-0.145208
5631478	chr4:5631478:G:A	6.39814e-09	-1.44133	-1.10639	3.50998e-06	-1.60509	-0.786664
5631509	chr4:5631509:A:G	6.68481e-09	-1.45002	-1.05387	3.76864e-06	-1.61128	-0.709377
5632039	chr4:5632039:A:G	3.36001e-08	-1.53805e-10	-0.889199	1.62243e-05	-1.53805e-10	-0.860855
5632076	chr4:5632076:C:T	7.45369e-08	-1.53805e-10	-0.0924326	3.31942e-05	-1.53805e-10	-0.144994
5632451	chr4:5632451:A:G	2.69925e-08	-1.53805e-10	-1.10817	1.24691e-05	-1.53805e-10	-1.12411
5632474	chr4:5632474:A:G	2.20195e-08	-1.53805e-10	-1.3118	1.05394e-05	-1.53805e-10	-1.29224
5632554	chr4:5632554:A:G	6.92998e-08	-1.53805e-10	-0.165285	4.22492e-05	-1.53805e-10	0.0962177
5632804	chr4:5632804:T:A	7.04219e-08	-1.53805e-10	-0.149223	4.30702e-05	-1.53805e-10	0.115463
5633162	chr4:5633162:C:T	1.84091e-08	-0.606069	-0.884811	8.80631e-06	-0.497211	-0.974689
5633293	chr4:5633293:C:T	1.49899e-08	-1.69635	-3.69205e-10	6.95882e-06	-1.70736	-3.69205e-10
5633555	chr4:5633555:A:T	6.51589e-09	-1.21468	-1.3148	3.05585e-06	-1.1648	-1.36551
5633603	chr4:5633603:C:T	2.69006e-08	-1.53805e-10	-1.11158	1.33439e-05	-1.53805e-10	-1.05631
5633648	chr4:5633648:C:T	2.73807e-08	-1.53805e-10	-1.09389	1.31976e-05	-1.53805e-10	-1.06733
5633743	chr4:5633743:A:G	9.7997e-09	-1.53443	-0.586946	6.54345e-06	-1.66306	-0.105848
5634485	chr4:5634485:A:G	1.95914e-08	-0.0619104	-1.36673	8.80797e-06	-0.158944	-1.31277
5634561	chr4:5634561:T:C	8.01078e-08	-1.53805e-10	-0.0203542	3.56096e-05	-1.53805e-10	-0.0747527
5634640	chr4:5634640:A:G	2.45974e-08	-1.53805e-10	-1.20109	1.18801e-05	-1.53805e-10	-1.17251
5635165	chr4:5635165:C:T	2.13942e-08	-1.53805e-10	-1.34061	9.94364e-06	-1.53805e-10	-1.35043
5635213	chr4:5635213:T:C	1.47307e-08	-1.7138	-3.69205e-10	6.95214e-06	-1.70832	-3.69205e-10
5635612	chr4:5635612:G:A	5.15674e-08	-0.460837	-3.69205e-10	2.24334e-05	-0.536817	-3.69205e-10
5635699	chr4:5635699:AG:A	5.37482e-08	-1.53805e-10	-0.419417	2.47104e-05	-1.53805e-10	-0.440145
5635786	chr4:5635786:T:C	2.28406e-08	-1.53805e-10	-1.27519	1.08119e-05	-1.53805e-10	-1.26672
5635811	chr4:5635811:C:T	6.08414e-08	-1.53805e-10	-0.295457	2.76907e-05	-1.53805e-10	-0.326273
5635871	chr4:5635871:C:G	5.15613e-08	-1.53805e-10	-0.460955	2.2613e-05	-1.53805e-10	-0.528844
5636015	chr4:5636015:C:A	1.10475e-07	-1.53805e-10	0.301066	7.12762e-05	-1.53805e-10	0.619194
5636120	chr4:5636120:A:T	4.7522e-08	-1.53805e-10	-0.542534	2.12604e-05	-1.53805e-10	-0.59052
5636456	chr4:5636456:C:T	2.38635e-08	-1.53805e-10	-1.23138	1.13077e-05	-1.53805e-10	-1.22189
5636598	chr4:5636598:C:T	6.65188e-08	-1.53805e-10	-0.206242	2.59923e-05	-1.53805e-10	-0.389568
5636789	chr4:5636789:A:T	4.27516e-08	-1.53805e-10	-0.64832	1.77379e-05	-1.53805e-10	-0.771667
5636875	chr4:5636875:G:C	2.42775e-08	-1.53805e-10	-1.21418	1.22285e-05	-1.53805e-10	-1.1436
5636925	chr4:5636925:G:T	4.20721e-09	-1.72177	-1.24516	2.81809e-06	-1.71487	-0.896437
5637010	chr4:5637010:G:A	2.06018e-08	-1.53805e-10	-1.37835	9.68734e-06	-1.53805e-10	-1.37655
5637072	chr4:5637072:C:T	4.22531e-09	-1.71853	-1.24411	2.80564e-06	-1.70796	-0.907778
5637223	chr4:5637223:C:G	4.47762e-09	-1.71524	-1.1894	3.12248e-06	-1.7028	-0.805944
5637225	chr4:5637225:A:G	8.76317e-08	-1.53805e-10	0.0694158	3.83694e-05	-1.53805e-10	-0.000106865
5637891	chr4:5637891:G:A	5.46146e-09	-1.55886	-1.14716	1.9283e-06	-1.69305	-1.29768
5638115	chr4:5638115:G:A	7.04533e-08	-1.53805e-10	-0.148777	4.29186e-05	-1.53805e-10	0.111937
5638218	chr4:5638218:G:A	1.46057e-08	-1.72232	-3.69205e-10	6.86408e-06	-1.72107	-3.69205e-10
5638414	chr4:5638414:A:G	2.17243e-08	-1.53805e-10	-1.3253	1.04189e-05	-1.53805e-10	-1.30375
5638538	chr4:5638538:G:A	3.02325e-08	-1.53805e-10	-0.994808	1.3734e-05	-1.53805e-10	-1.0275
5638621	chr4:5638621:A:G	4.60878e-09	-1.6935	-1.18226	3.01092e-06	-1.62608	-0.919044
5638801	chr4:5638801:A:G	2.0606e-08	-1.53805e-10	-1.37814	9.67152e-06	-1.53805e-10	-1.37818
5638868	chr4:5638868:A:G	5.02364e-09	-1.70038	-1.08919	2.05677e-06	-1.72024	-1.20599
5638901	chr4:5638901:C:T	5.03107e-09	-1.7045	-1.08359	1.85792e-06	-1.71961	-1.3083
5638908	chr4:5638908:C:T	2.21091e-08	-1.53805e-10	-1.30774	1.05874e-05	-1.53805e-10	-1.2877
5638928	chr4:5638928:CA:C	2.46832e-08	-1.53805e-10	-1.1976	1.14173e-05	-1.53805e-10	-1.21224
5639041	chr4:5639041:C:T	2.13488e-08	-1.53805e-10	-1.34273	1.02279e-05	-1.53805e-10	-1.32225
5639110	chr4:5639110:CCT:C	6.43221e-08	-1.53805e-10	-0.239823	2.79492e-05	-1.53805e-10	-0.316978
5639222	chr4:5639222:T:C	4.32869e-06	4.19837	-0.229075	0.00215287	3.98058	0.0466096
5639388	chr4:5639388:A:G	2.60693e-08	-1.53805e-10	-1.14297	1.20802e-05	-1.53805e-10	-1.1558
5639695	chr4:5639695:G:A	1.4942e-08	-0.324063	-1.37549	8.96557e-06	-0.111801	-1.34218
5639743	chr4:5639743:T:C	5.10184e-08	-1.53805e-10	-0.47154	2.23525e-05	-1.53805e-10	-0.540432
5639780	chr4:5639780:A:G	1.71999e-08	-0.526304	-1.03252	6.243e-06	-0.750699	-1.06521
5640048	chr4:5640048:C:T	2.48759e-08	-1.53805e-10	-1.18983	1.12049e-05	-1.53805e-10	-1.23102
5640434	chr4:5640434:A:G	8.86476e-09	-1.13862	-1.08303	4.65644e-06	-1.00227	-1.10685
5640547	chr4:5640547:T:C	7.4527e-09	-1.06319	-1.33196	3.00529e-06	-1.28666	-1.26033
5640600	chr4:5640600:T:C	3.73578e-08	-1.53805e-10	-0.783186	1.67699e-05	-1.53805e-10	-0.827782
5640673	chr4:5640673:T:C	2.6829e-08	-1.53805e-10	-1.11424	1.21646e-05	-1.53805e-10	-1.14884
5640760	chr4:5640760:G:A	2.11826e-08	-1.53805e-10	-1.35055	9.83734e-06	-1.53805e-10	-1.36118
5640786	chr4:5640786:T:C	2.25822e-08	-1.53805e-10	-1.28656	1.04055e-05	-1.53805e-10	-1.30504
5640885	chr4:5640885:C:G	5.4695e-08	-1.29738	0.895422	2.70416e-05	-1.40399	1.054
5641151	chr4:5641151:G:A	1.15218e-08	-0.63646	-1.32303	8.53218e-06	-0.146182	-1.35734
5641181	chr4:5641181:T:C	2.25633e-08	-1.53805e-10	-1.2874	1.15119e-05	-1.53805e-10	-1.20398
5641376	chr4:5641376:C:T	2.48958e-08	-1.53805e-10	-1.18903	1.1288e-05	-1.53805e-10	-1.22363
5641560	chr4:5641560:A:G	3.99907e-09	-1.71904	-1.29862	1.8268e-06	-1.72212	-1.32268
5641588	chr4:5641588:C:T	4.35099e-09	-1.57075	-1.36258	1.9592e-06	-1.59664	-1.3782
5641637	chr4:5641637:G:A	7.2952e-09	-1.05881	-1.3577	2.85641e-06	-1.2352	-1.3626
5641672	chr4:5641672:T:C	8.97965e-09	-0.843746	-1.36502	3.53835e-06	-1.07996	-1.30375
5641707	chr4:5641707:A:G	4.11886e-09	-1.70455	-1.2836	1.86958e-06	-1.71204	-1.30962
5641735	chr4:5641735:C:T	4.11347e-09	-1.69663	-1.29283	1.86692e-06	-1.70575	-1.31733
5641995	chr4:5641995:T:C	2.10566e-08	-1.53805e-10	-1.35651	9.69048e-06	-1.53805e-10	-1.37622
5642213	chr4:5642213:T:C	2.06871e-08	-1.53805e-10	-1.37422	9.69217e-06	-1.53805e-10	-1.37605
5642232	chr4:5642232:T:C	2.1593e-08	-1.53805e-10	-1.33136	9.92765e-06	-1.53805e-10	-1.35204
5642471	chr4:5642471:T:C	3.48801e-08	-1.53805e-10	-0.851809	1.75254e-05	-1.53805e-10	-0.783716
5642531	chr4:5642531:T:C	4.13186e-09	-1.70513	-1.27987	1.87227e-06	-1.71235	-1.30787
5642540	chr4:5642540:T:C	1.47829e-08	-1.71025	-3.69205e-10	6.86404e-06	-1.72107	-3.69205e-10
5642557	chr4:5642557:G:A	2.17879e-08	-0.130121	-1.19225	6.51269e-06	-0.491172	-1.28244
5642575	chr4:5642575:C:A	5.00113e-09	-1.41592	-1.37814	2.17751e-06	-1.49876	-1.37043
5642611	chr4:5642611:C:T	9.23323e-08	-1.53805e-10	0.121667	4.61758e-05	-1.53805e-10	0.185088
5642615	chr4:5642615:TGAGAG:CGAGAG	2.26453e-08	-1.53805e-10	-1.28377	1.11689e-05	-1.53805e-10	-1.23423
5642651	chr4:5642651:T:A	4.38064e-09	-1.57413	-1.3524	1.95926e-06	-1.59883	-1.37597
5642779	chr4:5642779:T:C	2.23515e-08	-1.53805e-10	-1.29683	1.099e-05	-1.53805e-10	-1.25039
5642997	chr4:5642997:G:A	8.32199e-08	-1.53805e-10	0.0177587	3.36233e-05	-1.53805e-10	-0.13215
5643154	chr4:5643154:A:G	3.92792e-08	-1.53805e-10	-0.733032	1.99634e-05	-1.53805e-10	-0.653467
5643251	chr4:5643251:G:A	2.09259e-08	-1.53805e-10	-1.36274	9.78682e-06	-1.53805e-10	-1.36633
5643363	chr4:5643363:C:G	3.99363e-08	-1.53805e-10	-0.716443	1.75144e-05	-1.53805e-10	-0.784345
5643828	chr4:5643828:G:A	2.64076e-08	-1.53805e-10	-1.13008	1.30008e-05	-1.53805e-10	-1.08236
5644093	chr4:5644093:T:A	4.29178e-09	-1.6724	-1.27463	2.36399e-06	-1.56231	-1.22471
5644162	chr4:5644162:G:A	4.37496e-08	-1.53805e-10	-0.625246	2.20121e-05	-1.53805e-10	-0.555776
5644397	chr4:5644397:C:T	2.29709e-08	-1.53805e-10	-1.2695	1.13771e-05	-1.53805e-10	-1.21577
5644608	chr4:5644608:C:A	2.49401e-08	-1.53805e-10	-1.18725	1.25226e-05	-1.53805e-10	-1.11984
5644710	chr4:5644710:C:A	2.64035e-08	-1.53805e-10	-1.13023	1.32876e-05	-1.53805e-10	-1.06054
5644777	chr4:5644777:C:G	4.62286e-09	-1.51311	-1.3596	2.08174e-06	-1.53618	-1.37798
5644779	chr4:5644779:T:C	2.62009e-08	-1.53805e-10	-1.13793	1.28888e-05	-1.53805e-10	-1.09101
5645137	chr4:5645137:G:A	2.58914e-08	-1.53805e-10	-1.14982	1.29803e-05	-1.53805e-10	-1.08393
5645146	chr4:5645146:A:G	5.00196e-09	-1.70605	-1.08785	2.59426e-06	-1.71944	-0.974626
5645162	chr4:5645162:G:A	3.39993e-08	-1.53805e-10	-0.877388	1.88503e-05	-1.53805e-10	-0.710839
5645171	chr4:5645171:T:C	1.27592e-08	-1.72217	-0.13531	6.83592e-06	-1.71384	-0.0113335
5645203	chr4:5645203:T:A	4.52553e-09	-1.7178	-1.17619	2.33473e-06	-1.72004	-1.07943
5645225	chr4:5645225:A:G	3.66652e-08	-1.53805e-10	-0.801899	1.75302e-05	-1.53805e-10	-0.783444
5645448	chr4:5645448:TC:T	3.18334e-08	-1.53805e-10	-0.943211	1.69109e-05	-1.53805e-10	-0.819411
5645650	chr4:5645650:T:C	2.06062e-08	-1.53805e-10	-1.37814	9.6856e-06	-1.53805e-10	-1.37673
5645725	chr4:5645725:A:G	2.4564e-08	-1.53805e-10	-1.20245	1.23025e-05	-1.53805e-10	-1.13757
5645866	chr4:5645866:T:C	2.79834e-08	-1.07212	-3.69205e-10	1.25248e-05	-1.11966	-3.69205e-10
5646080	chr4:5646080:T:C	3.7964e-08	-1.53805e-10	-0.767088	2.19424e-05	-1.53805e-10	-0.558949
5646460	chr4:5646460:T:C	3.41451e-08	-1.53805e-10	-0.873108	1.74556e-05	-1.53805e-10	-0.787705
5646510	chr4:5646510:C:A	9.93821e-08	-1.53805e-10	0.195245	4.01007e-05	-1.53805e-10	0.0440253
5646584	chr4:5646584:C:T	2.0625e-08	-1.53805e-10	-1.37722	9.70335e-06	-1.53805e-10	-1.3749
5646667	chr4:5646667:T:C	2.61994e-08	-1.53805e-10	-1.13799	1.28881e-05	-1.53805e-10	-1.09106
5646989	chr4:5646989:T:C	2.22614e-08	-1.53805e-10	-1.30087	1.09908e-05	-1.53805e-10	-1.25031
5647543	chr4:5647543:G:A	2.26899e-08	-1.53805e-10	-1.28181	1.12484e-05	-1.53805e-10	-1.22714
5647687	chr4:5647687:C:T	3.15731e-08	-1.53805e-10	-0.95142	1.66306e-05	-1.53805e-10	-0.836124
5647709	chr4:5647709:G:A	2.53673e-08	-1.53805e-10	-1.17027	1.24382e-05	-1.53805e-10	-1.12659
5647721	chr4:5647721:G:A	2.14513e-08	-1.33794	-3.69205e-10	9.87795e-06	-1.35706	-3.69205e-10
5647814	chr4:5647814:T:C	2.19944e-08	-1.31294	-3.69205e-10	1.01292e-05	-1.33194	-3.69205e-10
5647874	chr4:5647874:G:C	2.53406e-08	-1.53805e-10	-1.17132	1.28047e-05	-1.53805e-10	-1.09755
5648019	chr4:5648019:G:A	2.3065e-08	-1.53805e-10	-1.26541	1.12134e-05	-1.53805e-10	-1.23026
5648119	chr4:5648119:T:C	9.77935e-08	-1.53805e-10	0.179131	4.21839e-05	-1.53805e-10	0.0946699
5648170	chr4:5648170:C:T	1.26566e-08	-0.539078	-1.32647	5.35492e-06	-0.604379	-1.36497
5648216	chr4:5648216:G:A	3.80895e-09	-1.71703	-1.34934	1.79156e-06	-1.72159	-1.34269
5648305	chr4:5648305:T:G	2.5042e-08	-1.53805e-10	-1.18317	1.22627e-05	-1.53805e-10	-1.14081
5648502	chr4:5648502:C:T	2.2998e-08	-1.53805e-10	-1.26832	1.11473e-05	-1.53805e-10	-1.23617
5648810	chr4:5648810:T:C	7.21124e-09	-1.23978	-1.1883	3.20605e-06	-1.38504	-1.09729
5648927	chr4:5648927:G:T	2.24875e-08	-1.29077	-3.69205e-10	1.03659e-05	-1.30885	-3.69205e-10
5649227	chr4:5649227:A:G	2.31618e-08	-1.53805e-10	-1.26122	1.12383e-05	-1.53805e-10	-1.22804
5649344	chr4:5649344:C:T	4.49147e-09	-1.54937	-1.35218	2.01571e-06	-1.57068	-1.37571
5649557	chr4:5649557:C:CA	3.77072e-08	-1.53805e-10	-0.773876	2.11314e-05	-1.53805e-10	-0.596606
5649753	chr4:5649753:T:A	4.74537e-09	-1.52833	-1.31822	2.0907e-06	-1.55016	-1.3597
5649877	chr4:5649877:AC:A	4.82681e-09	-1.69185	-1.13769	2.49139e-06	-1.7115	-1.02303
5650140	chr4:5650140:G:A	2.32256e-08	-1.25847	-3.69205e-10	1.06844e-05	-1.27858	-3.69205e-10
5650234	chr4:5650234:A:C	4.93056e-09	-1.6319	-1.17638	2.50548e-06	-1.66565	-1.06324
5650256	chr4:5650256:G:A	4.83696e-09	-1.67804	-1.1494	2.47841e-06	-1.7028	-1.03695
5650410	chr4:5650410:C:G	2.34544e-08	-1.24867	-3.69205e-10	1.07893e-05	-1.26881	-3.69205e-10
5650452	chr4:5650452:C:A	2.06302e-08	-1.53805e-10	-1.37697	9.66889e-06	-1.53805e-10	-1.37845
5650475	chr4:5650475:A:G	4.77238e-09	-1.51073	-1.33016	2.10586e-06	-1.53437	-1.36828
5650492	chr4:5650492:C:G	8.36588e-09	-1.30063	-0.978931	3.39875e-06	-1.41159	-1.01237
5650545	chr4:5650545:G:A	2.90147e-08	-1.53805e-10	-1.03593	1.47952e-05	-1.53805e-10	-0.953063
5650912	chr4:5650912:G:T	5.32407e-09	-1.65184	-1.07965	2.63157e-06	-1.61817	-1.06161
5650913	chr4:5650913:C:T	5.12465e-09	-1.63833	-1.13134	2.53403e-06	-1.6025	-1.11506
5650985	chr4:5650985:A:G	5.2331e-09	-1.48129	-1.26743	2.4299e-06	-1.47754	-1.28198
5651113	chr4:5651113:C:T	2.24784e-08	-1.53805e-10	-1.29117	1.11262e-05	-1.53805e-10	-1.23806
5651134	chr4:5651134:A:G	4.93306e-09	-1.53729	-1.27048	2.28724e-06	-1.53524	-1.28478
5651703	chr4:5651703:A:G	3.74082e-08	-1.53805e-10	-0.781836	1.95612e-05	-1.53805e-10	-0.673822
5651791	chr4:5651791:C:A	3.18799e-08	-1.53805e-10	-0.941752	1.64401e-05	-1.53805e-10	-0.847643
5651806	chr4:5651806:C:G	4.51098e-09	-1.69457	-1.20265	2.34253e-06	-1.71357	-1.08257
5652158	chr4:5652158:T:C	4.38639e-08	-1.53805e-10	-0.622635	2.49874e-05	-1.53805e-10	-0.428995
5652303	chr4:5652303:C:T	1.37001e-08	-0.69903	-1.08729	5.04732e-06	-0.914351	-1.11416
5652314	chr4:5652314:C:T	8.97784e-09	-0.83977	-1.3692	3.45383e-06	-1.03533	-1.37255
5652315	chr4:5652315:G:A	7.30052e-09	-1.1561	-1.25968	3.34017e-06	-1.28419	-1.15716
5652830	chr4:5652830:C:A	2.34135e-08	-1.53805e-10	-1.25042	1.0768e-05	-1.53805e-10	-1.27079
5652975	chr4:5652975:G:T	2.07756e-08	-1.53805e-10	-1.36995	9.74185e-06	-1.53805e-10	-1.37094
5653000	chr4:5653000:G:A	3.65661e-08	-1.53805e-10	-0.804606	1.57254e-05	-1.53805e-10	-0.89209
5653053	chr4:5653053:G:A	4.296e-08	-1.53805e-10	-0.643459	2.43673e-05	-1.53805e-10	-0.454125
5653380	chr4:5653380:G:A	1.69043e-08	-1.57616	-3.69205e-10	6.91477e-06	-1.71371	-3.69205e-10
5653556	chr4:5653556:T:C	4.88646e-09	-1.46752	-1.34974	2.26667e-06	-1.46531	-1.36374
5653640	chr4:5653640:T:A	2.21585e-08	-1.53805e-10	-1.3055	1.09148e-05	-1.53805e-10	-1.25725
5653794	chr4:5653794:T:C	2.51615e-08	-1.53805e-10	-1.17841	1.24477e-05	-1.53805e-10	-1.12583
5653837	chr4:5653837:C:T	2.53907e-08	-1.16934	-3.69205e-10	1.16779e-05	-1.18967	-3.69205e-10
5653901	chr4:5653901:A:G	3.25568e-08	-1.53805e-10	-0.92074	1.7995e-05	-1.53805e-10	-0.757272
5654051	chr4:5654051:T:C	4.09887e-08	-1.53805e-10	-0.690432	2.32e-05	-1.53805e-10	-0.503214
5654081	chr4:5654081:G:T	2.56418e-08	-1.53805e-10	-1.1595	1.29486e-05	-1.53805e-10	-1.08638
5654175	chr4:5654175:C:T	8.27276e-09	-1.07854	-1.21221	3.83078e-06	-1.20937	-1.09493
5654284	chr4:5654284:A:C	2.35278e-08	-1.24554	-3.69205e-10	1.08147e-05	-1.26646	-3.69205e-10
5654772	chr4:5654772:T:A	2.35895e-08	-1.24293	-3.69205e-10	1.08479e-05	-1.26339	-3.69205e-10
5654781	chr4:5654781:A:G	5.36794e-09	-1.42612	-1.29716	2.32831e-06	-1.45253	-1.3497
5654835	chr4:5654835:C:G	4.87926e-09	-1.69213	-1.1266	2.50319e-06	-1.70978	-1.02002
5654986	chr4:5654986:G:A	2.08704e-08	-1.36539	-3.69205e-10	1.01e-05	-1.33483	-3.69205e-10
5655003	chr4:5655003:G:A	2.34064e-08	-1.53805e-10	-1.25072	1.15849e-05	-1.53805e-10	-1.19767
5655197	chr4:5655197:A:G	4.7538e-09	-1.49764	-1.34714	2.24024e-06	-1.46667	-1.37412
5655491	chr4:5655491:A:G	9.09052e-09	-0.883805	-1.31269	3.49567e-06	-1.07277	-1.32307
5655504	chr4:5655504:G:T	3.8581e-09	-1.6752	-1.37835	1.77888e-06	-1.69756	-1.37382
5655590	chr4:5655590:C:T	8.93152e-09	-0.84911	-1.36503	3.31087e-06	-1.07363	-1.37652
5655872	chr4:5655872:A:G	2.4775e-08	-1.19389	-3.69205e-10	1.13837e-05	-1.21518	-3.69205e-10
5655876	chr4:5655876:A:T	7.80984e-08	-1.53805e-10	-0.0457573	3.19637e-05	-1.53805e-10	-0.182767
5656087	chr4:5656087:G:A	2.28925e-08	-1.27292	-3.69205e-10	1.05375e-05	-1.29243	-3.69205e-10
5656277	chr4:5656277:C:T	4.43033e-09	-1.6302	-1.28506	2.37949e-06	-1.54512	-1.23536
5656655	chr4:5656655:G:A	2.20769e-08	-1.53805e-10	-1.30919	1.01188e-05	-1.53805e-10	-1.33298
5656673	chr4:5656673:G:C	7.90216e-09	-1.52988	-0.806716	3.24171e-06	-1.53099	-0.940276
5656827	chr4:5656827:C:T	1.32369e-08	-0.532053	-1.28866	4.83028e-06	-0.76693	-1.30553
5656944	chr4:5656944:A:T	2.06905e-08	-1.53805e-10	-1.37405	9.92358e-06	-1.53805e-10	-1.35245
5657027	chr4:5657027:C:T	2.29686e-08	-1.53805e-10	-1.2696	1.15825e-05	-1.53805e-10	-1.19788
5657128	chr4:5657128:C:A	3.36965e-08	-1.53805e-10	-0.886333	1.46712e-05	-1.53805e-10	-0.961481
5657161	chr4:5657161:A:G	3.9312e-09	-1.6623	-1.37248	1.86522e-06	-1.65834	-1.36566
5657164	chr4:5657164:T:C	2.20117e-08	-0.0631825	-1.24897	6.78468e-06	-0.409281	-1.32342
5657538	chr4:5657538:A:T	2.5973e-08	-1.53805e-10	-1.14667	1.30398e-05	-1.53805e-10	-1.07936
5657883	chr4:5657883:C:T	2.11042e-08	-1.53805e-10	-1.35426	9.70523e-06	-1.53805e-10	-1.3747
5657934	chr4:5657934:C:T	4.88826e-08	-1.53805e-10	-0.514305	2.39783e-05	-1.53805e-10	-0.470221
5658391	chr4:5658391:A:G	7.7795e-09	-1.26463	-1.08761	3.18519e-06	-1.39269	-1.09617
5658990	chr4:5658990:T:C	6.06734e-09	-1.36746	-1.23335	2.4253e-06	-1.44983	-1.31158
5658994	chr4:5658994:G:C	2.06875e-08	-1.53805e-10	-1.3742	9.80558e-06	-1.53805e-10	-1.36442
5659133	chr4:5659133:G:C	7.87001e-09	-0.966278	-1.37439	3.16325e-06	-1.12013	-1.37563
5659149	chr4:5659149:C:T	3.27191e-07	-1.53805e-10	1.38682	0.000130711	-1.53805e-10	1.22562
5659159	chr4:5659159:T:C	2.24133e-08	-1.53805e-10	-1.29407	1.08112e-05	-1.53805e-10	-1.26679
5659508	chr4:5659508:G:C	9.52077e-08	-1.53805e-10	0.152333	4.72427e-05	-1.53805e-10	0.207929
5659689	chr4:5659689:T:C	9.0998e-09	-1.72277	-0.472706	4.43934e-06	-1.7192	-0.437662
5659691	chr4:5659691:T:C	4.11253e-08	-1.53805e-10	-0.687104	2.07594e-05	-1.53805e-10	-0.61437
5659897	chr4:5659897:G:A	4.28034e-08	-1.67389	1.02678	1.73527e-05	-1.69686	0.90324
5660050	chr4:5660050:C:T	2.38996e-08	-1.66741	0.437541	9.72695e-06	-1.6921	0.319632
5660446	chr4:5660446:C:G	1.7756e-08	-0.998308	-0.528693	6.63934e-06	-1.18357	-0.570782
5660823	chr4:5660823:T:C	9.97138e-09	-1.72199	-0.382018	4.88971e-06	-1.71544	-0.344795
5660880	chr4:5660880:T:C	3.7878e-09	-1.70798	-1.36396	1.7359e-06	-1.71967	-1.37617
5660978	chr4:5660978:G:A	3.71747e-09	-1.72164	-1.36904	1.76311e-06	-1.70246	-1.37783
5661514	chr4:5661514:C:T	2.23562e-08	-1.53805e-10	-1.29662	1.04595e-05	-1.53805e-10	-1.29985
5662471	chr4:5662471:TATA:T	2.53616e-08	-1.53805e-10	-1.17049	1.1809e-05	-1.53805e-10	-1.17851
5662912	chr4:5662912:A:T	2.88981e-08	-1.53805e-10	-1.03995	1.52855e-05	-1.53805e-10	-0.920466
5663340	chr4:5663340:C:G	2.14298e-08	-1.53805e-10	-1.33895	9.87251e-06	-1.53805e-10	-1.35761
5663354	chr4:5663354:AG:A	4.73032e-09	-1.68965	-1.16009	2.21421e-06	-1.70662	-1.14586
5663474	chr4:5663474:G:A	5.45925e-09	-1.51849	-1.18792	2.19966e-06	-1.58167	-1.27739
5663514	chr4:5663514:G:A	1.66778e-07	-1.53805e-10	0.712934	7.12792e-05	-1.53805e-10	0.619237
5663534	chr4:5663534:A:C	6.55255e-09	-1.24914	-1.27474	3.00987e-06	-1.34709	-1.19838
5663583	chr4:5663583:T:G	2.07959e-08	-1.53805e-10	-1.36897	9.74569e-06	-1.53805e-10	-1.37054
5663807	chr4:5663807:G:C	6.54894e-09	-1.14693	-1.3775	2.67848e-06	-1.28414	-1.37797
5664146	chr4:5664146:G:A	5.40049e-09	-1.56324	-1.154	2.21981e-06	-1.61907	-1.23087
5664197	chr4:5664197:T:C	6.03603e-09	-1.22843	-1.37755	2.49941e-06	-1.35445	-1.37687
5664510	chr4:5664510:A:G	2.6583e-08	-1.53805e-10	-1.12346	1.23669e-05	-1.53805e-10	-1.13234
5664707	chr4:5664707:G:C	5.25104e-09	-1.51122	-1.23408	2.14172e-06	-1.57578	-1.30998
5665185	chr4:5665185:C:G	3.94596e-08	-1.53805e-10	-0.72845	1.67547e-05	-1.53805e-10	-0.828692
5665233	chr4:5665233:C:T	6.01253e-09	-1.23274	-1.37714	2.48734e-06	-1.35838	-1.37778
5665406	chr4:5665406:G:A	3.78584e-09	-1.70149	-1.37097	1.74533e-06	-1.71886	-1.37156
5665407	chr4:5665407:C:A	3.79127e-09	-1.7002	-1.37082	1.74658e-06	-1.71829	-1.37142
5665834	chr4:5665834:C:T	4.18546e-09	-1.71246	-1.25965	2.06116e-06	-1.71298	-1.21112
5665944	chr4:5665944:T:C	5.94139e-09	-1.29112	-1.33067	2.35931e-06	-1.45325	-1.33575
5666049	chr4:5666049:C:T	2.3998e-08	-1.53805e-10	-1.22576	1.07955e-05	-1.53805e-10	-1.26823
5666057	chr4:5666057:C:G	2.207e-08	-1.53805e-10	-1.30951	1.05725e-05	-1.53805e-10	-1.28911
5666247	chr4:5666247:C:A	1.24872e-08	-1.33122	-0.547803	5.54568e-06	-1.14421	-0.790139
5666260	chr4:5666260:T:G	2.21161e-08	-1.53805e-10	-1.30742	1.0138e-05	-1.53805e-10	-1.33108
5666961	chr4:5666961:T:C	3.78372e-09	-1.71726	-1.35575	1.73774e-06	-1.72265	-1.37213
5666962	chr4:5666962:G:A	6.23916e-08	-1.53805e-10	-0.270296	3.21149e-05	-1.53805e-10	-0.178049
5667064	chr4:5667064:T:C	3.71878e-09	-1.71445	-1.37588	1.73931e-06	-1.71581	-1.37806
5667081	chr4:5667081:G:A	5.6539e-09	-1.29346	-1.37793	2.25523e-06	-1.45634	-1.37778
5667577	chr4:5667577:T:C	2.24496e-08	-1.53805e-10	-1.29246	1.02639e-05	-1.53805e-10	-1.31874
5667830	chr4:5667830:A:C	8.81276e-08	-1.53805e-10	0.0750586	4.38152e-05	-1.53805e-10	0.132613
5668005	chr4:5668005:G:A	2.73914e-08	-1.53805e-10	-1.0935	1.39066e-05	-1.53805e-10	-1.015
5668144	chr4:5668144:T:C	2.06109e-08	-1.53805e-10	-1.37791	9.67164e-06	-1.53805e-10	-1.37817
5668197	chr4:5668197:G:A	4.97177e-09	-1.42149	-1.37846	2.18832e-06	-1.48597	-1.37826
5668730	chr4:5668730:T:C	1.91605e-08	-1.45088	-3.69205e-10	9.39e-06	-1.40772	-3.69205e-10
5668916	chr4:5668916:A:T	1.20801e-08	-1.58613	-0.326039	5.152e-06	-1.60989	-0.398092
5668980	chr4:5668980:A:G	2.26537e-08	-1.53805e-10	-1.28341	1.03429e-05	-1.53805e-10	-1.31107
5669750	chr4:5669750:G:A	4.43668e-09	-1.71203	-1.20179	2.00366e-06	-1.72051	-1.23189
5669886	chr4:5669886:C:T	3.30966e-08	-1.53805e-10	-0.904298	1.67587e-05	-1.53805e-10	-0.828452
5669916	chr4:5669916:G:T	1.21155e-08	-0.632332	-1.27691	4.1223e-06	-0.911954	-1.319
5670962	chr4:5670962:G:A	2.08339e-08	-1.53805e-10	-1.36715	9.84279e-06	-1.53805e-10	-1.36063
5671140	chr4:5671140:C:T	3.85197e-08	-1.61637	0.863812	1.52275e-05	-1.65237	0.728104
5671211	chr4:5671211:T:C	1.79786e-08	-1.51454	-3.69205e-10	8.93083e-06	-1.45786	-3.69205e-10
5671301	chr4:5671301:T:C	2.2443e-08	-1.53805e-10	-1.29275	1.02613e-05	-1.53805e-10	-1.31899
5671634	chr4:5671634:T:C	4.63345e-09	-1.58225	-1.28817	2.12963e-06	-1.60213	-1.28929
5672451	chr4:5672451:G:A	2.17695e-08	-1.53805e-10	-1.32322	1.05009e-05	-1.53805e-10	-1.29591
5672481	chr4:5672481:T:C	6.48762e-09	-1.1594	-1.37443	2.6618e-06	-1.29488	-1.37349
5672785	chr4:5672785:T:C	2.2322e-08	-1.53805e-10	-1.29815	1.02151e-05	-1.53805e-10	-1.3235
5672905	chr4:5672905:G:A	1.14098e-07	1.45018	-1.11684	6.14773e-05	1.48111	-1.00981
5673612	chr4:5673612:C:T	2.60594e-08	-1.53805e-10	-1.14335	1.21751e-05	-1.53805e-10	-1.14797
5673920	chr4:5673920:G:A	3.46839e-07	-1.53805e-10	1.44513	0.000138668	-1.53805e-10	1.28472
5673934	chr4:5673934:G:A	1.49244e-08	-1.70073	-3.69205e-10	7.18495e-06	-1.67538	-3.69205e-10
5674062	chr4:5674062:A:G	7.70268e-09	-1.11146	-1.2507	3.42495e-06	-1.22255	-1.19373
5674523	chr4:5674523:A:G	2.24391e-08	-1.53805e-10	-1.29292	1.08184e-05	-1.53805e-10	-1.26612
5674541	chr4:5674541:T:C	1.87655e-08	-1.47171	-3.69205e-10	8.67574e-06	-1.48684	-3.69205e-10
5674608	chr4:5674608:T:C	1.93561e-08	-1.44072	-3.69205e-10	8.9477e-06	-1.45597	-3.69205e-10
5674738	chr4:5674738:A:G	2.41347e-08	0.157566	-1.37764	7.81072e-06	-0.238487	-1.35338
5674936	chr4:5674936:G:A	4.7135e-08	-1.53805e-10	-0.550711	1.9906e-05	-1.53805e-10	-0.656347
5675086	chr4:5675086:C:T	5.84374e-09	-1.3407	-1.29766	2.35479e-06	-1.4363	-1.35462
5675374	chr4:5675374:G:A	1.58024e-08	-0.355043	-1.28852	5.12747e-06	-0.683262	-1.32949
5675427	chr4:5675427:T:C	2.38226e-08	-1.53805e-10	-1.23309	1.18876e-05	-1.53805e-10	-1.17187
5675480	chr4:5675480:C:T	7.53022e-09	-1.09798	-1.28683	3.37105e-06	-1.21545	-1.21669
5675525	chr4:5675525:A:G	1.90408e-08	-1.45715	-3.69205e-10	9.07995e-06	-1.4413	-3.69205e-10
5675673	chr4:5675673:G:A	3.83147e-09	-1.68764	-1.37284	1.72675e-06	-1.72275	-1.37838
5676084	chr4:5676084:G:A	2.06032e-08	-1.53805e-10	-1.37828	9.67497e-06	-1.53805e-10	-1.37783
5676214	chr4:5676214:C:A	7.26889e-09	-1.27258	-1.14754	2.77553e-06	-1.37437	-1.25216
5676468	chr4:5676468:G:A	2.18839e-08	-1.53805e-10	-1.31798	1.06966e-05	-1.53805e-10	-1.27744
5676513	chr4:5676513:C:T	2.95899e-08	-1.0163	-3.69205e-10	1.41999e-05	-0.994135	-3.69205e-10
5676739	chr4:5676739:C:T	8.84083e-09	-0.85015	-1.3742	3.23974e-06	-1.09365	-1.37822
5676983	chr4:5676983:T:C	1.71931e-08	-1.54797	-0.0112422	6.65755e-06	-1.53803	-0.213586
5677865	chr4:5677865:T:C	2.54391e-08	-0.173718	-0.993721	9.56547e-06	-0.471477	-0.917731
5678141	chr4:5678141:A:G	6.17678e-09	-1.71819	-0.864745	2.45346e-06	-1.71259	-1.03728
5678396	chr4:5678396:C:G	5.6655e-09	-1.53956	-1.12977	2.46202e-06	-1.61495	-1.13144
5678515	chr4:5678515:T:C	2.07968e-08	-1.53805e-10	-1.36893	9.68255e-06	-1.53805e-10	-1.37704
5678584	chr4:5678584:C:T	1.99385e-08	-0.337788	-1.07329	7.50445e-06	-0.619689	-1.01218
5678797	chr4:5678797:G:A	7.03009e-09	-1.53043	-0.9231	3.03044e-06	-1.60341	-0.935255
5678959	chr4:5678959:A:C	6.0529e-09	-1.56714	-1.03605	2.6279e-06	-1.63194	-1.04924
5678989	chr4:5678989:C:T	2.17023e-08	-1.53805e-10	-1.32631	1.03398e-05	-1.53805e-10	-1.31137
5679489	chr4:5679489:C:G	4.3522e-09	-1.55461	-1.37843	1.95811e-06	-1.59761	-1.37777
5679777	chr4:5679777:A:C	8.53361e-09	-1.41008	-0.849636	3.60012e-06	-1.53358	-0.832821
5680162	chr4:5680162:C:A	2.0604e-08	-1.53805e-10	-1.37824	9.69888e-06	-1.53805e-10	-1.37536
5680462	chr4:5680462:C:T	3.96569e-08	-0.690198	-0.0332648	1.60463e-05	-0.856253	-0.0156366
5680591	chr4:5680591:A:G	4.28722e-08	-0.716664	0.0711599	1.60291e-05	-0.972612	0.0996516
5680610	chr4:5680610:C:T	6.21978e-08	-0.460165	0.186758	2.4386e-05	-0.656794	0.203435
5680722	chr4:5680722:A:T	2.35757e-08	-1.53805e-10	-1.24351	1.1949e-05	-1.53805e-10	-1.16672
5681013	chr4:5681013:T:A	6.22128e-09	-1.54704	-1.02872	2.60117e-06	-1.56113	-1.13028
5681084	chr4:5681084:G:A	4.81946e-09	-1.69473	-1.13634	2.07197e-06	-1.66686	-1.25201
5681654	chr4:5681654:T:C	1.02721e-07	-1.53805e-10	0.228286	4.64906e-05	-1.53805e-10	0.191882
5681668	chr4:5681668:T:C	1.78612e-08	-0.51819	-1.00291	6.62831e-06	-0.662932	-1.09309
5681864	chr4:5681864:C:T	4.63919e-09	-1.576	-1.29319	2.14156e-06	-1.61494	-1.2709
5681930	chr4:5681930:G:C	2.26981e-08	-1.53805e-10	-1.28145	1.03405e-05	-1.53805e-10	-1.3113
5681987	chr4:5681987:T:C	2.07957e-08	-1.53805e-10	-1.36898	9.82545e-06	-1.53805e-10	-1.36239
5682065	chr4:5682065:G:T	4.13812e-07	-1.53805e-10	1.62168	0.000204108	-1.53805e-10	1.67128
5682219	chr4:5682219:G:A	2.30333e-08	-1.53805e-10	-1.26678	1.04751e-05	-1.53805e-10	-1.29836
5682346	chr4:5682346:T:C	4.014e-09	-1.65792	-1.35602	2.19998e-06	-1.58023	-1.27869
5682584	chr4:5682584:C:T	5.06184e-08	-1.53805e-10	-0.479412	2.18481e-05	-1.53805e-10	-0.563255
5682769	chr4:5682769:G:A	5.92787e-09	-1.72277	-0.90129	2.48287e-06	-1.71615	-1.0218
5683199	chr4:5683199:C:T	1.43261e-07	0.560942	-3.69205e-10	6.11272e-05	0.465588	-3.69205e-10
5683572	chr4:5683572:C:T	2.03467e-08	-0.6638	-0.72701	7.44781e-06	-0.784571	-0.854877
5683805	chr4:5683805:C:T	2.44156e-08	-1.53805e-10	-1.2085	1.1812e-05	-1.53805e-10	-1.17825
5683874	chr4:5683874:G:GC	2.1485e-08	-1.53805e-10	-1.33637	9.90223e-06	-1.53805e-10	-1.35461
5683919	chr4:5683919:G:A	4.45789e-09	-1.71981	-1.18925	1.97166e-06	-1.70463	-1.26386
5684248	chr4:5684248:A:T	1.27406e-08	-0.787656	-1.07128	4.88747e-06	-0.907756	-1.15294
5684286	chr4:5684286:T:C	2.65108e-08	-1.53805e-10	-1.12618	1.2029e-05	-1.53805e-10	-1.16004
5684352	chr4:5684352:C:T	5.28432e-08	-1.50151	1.06511	2.20045e-05	-1.59358	1.03746
5684530	chr4:5684530:A:C	2.0602e-08	-1.53805e-10	-1.37834	9.67341e-06	-1.53805e-10	-1.37799
5684628	chr4:5684628:G:A	3.09475e-08	-1.53805e-10	-0.971435	1.65524e-05	-1.53805e-10	-0.840836
5684799	chr4:5684799:G:A	3.10835e-08	-1.53805e-10	-0.967051	1.66356e-05	-1.53805e-10	-0.83582
5685197	chr4:5685197:G:A	3.93536e-09	-1.71033	-1.32339	1.80496e-06	-1.7047	-1.35214
5685240	chr4:5685240:C:T	3.92901e-09	-1.71197	-1.32337	1.80133e-06	-1.7067	-1.35214
5685372	chr4:5685372:G:A	2.17101e-08	-1.53805e-10	-1.32595	1.02827e-05	-1.53805e-10	-1.3169
5685524	chr4:5685524:G:A	2.15863e-08	-1.53805e-10	-1.33167	1.02633e-05	-1.53805e-10	-1.3188
5685530	chr4:5685530:G:A	4.73059e-09	-1.65277	-1.19691	2.26355e-06	-1.68088	-1.14956
5685536	chr4:5685536:A:G	3.90416e-09	-1.71631	-1.32537	1.78908e-06	-1.71189	-1.35377
5685554	chr4:5685554:C:T	5.40596e-09	-1.52849	-1.18773	2.22889e-06	-1.63394	-1.21193
5685890	chr4:5685890:C:T	4.67586e-09	-1.6327	-1.22862	2.1822e-06	-1.66477	-1.20226
5685901	chr4:5685901:T:C	3.89236e-09	-1.71439	-1.33032	1.78839e-06	-1.70921	-1.35684
5685937	chr4:5685937:C:T	4.59071e-09	-1.65159	-1.2281	2.15587e-06	-1.67954	-1.19963
5685995	chr4:5685995:C:T	2.0665e-08	-1.53805e-10	-1.37529	9.67002e-06	-1.53805e-10	-1.37834
5686558	chr4:5686558:T:A	4.44546e-09	-1.59909	-1.31275	2.08135e-06	-1.63626	-1.27809
5686788	chr4:5686788:A:G	2.35664e-08	-1.53805e-10	-1.2439	1.08458e-05	-1.53805e-10	-1.26359
5686806	chr4:5686806:C:G	2.07199e-08	-1.53805e-10	-1.37263	9.68624e-06	-1.53805e-10	-1.37666
5686916	chr4:5686916:C:A	4.46026e-09	-1.56379	-1.34473	2.05359e-06	-1.60629	-1.32149
5686949	chr4:5686949:G:A	1.25917e-08	-0.834624	-1.03606	4.8266e-06	-0.951716	-1.12151
5686957	chr4:5686957:A:G	5.21295e-09	-1.47161	-1.28098	2.15447e-06	-1.59416	-1.28567
5686973	chr4:5686973:G:C	2.18049e-08	-1.53805e-10	-1.32159	1.0334e-05	-1.53805e-10	-1.31193
5687226	chr4:5687226:T:C	4.00258e-09	-1.64946	-1.36732	1.82984e-06	-1.67752	-1.36562
5687235	chr4:5687235:C:T	6.29036e-08	-1.3528	1.09068	1.63198e-05	-1.5109	0.65591
5687289	chr4:5687289:C:A	3.15258e-08	-1.53805e-10	-0.952921	1.527e-05	-1.53805e-10	-0.921478
5687295	chr4:5687295:A:G	6.77711e-08	-1.24087	1.05328	1.71707e-05	-1.42576	0.621593
5687411	chr4:5687411:C:T	2.11495e-08	-1.53805e-10	-1.35211	1.01536e-05	-1.53805e-10	-1.32954
5687456	chr4:5687456:A:G	2.37776e-08	-1.53805e-10	-1.23498	1.14885e-05	-1.53805e-10	-1.20602
5687598	chr4:5687598:T:A	1.32407e-08	-1.47069	-0.349746	5.12325e-06	-1.56649	-0.447085
5687843	chr4:5687843:AG:A	5.70271e-08	-1.47373	1.11352	2.36409e-05	-1.5705	1.08611
5688207	chr4:5688207:T:C	4.57784e-09	-1.50418	-1.37832	1.91863e-06	-1.61929	-1.37647
5688424	chr4:5688424:C:G	2.93509e-08	-1.53805e-10	-1.0244	1.4654e-05	-1.53805e-10	-0.962652
5688503	chr4:5688503:C:G	2.06499e-08	-1.53805e-10	-1.37602	9.66877e-06	-1.53805e-10	-1.37847
5688556	chr4:5688556:C:T	3.24057e-08	0.317837	-1.24323	7.6045e-06	-0.382931	-1.2357
5688571	chr4:5688571:T:C	2.10526e-08	-1.53805e-10	-1.3567	9.75578e-06	-1.53805e-10	-1.36951
5688579	chr4:5688579:T:C	2.96706e-08	-1.53805e-10	-1.01357	1.47747e-05	-1.53805e-10	-0.954453
5688642	chr4:5688642:G:A	3.39703e-08	-1.53805e-10	-0.878239	1.66224e-05	-1.53805e-10	-0.836617
5688724	chr4:5688724:G:A	7.09177e-09	-1.06984	-1.37496	3.31714e-06	-1.07026	-1.37801
5688857	chr4:5688857:C:T	1.1364e-08	-0.609822	-1.36345	3.93424e-06	-0.909061	-1.36859
5688934	chr4:5688934:ATCTC:A	5.46101e-07	-1.53805e-10	1.89908	0.000280344	-1.53805e-10	1.98865
5688984	chr4:5688984:T:C	2.37825e-08	-1.53805e-10	-1.23478	1.16726e-05	-1.53805e-10	-1.19012
5689171	chr4:5689171:T:C	4.6274e-08	-1.53805e-10	-0.569147	2.30647e-05	-1.53805e-10	-0.509064
5689175	chr4:5689175:T:C	5.47838e-09	-1.72269	-0.980224	2.57154e-06	-1.71673	-0.986132
5689188	chr4:5689188:T:C	2.13982e-08	-1.53805e-10	-1.34042	9.87102e-06	-1.53805e-10	-1.35776
5689593	chr4:5689593:A:C	2.35098e-08	-1.13054	-0.115773	8.64739e-06	-1.22169	-0.268423
5689952	chr4:5689952:A:G	2.06258e-08	-1.53805e-10	-1.37718	9.72087e-06	-1.53805e-10	-1.37309
5690167	chr4:5690167:G:C	2.17893e-08	-1.32231	-3.69205e-10	7.66395e-06	-1.61084	-3.69205e-10
5690719	chr4:5690719:G:T	1.75091e-08	-0.173651	-1.36736	6.9295e-06	-0.333127	-1.37845
5690881	chr4:5690881:G:C	5.09639e-09	-1.4278	-1.3474	2.05544e-06	-1.58926	-1.33762
5691250	chr4:5691250:C:T	5.7002e-08	-1.39103	1.03039	1.52663e-05	-1.53544	0.613722
5691347	chr4:5691347:TAA:T	2.90236e-08	-1.53805e-10	-1.03562	1.38398e-05	-1.53805e-10	-1.01982
5691385	chr4:5691385:C:T	1.98191e-07	-1.50277	2.38827	4.52497e-05	-1.52343	1.68825
5691632	chr4:5691632:C:T	4.79271e-09	-1.47041	-1.36622	1.95784e-06	-1.61714	-1.35838
5692215	chr4:5692215:A:G	3.31098e-08	-1.41313	0.509229	9.22167e-06	-1.55171	0.125895
5692536	chr4:5692536:A:G	2.0659e-08	-1.53805e-10	-1.37558	9.67604e-06	-1.53805e-10	-1.37772
5692703	chr4:5692703:T:C	1.98677e-08	-1.41463	-3.69205e-10	9.95999e-06	-1.34879	-3.69205e-10
5692736	chr4:5692736:G:A	5.83184e-09	-1.32041	-1.31999	2.24711e-06	-1.51049	-1.32723
5692740	chr4:5692740:G:A	1.25472e-07	-1.52064	1.949	2.65183e-05	-1.54086	1.17133
5692792	chr4:5692792:G:A	1.52963e-08	-1.67611	-3.69205e-10	7.44353e-06	-1.64002	-3.69205e-10
5692881	chr4:5692881:AAAAAAAAAAG:A	2.12189e-08	-1.53805e-10	-1.34884	1.04589e-05	-1.53805e-10	-1.29992
5692924	chr4:5692924:A:G	6.35013e-08	-0.0621404	-0.190526	2.33379e-05	-0.403384	-0.0939039
5692935	chr4:5692935:G:A	4.48384e-08	-1.37817	0.777511	1.19326e-05	-1.52479	0.3567
5692997	chr4:5692997:A:G	1.31515e-08	-0.497379	-1.32981	5.11925e-06	-0.64596	-1.3684
5693109	chr4:5693109:T:C	1.43103e-08	-0.41089	-1.33186	5.54538e-06	-0.565078	-1.36933
5693571	chr4:5693571:C:T	4.26129e-08	-0.877466	0.225896	1.71645e-05	-1.15361	0.349083
5693623	chr4:5693623:T:C	1.4247e-08	-1.72267	-0.0245072	4.68208e-06	-1.71091	-0.392722
5693721	chr4:5693721:C:T	1.5693e-08	-1.72276	0.072254	5.0529e-06	-1.71234	-0.315069
5693752	chr4:5693752:G:A	1.59057e-08	-1.45364	-0.183408	5.95392e-06	-1.51865	-0.34467
5693879	chr4:5693879:T:C	6.90679e-08	1.20983	-1.37847	2.55365e-05	0.94758	-1.35484
5693960	chr4:5693960:G:A	2.06111e-08	-1.53805e-10	-1.3779	9.67297e-06	-1.53805e-10	-1.37803
5693973	chr4:5693973:T:C	2.54269e-08	-1.16792	-3.69205e-10	1.14034e-05	-1.21346	-3.69205e-10
5694254	chr4:5694254:C:G	7.62823e-08	-0.0692866	-3.69205e-10	3.90604e-05	0.0177407	-3.69205e-10
5694304	chr4:5694304:T:C	2.08269e-08	-1.36748	-3.69205e-10	1.04937e-05	-1.29659	-3.69205e-10
5694478	chr4:5694478:A:G	2.74189e-08	-1.53805e-10	-1.0925	1.26057e-05	-1.53805e-10	-1.11322
5694536	chr4:5694536:C:T	5.66341e-08	-1.53805e-10	-0.367115	2.99042e-05	-1.53805e-10	-0.249368
5694537	chr4:5694537:G:A	7.55189e-07	-0.53842	2.76166	0.000303975	-0.900125	2.9697
5694554	chr4:5694554:T:C	8.43334e-08	-1.53805e-10	0.0310511	4.55739e-05	-1.53805e-10	0.171966
5694599	chr4:5694599:C:A	2.17902e-08	-1.53805e-10	-1.32227	1.06559e-05	-1.53805e-10	-1.28126
5694656	chr4:5694656:T:C	2.63536e-08	-1.51458	0.382457	1.37783e-05	-1.46876	0.44449
5694768	chr4:5694768:G:A	1.48278e-08	-1.70722	-3.69205e-10	6.8613e-06	-1.72147	-3.69205e-10
5694870	chr4:5694870:T:C	2.08133e-08	-1.53805e-10	-1.36813	9.86662e-06	-1.53805e-10	-1.35821
5694892	chr4:5694892:T:C	2.44256e-08	-1.53805e-10	-1.20809	1.12073e-05	-1.53805e-10	-1.2308
5694907	chr4:5694907:C:G	3.11002e-08	-1.53805e-10	-0.966513	1.42694e-05	-1.53805e-10	-0.989252
5695034	chr4:5695034:G:A	1.01047e-08	-0.765452	-1.32527	3.5405e-06	-1.05105	-1.33205
5695087	chr4:5695087:C:T	3.30447e-08	-0.637876	-0.26799	9.58673e-06	-1.15493	-0.232061
5695210	chr4:5695210:A:T	6.78823e-09	-1.11334	-1.3752	2.9176e-06	-1.21089	-1.36571
5695253	chr4:5695253:C:G	9.74226e-08	-1.53805e-10	0.175331	4.40304e-05	-1.53805e-10	0.137513
5695284	chr4:5695284:G:A	2.70385e-08	-1.53805e-10	-1.10647	1.19375e-05	-1.53805e-10	-1.16769
5695310	chr4:5695310:T:C	4.11414e-08	-1.53805e-10	-0.686713	2.11858e-05	-1.53805e-10	-0.594037
5695604	chr4:5695604:G:C	4.21386e-08	-1.53805e-10	-0.662762	1.74374e-05	-1.53805e-10	-0.788751
5695999	chr4:5695999:C:T	2.40703e-08	-1.53805e-10	-1.22275	1.22506e-05	-1.53805e-10	-1.14179
5696851	chr4:5696851:A:G	2.69543e-08	-1.53805e-10	-1.10958	1.31176e-05	-1.53805e-10	-1.07341
5697087	chr4:5697087:C:T	1.01368e-08	-1.63223	-0.455329	4.50409e-06	-1.5949	-0.547486
5697370	chr4:5697370:G:A	3.81473e-09	-1.70779	-1.35707	1.76573e-06	-1.72275	-1.35605
5697464	chr4:5697464:T:C	2.48177e-08	-1.53805e-10	-1.19217	1.28571e-05	-1.53805e-10	-1.09347
5697809	chr4:5697809:G:A	2.98848e-08	-1.53805e-10	-1.00638	1.33592e-05	-1.53805e-10	-1.05516
5697938	chr4:5697938:A:C	5.3661e-08	-1.53805e-10	-0.421041	2.2288e-05	-1.53805e-10	-0.543321
5698128	chr4:5698128:A:G	3.07483e-08	-1.53805e-10	-0.977894	1.57569e-05	-1.53805e-10	-0.890088
5698502	chr4:5698502:A:G	1.75972e-08	-1.62987	0.0938789	7.30383e-06	-1.69237	0.0334008
5698561	chr4:5698561:T:C	1.93453e-08	-1.61113	0.169848	7.96726e-06	-1.68135	0.109318
5698859	chr4:5698859:T:C	4.98114e-08	-1.53805e-10	-0.495483	2.07715e-05	-1.53805e-10	-0.613787
5699003	chr4:5699003:T:C	2.06045e-08	-1.53805e-10	-1.37822	9.69462e-06	-1.53805e-10	-1.3758
5699083	chr4:5699083:G:A	2.71879e-08	-1.53805e-10	-1.10096	1.43402e-05	-1.53805e-10	-0.984303
5699122	chr4:5699122:C:T	2.15346e-08	-1.53805e-10	-1.33407	9.73786e-06	-1.53805e-10	-1.37135
5699126	chr4:5699126:G:C	2.61138e-08	-1.53805e-10	-1.14126	1.26932e-05	-1.53805e-10	-1.1063
5699201	chr4:5699201:G:A	2.5601e-08	-1.53805e-10	-1.16109	1.16244e-05	-1.53805e-10	-1.19427
5699235	chr4:5699235:C:G	3.08388e-08	-1.53805e-10	-0.974952	1.36291e-05	-1.53805e-10	-1.03516
5699307	chr4:5699307:G:A	5.64888e-08	-1.53805e-10	-0.369685	2.33496e-05	-1.53805e-10	-0.496786
5699406	chr4:5699406:G:A	3.44706e-08	-1.53805e-10	-0.863621	1.49449e-05	-1.53805e-10	-0.943001
5699411	chr4:5699411:G:T	2.25756e-08	-1.53805e-10	-1.28686	1.08508e-05	-1.53805e-10	-1.26313
5699661	chr4:5699661:A:G	4.05801e-08	0.220557	-0.921008	1.46896e-05	-0.125403	-0.834827
5699752	chr4:5699752:G:A	4.52059e-09	-1.55839	-1.3367	1.9553e-06	-1.62588	-1.35095
5700018	chr4:5700018:G:T	1.31704e-08	-1.71719	-0.10857	5.58493e-06	-1.70945	-0.217844
5700352	chr4:5700352:T:C	6.89768e-09	-1.15847	-1.31407	3.55297e-06	-1.01019	-1.3694
5700469	chr4:5700469:T:C	4.44041e-09	-1.72261	-1.19037	2.00791e-06	-1.64119	-1.30909
5700584	chr4:5700584:A:G	3.54525e-08	-1.53805e-10	-0.835534	1.52733e-05	-1.53805e-10	-0.921259
5700889	chr4:5700889:A:G	9.83778e-09	-1.68607	-0.43143	4.10098e-06	-1.6694	-0.566746
5701390	chr4:5701390:G:A	2.08856e-08	-1.53805e-10	-1.36467	9.6689e-06	-1.53805e-10	-1.37845
5701629	chr4:5701629:T:A	1.26338e-08	-1.54302	-0.324331	5.58185e-06	-1.63705	-0.290798
5701720	chr4:5701720:C:T	4.15298e-08	-1.53805e-10	-0.677316	2.08682e-05	-1.53805e-10	-0.609143
5701824	chr4:5701824:T:C	4.14943e-08	-1.313	0.634825	1.07575e-05	-1.26364	-0.0081219
5701903	chr4:5701903:C:A	4.4247e-09	-1.67208	-1.24444	1.97638e-06	-1.70502	-1.26108
5702012	chr4:5702012:C:T	3.28617e-08	-1.53805e-10	-0.91142	1.4607e-05	-1.53805e-10	-0.965865
5702038	chr4:5702038:C:T	2.07117e-08	-1.53805e-10	-1.37303	9.83898e-06	-1.53805e-10	-1.36102
5702256	chr4:5702256:C:G	3.40091e-08	-1.53805e-10	-0.8771	1.46942e-05	-1.53805e-10	-0.959915
5702342	chr4:5702342:C:T	2.71154e-08	-1.53805e-10	-1.10362	1.32063e-05	-1.53805e-10	-1.06668
5702453	chr4:5702453:C:T	5.07919e-09	-1.51287	-1.2657	3.22059e-06	-1.36902	-1.10879
5702681	chr4:5702681:T:C	2.13557e-08	-1.53805e-10	-1.34241	1.02854e-05	-1.53805e-10	-1.31665
5702783	chr4:5702783:C:T	5.17508e-09	-1.6372	-1.12267	2.2186e-06	-1.60426	-1.24624
5702986	chr4:5702986:T:C	4.0626e-08	-1.53805e-10	-0.69932	1.73208e-05	-1.53805e-10	-0.795458
5703222	chr4:5703222:G:A	1.27418e-08	-0.486707	-1.37213	5.40538e-06	-0.587324	-1.37265
5703256	chr4:5703256:T:C	5.37354e-09	-1.52086	-1.20138	2.24617e-06	-1.59515	-1.243
5703333	chr4:5703333:G:A	2.06008e-08	-1.53805e-10	-1.3784	9.79943e-06	-1.53805e-10	-1.36504
5703343	chr4:5703343:A:G	1.76732e-08	-1.53168	-3.69205e-10	8.88479e-06	-1.46303	-3.69205e-10
5703362	chr4:5703362:G:C	1.56971e-08	-1.53049	-0.119761	4.23875e-06	-1.61479	-0.588313
5703422	chr4:5703422:T:C	3.49109e-08	-1.53805e-10	-0.850928	1.54496e-05	-1.53805e-10	-0.909786
5703757	chr4:5703757:T:C	2.6589e-08	-1.53805e-10	-1.12323	1.16335e-05	-1.53805e-10	-1.19348
5703823	chr4:5703823:G:A	2.59976e-08	-1.53805e-10	-1.14572	1.14748e-05	-1.53805e-10	-1.20722
5703987	chr4:5703987:A:C	4.18558e-09	-1.64332	-1.32877	1.85988e-06	-1.69925	-1.32761
5704081	chr4:5704081:G:A	3.89466e-08	-1.53805e-10	-0.741535	1.67672e-05	-1.53805e-10	-0.827941
5704363	chr4:5704363:C:G	3.3726e-08	-1.53805e-10	-0.885458	1.45927e-05	-1.53805e-10	-0.966848
5704364	chr4:5704364:T:C	5.93679e-09	-1.48675	-1.13581	2.52388e-06	-1.63761	-1.08396
5704427	chr4:5704427:G:A	2.71769e-08	-1.62084	0.519478	1.12119e-05	-1.68709	0.456693
5704502	chr4:5704502:C:T	5.71333e-08	-1.23855	0.880213	1.43295e-05	-1.18516	0.20012
5704513	chr4:5704513:A:C	3.07672e-08	-1.53805e-10	-0.977279	1.52286e-05	-1.53805e-10	-0.92419
5704545	chr4:5704545:G:A	4.04888e-09	-1.6514	-1.35389	1.80531e-06	-1.70339	-1.35325
5704757	chr4:5704757:G:A	5.47217e-08	-1.53805e-10	-0.401466	2.24008e-05	-1.53805e-10	-0.53827
5704765	chr4:5704765:G:C	2.7949e-08	-1.53805e-10	-1.07335	1.36475e-05	-1.53805e-10	-1.03381
5704774	chr4:5704774:T:C	1.89468e-08	-1.46209	-3.69205e-10	8.48725e-06	-1.5088	-3.69205e-10
5704807	chr4:5704807:G:T	2.77969e-08	-1.53805e-10	-1.0788	1.21626e-05	-1.53805e-10	-1.149
5705024	chr4:5705024:G:A	3.45816e-08	-1.53805e-10	-0.860407	1.49308e-05	-1.53805e-10	-0.943942
5705284	chr4:5705284:T:G	4.93015e-09	-1.51348	-1.29487	2.06326e-06	-1.653	-1.27008
5705332	chr4:5705332:G:C	3.07655e-08	-1.53805e-10	-0.977332	1.52273e-05	-1.53805e-10	-0.924275
5705559	chr4:5705559:ATAAAC:A	5.92069e-08	-1.53805e-10	-0.32269	2.41661e-05	-1.53805e-10	-0.462416
5705832	chr4:5705832:C:T	3.99071e-08	-1.23057	0.513402	1.07151e-05	-1.17603	-0.0996823
5705842	chr4:5705842:T:C	3.54506e-08	-1.53805e-10	-0.835586	1.52716e-05	-1.53805e-10	-0.921373
5706113	chr4:5706113:T:A	5.2775e-08	-1.63732	1.19963	2.21024e-05	-1.69669	1.145
5706144	chr4:5706144:T:C	4.29001e-08	-1.53805e-10	-0.644853	2.16086e-05	-1.53805e-10	-0.574275
5706151	chr4:5706151:A:C	7.75137e-08	1.07659	-1.12986	2.63173e-05	0.683931	-1.06107
5706193	chr4:5706193:G:A	2.25205e-08	-1.53805e-10	-1.2893	1.03177e-05	-1.53805e-10	-1.31351
5706295	chr4:5706295:T:C	3.62199e-08	-1.53805e-10	-0.814118	1.7914e-05	-1.53805e-10	-0.761787
5706507	chr4:5706507:G:T	7.18225e-08	0.86617	-0.995699	2.68102e-05	0.725398	-1.08399
5706810	chr4:5706810:G:A	2.97139e-08	-1.53805e-10	-1.01211	1.46351e-05	-1.53805e-10	-0.963943
5706904	chr4:5706904:C:T	2.41873e-08	-1.53805e-10	-1.2179	1.0988e-05	-1.53805e-10	-1.25057
5707124	chr4:5707124:C:T	4.02006e-09	-1.64055	-1.37188	1.78411e-06	-1.6977	-1.37075
5707439	chr4:5707439:C:A	5.22767e-08	-1.60998	1.1628	2.16106e-05	-1.67924	1.10506
5707517	chr4:5707517:G:A	4.13127e-09	-1.61083	-1.37431	1.811e-06	-1.68014	-1.37335
5707757	chr4:5707757:G:C	4.04793e-08	-1.62918	0.926245	1.69782e-05	-1.69162	0.876185
5708462	chr4:5708462:G:A	2.01852e-08	-1.70801	0.309235	7.32299e-06	-1.72277	0.0664234
5708532	chr4:5708532:A:G	2.06587e-08	-1.53805e-10	-1.37559	9.73618e-06	-1.53805e-10	-1.37152
5708742	chr4:5708742:T:C	1.49814e-07	-0.994033	1.5997	6.58721e-05	-1.26207	1.80242
5708920	chr4:5708920:A:G	2.45017e-08	-1.44975	0.244769	5.63166e-06	-1.56526	-0.353708
5708942	chr4:5708942:G:A	1.45992e-08	-1.72276	-3.69205e-10	6.89083e-06	-1.71718	-3.69205e-10
5708944	chr4:5708944:G:A	2.68963e-08	-1.53805e-10	-1.11174	1.4092e-05	-1.53805e-10	-1.00176
5709083	chr4:5709083:G:T	6.95172e-08	1.1946	-1.35676	2.39137e-05	0.904972	-1.37789
5709129	chr4:5709129:G:A	4.81042e-09	-1.4562	-1.37674	2.01468e-06	-1.57013	-1.37678
5709195	chr4:5709195:C:T	9.45629e-08	-1.53805e-10	0.145538	3.78458e-05	-1.53805e-10	-0.0138469
5709607	chr4:5709607:G:A	1.24498e-08	-1.24105	-0.640966	4.32961e-06	-1.42089	-0.760996
5709641	chr4:5709641:G:A	9.48454e-09	-0.954028	-1.20004	3.13779e-06	-1.1925	-1.31135
5709658	chr4:5709658:C:A	2.52045e-08	-1.53805e-10	-1.1767	1.25591e-05	-1.53805e-10	-1.11692
5709677	chr4:5709677:T:C	6.48433e-09	-1.38918	-1.14516	2.52764e-06	-1.46067	-1.25941
5709740	chr4:5709740:AT:A	8.10657e-09	-1.0178	-1.29325	2.82379e-06	-1.24774	-1.36155
5709820	chr4:5709820:C:T	1.46223e-08	-1.72118	-3.69205e-10	6.88017e-06	-1.71872	-3.69205e-10
5709946	chr4:5709946:G:A	2.67297e-08	-1.53805e-10	-1.11795	1.34748e-05	-1.53805e-10	-1.04655
5710152	chr4:5710152:T:A	2.55478e-08	-1.53805e-10	-1.16318	1.14842e-05	-1.53805e-10	-1.2064
5710291	chr4:5710291:T:G	1.12485e-08	-1.60285	-0.380642	4.41306e-06	-1.54284	-0.619963
5710335	chr4:5710335:T:C	1.51974e-08	-1.6826	-3.69205e-10	6.9946e-06	-1.70223	-3.69205e-10
5710393	chr4:5710393:CATAA:C	6.2509e-09	-1.19962	-1.37138	2.30719e-06	-1.43329	-1.37805
5710613	chr4:5710613:A:G	2.06024e-08	-1.53805e-10	-1.37832	9.67865e-06	-1.53805e-10	-1.37745
5711705	chr4:5711705:C:T	2.48689e-08	-1.53805e-10	-1.19011	1.24209e-05	-1.53805e-10	-1.12799
5711792	chr4:5711792:T:A	6.51875e-08	-0.73449	0.50803	3.91521e-05	-0.306128	0.326214
5711857	chr4:5711857:C:T	7.44017e-08	-1.27788	1.18364	2.682e-05	-0.901211	0.542991
5711887	chr4:5711887:G:A	2.23186e-08	-0.190594	-1.10771	6.92493e-06	-0.482813	-1.22943
5712077	chr4:5712077:G:A	7.4424e-09	-1.23037	-1.16616	2.78918e-06	-1.38467	-1.23695
5712314	chr4:5712314:G:A	4.87993e-09	-1.57998	-1.23862	2.27283e-06	-1.60798	-1.21836
5712320	chr4:5712320:C:T	8.10869e-09	-1.01634	-1.29445	3.01918e-06	-1.20557	-1.33681
5712329	chr4:5712329:A:G	2.27853e-08	-1.53805e-10	-1.27761	1.04152e-05	-1.53805e-10	-1.3041
5712465	chr4:5712465:G:T	2.25515e-08	-1.53805e-10	-1.28793	1.05186e-05	-1.53805e-10	-1.29422
5712471	chr4:5712471:A:G	8.46788e-09	-1.11261	-1.15484	3.07997e-06	-1.28675	-1.2357
5712610	chr4:5712610:G:A	2.25015e-08	-1.53805e-10	-1.29014	1.02706e-05	-1.53805e-10	-1.31808
5712633	chr4:5712633:G:A	2.06218e-08	-1.53805e-10	-1.37738	9.69531e-06	-1.53805e-10	-1.37573
5712785	chr4:5712785:A:G	2.1669e-08	-1.53805e-10	-1.32784	1.04054e-05	-1.53805e-10	-1.30504
5712868	chr4:5712868:A:G	7.80629e-09	-1.02771	-1.32109	2.93508e-06	-1.21584	-1.35479
5712949	chr4:5712949:G:T	7.86224e-09	-0.9651	-1.37656	3.0492e-06	-1.16332	-1.36917
5713125	chr4:5713125:C:A	3.69458e-08	-1.53805e-10	-0.794276	1.70479e-05	-1.53805e-10	-0.81134
5713280	chr4:5713280:C:A	7.64546e-09	-0.99508	-1.37453	2.98414e-06	-1.18898	-1.36508
5713424	chr4:5713424:C:T	7.80968e-09	-1.03516	-1.3132	2.93417e-06	-1.22135	-1.34959
5713661	chr4:5713661:A:G	8.1427e-09	-1.18585	-1.12076	3.01297e-06	-1.34531	-1.19913
5713975	chr4:5713975:G:T	4.27028e-09	-1.63456	-1.31749	1.82801e-06	-1.68021	-1.36393
5714182	chr4:5714182:G:A	7.82975e-09	-1.03293	-1.31287	2.94035e-06	-1.21949	-1.34935
5714216	chr4:5714216:G:C	7.79286e-09	-1.03761	-1.31291	2.92868e-06	-1.22344	-1.34938
5714332	chr4:5714332:A:G	2.2747e-08	-1.53805e-10	-1.27929	1.03983e-05	-1.53805e-10	-1.30572
5714424	chr4:5714424:CTCTT:C	2.11782e-08	-1.53805e-10	-1.35076	9.74819e-06	-1.53805e-10	-1.37029
5714440	chr4:5714440:T:G	2.24922e-08	-1.53805e-10	-1.29056	1.02578e-05	-1.53805e-10	-1.31933
5714520	chr4:5714520:G:A	1.27717e-07	-1.058	1.50409	6.15927e-05	-0.705126	1.1783
5714587	chr4:5714587:A:G	2.23227e-08	-1.53805e-10	-1.29812	1.07583e-05	-1.53805e-10	-1.27169
5714711	chr4:5714711:T:G	3.95329e-08	-1.53805e-10	-0.726594	1.71174e-05	-1.53805e-10	-0.807272
5714814	chr4:5714814:G:A	7.6981e-09	-1.04779	-1.31496	2.89648e-06	-1.23296	-1.35091
5715002	chr4:5715002:T:C	9.0281e-09	-1.56903	-0.634352	3.83235e-06	-1.55116	-0.752733
5715115	chr4:5715115:T:C	8.42541e-09	-1.5686	-0.703878	3.6021e-06	-1.55042	-0.81543
5715179	chr4:5715179:C:T	2.16066e-08	-1.53805e-10	-1.33073	9.93613e-06	-1.53805e-10	-1.35119
5715195	chr4:5715195:A:G	3.73822e-09	-1.71999	-1.36512	1.8841e-06	-1.66659	-1.34733
5715395	chr4:5715395:G:T	2.12095e-08	-1.34928	-3.69205e-10	9.58546e-06	-1.38712	-3.69205e-10
5715502	chr4:5715502:C:T	8.98004e-09	-1.01417	-1.19455	3.34233e-06	-1.20474	-1.23596
5715642	chr4:5715642:T:C	8.28502e-09	-1.35118	-0.938094	4.86313e-06	-1.12307	-0.942621
5715654	chr4:5715654:T:C	7.92504e-09	-1.02446	-1.30924	2.96763e-06	-1.21267	-1.34693
5715670	chr4:5715670:C:T	2.06117e-08	-1.53805e-10	-1.37787	9.72872e-06	-1.53805e-10	-1.37229
5716028	chr4:5716028:T:C	7.99868e-09	-1.15391	-1.17054	2.93701e-06	-1.32198	-1.248
5716092	chr4:5716092:C:T	7.00222e-08	-1.23915	1.08424	2.60583e-05	-0.844975	0.457944
5716140	chr4:5716140:G:A	8.05925e-09	-1.1459	-1.17101	2.9558e-06	-1.31495	-1.24865
5716571	chr4:5716571:T:C	7.97175e-09	-1.15728	-1.17054	2.92811e-06	-1.32501	-1.248
5716850	chr4:5716850:A:C	7.96319e-09	-1.17092	-1.15797	2.92817e-06	-1.33564	-1.23735
5716911	chr4:5716911:T:C	2.06607e-08	-1.53805e-10	-1.37549	9.7824e-06	-1.53805e-10	-1.36678
5716969	chr4:5716969:G:C	8.3069e-09	-1.16155	-1.12509	3.02888e-06	-1.32787	-1.21131
5716999	chr4:5716999:C:T	7.88945e-09	-1.16363	-1.17458	2.90467e-06	-1.32948	-1.25157
5717010	chr4:5717010:GA:G	6.68262e-08	-1.29102	1.08939	2.7707e-05	-0.916512	0.590828
5717014	chr4:5717014:G:A	7.88749e-09	-1.16818	-1.17027	2.9036e-06	-1.33358	-1.24784
5717071	chr4:5717071:C:T	7.93833e-09	-1.17828	-1.15374	2.91792e-06	-1.3419	-1.23459
5717077	chr4:5717077:C:T	4.04479e-08	-1.53805e-10	-0.703714	1.74409e-05	-1.53805e-10	-0.788549
5717114	chr4:5717114:T:C	2.48806e-08	-1.53805e-10	-1.18964	1.20141e-05	-1.53805e-10	-1.16129
5717120	chr4:5717120:T:C	7.80616e-09	-1.18837	-1.16045	2.88037e-06	-1.35016	-1.23929
5717137	chr4:5717137:C:G	9.25846e-09	-1.48167	-0.696517	4.28326e-06	-1.54221	-0.650447
5717273	chr4:5717273:C:T	8.05289e-09	-1.1569	-1.1608	2.95406e-06	-1.32362	-1.24057
5717289	chr4:5717289:G:T	7.38042e-09	-1.44664	-0.95826	3.28576e-06	-1.51155	-0.946223
5717293	chr4:5717293:A:G	2.28912e-08	-1.53805e-10	-1.27297	1.05044e-05	-1.53805e-10	-1.29558
5717364	chr4:5717364:T:C	3.94323e-08	-1.53805e-10	-0.729141	1.70326e-05	-1.53805e-10	-0.81224
5717503	chr4:5717503:A:G	7.94446e-09	-1.1789	-1.15235	2.91917e-06	-1.34258	-1.23348
5717547	chr4:5717547:G:A	3.49666e-08	0.527823	-1.37716	2.48685e-05	0.943579	-1.37735
5717599	chr4:5717599:T:C	1.51833e-08	-0.834974	-0.84856	5.00117e-06	-1.08091	-0.956784
5717608	chr4:5717608:C:T	1.46037e-08	-0.873896	-0.84856	4.83804e-06	-1.11407	-0.956784
5717652	chr4:5717652:C:G	7.36147e-09	-1.17097	-1.2365	2.76157e-06	-1.33662	-1.29495
5717776	chr4:5717776:C:T	2.28925e-08	-1.53805e-10	-1.27292	1.05049e-05	-1.53805e-10	-1.29553
5718046	chr4:5718046:G:T	1.51195e-08	-0.85892	-0.828822	4.98556e-06	-1.10127	-0.93955
5718147	chr4:5718147:G:C	1.61557e-08	-0.79835	-0.823105	5.28683e-06	-1.04939	-0.932758
5718197	chr4:5718197:G:A	1.79149e-08	-0.747175	-0.77092	5.77554e-06	-1.00719	-0.886543
5718469	chr4:5718469:T:C	2.17598e-08	-1.53805e-10	-1.32366	1.00248e-05	-1.53805e-10	-1.34231
5718547	chr4:5718547:G:A	1.47318e-08	-0.888848	-0.824869	4.87588e-06	-1.12646	-0.936612
5718569	chr4:5718569:G:A	2.51062e-08	-1.53805e-10	-1.18061	1.21307e-05	-1.53805e-10	-1.15163
5718618	chr4:5718618:G:A	6.93506e-08	-1.27326	1.1087	2.88505e-05	-0.892446	0.607205
5718622	chr4:5718622:A:G	2.51139e-08	-1.53805e-10	-1.18031	1.21348e-05	-1.53805e-10	-1.15129
5718811	chr4:5718811:A:G	1.48818e-08	-0.889437	-0.814152	4.93055e-06	-1.12708	-0.924842
5719012	chr4:5719012:G:T	4.80958e-08	-1.53805e-10	-0.530533	2.70094e-05	-1.53805e-10	-0.351183
5719294	chr4:5719294:A:C	7.75323e-06	5.9305	-1.37836	0.00232872	5.48102	-1.37532
5719322	chr4:5719322:A:G	2.07974e-08	-0.314948	-1.05395	6.42101e-06	-0.599212	-1.18858
5719582	chr4:5719582:A:G	2.63453e-08	-1.53805e-10	-1.13244	1.27789e-05	-1.53805e-10	-1.09957
5720203	chr4:5720203:A:G	5.77753e-09	-1.67843	-0.971317	2.41915e-06	-1.63489	-1.12906
5720391	chr4:5720391:G:A	4.80291e-09	-1.55269	-1.28182	2.14745e-06	-1.5463	-1.33679
5720455	chr4:5720455:C:T	2.72613e-08	-1.53805e-10	-1.09826	1.21406e-05	-1.53805e-10	-1.15081
5720459	chr4:5720459:G:A	1.93903e-08	-0.87119	-0.567763	6.20883e-06	-1.08042	-0.74098
5720506	chr4:5720506:TCCTGTTCCGC:T	2.20748e-08	-1.53805e-10	-1.30929	1.07788e-05	-1.53805e-10	-1.26979
5720554	chr4:5720554:A:T	4.87055e-08	0.852583	-1.37052	4.14545e-05	1.45384	-1.37661
5720710	chr4:5720710:G:A	6.82344e-08	-1.53805e-10	-0.180778	2.78747e-05	-1.53805e-10	-0.319647
5720886	chr4:5720886:AC:A	5.44855e-08	0.966899	-1.37269	4.55627e-05	1.54647	-1.37474
5720921	chr4:5720921:CCAAA:C	2.16661e-08	-1.53805e-10	-1.32798	1.05286e-05	-1.53805e-10	-1.29327
5720939	chr4:5720939:C:T	4.03984e-08	-1.53805e-10	-0.704937	1.73042e-05	-1.53805e-10	-0.796416
5721067	chr4:5721067:G:C	2.17109e-08	-1.53805e-10	-1.32591	9.97661e-06	-1.53805e-10	-1.34712
5721541	chr4:5721541:AG:A	1.58459e-07	0.0838598	0.577907	9.25773e-05	0.734381	0.146295
5721946	chr4:5721946:G:C	2.48141e-08	-1.53805e-10	-1.19231	1.12694e-05	-1.53805e-10	-1.22528
5722121	chr4:5722121:T:C	7.55009e-08	0.0495766	-0.12916	4.41337e-05	0.70444	-0.564584
5722188	chr4:5722188:C:T	1.00025e-06	2.50428	-3.69205e-10	0.000120829	1.14701	-3.69205e-10
5722267	chr4:5722267:T:C	3.75524e-09	-1.72111	-1.35946	1.86579e-06	-1.72275	-1.30093
5722501	chr4:5722501:C:T	2.16303e-08	-1.53805e-10	-1.32963	1.05059e-05	-1.53805e-10	-1.29543
5722790	chr4:5722790:G:T	4.97371e-08	0.842598	-1.33957	1.9706e-05	0.711218	-1.37766
5722794	chr4:5722794:T:G	1.57024e-08	-1.64991	-3.69205e-10	7.52716e-06	-1.62885	-3.69205e-10
5722830	chr4:5722830:C:G	2.59379e-08	-1.53805e-10	-1.14802	1.34891e-05	-1.53805e-10	-1.04548
5723123	chr4:5723123:C:T	7.6029e-08	1.21022	-1.28283	3.66194e-05	1.09312	-1.13991
5723253	chr4:5723253:G:A	4.16572e-08	-0.478889	-0.195364	1.52779e-05	-0.914585	-0.00637346
5723442	chr4:5723442:G:A	1.50011e-08	-1.6956	-3.69205e-10	6.96462e-06	-1.70653	-3.69205e-10
5723454	chr4:5723454:G:A	1.52926e-08	-1.67636	-3.69205e-10	7.27691e-06	-1.66266	-3.69205e-10
5723468	chr4:5723468:T:C	1.52065e-08	-1.68201	-3.69205e-10	7.23245e-06	-1.66879	-3.69205e-10
5723673	chr4:5723673:G:A	1.8919e-07	0.351044	0.48798	0.000122164	1.03893	0.119068
5723835	chr4:5723835:A:G	2.36512e-08	-1.53805e-10	-1.24031	1.19857e-05	-1.53805e-10	-1.16366
5724090	chr4:5724090:G:A	2.07367e-08	-1.53805e-10	-1.37182	9.81824e-06	-1.53805e-10	-1.36313
5724133	chr4:5724133:A:G	2.45872e-08	-1.53805e-10	-1.2015	1.08649e-05	-1.53805e-10	-1.26183
5724340	chr4:5724340:T:C	8.60049e-08	-1.53805e-10	0.0506774	3.21915e-05	-1.53805e-10	-0.175666
5724470	chr4:5724470:T:C	5.37228e-09	-1.43415	-1.28833	2.47324e-06	-1.536	-1.20584
5724494	chr4:5724494:C:T	2.13939e-08	-1.53805e-10	-1.34062	9.84894e-06	-1.53805e-10	-1.36
5724544	chr4:5724544:G:T	9.05502e-09	-1.3248	-0.875603	4.1937e-06	-1.43666	-0.777126
5724570	chr4:5724570:G:T	1.39704e-07	1.91323	-1.37744	9.74687e-05	2.30918	-1.37702
5724669	chr4:5724669:G:T	1.40477e-07	0.655533	-0.114215	9.14355e-05	1.40023	-0.531967
5724749	chr4:5724749:A:G	2.06051e-08	-1.53805e-10	-1.37819	9.68208e-06	-1.53805e-10	-1.37709
5724804	chr4:5724804:C:A	2.05995e-08	-1.53805e-10	-1.37846	9.69903e-06	-1.53805e-10	-1.37534
5724805	chr4:5724805:A:C	6.23306e-09	-1.46085	-1.11301	2.86288e-06	-1.55529	-1.04025
5724916	chr4:5724916:A:G	4.25935e-08	-1.53805e-10	-0.652025	2.12808e-05	-1.53805e-10	-0.589562
5725049	chr4:5725049:C:G	5.00487e-09	-1.42283	-1.37049	2.19107e-06	-1.52653	-1.33645
5725061	chr4:5725061:C:T	2.10752e-08	-1.53805e-10	-1.35563	9.75246e-06	-1.53805e-10	-1.36985
5725294	chr4:5725294:G:A	1.61874e-08	-1.6195	-3.69205e-10	6.85919e-06	-1.72178	-3.69205e-10
5725774	chr4:5725774:C:T	2.06269e-08	-1.53805e-10	-1.37713	9.72816e-06	-1.53805e-10	-1.37234
5725791	chr4:5725791:T:C	2.63389e-08	-1.53805e-10	-1.13268	1.19531e-05	-1.53805e-10	-1.16638
5725819	chr4:5725819:A:G	3.59593e-08	-1.53805e-10	-0.821339	1.51906e-05	-1.53805e-10	-0.926691
5726021	chr4:5726021:G:A	7.12852e-09	-1.07344	-1.36619	2.97003e-06	-1.1874	-1.37139
5726202	chr4:5726202:G:A	2.07036e-08	-1.53805e-10	-1.37342	9.67303e-06	-1.53805e-10	-1.37803
5726306	chr4:5726306:G:C	7.35714e-09	-1.06564	-1.34242	2.98221e-06	-1.21214	-1.34256
5726548	chr4:5726548:T:C	2.22485e-08	-1.53805e-10	-1.30145	1.03866e-05	-1.53805e-10	-1.30685
5727301	chr4:5727301:T:C	2.37174e-08	-1.53805e-10	-1.23752	1.02023e-05	-1.53805e-10	-1.32476
5727398	chr4:5727398:C:T	6.70549e-09	-1.12655	-1.37425	2.81596e-06	-1.23487	-1.3772
5727512	chr4:5727512:T:C	2.06058e-08	-1.53805e-10	-1.37816	9.69967e-06	-1.53805e-10	-1.37528
5728048	chr4:5728048:C:T	1.07556e-07	0.407363	-0.133075	6.65618e-05	1.11572	-0.564961
5728099	chr4:5728099:G:A	4.18784e-09	-1.59466	-1.37688	1.9785e-06	-1.58719	-1.37784
5728520	chr4:5728520:C:G	7.5964e-09	-1.03628	-1.33977	3.061e-06	-1.18843	-1.3402
5728686	chr4:5728686:T:C	3.68751e-09	-1.72031	-1.37847	1.73677e-06	-1.72128	-1.37406
5728946	chr4:5728946:A:G	2.07992e-08	-1.53805e-10	-1.36881	9.68865e-06	-1.53805e-10	-1.37641
5729039	chr4:5729039:T:C	1.52075e-08	-1.68194	-3.69205e-10	6.96339e-06	-1.7067	-3.69205e-10
5729227	chr4:5729227:G:A	6.78854e-09	-1.71964	-0.768852	2.48755e-06	-1.72159	-1.01448
5729347	chr4:5729347:C:T	3.66982e-08	-1.53805e-10	-0.801001	1.41601e-05	-1.53805e-10	-0.996937
5729431	chr4:5729431:C:T	9.47198e-09	-1.22268	-0.932706	3.80298e-06	-1.3504	-0.961182
5729672	chr4:5729672:C:T	2.38344e-08	-1.53805e-10	-1.2326	1.08523e-05	-1.53805e-10	-1.26299
5729788	chr4:5729788:T:C	4.55984e-09	-1.56621	-1.32023	2.11608e-06	-1.55939	-1.33841
5729798	chr4:5729798:G:A	4.37845e-09	-1.5722	-1.35483	2.0393e-06	-1.5667	-1.36806
5730134	chr4:5730134:G:A	9.67771e-09	-1.24793	-0.885976	3.89178e-06	-1.37262	-0.91588
5730658	chr4:5730658:C:G	4.25864e-09	-1.59298	-1.36179	1.97723e-06	-1.5945	-1.37117
5730698	chr4:5730698:C:T	2.88204e-08	-1.53805e-10	-1.04264	1.28628e-05	-1.53805e-10	-1.09303
5731093	chr4:5731093:T:C	2.61019e-08	-1.53805e-10	-1.14172	1.17675e-05	-1.53805e-10	-1.18203
5731251	chr4:5731251:G:A	4.45445e-09	-1.55158	-1.35825	2.08486e-06	-1.54546	-1.36721
5731255	chr4:5731255:T:A	3.79948e-09	-1.70328	-1.36559	1.76387e-06	-1.70607	-1.37379
5731409	chr4:5731409:C:T	4.85154e-08	-1.53805e-10	-0.521846	2.08256e-05	-1.53805e-10	-0.611185
5731792	chr4:5731792:G:A	7.52811e-08	-1.53805e-10	-0.082498	3.12635e-05	-1.53805e-10	-0.204917
5731801	chr4:5731801:G:A	2.06765e-08	-1.53805e-10	-1.37473	9.73452e-06	-1.53805e-10	-1.37169
5731811	chr4:5731811:A:G	4.75376e-09	-1.52225	-1.32254	2.26436e-06	-1.51379	-1.31629
5732016	chr4:5732016:C:T	1.43894e-08	-0.649146	-1.08809	4.6364e-06	-0.896789	-1.21664
5732188	chr4:5732188:C:T	9.72154e-08	0.988426	-0.815224	8.14883e-05	1.77437	-1.02128
5732234	chr4:5732234:G:A	9.32247e-08	0.96725	-0.835964	7.82329e-05	1.75008	-1.03776
5732242	chr4:5732242:A:G	1.48951e-08	-0.557373	-1.14532	5.03091e-06	-0.76373	-1.26804
5732245	chr4:5732245:A:G	3.84059e-09	-1.69187	-1.36624	1.78349e-06	-1.69235	-1.37645
5732246	chr4:5732246:G:A	2.86068e-07	2.61836	-1.36586	0.000211253	3.08295	-1.37726
5732247	chr4:5732247:C:T	9.82365e-08	1.02007	-0.836421	8.29885e-05	1.80912	-1.03779
5732256	chr4:5732256:G:A	2.43679e-08	-1.53805e-10	-1.21046	1.15027e-05	-1.53805e-10	-1.20478
5732484	chr4:5732484:G:C	3.79662e-09	-1.69971	-1.3699	1.76403e-06	-1.70212	-1.37765
5732528	chr4:5732528:C:T	5.32502e-08	-0.428726	-3.69205e-10	2.83824e-05	-0.301599	-3.69205e-10
5732839	chr4:5732839:A:G	1.20029e-08	-0.654627	-1.26395	4.24867e-06	-0.857835	-1.34293
5732884	chr4:5732884:C:T	9.38604e-08	1.00424	-0.866163	7.96271e-05	1.7918	-1.06182
5732903	chr4:5732903:G:A	3.925e-09	-1.66611	-1.37025	1.81901e-06	-1.67124	-1.37783
5733155	chr4:5733155:C:G	1.26308e-08	-0.60449	-1.2631	4.44736e-06	-0.813078	-1.34198
5733230	chr4:5733230:G:A	8.30832e-09	-1.0038	-1.28267	3.35112e-06	-1.15898	-1.2791
5733462	chr4:5733462:C:G	2.51596e-08	-1.53805e-10	-1.17849	1.06087e-05	-1.53805e-10	-1.2857
5733576	chr4:5733576:C:T	2.5727e-07	1.67209	-0.525694	0.000152375	2.11338	-0.734407
5733589	chr4:5733589:G:C	2.64872e-07	2.54665	-1.37113	0.000193037	2.99393	-1.37842
5733793	chr4:5733793:T:G	3.89069e-09	-1.67654	-1.3686	1.80342e-06	-1.68046	-1.37722
5733856	chr4:5733856:G:C	4.04298e-09	-1.71758	-1.28917	1.99763e-06	-1.65317	-1.30224
5733988	chr4:5733988:A:G	2.8404e-07	2.26194	-1.01656	0.000189358	2.73337	-1.1371
5734102	chr4:5734102:A:G	3.92559e-09	-1.67741	-1.3588	1.80989e-06	-1.68157	-1.37253
5734171	chr4:5734171:G:C	3.21079e-07	2.73991	-1.37195	0.000228131	3.13894	-1.35639
5734445	chr4:5734445:G:T	4.59712e-09	-1.51785	-1.36045	2.15429e-06	-1.50652	-1.37339
5734736	chr4:5734736:C:G	2.09651e-08	-1.53805e-10	-1.36087	9.89916e-06	-1.53805e-10	-1.35492
5734739	chr4:5734739:A:G	3.90037e-07	2.94081	-1.3783	0.000282222	3.36692	-1.37159
5734765	chr4:5734765:G:A	8.71423e-08	0.296995	-0.23318	5.7232e-05	0.930261	-0.530516
5735105	chr4:5735105:T:G	4.15998e-07	2.9681	-1.34114	0.000293962	3.4007	-1.36462
5735553	chr4:5735553:G:A	2.55298e-08	-1.53805e-10	-1.16388	1.2376e-05	-1.53805e-10	-1.13161
5735579	chr4:5735579:T:G	9.6746e-08	0.275036	-0.106674	6.34921e-05	0.920626	-0.417079
5735690	chr4:5735690:T:G	8.5232e-09	-1.03951	-1.22142	3.14055e-06	-1.19702	-1.30595
5736082	chr4:5736082:G:A	4.16346e-08	-1.53805e-10	-0.674795	1.87305e-05	-1.53805e-10	-0.717217
5736726	chr4:5736726:A:G	8.82133e-09	-1.22727	-0.999282	3.26551e-06	-1.40365	-1.06031
5736732	chr4:5736732:T:C	2.42415e-08	-0.15258	-1.06308	6.88046e-06	-0.591357	-1.12732
5737149	chr4:5737149:C:T	3.71481e-09	-1.71553	-1.37587	1.74397e-06	-1.71987	-1.37134
5738140	chr4:5738140:T:C	3.43594e-08	-1.53805e-10	-0.866851	1.43488e-05	-1.53805e-10	-0.9837
5738306	chr4:5738306:T:A	5.98533e-09	-1.71794	-0.896477	2.56331e-06	-1.71972	-0.986349
5738626	chr4:5738626:C:T	1.68871e-08	-1.57718	-3.69205e-10	8.06284e-06	-1.5601	-3.69205e-10
5738711	chr4:5738711:C:T	2.30952e-08	-1.2641	-3.69205e-10	1.02166e-05	-1.32336	-3.69205e-10
5738807	chr4:5738807:C:A	3.92245e-08	-1.53805e-10	-0.734425	1.74504e-05	-1.53805e-10	-0.788004
5738818	chr4:5738818:C:T	4.9748e-09	-1.71281	-1.08653	2.06166e-06	-1.72132	-1.20253
5739252	chr4:5739252:C:T	5.37379e-08	-1.53805e-10	-0.419609	2.25809e-05	-1.53805e-10	-0.530265
5739468	chr4:5739468:G:A	3.70655e-09	-1.72228	-1.37135	1.76648e-06	-1.70114	-1.37724
5740102	chr4:5740102:A:T	5.63325e-08	0.977665	-1.35012	3.23435e-05	1.19939	-1.37034
5740140	chr4:5740140:A:T	7.21943e-09	-1.72193	-0.705023	3.06827e-06	-1.69902	-0.827236
5740449	chr4:5740449:C:T	4.43261e-09	-1.71007	-1.20467	2.10056e-06	-1.70425	-1.20091
5741010	chr4:5741010:C:T	7.46563e-09	-1.71919	-0.674223	3.0573e-06	-1.72273	-0.807106
5741131	chr4:5741131:A:G	1.53853e-08	-1.67032	-3.69205e-10	7.37278e-06	-1.64957	-3.69205e-10
5741326	chr4:5741326:A:G	4.65804e-09	-1.67821	-1.18693	2.3131e-06	-1.70227	-1.10651
5741446	chr4:5741446:G:C	2.6095e-08	-1.53805e-10	-1.14198	1.26368e-05	-1.53805e-10	-1.11075
5741782	chr4:5741782:C:T	3.57892e-08	-0.826082	-3.69205e-10	1.45417e-05	-0.970347	-3.69205e-10
5741785	chr4:5741785:T:C	4.34623e-08	0.667172	-1.299	1.79766e-05	0.4552	-1.2135
5742030	chr4:5742030:T:C	2.13341e-08	-1.53805e-10	-1.34342	1.01619e-05	-1.53805e-10	-1.32872
5742037	chr4:5742037:T:C	5.78343e-08	-1.53805e-10	-0.346144	2.43785e-05	-1.53805e-10	-0.453665
5742044	chr4:5742044:TA:T	9.62047e-09	-0.856892	-1.28294	4.25915e-06	-0.943051	-1.25525
5742054	chr4:5742054:C:T	6.25317e-09	-1.20295	-1.36769	3.31904e-06	-1.07166	-1.37604
5742115	chr4:5742115:T:C	5.83962e-08	-1.53805e-10	-0.336477	2.40459e-05	-1.53805e-10	-0.467405
5742160	chr4:5742160:T:C	1.02867e-08	-1.03145	-1.04142	4.54294e-06	-1.11379	-1.02
5742202	chr4:5742202:A:AG	4.2037e-09	-1.64153	-1.32623	1.96921e-06	-1.69003	-1.2797
5742252	chr4:5742252:C:G	5.56764e-09	-1.52993	-1.15683	4.17085e-06	-1.19491	-1.02434
5742367	chr4:5742367:G:A	7.53557e-09	-1.03112	-1.35297	3.22295e-06	-1.14463	-1.33244
5742410	chr4:5742410:C:T	2.06877e-08	-1.53805e-10	-1.37419	9.80626e-06	-1.53805e-10	-1.36435
5742626	chr4:5742626:C:T	2.24015e-08	-1.53805e-10	-1.2946	1.01874e-05	-1.53805e-10	-1.32622
5742779	chr4:5742779:T:C	1.01406e-08	-1.5916	-0.495577	3.52548e-06	-1.67138	-0.715969
5742832	chr4:5742832:C:T	1.46815e-08	-1.71714	-3.69205e-10	6.85594e-06	-1.72225	-3.69205e-10
5743274	chr4:5743274:G:T	1.18391e-08	-1.21788	-0.714435	3.85368e-06	-1.38666	-0.911684
5743552	chr4:5743552:C:A	7.13083e-09	-1.08925	-1.35004	3.97889e-06	-0.918232	-1.34813
5743577	chr4:5743577:C:T	6.64942e-09	-1.13087	-1.37833	3.57056e-06	-0.997722	-1.37692
5743965	chr4:5743965:AG:A	9.2531e-09	-0.922133	-1.25664	4.40359e-06	-0.836673	-1.32827
5744054	chr4:5744054:A:G	2.42952e-08	-1.53805e-10	-1.21345	1.10476e-05	-1.53805e-10	-1.24516
5744154	chr4:5744154:G:A	4.57545e-09	-1.66034	-1.22269	1.94827e-06	-1.6994	-1.28103
5744227	chr4:5744227:T:A	1.62484e-08	-1.03413	-0.581602	6.49545e-06	-1.23953	-0.536737
5744556	chr4:5744556:G:A	4.87613e-09	-1.6546	-1.16478	2.04792e-06	-1.69612	-1.23443
5744578	chr4:5744578:T:A	6.25914e-09	-1.40631	-1.16337	3.60986e-06	-1.18092	-1.18278
5744891	chr4:5744891:A:G	1.04252e-08	-1.25351	-0.805992	3.47363e-06	-1.41552	-0.98665
5744893	chr4:5744893:T:C	4.88074e-09	-1.61221	-1.20622	2.60839e-06	-1.46283	-1.2258
5744962	chr4:5744962:G:A	1.52881e-08	-1.67666	-3.69205e-10	7.49382e-06	-1.63329	-3.69205e-10
5745189	chr4:5745189:C:T	2.05701e-08	-1.37989	-3.69205e-10	1.28302e-05	-1.09557	-3.69205e-10
5745351	chr4:5745351:A:G	4.14115e-09	-1.60711	-1.37565	2.41802e-06	-1.39688	-1.36754
5745352	chr4:5745352:G:T	6.1528e-08	-1.53805e-10	-0.284236	3.40612e-05	-1.53805e-10	-0.119208
5745379	chr4:5745379:GT:G	3.84198e-09	-1.67949	-1.37824	1.8909e-06	-1.64181	-1.36851
5745455	chr4:5745455:G:A	3.72396e-09	-1.71687	-1.37207	1.82322e-06	-1.69934	-1.34743
5745565	chr4:5745565:C:T	6.3048e-09	-1.36468	-1.19773	3.70914e-06	-1.11966	-1.2169
5745809	chr4:5745809:C:T	4.93381e-09	-1.64703	-1.16059	2.06415e-06	-1.69109	-1.23156
5745974	chr4:5745974:G:A	5.2031e-09	-1.64339	-1.11108	2.15617e-06	-1.68882	-1.19022
5746108	chr4:5746108:G:A	3.4202e-08	-1.53805e-10	-0.871443	1.7262e-05	-1.53805e-10	-0.79886
5746386	chr4:5746386:G:A	6.62416e-08	-1.53805e-10	-0.210418	3.64393e-05	-1.53805e-10	-0.0517207
5746388	chr4:5746388:C:T	3.63411e-08	-0.810779	-3.69205e-10	1.4838e-05	-0.950179	-3.69205e-10
5746665	chr4:5746665:C:A	5.89453e-09	-1.44239	-1.18731	2.45679e-06	-1.49706	-1.25145
5746834	chr4:5746834:A:G	5.79012e-08	-1.53805e-10	-0.34499	2.35919e-05	-1.53805e-10	-0.486467
5746951	chr4:5746951:T:C	7.70792e-09	-1.00833	-1.35314	3.69311e-06	-0.971687	-1.36921
5747137	chr4:5747137:G:A	8.45263e-09	-1.09661	-1.17264	3.83487e-06	-1.07359	-1.22964
5747196	chr4:5747196:C:T	5.97636e-08	-1.53805e-10	-0.31333	3.06705e-05	-1.53805e-10	-0.224067
5747251	chr4:5747251:T:TCAG	4.01721e-09	-1.72191	-1.29123	2.35766e-06	-1.70558	-1.08412
5747364	chr4:5747364:A:G	2.07697e-08	-1.53805e-10	-1.37023	9.91572e-06	-1.53805e-10	-1.35325
5747389	chr4:5747389:G:T	4.71332e-09	-1.72274	-1.1306	2.78755e-06	-1.71148	-0.910725
5747475	chr4:5747475:A:T	6.06655e-09	-1.71902	-0.881918	2.76283e-06	-1.70399	-0.927121
5747535	chr4:5747535:C:T	7.45657e-09	-1.05348	-1.34115	3.52799e-06	-1.02778	-1.35886
5747633	chr4:5747633:C:T	9.90639e-09	-1.53788	-0.572665	4.66504e-06	-1.58319	-0.524079
5747882	chr4:5747882:C:T	4.59108e-09	-1.65493	-1.22468	1.92954e-06	-1.69526	-1.29483
5747889	chr4:5747889:T:G	9.80908e-09	-1.56908	-0.551342	4.55098e-06	-1.5242	-0.607822
5748057	chr4:5748057:G:A	6.83151e-09	-1.13106	-1.35112	3.23786e-06	-1.10645	-1.366
5748080	chr4:5748080:C:T	1.50774e-08	-1.69053	-3.69205e-10	7.32009e-06	-1.65675	-3.69205e-10
5748177	chr4:5748177:T:C	7.12074e-09	-1.08817	-1.35255	3.3861e-06	-1.06092	-1.36677
5748234	chr4:5748234:G:C	1.13604e-08	-0.935262	-1.03833	4.30339e-06	-0.990149	-1.19782
5748276	chr4:5748276:A:G	2.6098e-08	-0.647658	-0.494212	1.009e-05	-0.547522	-0.788299
5748429	chr4:5748429:A:G	2.24222e-08	-1.53805e-10	-1.29368	1.02217e-05	-1.53805e-10	-1.32286
5749294	chr4:5749294:T:C	7.18914e-09	-1.20497	-1.22618	2.77455e-06	-1.32913	-1.29775
5749438	chr4:5749438:G:A	3.69202e-09	-1.72229	-1.37526	1.78066e-06	-1.7163	-1.35409
5749454	chr4:5749454:C:T	2.09431e-08	-1.53805e-10	-1.36192	9.96388e-06	-1.53805e-10	-1.3484
5749661	chr4:5749661:C:T	2.10032e-08	-1.53805e-10	-1.35905	9.8034e-06	-1.53805e-10	-1.36464
5749721	chr4:5749721:C:T	1.2198e-07	-1.53805e-10	0.400132	5.11603e-05	-1.53805e-10	0.287596
5749739	chr4:5749739:G:A	4.34966e-08	-1.53805e-10	-0.631045	1.85039e-05	-1.53805e-10	-0.729387
5749740	chr4:5749740:T:C	4.58138e-08	-1.53805e-10	-0.579142	1.93991e-05	-1.53805e-10	-0.68214
5749762	chr4:5749762:C:T	1.27968e-08	-1.63514	-0.219391	7.39522e-06	-1.32371	-0.322824
5749773	chr4:5749773:A:G	4.20784e-08	-1.53805e-10	-0.664194	1.78754e-05	-1.53805e-10	-0.763943
5749949	chr4:5749949:C:T	2.08191e-08	-1.53805e-10	-1.36786	9.88389e-06	-1.53805e-10	-1.35646
5750099	chr4:5750099:T:A	6.97386e-09	-1.59954	-0.862023	2.42316e-06	-1.63495	-1.12734
5750572	chr4:5750572:A:T	2.53945e-08	-1.53805e-10	-1.1692	1.20396e-05	-1.53805e-10	-1.15917
5750842	chr4:5750842:G:A	6.19283e-08	-1.53805e-10	-0.27775	2.55897e-05	-1.53805e-10	-0.405178
5750910	chr4:5750910:A:G	2.1297e-08	-1.53805e-10	-1.34516	9.79472e-06	-1.53805e-10	-1.36552
5750927	chr4:5750927:G:A	5.10453e-09	-1.69394	-1.07966	2.29858e-06	-1.6965	-1.11858
5750929	chr4:5750929:C:T	2.08486e-08	-1.53805e-10	-1.36644	9.746e-06	-1.53805e-10	-1.37051
5750969	chr4:5750969:T:C	2.53914e-08	-1.53805e-10	-1.16932	1.20382e-05	-1.53805e-10	-1.15928
5751026	chr4:5751026:C:T	8.34093e-09	-1.42107	-0.861478	2.9405e-06	-1.54163	-1.02716
5751030	chr4:5751030:T:C	2.11453e-08	-1.53805e-10	-1.35231	9.88211e-06	-1.53805e-10	-1.35664
5751039	chr4:5751039:T:C	2.18944e-08	-1.53805e-10	-1.31749	1.00525e-05	-1.53805e-10	-1.33954
5751075	chr4:5751075:G:C	8.94877e-09	-1.40165	-0.810559	3.3901e-06	-1.49028	-0.936233
5751182	chr4:5751182:C:T	2.08183e-08	-1.53805e-10	-1.36789	9.84782e-06	-1.53805e-10	-1.36012
5751326	chr4:5751326:C:A	5.20932e-09	-1.57605	-1.17723	2.20183e-06	-1.61364	-1.24444
5751384	chr4:5751384:C:T	3.75915e-09	-1.71577	-1.36377	1.84344e-06	-1.69783	-1.33791
5751387	chr4:5751387:A:C	8.98854e-09	-1.00435	-1.20343	3.35841e-06	-1.20316	-1.23274
5751522	chr4:5751522:C:T	7.63511e-09	-1.40972	-0.961245	2.83733e-06	-1.46646	-1.13805
5751627	chr4:5751627:G:A	5.19167e-09	-1.5693	-1.18737	1.97958e-06	-1.6627	-1.30178
5751754	chr4:5751754:G:A	1.47198e-08	-1.71453	-3.69205e-10	6.86882e-06	-1.72038	-3.69205e-10
5751963	chr4:5751963:G:T	7.60953e-09	-1.45064	-0.923685	2.72616e-06	-1.56367	-1.08081
5752128	chr4:5752128:G:A	8.22197e-09	-1.64296	-0.653954	3.65132e-06	-1.66822	-0.684056
5752250	chr4:5752250:G:T	4.81107e-09	-1.54828	-1.28453	2.08331e-06	-1.58989	-1.32352
5752457	chr4:5752457:A:G	1.03518e-08	-1.10731	-0.959259	3.86129e-06	-1.19966	-1.09671
5752692	chr4:5752692:G:T	3.44959e-08	-1.53805e-10	-0.862888	1.39365e-05	-1.53805e-10	-1.01286
5752817	chr4:5752817:T:C	1.535e-08	-1.59315	-0.0794651	5.26764e-06	-1.5775	-0.408282
5752852	chr4:5752852:C:T	8.1503e-09	-1.50872	-0.796949	2.87812e-06	-1.60735	-0.982884
5753254	chr4:5753254:G:A	2.06241e-08	-1.53805e-10	-1.37727	9.66924e-06	-1.53805e-10	-1.37842
5753305	chr4:5753305:C:T	7.30652e-08	-0.112376	-3.69205e-10	3.01913e-05	-0.239814	-3.69205e-10
5753323	chr4:5753323:C:T	9.48175e-09	-1.51261	-0.641752	4.10997e-06	-1.61752	-0.616431
5753565	chr4:5753565:G:A	1.91878e-08	-1.48867	0.0392199	5.51416e-06	-1.53745	-0.402601
5753646	chr4:5753646:G:C	4.21198e-09	-1.69561	-1.27018	2.00595e-06	-1.72205	-1.22919
5753728	chr4:5753728:C:G	2.17383e-08	-1.53805e-10	-1.32465	1.00286e-05	-1.53805e-10	-1.34193
5753789	chr4:5753789:T:A	1.55248e-08	-1.66129	-3.69205e-10	8.20184e-06	-1.54301	-3.69205e-10
5753797	chr4:5753797:G:A	3.69602e-08	-1.53805e-10	-0.793886	1.44175e-05	-1.53805e-10	-0.978924
5753941	chr4:5753941:A:G	7.64753e-08	-1.53805e-10	-0.066759	3.16883e-05	-1.53805e-10	-0.19142
5753991	chr4:5753991:G:A	6.72567e-08	-1.53805e-10	-0.19521	2.76138e-05	-1.53805e-10	-0.329053
5754110	chr4:5754110:T:A	3.93648e-09	-1.66766	-1.36578	1.7941e-06	-1.69699	-1.36587
5754205	chr4:5754205:C:T	6.50949e-08	-1.53805e-10	-0.227881	2.67858e-05	-1.53805e-10	-0.359496
5754275	chr4:5754275:A:G	1.81412e-08	-1.58896	0.0834123	7.89803e-06	-1.50338	-0.0773728
5754287	chr4:5754287:G:A	2.47834e-08	-1.53805e-10	-1.19355	1.14853e-05	-1.53805e-10	-1.2063
5754479	chr4:5754479:C:T	4.37375e-09	-1.55156	-1.37654	1.97166e-06	-1.59296	-1.37553
5754629	chr4:5754629:G:A	3.75023e-08	-1.53805e-10	-0.779326	1.59714e-05	-1.53805e-10	-0.876569
5754635	chr4:5754635:G:A	3.94276e-09	-1.69249	-1.33936	2.2351e-06	-1.63913	-1.20395
5754831	chr4:5754831:GC:G	1.57578e-08	-1.64639	-3.69205e-10	7.57874e-06	-1.62202	-3.69205e-10
5755240	chr4:5755240:G:A	9.70518e-09	-1.5982	-0.53287	4.43641e-06	-1.51699	-0.640529
5755319	chr4:5755319:C:T	4.41733e-09	-1.7076	-1.21059	1.87404e-06	-1.68955	-1.32972
5755327	chr4:5755327:C:T	1.02087e-08	-1.59464	-0.48585	4.65659e-06	-1.51269	-0.596393
5755430	chr4:5755430:A:AGGAG	4.26424e-08	-1.53805e-10	-0.650877	2.20659e-05	-1.53805e-10	-0.553333
5755540	chr4:5755540:G:A	4.34735e-08	-1.53805e-10	-0.631576	2.25302e-05	-1.53805e-10	-0.532513
5755792	chr4:5755792:T:G	1.09282e-08	-1.46347	-0.548911	3.81193e-06	-1.49512	-0.814117
5755833	chr4:5755833:G:C	1.45993e-08	-1.72276	-3.69205e-10	6.86388e-06	-1.7211	-3.69205e-10
5755909	chr4:5755909:C:T	3.19531e-08	-1.53805e-10	-0.939457	1.35704e-05	-1.53805e-10	-1.03948
5756217	chr4:5756217:A:C	1.26754e-08	-1.49425	-0.369812	7.41858e-06	-1.37855	-0.264826
5756579	chr4:5756579:A:G	2.09869e-08	-1.53805e-10	-1.35983	9.75151e-06	-1.53805e-10	-1.36995
5756733	chr4:5756733:C:T	1.5228e-08	-1.68059	-3.69205e-10	8.49429e-06	-1.50797	-3.69205e-10
5756796	chr4:5756796:G:A	4.23521e-08	-1.53805e-10	-0.657708	2.19224e-05	-1.53805e-10	-0.559859
5756852	chr4:5756852:G:A	1.37926e-08	-1.5027	-0.276892	6.23227e-06	-1.40119	-0.416439
5757142	chr4:5757142:T:C	4.63797e-09	-1.53309	-1.33636	2.2274e-06	-1.52043	-1.3261
5757332	chr4:5757332:C:T	2.22025e-08	-1.53805e-10	-1.30352	9.90943e-06	-1.53805e-10	-1.35388
5757376	chr4:5757376:C:T	3.70084e-09	-1.7182	-1.37697	1.76289e-06	-1.7035	-1.37691
5757389	chr4:5757389:G:A	3.27608e-08	-1.53805e-10	-0.914495	1.34013e-05	-1.53805e-10	-1.05202
5757533	chr4:5757533:C:T	4.13419e-08	-1.53805e-10	-0.681851	2.13623e-05	-1.53805e-10	-0.585741
5757570	chr4:5757570:G:A	2.23273e-08	-1.53805e-10	-1.29792	1.02624e-05	-1.53805e-10	-1.31888
5757880	chr4:5757880:G:A	9.12304e-09	-1.55972	-0.6332	5.03542e-06	-1.46227	-0.568599
5758116	chr4:5758116:G:A	3.58009e-08	-1.53805e-10	-0.825755	1.53458e-05	-1.53805e-10	-0.916527
5758259	chr4:5758259:C:T	4.05326e-09	-1.68776	-1.31645	2.3592e-06	-1.63508	-1.15397
5758817	chr4:5758817:C:T	4.42452e-08	-1.72249	1.10851	2.52748e-05	-1.69779	1.28023
5758995	chr4:5758995:T:TC	1.95975e-07	-1.53805e-10	0.87426	0.000105491	-1.53805e-10	1.01126
5759139	chr4:5759139:CT:C	2.24194e-08	-1.53805e-10	-1.2938	1.05946e-05	-1.53805e-10	-1.28702
5759192	chr4:5759192:G:A	3.07001e-08	-1.53805e-10	-0.979461	1.54172e-05	-1.53805e-10	-0.911888
5759285	chr4:5759285:A:G	4.75766e-08	-1.56623	1.02484	1.09118e-05	-1.60637	0.348846
5759484	chr4:5759484:C:G	3.65541e-08	-1.53805e-10	-0.804933	1.84343e-05	-1.53805e-10	-0.733153
5759490	chr4:5759490:G:C	6.11347e-08	-1.53805e-10	-0.290647	3.22713e-05	-1.53805e-10	-0.173189
5759639	chr4:5759639:G:A	6.28598e-09	-1.71833	-0.847079	2.81433e-06	-1.71687	-0.895773
5759708	chr4:5759708:T:C	1.4595e-08	-1.0385	-0.684552	7.62256e-06	-0.889849	-0.726407
5759800	chr4:5759800:G:C	4.88101e-08	-1.53805e-10	-0.515789	2.21496e-05	-1.53805e-10	-0.54955
5759810	chr4:5759810:C:T	2.12671e-08	-1.53805e-10	-1.34657	9.80099e-06	-1.53805e-10	-1.36488
5759825	chr4:5759825:C:T	3.85859e-09	-1.69234	-1.36108	1.75024e-06	-1.72256	-1.36505
5759915	chr4:5759915:A:G	2.88113e-08	-1.53805e-10	-1.04296	1.26122e-05	-1.53805e-10	-1.1127
5759997	chr4:5759997:A:G	4.46692e-09	-1.72107	-1.18596	2.17578e-06	-1.7073	-1.16268
5760137	chr4:5760137:G:A	4.36194e-09	-1.68966	-1.24115	1.95034e-06	-1.72169	-1.25767
5760199	chr4:5760199:A:G	4.48413e-09	-1.72157	-1.18161	2.04551e-06	-1.72227	-1.20945
5760227	chr4:5760227:T:G	4.31009e-09	-1.71944	-1.22333	2.10517e-06	-1.70312	-1.19985
5760284	chr4:5760284:A:G	2.32135e-08	-0.866291	-0.392702	8.96294e-06	-0.989386	-0.464883
5760406	chr4:5760406:G:C	1.91423e-08	-1.55069	0.0988679	7.96884e-06	-1.63215	0.0603215
5760434	chr4:5760434:A:G	4.69304e-09	-1.51774	-1.33991	2.06748e-06	-1.60555	-1.31548
5760436	chr4:5760436:A:T	5.63227e-08	-1.53805e-10	-0.37263	2.20937e-05	-1.53805e-10	-0.552077
5760536	chr4:5760536:G:A	4.49033e-09	-1.71972	-1.18208	2.19897e-06	-1.70376	-1.15562
5760616	chr4:5760616:G:A	2.63099e-08	-1.53805e-10	-1.13378	1.16317e-05	-1.53805e-10	-1.19364
5760623	chr4:5760623:G:A	3.12999e-08	-1.53805e-10	-0.960111	1.42491e-05	-1.53805e-10	-0.990677
5760676	chr4:5760676:C:A	2.50513e-08	-1.53805e-10	-1.1828	1.2052e-05	-1.53805e-10	-1.15814
5760754	chr4:5760754:G:A	2.59298e-08	-0.886129	-0.262205	9.9587e-06	-1.0086	-0.340319
5760847	chr4:5760847:C:T	4.40521e-09	-1.57134	-1.3496	1.99122e-06	-1.60229	-1.35633
5760896	chr4:5760896:G:C	4.87893e-09	-1.72091	-1.09789	1.93649e-06	-1.71924	-1.26725
5761291	chr4:5761291:G:A	2.06345e-08	-1.53805e-10	-1.37676	9.6688e-06	-1.53805e-10	-1.37846
5761354	chr4:5761354:C:T	2.6206e-08	-1.53805e-10	-1.13774	1.2669e-05	-1.53805e-10	-1.10821
5761592	chr4:5761592:G:A	1.14071e-08	-0.912503	-1.05699	5.14913e-06	-1.00327	-1.00527
5761603	chr4:5761603:C:T	6.67288e-09	-1.71947	-0.786206	3.09825e-06	-1.70357	-0.81296
5761809	chr4:5761809:C:T	1.76986e-08	-0.92733	-0.602912	9.25794e-06	-0.766167	-0.65572
5761915	chr4:5761915:A:G	2.47067e-08	-1.53805e-10	-1.19665	1.10211e-05	-1.53805e-10	-1.24755
5762185	chr4:5762185:AATG:A	4.53864e-09	-1.6547	-1.2364	2.1181e-06	-1.67288	-1.22397
5763278	chr4:5763278:T:G	6.67983e-09	-1.605	-0.899637	3.71049e-06	-1.67149	-0.664716
5763457	chr4:5763457:TG:T	4.37373e-09	-1.69263	-1.23548	2.17536e-06	-1.65716	-1.21302
5763971	chr4:5763971:T:C	9.20651e-08	-1.53805e-10	0.118769	4.9975e-05	-1.53805e-10	0.264155
5764537	chr4:5764537:T:C	4.42327e-08	-1.53805e-10	-0.614264	1.79063e-05	-1.53805e-10	-0.762216
5764605	chr4:5764605:T:A	4.10146e-09	-1.6629	-1.32948	2.07308e-06	-1.61982	-1.29851
5765840	chr4:5765840:G:C	7.55823e-09	-1.42661	-0.954483	2.73136e-06	-1.5496	-1.09297
5765999	chr4:5765999:C:T	1.03326e-07	-1.53805e-10	0.234161	5.58818e-05	-1.53805e-10	0.375871
5766347	chr4:5766347:C:T	9.42978e-09	-1.34739	-0.812464	3.64717e-06	-1.48392	-0.869497
5766453	chr4:5766453:C:T	1.17918e-08	-0.968058	-0.968269	4.31292e-06	-1.16901	-1.01675
5766539	chr4:5766539:AC:A	2.37313e-08	-1.53805e-10	-1.23693	1.06501e-05	-1.53805e-10	-1.2818
5766574	chr4:5766574:C:T	1.23228e-07	-1.53805e-10	0.410307	6.74378e-05	-1.53805e-10	0.563837
5766614	chr4:5766614:T:G	1.47978e-08	-1.70925	-3.69205e-10	6.97138e-06	-1.70555	-3.69205e-10
5766947	chr4:5766947:A:G	7.25272e-09	-1.72058	-0.701774	3.49198e-06	-1.72267	-0.674233
5766974	chr4:5766974:G:A	8.55583e-09	-1.47701	-0.780101	3.0392e-06	-1.58791	-0.947861
5767159	chr4:5767159:T:C	4.12466e-08	-0.903317	0.21916	1.66743e-05	-0.994183	0.160683
5767228	chr4:5767228:G:A	1.20285e-08	-1.01231	-0.904137	6.32988e-06	-0.857291	-0.944795
5767255	chr4:5767255:G:A	5.08807e-09	-1.49145	-1.28537	2.24836e-06	-1.56988	-1.26729
5767355	chr4:5767355:TTGTC:T	4.20032e-09	-1.61454	-1.35403	1.83533e-06	-1.66709	-1.37306
5767378	chr4:5767378:A:G	6.87831e-09	-1.38559	-1.08976	3.3785e-06	-1.38761	-1.04232
5767383	chr4:5767383:A:G	7.34536e-09	-1.34003	-1.06963	3.6125e-06	-1.34258	-1.02039
5767481	chr4:5767481:G:A	4.23122e-09	-1.70409	-1.25714	2.07646e-06	-1.67466	-1.24204
5767701	chr4:5767701:G:A	5.24279e-09	-1.48016	-1.26672	2.31378e-06	-1.56141	-1.24707
5767755	chr4:5767755:C:T	3.88365e-09	-1.67254	-1.37441	1.80188e-06	-1.69328	-1.36526
5767835	chr4:5767835:T:G	6.21949e-09	-1.36038	-1.21566	3.10628e-06	-1.36151	-1.15243
5767848	chr4:5767848:A:G	5.22057e-09	-1.46739	-1.28373	2.29528e-06	-1.55083	-1.26568
5767915	chr4:5767915:T:C	6.07915e-09	-1.35507	-1.24379	2.97235e-06	-1.34339	-1.21463
5767932	chr4:5767932:C:T	1.42766e-08	-1.00467	-0.74044	7.48168e-06	-0.848407	-0.786504
5767938	chr4:5767938:C:G	7.16269e-09	-1.72249	-0.712357	3.4564e-06	-1.72242	-0.684725
5768073	chr4:5768073:ATTG:A	2.5334e-08	-1.53805e-10	-1.17158	1.16698e-05	-1.53805e-10	-1.19036
5768078	chr4:5768078:A:T	2.53454e-08	-1.53805e-10	-1.17113	1.16747e-05	-1.53805e-10	-1.18995
5768190	chr4:5768190:C:T	1.47106e-08	-1.66555	-0.0496117	6.57434e-06	-1.64547	-0.118728
5768223	chr4:5768223:T:A	4.86854e-09	-1.53293	-1.288	2.02928e-06	-1.63061	-1.30908
5768358	chr4:5768358:G:A	7.17845e-09	-1.72029	-0.712357	3.45585e-06	-1.72258	-0.684725
5768377	chr4:5768377:T:A	7.00915e-09	-1.72228	-0.734228	3.37948e-06	-1.72259	-0.70706
5768383	chr4:5768383:A:G	7.00405e-09	-1.72271	-0.73453	3.38042e-06	-1.72201	-0.707363
5768771	chr4:5768771:C:T	2.66097e-08	-1.71644	0.593984	1.06319e-05	-1.67762	0.394113
5768860	chr4:5768860:A:T	5.73056e-08	-1.53805e-10	-0.355328	2.28127e-05	-1.53805e-10	-0.520051
5768916	chr4:5768916:A:G	5.65868e-09	-1.67576	-0.994777	2.79038e-06	-1.60418	-1.017
5768986	chr4:5768986:T:A	2.44109e-08	-1.53805e-10	-1.2087	1.08876e-05	-1.53805e-10	-1.25975
5769007	chr4:5769007:G:A	3.73231e-09	-1.71324	-1.37346	1.73673e-06	-1.71862	-1.37674
5769350	chr4:5769350:C:T	5.34576e-09	-1.72233	-1.00509	2.58856e-06	-1.71476	-0.981504
5769535	chr4:5769535:C:T	5.01492e-09	-1.5022	-1.28911	2.24658e-06	-1.5178	-1.32016
5769561	chr4:5769561:A:G	8.85034e-08	-1.70631	1.78562	3.23474e-05	-1.71927	1.54843
5769658	chr4:5769658:G:A	5.46827e-09	-1.72023	-0.984539	2.65512e-06	-1.70915	-0.961728
5769712	chr4:5769712:T:G	1.79734e-08	-1.51484	-3.69205e-10	8.0501e-06	-1.56168	-3.69205e-10
5769856	chr4:5769856:C:G	3.06456e-07	1.32135	-3.69205e-10	0.0001523	1.37848	-3.69205e-10
5769923	chr4:5769923:T:C	2.59557e-08	-1.53805e-10	-1.14734	1.14303e-05	-1.53805e-10	-1.2111
5770067	chr4:5770067:G:A	4.85407e-09	-1.71424	-1.10967	2.36293e-06	-1.69546	-1.092
5770074	chr4:5770074:T:C	4.8812e-09	-1.71389	-1.10445	2.37706e-06	-1.6949	-1.0866
5770114	chr4:5770114:A:G	4.84392e-09	-1.71035	-1.11565	2.35837e-06	-1.68878	-1.10061
5771040	chr4:5771040:A:G	2.35817e-08	-1.24326	-3.69205e-10	1.15551e-05	-1.20024	-3.69205e-10
5771328	chr4:5771328:G:A	1.58092e-08	-1.40295	-0.240181	7.52756e-06	-1.2314	-0.397395
5771739	chr4:5771739:G:A	2.61614e-08	-1.53805e-10	-1.13944	1.23441e-05	-1.53805e-10	-1.13419
5771939	chr4:5771939:C:G	2.12077e-08	-1.53805e-10	-1.34936	9.88573e-06	-1.53805e-10	-1.35628
5772062	chr4:5772062:A:G	5.30976e-08	-1.53805e-10	-0.431596	2.89644e-05	-1.53805e-10	-0.281302
5772133	chr4:5772133:C:T	4.26898e-09	-1.69314	-1.25921	1.97955e-06	-1.71453	-1.24997
5772170	chr4:5772170:A:T	7.02805e-08	-1.70129	1.55006	2.59062e-05	-1.71979	1.3269
5772330	chr4:5772330:T:C	2.54273e-08	-1.53805e-10	-1.16791	1.21026e-05	-1.53805e-10	-1.15395
5772369	chr4:5772369:CAA:C	3.70958e-09	-1.71435	-1.37846	1.72663e-06	-1.72274	-1.37846
5772410	chr4:5772410:C:T	2.10022e-08	-1.53805e-10	-1.3591	9.68389e-06	-1.53805e-10	-1.3769
5772599	chr4:5772599:A:G	6.26897e-08	-1.53805e-10	-0.265531	3.11359e-05	-1.53805e-10	-0.209007
5772729	chr4:5772729:A:C	7.66558e-09	-1.25771	-1.10928	4.43664e-06	-1.14183	-1.01564
5772779	chr4:5772779:A:G	3.79151e-09	-1.69583	-1.37513	1.74217e-06	-1.71674	-1.3755
5773036	chr4:5773036:T:C	2.06997e-08	-1.53805e-10	-1.37361	9.66883e-06	-1.53805e-10	-1.37846
5773322	chr4:5773322:T:G	2.35282e-08	-1.53805e-10	-1.24553	1.13672e-05	-1.53805e-10	-1.21664
5773379	chr4:5773379:A:G	1.53176e-08	-1.67472	-3.69205e-10	7.20724e-06	-1.67228	-3.69205e-10
5773589	chr4:5773589:G:A	2.06125e-08	-1.53805e-10	-1.37783	9.70963e-06	-1.53805e-10	-1.37425
5773624	chr4:5773624:G:A	2.05994e-08	-1.53805e-10	-1.37847	9.71157e-06	-1.53805e-10	-1.37405
5773860	chr4:5773860:C:T	7.54944e-08	-0.0796692	-3.69205e-10	3.0086e-05	-0.243307	-3.69205e-10
5773897	chr4:5773897:C:T	6.33679e-09	-1.4098	-1.14755	3.00773e-06	-1.33144	-1.21475
5774316	chr4:5774316:C:A	5.40121e-09	-1.61621	-1.1009	2.48685e-06	-1.66538	-1.07097
5774411	chr4:5774411:G:A	2.08792e-08	-1.53805e-10	-1.36497	9.9848e-06	-1.53805e-10	-1.3463
5774443	chr4:5774443:A:G	3.62313e-08	-1.53805e-10	-0.813803	1.56206e-05	-1.53805e-10	-0.898776
5774557	chr4:5774557:T:C	9.33582e-08	0.132717	-3.69205e-10	4.99036e-05	0.262725	-3.69205e-10
5774979	chr4:5774979:AG:A	2.0849e-08	-1.53805e-10	-1.36642	9.84473e-06	-1.53805e-10	-1.36043
5775162	chr4:5775162:A:C	1.20947e-07	-1.53805e-10	0.391628	4.72969e-05	-1.53805e-10	0.209077
5775372	chr4:5775372:A:G	4.74213e-08	-1.53805e-10	-0.544655	2.54021e-05	-1.53805e-10	-0.412537
5775659	chr4:5775659:C:T	4.08216e-09	-1.71433	-1.28277	1.87496e-06	-1.72268	-1.29611
5775790	chr4:5775790:T:C	2.06584e-08	-1.53805e-10	-1.37561	9.81785e-06	-1.53805e-10	-1.36317
5775798	chr4:5775798:T:C	2.30547e-07	-1.53805e-10	1.03673	0.00012064	-1.53805e-10	1.14544
5776118	chr4:5776118:T:C	5.19476e-09	-1.51293	-1.24314	2.2926e-06	-1.59622	-1.22146
5776453	chr4:5776453:C:G	4.23955e-08	-1.71269	1.05601	1.90986e-05	-1.7195	1.02175
5777056	chr4:5777056:A:G	5.2644e-09	-1.68226	-1.0605	2.46541e-06	-1.7131	-1.03191
5777258	chr4:5777258:C:A	2.07931e-08	-1.53805e-10	-1.36911	9.94012e-06	-1.53805e-10	-1.35079
5777556	chr4:5777556:G:C	2.87404e-08	-1.53805e-10	-1.04542	1.27492e-05	-1.53805e-10	-1.1019
5777590	chr4:5777590:T:G	5.0231e-09	-1.5725	-1.21718	2.25223e-06	-1.63892	-1.19653
5777780	chr4:5777780:G:A	5.73621e-09	-1.71051	-0.946416	3.7096e-06	-1.67343	-0.663012
5777784	chr4:5777784:T:G	2.07396e-08	-1.53805e-10	-1.37168	9.78346e-06	-1.53805e-10	-1.36668
5777792	chr4:5777792:G:A	2.16959e-08	-1.3266	-3.69205e-10	1.05915e-05	-1.28731	-3.69205e-10
5778206	chr4:5778206:T:C	6.1703e-09	-1.69105	-0.892927	2.91725e-06	-1.71727	-0.859458
5778502	chr4:5778502:T:C	2.45417e-07	-1.53805e-10	1.09923	0.000128393	-1.53805e-10	1.20773
5778631	chr4:5778631:A:G	2.38645e-08	-1.53805e-10	-1.23134	1.15205e-05	-1.53805e-10	-1.20324
5778922	chr4:5778922:A:G	2.62159e-08	-1.53805e-10	-1.13736	1.30571e-05	-1.53805e-10	-1.07803
5779155	chr4:5779155:A:G	2.11133e-08	-1.53805e-10	-1.35382	1.01434e-05	-1.53805e-10	-1.33054
5779162	chr4:5779162:A:G	1.58326e-08	-1.64166	-3.69205e-10	7.19379e-06	-1.67415	-3.69205e-10
5779558	chr4:5779558:TC:T	5.38928e-09	-1.60955	-1.10976	2.48068e-06	-1.55769	-1.18115
5780477	chr4:5780477:TATA:T	2.17553e-08	-1.53805e-10	-1.32387	1.06011e-05	-1.53805e-10	-1.28641
5780564	chr4:5780564:A:T	4.55358e-09	-1.66698	-1.22084	1.97095e-06	-1.67655	-1.2923
5780568	chr4:5780568:T:C	2.19092e-08	-1.53805e-10	-1.31682	1.0687e-05	-1.53805e-10	-1.27834
5780571	chr4:5780571:T:C	2.15354e-08	-1.53805e-10	-1.33403	1.04149e-05	-1.53805e-10	-1.30413
5780613	chr4:5780613:C:T	2.14432e-08	-1.53805e-10	-1.33832	1.03329e-05	-1.53805e-10	-1.31204
5780778	chr4:5780778:A:T	2.09706e-08	-1.53805e-10	-1.36061	9.78268e-06	-1.53805e-10	-1.36675
5781026	chr4:5781026:G:T	2.87047e-08	-1.53805e-10	-1.04667	1.27342e-05	-1.53805e-10	-1.10307
5781242	chr4:5781242:G:C	6.76496e-08	-0.189386	-3.69205e-10	3.42798e-05	-0.112811	-3.69205e-10
5781332	chr4:5781332:G:A	1.19392e-07	-1.53805e-10	0.378683	6.1304e-05	-1.53805e-10	0.468478
5781484	chr4:5781484:G:C	1.35255e-08	-1.45071	-0.348443	6.976e-06	-1.31875	-0.386139
5781659	chr4:5781659:A:T	6.54426e-09	-1.57316	-0.951982	2.76259e-06	-1.58785	-1.04335
5781760	chr4:5781760:A:G	5.43142e-08	-1.53805e-10	-0.408941	2.29353e-05	-1.53805e-10	-0.514691
5782219	chr4:5782219:G:A	2.16556e-08	-1.53805e-10	-1.32846	1.04905e-05	-1.53805e-10	-1.2969
5782222	chr4:5782222:C:T	2.17275e-08	-1.53805e-10	-1.32515	1.00915e-05	-1.53805e-10	-1.33568
5782345	chr4:5782345:G:C	2.01755e-07	-1.53805e-10	0.903328	0.000120915	-1.53805e-10	1.14772
5782366	chr4:5782366:T:C	4.56917e-09	-1.70985	-1.17455	2.21344e-06	-1.68548	-1.16734
5783207	chr4:5783207:A:G	4.78617e-09	-1.46717	-1.37083	2.17484e-06	-1.49207	-1.37834
5783312	chr4:5783312:G:T	1.46283e-08	-1.72077	-3.69205e-10	6.85317e-06	-1.72266	-3.69205e-10
5783915	chr4:5783915:CAG:C	1.71295e-08	-1.56293	-3.69205e-10	7.43364e-06	-1.64135	-3.69205e-10
5783970	chr4:5783970:C:G	5.09159e-09	-1.69676	-1.07938	2.22779e-06	-1.70373	-1.14263
5784461	chr4:5784461:C:T	4.63787e-09	-1.72272	-1.14675	2.51148e-06	-1.72087	-1.00562
5784563	chr4:5784563:A:G	2.08924e-08	-1.53805e-10	-1.36434	9.75367e-06	-1.53805e-10	-1.36972
5784575	chr4:5784575:C:T	4.14077e-08	-1.53805e-10	-0.68026	1.96788e-05	-1.53805e-10	-0.667828
5784771	chr4:5784771:C:T	4.37144e-09	-1.65913	-1.26951	2.02018e-06	-1.69918	-1.245
5785126	chr4:5785126:C:T	6.00622e-09	-1.72236	-0.888569	3.12009e-06	-1.71371	-0.795795
5785194	chr4:5785194:G:A	2.08579e-08	-1.53805e-10	-1.36599	9.9746e-06	-1.53805e-10	-1.34733
5785195	chr4:5785195:C:T	6.75652e-09	-1.12394	-1.36928	2.63278e-06	-1.30086	-1.37846
5785392	chr4:5785392:T:C	2.1546e-08	-1.53805e-10	-1.33354	1.04727e-05	-1.53805e-10	-1.29859
5785713	chr4:5785713:G:A	1.55953e-08	-1.58799	-0.0687694	7.58948e-06	-1.4883	-0.132309
5785794	chr4:5785794:C:G	4.85204e-08	-1.53805e-10	-0.521742	2.14098e-05	-1.53805e-10	-0.58352
5786227	chr4:5786227:T:C	2.06553e-08	-1.53805e-10	-1.37576	9.69963e-06	-1.53805e-10	-1.37528
5786300	chr4:5786300:C:T	1.46373e-08	-1.72015	-3.69205e-10	6.94187e-06	-1.7098	-3.69205e-10
5786643	chr4:5786643:A:G	5.87017e-09	-1.50149	-1.13235	2.83004e-06	-1.5196	-1.08748
5786779	chr4:5786779:G:C	2.18486e-08	-1.53805e-10	-1.31959	1.0669e-05	-1.53805e-10	-1.28002
5786780	chr4:5786780:G:A	4.57883e-09	-1.71834	-1.16395	2.4759e-06	-1.71254	-1.02822
5787007	chr4:5787007:G:A	5.78799e-09	-1.27154	-1.3764	2.33831e-06	-1.42193	-1.37602
5787196	chr4:5787196:T:C	3.47891e-08	-1.53805e-10	-0.854423	1.76659e-05	-1.53805e-10	-0.775732
5787502	chr4:5787502:C:T	5.23936e-09	-1.37581	-1.37172	2.14736e-06	-1.50481	-1.37832
5787867	chr4:5787867:C:G	2.12985e-08	-1.53805e-10	-1.34509	1.0257e-05	-1.53805e-10	-1.31941
5788432	chr4:5788432:C:T	4.8371e-09	-1.70556	-1.12185	2.36615e-06	-1.72081	-1.06529
5789149	chr4:5789149:A:G	2.06502e-08	-1.53805e-10	-1.376	9.67015e-06	-1.53805e-10	-1.37832
5789479	chr4:5789479:C:T	5.74378e-09	-1.70138	-0.95423	3.16142e-06	-1.71074	-0.785603
5789622	chr4:5789622:T:C	2.52338e-08	-1.17554	-3.69205e-10	1.14018e-05	-1.2136	-3.69205e-10
5789743	chr4:5789743:T:G	9.01419e-08	0.0976584	-3.69205e-10	3.8806e-05	0.0112067	-3.69205e-10
5789870	chr4:5789870:G:A	4.62941e-09	-1.51353	-1.35777	1.93597e-06	-1.61071	-1.37605
5790001	chr4:5790001:C:T	2.43584e-08	-1.53805e-10	-1.21085	1.07185e-05	-1.53805e-10	-1.2754
5790048	chr4:5790048:A:G	4.1573e-08	-1.496	0.819725	1.84392e-05	-1.41017	0.677279
5790065	chr4:5790065:C:A	8.23057e-08	-1.53805e-10	0.00671321	4.51491e-05	-1.53805e-10	0.162603
5790435	chr4:5790435:G:T	2.08847e-08	-1.53805e-10	-1.36471	9.80831e-06	-1.53805e-10	-1.36414
5791006	chr4:5791006:A:G	2.28675e-08	-1.67071	0.396699	1.02416e-05	-1.63801	0.317098
5791170	chr4:5791170:T:C	4.78768e-09	-1.48242	-1.35526	1.98356e-06	-1.58762	-1.37485
5791429	chr4:5791429:G:A	8.52741e-09	-1.33335	-0.927088	4.01742e-06	-1.3206	-0.936126
5791448	chr4:5791448:G:T	4.00475e-08	-1.59194	0.878283	1.75115e-05	-1.52309	0.738576
5791602	chr4:5791602:A:T	3.88516e-08	-1.61025	0.866275	1.69145e-05	-1.54467	0.725467
5791924	chr4:5791924:A:G	2.89589e-08	-1.53805e-10	-1.03785	1.4335e-05	-1.53805e-10	-0.984662
5791931	chr4:5791931:C:G	7.84863e-09	-0.969053	-1.37434	3.55926e-06	-1.02318	-1.35463
5792627	chr4:5792627:A:G	2.12652e-08	-1.53805e-10	-1.34665	9.80124e-06	-1.53805e-10	-1.36486
5792884	chr4:5792884:T:C	2.34869e-08	-1.53805e-10	-1.24728	1.05643e-05	-1.53805e-10	-1.28989
5792887	chr4:5792887:C:G	9.05175e-09	-1.6506	-0.550165	4.80865e-06	-1.69948	-0.377472
5792906	chr4:5792906:A:T	5.32517e-09	-1.53596	-1.19532	2.38419e-06	-1.62632	-1.15219
5793039	chr4:5793039:G:A	6.29703e-09	-1.57923	-0.984418	3.01563e-06	-1.653	-0.89056
5793136	chr4:5793136:T:G	2.22467e-08	-1.53805e-10	-1.30153	1.08657e-05	-1.53805e-10	-1.26176
5793177	chr4:5793177:A:G	7.64739e-09	-1.71819	-0.651175	3.64411e-06	-1.71944	-0.634813
5793501	chr4:5793501:T:TA	2.66597e-08	-1.53805e-10	-1.12057	1.22154e-05	-1.53805e-10	-1.14467
5793512	chr4:5793512:C:T	2.55398e-08	-1.53805e-10	-1.16349	1.24981e-05	-1.53805e-10	-1.12179
5793686	chr4:5793686:G:A	2.13246e-08	-1.53805e-10	-1.34386	1.01209e-05	-1.53805e-10	-1.33276
5793859	chr4:5793859:C:T	1.56132e-08	-1.65561	-3.69205e-10	7.16851e-06	-1.67767	-3.69205e-10
5793983	chr4:5793983:G:A	1.19027e-08	-1.62051	-0.306452	5.19394e-06	-1.56006	-0.439815
5794068	chr4:5794068:A:G	1.11068e-08	-1.42197	-0.574197	6.71738e-06	-1.53373	-0.208941
5794191	chr4:5794191:G:A	2.37033e-08	-1.53805e-10	-1.23811	1.11833e-05	-1.53805e-10	-1.23295
5794228	chr4:5794228:T:A	1.10858e-08	-1.08734	-0.910719	5.97914e-06	-1.24104	-0.618055
5794403	chr4:5794403:TA:T	1.13912e-07	-1.53805e-10	0.331703	5.0693e-05	-1.53805e-10	0.27842
5794405	chr4:5794405:TA:T	5.96363e-09	-1.24427	-1.37378	2.62793e-06	-1.30544	-1.37573
5794488	chr4:5794488:C:G	1.17685e-08	-1.36816	-0.570138	7.03149e-06	-1.48981	-0.207163
5794503	chr4:5794503:C:T	1.8293e-08	-1.49721	-3.69205e-10	7.97001e-06	-1.57168	-3.69205e-10
5794527	chr4:5794527:C:T	6.98593e-09	-1.44594	-1.01388	3.42436e-06	-1.55266	-0.86379
5794653	chr4:5794653:T:C	1.2013e-08	-1.60961	-0.308133	5.27148e-06	-1.54624	-0.438813
5795401	chr4:5795401:C:T	4.76896e-09	-1.57732	-1.26428	2.06893e-06	-1.56759	-1.35275
5795607	chr4:5795607:G:A	3.48947e-08	-0.851391	-3.69205e-10	1.4836e-05	-0.950314	-3.69205e-10
5795647	chr4:5795647:A:G	1.40066e-08	-1.65737	-0.106831	6.00593e-06	-1.60621	-0.248412
5795916	chr4:5795916:C:T	9.86422e-09	-1.47384	-0.640971	5.938e-06	-1.57392	-0.292081
5796002	chr4:5796002:ATTCTT:A	6.12012e-09	-1.57527	-1.01687	3.10374e-06	-1.64931	-0.865453
5796088	chr4:5796088:G:A	9.93107e-09	-1.47331	-0.63475	5.98857e-06	-1.57294	-0.284573
5796251	chr4:5796251:C:T	5.16468e-08	-1.53805e-10	-0.459299	2.17477e-05	-1.53805e-10	-0.567861
5796418	chr4:5796418:A:T	2.17695e-08	-1.53805e-10	-1.32322	1.05645e-05	-1.53805e-10	-1.28986
5796428	chr4:5796428:T:C	2.17722e-08	-1.53805e-10	-1.32309	1.05662e-05	-1.53805e-10	-1.28971
5796862	chr4:5796862:A:C	1.49414e-08	-1.69959	-3.69205e-10	7.12598e-06	-1.68362	-3.69205e-10
5796900	chr4:5796900:G:A	1.13682e-07	-1.69806	2.02773	6.64063e-05	-1.64137	2.18979
5796932	chr4:5796932:C:T	2.06063e-08	-1.53805e-10	-1.37813	9.68171e-06	-1.53805e-10	-1.37713
5797272	chr4:5797272:G:A	2.17112e-08	-1.53805e-10	-1.3259	1.05213e-05	-1.53805e-10	-1.29396
5797343	chr4:5797343:A:C	2.36863e-08	-1.43139	0.192554	1.17092e-05	-1.54119	0.35419
5797350	chr4:5797350:G:A	9.99364e-09	-1.50065	-0.601125	6.09825e-06	-1.59518	-0.24419
5797566	chr4:5797566:A:G	2.14753e-08	-1.53805e-10	-1.33683	1.03732e-05	-1.53805e-10	-1.30815
5797736	chr4:5797736:G:A	2.03404e-08	-1.66293	0.271816	8.51873e-06	-1.61385	0.10875
5797747	chr4:5797747:G:A	2.56608e-08	-1.53805e-10	-1.15876	1.26106e-05	-1.53805e-10	-1.11283
5797750	chr4:5797750:G:C	2.14724e-08	-1.53805e-10	-1.33696	1.0372e-05	-1.53805e-10	-1.30826
5797841	chr4:5797841:G:T	4.41793e-09	-1.72274	-1.19532	1.96288e-06	-1.72268	-1.25028
5797996	chr4:5797996:G:A	9.91074e-09	-1.50158	-0.608526	6.03352e-06	-1.59576	-0.254276
5798292	chr4:5798292:C:T	2.15504e-08	-1.53805e-10	-1.33333	1.04213e-05	-1.53805e-10	-1.30352
5798357	chr4:5798357:C:T	2.15504e-08	-1.53805e-10	-1.33333	1.04213e-05	-1.53805e-10	-1.30352
5798394	chr4:5798394:CACAGACACCTA:C	8.87166e-09	-1.72276	-0.498106	5.4809e-06	-1.71206	-0.234042
5798545	chr4:5798545:G:A	2.06076e-08	-1.53805e-10	-1.37807	9.73256e-06	-1.53805e-10	-1.37189
5798767	chr4:5798767:G:A	1.4698e-08	-1.71602	-3.69205e-10	6.85841e-06	-1.72189	-3.69205e-10
5799196	chr4:5799196:T:G	2.05995e-08	-1.53805e-10	-1.37846	9.70868e-06	-1.53805e-10	-1.37435
5799854	chr4:5799854:G:A	3.42581e-08	-1.53805e-10	-0.869803	1.70118e-05	-1.53805e-10	-0.813459
5800007	chr4:5800007:T:C	4.85346e-09	-1.45752	-1.36651	2.01674e-06	-1.56769	-1.3782
5800099	chr4:5800099:C:T	1.79025e-08	-1.51879	-3.69205e-10	7.88681e-06	-1.58218	-3.69205e-10
5800174	chr4:5800174:G:A	9.65396e-09	-1.43979	-0.696565	5.62483e-06	-1.55057	-0.369608
5800444	chr4:5800444:AG:A	2.57699e-08	-1.53805e-10	-1.15452	1.22889e-05	-1.53805e-10	-1.13867
5800463	chr4:5800463:G:A	8.89073e-09	-1.45985	-0.758864	5.10409e-06	-1.56641	-0.450914
5800676	chr4:5800676:T:C	8.66705e-09	-1.53368	-0.710518	5.11843e-06	-1.62165	-0.392869
5800884	chr4:5800884:C:A	2.15457e-08	-1.53805e-10	-1.33355	1.04601e-05	-1.53805e-10	-1.2998
5801253	chr4:5801253:A:G	4.08682e-09	-1.72265	-1.27331	1.93103e-06	-1.72205	-1.26726
5801387	chr4:5801387:G:A	2.67393e-08	-1.11759	-3.69205e-10	1.31027e-05	-1.07455	-3.69205e-10
5801453	chr4:5801453:C:T	3.34461e-08	-1.53805e-10	-0.893793	1.6549e-05	-1.53805e-10	-0.841041
5801892	chr4:5801892:G:A	4.07108e-08	-1.53805e-10	-0.697235	1.80723e-05	-1.53805e-10	-0.752989
5801905	chr4:5801905:A:C	2.17149e-08	-1.53805e-10	-1.32573	1.05684e-05	-1.53805e-10	-1.2895
5801942	chr4:5801942:T:C	2.83253e-08	-1.68135	0.621374	1.38883e-05	-1.63943	0.623107
5802008	chr4:5802008:G:A	2.56814e-08	-1.53805e-10	-1.15796	1.25982e-05	-1.53805e-10	-1.11381
5802018	chr4:5802018:G:A	2.52609e-08	-1.53805e-10	-1.17447	1.23733e-05	-1.53805e-10	-1.13183
5802177	chr4:5802177:C:T	1.02094e-08	-1.70776	-0.372652	4.55767e-06	-1.68129	-0.449266
5802411	chr4:5802411:A:T	2.55273e-08	-1.41362	0.249639	1.32429e-05	-1.52577	0.461861
5802438	chr4:5802438:A:G	4.72302e-08	-0.548693	-3.69205e-10	1.97896e-05	-0.662214	-3.69205e-10
5802756	chr4:5802756:G:A	3.62487e-08	-1.53805e-10	-0.813324	1.77703e-05	-1.53805e-10	-0.769842
5802781	chr4:5802781:C:T	8.42114e-09	-0.896314	-1.37667	3.57258e-06	-1.05023	-1.32385
5802970	chr4:5802970:G:C	3.34438e-08	-1.66385	0.769991	1.72639e-05	-1.6238	0.825056
5803047	chr4:5803047:C:G	1.30559e-07	-1.53805e-10	0.468095	6.78493e-05	-1.53805e-10	0.569922
5803145	chr4:5803145:A:G	1.63427e-08	-1.60995	-3.69205e-10	7.85832e-06	-1.5858	-3.69205e-10
5803151	chr4:5803151:A:G	1.03114e-08	-1.22506	-0.845417	5.51117e-06	-1.06615	-0.874442
5803718	chr4:5803718:C:T	4.35137e-09	-1.71324	-1.22	2.47738e-06	-1.68202	-1.05815
5803733	chr4:5803733:G:A	8.17305e-09	-0.927142	-1.37574	3.37072e-06	-1.08153	-1.35071
5803805	chr4:5803805:T:C	4.1699e-08	-1.53805e-10	-0.67325	2.08049e-05	-1.53805e-10	-0.612179
5804051	chr4:5804051:C:T	3.34795e-08	-1.53805e-10	-0.892793	1.71358e-05	-1.53805e-10	-0.806197
5804097	chr4:5804097:C:A	2.06055e-08	-1.53805e-10	-1.37817	9.6974e-06	-1.53805e-10	-1.37551
5804330	chr4:5804330:C:A	2.23688e-08	-1.53805e-10	-1.29606	1.07612e-05	-1.53805e-10	-1.27142
5804523	chr4:5804523:C:T	6.90571e-08	-1.53805e-10	-0.168793	2.85855e-05	-1.53805e-10	-0.294468
5804639	chr4:5804639:T:C	1.48388e-08	-0.712504	-0.993975	6.19127e-06	-0.734828	-1.0894
5804975	chr4:5804975:C:T	4.76112e-08	-1.53805e-10	-0.540659	2.28473e-05	-1.53805e-10	-0.518536
5805062	chr4:5805062:A:G	2.60051e-08	-0.525692	-0.619741	1.00883e-05	-0.569834	-0.766158
5805070	chr4:5805070:TC:T	4.62194e-09	-1.69137	-1.18155	2.72014e-06	-1.64221	-1.00447
5805099	chr4:5805099:G:A	3.24401e-08	-1.53805e-10	-0.924331	1.60375e-05	-1.53805e-10	-0.87244
5805462	chr4:5805462:C:T	2.05994e-08	-1.53805e-10	-1.37846	9.68371e-06	-1.53805e-10	-1.37692
5805488	chr4:5805488:C:G	4.80158e-09	-1.46352	-1.37126	2.00945e-06	-1.57142	-1.37809
5805557	chr4:5805557:C:T	4.63278e-08	-1.70447	1.13649	2.62092e-05	-1.72145	1.3402
5805975	chr4:5805975:T:G	1.60757e-08	-1.62642	-3.69205e-10	6.8544e-06	-1.72248	-3.69205e-10
5805979	chr4:5805979:A:G	4.32794e-09	-1.58878	-1.34986	1.96191e-06	-1.62895	-1.3445
5806007	chr4:5806007:C:G	4.51351e-09	-1.53329	-1.36336	2.02808e-06	-1.58053	-1.35974
5806183	chr4:5806183:G:A	4.73019e-09	-1.67791	-1.17185	2.81705e-06	-1.6224	-0.989281
5806237	chr4:5806237:G:T	8.9479e-08	-1.69941	1.78969	4.09671e-05	-1.66095	1.72635
5806295	chr4:5806295:C:T	1.03134e-07	-1.67187	1.90418	5.03516e-05	-1.70465	1.97631
5806296	chr4:5806296:G:A	1.4954e-08	-1.39749	-0.301259	6.62033e-06	-1.35668	-0.400538
5806396	chr4:5806396:G:C	1.52223e-08	-1.32516	-0.355807	6.70486e-06	-1.29629	-0.448243
5806435	chr4:5806435:T:G	5.10022e-09	-1.40451	-1.36993	2.10446e-06	-1.52504	-1.37828
5806437	chr4:5806437:A:C	2.07858e-08	-1.53805e-10	-1.36946	9.93801e-06	-1.53805e-10	-1.351
5806576	chr4:5806576:C:G	2.14076e-08	-1.53805e-10	-1.33998	1.04008e-05	-1.53805e-10	-1.30548
5807092	chr4:5807092:A:C	1.13723e-08	-1.48765	-0.484888	5.04082e-06	-1.45863	-0.571167
5807296	chr4:5807296:G:A	9.41901e-09	-0.827186	-1.33381	3.61847e-06	-0.988215	-1.3731
5807411	chr4:5807411:A:G	2.2488e-08	-1.53805e-10	-1.29074	1.03434e-05	-1.53805e-10	-1.31102
5807432	chr4:5807432:T:C	2.16839e-08	-1.53805e-10	-1.32716	1.00618e-05	-1.53805e-10	-1.33862
5807460	chr4:5807460:A:G	1.07059e-08	-1.43787	-0.595059	4.77423e-06	-1.40764	-0.67649
5807656	chr4:5807656:A:AG	9.01434e-09	-1.66123	-0.543678	4.31755e-06	-1.70507	-0.479609
5807704	chr4:5807704:C:T	2.18396e-08	-1.53805e-10	-1.32	1.06847e-05	-1.53805e-10	-1.27855
5808059	chr4:5808059:C:G	2.06357e-08	-1.53805e-10	-1.3767	9.72355e-06	-1.53805e-10	-1.37282
5808360	chr4:5808360:A:G	2.34854e-08	-1.53805e-10	-1.24735	1.13544e-05	-1.53805e-10	-1.21776
5808599	chr4:5808599:A:G	2.06906e-08	-1.53805e-10	-1.37405	9.85842e-06	-1.53805e-10	-1.35904
5808884	chr4:5808884:A:G	9.9239e-09	-1.58763	-0.521147	4.02978e-06	-1.56779	-0.685862
5808935	chr4:5808935:C:T	2.10681e-08	-1.53805e-10	-1.35597	1.0156e-05	-1.53805e-10	-1.3293
5809054	chr4:5809054:C:A	2.0721e-08	-1.53805e-10	-1.37258	9.68764e-06	-1.53805e-10	-1.37652
5809233	chr4:5809233:G:C	3.29142e-08	-1.53805e-10	-0.909823	1.47165e-05	-1.53805e-10	-0.9584
5809293	chr4:5809293:G:A	2.31402e-08	-1.53805e-10	-1.26216	1.05171e-05	-1.53805e-10	-1.29437
5809494	chr4:5809494:TG:T	4.09366e-08	-1.53805e-10	-0.691703	1.82018e-05	-1.53805e-10	-0.745849
5809784	chr4:5809784:G:T	7.44862e-09	-1.38683	-1.00887	3.47849e-06	-1.49946	-0.901314
5809875	chr4:5809875:A:G	4.52461e-09	-1.52181	-1.37239	2.07974e-06	-1.56003	-1.35509
5809946	chr4:5809946:G:A	2.29448e-08	-1.53805e-10	-1.27064	1.09953e-05	-1.53805e-10	-1.2499
5810068	chr4:5810068:G:A	2.06972e-08	-1.53805e-10	-1.37373	9.86522e-06	-1.53805e-10	-1.35835
5810070	chr4:5810070:A:G	5.02261e-09	-1.44415	-1.34563	2.05286e-06	-1.55533	-1.37281
5810225	chr4:5810225:A:G	2.76041e-08	-1.53805e-10	-1.08576	1.35071e-05	-1.53805e-10	-1.04415
5810468	chr4:5810468:A:G	3.7113e-09	-1.7162	-1.37615	1.73507e-06	-1.72277	-1.37355
5810698	chr4:5810698:A:T	5.13747e-09	-1.39025	-1.37692	2.25287e-06	-1.45734	-1.37782
5810704	chr4:5810704:T:C	5.64713e-09	-1.71272	-0.959863	2.61013e-06	-1.7224	-0.965565
5810839	chr4:5810839:A:G	7.20543e-09	-1.71445	-0.714442	3.52704e-06	-1.72199	-0.664923
5810919	chr4:5810919:G:A	2.17992e-08	-1.53805e-10	-1.32185	1.06564e-05	-1.53805e-10	-1.28121
5811051	chr4:5811051:G:A	1.21996e-07	-1.7078	2.10806	6.46585e-05	-1.64625	2.168
5811090	chr4:5811090:T:C	7.08897e-09	-1.40039	-1.0448	3.30216e-06	-1.51148	-0.941312
5811652	chr4:5811652:C:T	7.25471e-08	-1.53805e-10	-0.119491	2.98973e-05	-1.53805e-10	-0.249601
5811763	chr4:5811763:G:A	2.11374e-08	-1.53805e-10	-1.35268	9.94614e-06	-1.53805e-10	-1.35018
5812412	chr4:5812412:A:G	2.12387e-08	-1.53805e-10	-1.3479	9.72539e-06	-1.53805e-10	-1.37263
5812737	chr4:5812737:C:T	2.07426e-08	-1.53805e-10	-1.37154	9.90761e-06	-1.53805e-10	-1.35406
5812886	chr4:5812886:C:G	5.98401e-08	-1.53805e-10	-0.312052	2.43598e-05	-1.53805e-10	-0.454436
5813046	chr4:5813046:T:C	7.26062e-09	-1.3711	-1.05016	3.37081e-06	-1.48594	-0.946276
5813169	chr4:5813169:A:G	2.20526e-08	-1.53805e-10	-1.31029	1.01825e-05	-1.53805e-10	-1.3267
5813322	chr4:5813322:C:G	2.08055e-08	-1.53805e-10	-1.36851	9.82137e-06	-1.53805e-10	-1.36281
5813454	chr4:5813454:T:C	6.16012e-09	-1.71597	-0.869662	3.17867e-06	-1.6908	-0.800102
5813717	chr4:5813717:G:A	5.83216e-09	-1.31945	-1.32089	2.64245e-06	-1.39197	-1.28369
5813745	chr4:5813745:G:A	2.26068e-08	-1.53805e-10	-1.28548	1.08974e-05	-1.53805e-10	-1.25884
5813908	chr4:5813908:C:T	5.2295e-09	-1.37866	-1.37075	2.33524e-06	-1.4457	-1.35356
5814202	chr4:5814202:T:C	5.81528e-09	-1.26698	-1.37626	2.51683e-06	-1.3459	-1.37847
5814503	chr4:5814503:C:T	3.57978e-08	-1.53805e-10	-0.825841	1.57341e-05	-1.53805e-10	-0.891535
5814779	chr4:5814779:T:C	2.37377e-08	-1.53805e-10	-1.23666	1.04526e-05	-1.53805e-10	-1.30052
5814874	chr4:5814874:C:T	6.15991e-08	-1.53805e-10	-0.28308	2.5158e-05	-1.53805e-10	-0.422193
5814950	chr4:5814950:T:C	2.47378e-08	-1.53805e-10	-1.19539	1.20541e-05	-1.53805e-10	-1.15796
5815042	chr4:5815042:T:A	3.97292e-09	-1.67477	-1.34945	1.88536e-06	-1.65913	-1.35412
5815211	chr4:5815211:T:C	4.25434e-09	-1.71774	-1.23805	2.08943e-06	-1.72249	-1.18799
5815500	chr4:5815500:C:T	5.25157e-08	-0.442616	-3.69205e-10	2.12725e-05	-0.589951	-3.69205e-10
5815816	chr4:5815816:C:T	3.68775e-09	-1.72271	-1.376	1.74857e-06	-1.71266	-1.37591
5816358	chr4:5816358:A:G	3.58125e-08	-1.53805e-10	-0.825431	1.86446e-05	-1.53805e-10	-0.721814
5816458	chr4:5816458:G:C	2.20617e-08	-1.53805e-10	-1.30989	1.03993e-05	-1.53805e-10	-1.30563
5817062	chr4:5817062:A:G	2.16412e-07	2.33283	-1.35937	0.000106814	2.3075	-1.28378
5817306	chr4:5817306:G:A	3.16065e-08	-1.53805e-10	-0.950363	1.62797e-05	-1.53805e-10	-0.857449
5817557	chr4:5817557:A:G	3.20295e-08	-1.53805e-10	-0.937069	1.75751e-05	-1.53805e-10	-0.780884
5817654	chr4:5817654:A:G	9.65377e-09	-1.32264	-0.813741	3.23774e-06	-1.44294	-1.02956
5817734	chr4:5817734:G:A	2.75649e-08	-1.53805e-10	-1.08718	1.35468e-05	-1.53805e-10	-1.04122
5817950	chr4:5817950:G:A	7.44201e-08	-1.53805e-10	-0.0940013	3.34685e-05	-1.53805e-10	-0.136763
5818053	chr4:5818053:A:G	7.54445e-08	-1.53805e-10	-0.0803305	3.34222e-05	-1.53805e-10	-0.138147
5818240	chr4:5818240:T:C	1.32078e-08	-0.469837	-1.35308	9.11712e-06	-0.0725161	-1.3647
5818246	chr4:5818246:C:T	4.04487e-08	-1.53805e-10	-0.703693	2.09524e-05	-1.53805e-10	-0.605117
5818431	chr4:5818431:C:T	4.78992e-09	-1.7197	-1.11752	2.36963e-06	-1.72276	-1.06188
5818465	chr4:5818465:T:C	1.92509e-08	-1.44617	-3.69205e-10	9.485e-06	-1.39766	-3.69205e-10
5818536	chr4:5818536:C:G	3.46201e-07	1.44329	-3.69205e-10	0.000139065	1.28757	-3.69205e-10
5818599	chr4:5818599:TG:T	2.50366e-08	-1.53805e-10	-1.18339	1.14521e-05	-1.53805e-10	-1.20919
5818633	chr4:5818633:A:G	2.6226e-08	-1.53805e-10	-1.13697	1.1915e-05	-1.53805e-10	-1.16957
5818852	chr4:5818852:C:A	6.64353e-08	-1.3757	1.1682	3.55042e-05	-1.33243	1.25471
5818874	chr4:5818874:C:T	4.91032e-09	-1.59608	-1.21631	2.43672e-06	-1.53921	-1.21751
5818956	chr4:5818956:A:G	2.53163e-08	-1.53805e-10	-1.17228	1.2278e-05	-1.53805e-10	-1.13956
5819034	chr4:5819034:A:C	3.38319e-08	0.472327	-1.35465	1.81556e-05	0.620453	-1.36884
5819063	chr4:5819063:A:G	1.49127e-08	-1.70152	-3.69205e-10	7.11056e-06	-1.68579	-3.69205e-10
5819149	chr4:5819149:A:G	7.49881e-08	-1.53805e-10	-0.0863984	3.97069e-05	-1.53805e-10	0.0341561
5819678	chr4:5819678:C:G	1.09227e-08	-1.70821	-0.30468	5.25597e-06	-1.6714	-0.3166
5819709	chr4:5819709:T:C	2.7165e-08	-1.53805e-10	-1.1018	1.23173e-05	-1.53805e-10	-1.13636
5819833	chr4:5819833:G:C	9.55216e-09	-1.39117	-0.755788	3.20763e-06	-1.66261	-0.819227
5819895	chr4:5819895:A:G	8.73014e-09	-1.32326	-0.913689	2.50262e-06	-1.51452	-1.21551
5819897	chr4:5819897:A:T	4.48662e-09	-1.53216	-1.37047	2.09447e-06	-1.53271	-1.37536
5820075	chr4:5820075:T:TTCCA	1.97353e-08	-1.42132	-3.69205e-10	9.68665e-06	-1.37662	-3.69205e-10
5820150	chr4:5820150:T:C	1.72727e-08	-1.7193	0.164701	4.26709e-06	-1.69494	-0.501491
5820186	chr4:5820186:A:G	8.76499e-09	-1.69045	-0.542514	3.13947e-06	-1.70903	-0.794288
5820195	chr4:5820195:C:G	2.28957e-08	-1.66299	0.390207	8.24021e-06	-1.63911	0.100769
5820716	chr4:5820716:G:A	2.57542e-08	-1.53805e-10	-1.15513	1.2259e-05	-1.53805e-10	-1.1411
5820733	chr4:5820733:T:G	2.90957e-08	-1.53805e-10	-1.03314	1.3064e-05	-1.53805e-10	-1.0775
5820901	chr4:5820901:A:ACTT	1.67202e-08	-0.52064	-1.06647	8.49122e-06	-0.410353	-1.09798
5821149	chr4:5821149:C:G	4.11137e-08	-1.53805e-10	-0.687386	2.08872e-05	-1.53805e-10	-0.60823
5821393	chr4:5821393:A:G	1.73588e-08	-1.54963	-3.69205e-10	8.4975e-06	-1.5076	-3.69205e-10
5821630	chr4:5821630:A:G	4.08095e-06	-1.53805e-10	3.91036	0.00227022	-1.53805e-10	4.08026
5822050	chr4:5822050:C:CT	1.72128e-08	-0.782299	-0.775774	8.36507e-06	-0.681831	-0.841472
5822051	chr4:5822051:C:T	1.50309e-08	-1.69362	-3.69205e-10	7.29885e-06	-1.65965	-3.69205e-10
5822271	chr4:5822271:C:T	3.77873e-09	-1.70005	-1.37429	1.7437e-06	-1.71472	-1.37664
5822288	chr4:5822288:A:G	1.06171e-07	-1.53805e-10	0.261323	4.07285e-05	-1.53805e-10	0.0595601
5822293	chr4:5822293:T:C	4.84666e-09	-1.60272	-1.22272	1.9573e-06	-1.65955	-1.31625
5822406	chr4:5822406:T:C	1.8196e-08	-1.50253	-3.69205e-10	8.89202e-06	-1.46221	-3.69205e-10
5822440	chr4:5822440:T:C	3.37747e-08	-1.53805e-10	-0.884017	1.80944e-05	-1.53805e-10	-0.751767
5823054	chr4:5823054:C:T	4.93744e-08	-1.53805e-10	-0.504294	2.19648e-05	-1.53805e-10	-0.557925
5823085	chr4:5823085:C:T	1.63497e-08	-1.66913	0.059613	5.5213e-06	-1.69524	-0.243519
5823104	chr4:5823104:C:T	4.04579e-09	-1.71673	-1.28931	1.83122e-06	-1.70313	-1.33926
5823795	chr4:5823795:AAAC:A	1.27783e-08	-0.697515	-1.15847	6.82412e-06	-0.474399	-1.25251
5823834	chr4:5823834:G:C	2.12818e-08	-1.58308	0.237203	6.99015e-06	-1.62848	-0.0743833
5823843	chr4:5823843:A:G	1.24782e-07	-1.53805e-10	0.42284	6.64966e-05	-1.53805e-10	0.549782
5824583	chr4:5824583:G:A	2.19815e-08	-1.53805e-10	-1.31352	1.01775e-05	-1.53805e-10	-1.32719
5824789	chr4:5824789:CAA:C	9.64403e-09	-1.70278	-0.434611	3.56568e-06	-1.71692	-0.65909
5824870	chr4:5824870:A:G	8.81512e-09	-1.65991	-0.567346	2.31581e-06	-1.72272	-1.08489
5824881	chr4:5824881:G:A	3.85447e-08	-1.53805e-10	-0.751909	1.69678e-05	-1.53805e-10	-0.816051
5825037	chr4:5825037:T:C	1.52127e-08	-1.46525	-0.216344	5.26278e-06	-1.53109	-0.455614
5825111	chr4:5825111:A:G	1.34884e-08	-0.424233	-1.37766	7.19436e-06	-0.295742	-1.37833
5825153	chr4:5825153:T:C	1.31717e-08	-0.447866	-1.37779	7.04835e-06	-0.316203	-1.37837
5825268	chr4:5825268:A:G	1.42684e-08	-0.380515	-1.36517	7.58908e-06	-0.251747	-1.36891
5825385	chr4:5825385:T:A	2.72966e-08	-1.53805e-10	-1.09697	1.35731e-05	-1.53805e-10	-1.03928
5825410	chr4:5825410:G:A	3.81678e-08	-1.53805e-10	-0.761734	1.70803e-05	-1.53805e-10	-0.809444
5825691	chr4:5825691:G:A	2.06003e-08	-1.53805e-10	-1.37842	9.6724e-06	-1.53805e-10	-1.37809
5825766	chr4:5825766:A:G	1.34486e-08	-0.430402	-1.37445	7.16042e-06	-0.301807	-1.37699
5825902	chr4:5825902:C:T	5.62381e-09	-1.47098	-1.20573	2.73471e-06	-1.34481	-1.29653
5825999	chr4:5825999:G:A	1.58459e-08	-0.275173	-1.36564	8.71933e-06	-0.110425	-1.3714
5826001	chr4:5826001:G:A	1.50131e-08	-1.6948	-3.69205e-10	6.98797e-06	-1.70318	-3.69205e-10
5826104	chr4:5826104:A:G	9.0424e-09	-1.71928	-0.482524	3.49854e-06	-1.70357	-0.691452
5826184	chr4:5826184:A:G	2.30963e-08	-1.70323	0.439181	4.59601e-06	-1.70561	-0.416573
5826248	chr4:5826248:CA:C	9.26331e-09	-1.72179	-0.45588	2.64373e-06	-1.72232	-0.95286
5826271	chr4:5826271:C:G	1.64589e-08	-1.60286	-3.69205e-10	7.95918e-06	-1.57304	-3.69205e-10
5826404	chr4:5826404:G:A	1.67931e-08	-1.58276	-3.69205e-10	8.1528e-06	-1.54901	-3.69205e-10
5826515	chr4:5826515:T:C	1.15719e-08	-0.594299	-1.36085	6.11635e-06	-0.471065	-1.36534
5826783	chr4:5826783:T:C	3.76788e-08	-1.72136	0.94673	6.43552e-06	-1.72101	-0.0645242
5827143	chr4:5827143:T:C	4.71998e-09	-1.59109	-1.26083	2.57551e-06	-1.42289	-1.27843
5827172	chr4:5827172:C:T	1.32796e-07	-1.53805e-10	0.485086	5.77728e-05	-1.53805e-10	0.40915
5827363	chr4:5827363:C:G	1.58804e-08	-1.63864	-3.69205e-10	7.2199e-06	-1.67053	-3.69205e-10
5827530	chr4:5827530:T:C	4.35195e-08	-1.63902	1.00851	7.36914e-06	-1.63355	-0.0165222
5827619	chr4:5827619:C:T	1.49406e-08	-0.40166	-1.29798	7.88982e-06	-0.273665	-1.30813
5827794	chr4:5827794:G:A	2.12737e-08	-1.53805e-10	-1.34625	9.8134e-06	-1.53805e-10	-1.36362
5828012	chr4:5828012:G:A	3.71271e-08	-1.53805e-10	-0.78938	1.6526e-05	-1.53805e-10	-0.842433
5828024	chr4:5828024:G:A	2.47039e-08	-1.53805e-10	-1.19677	1.13499e-05	-1.53805e-10	-1.21816
5828070	chr4:5828070:G:T	3.07153e-08	-1.53805e-10	-0.978966	1.33348e-05	-1.53805e-10	-1.05699
5828152	chr4:5828152:A:G	2.24623e-08	0.083868	-1.37576	1.22059e-05	0.231686	-1.37713
5828169	chr4:5828169:T:C	5.93488e-08	-1.53805e-10	-0.320296	3.21725e-05	-1.53805e-10	-0.176258
5828191	chr4:5828191:C:T	2.07259e-08	-1.53805e-10	-1.37234	9.66908e-06	-1.53805e-10	-1.37844
5828295	chr4:5828295:G:A	2.11715e-08	-1.53805e-10	-1.35107	9.85439e-06	-1.53805e-10	-1.35945
5828298	chr4:5828298:C:T	4.3388e-08	-1.53805e-10	-0.633545	1.81267e-05	-1.53805e-10	-0.749981
5828422	chr4:5828422:G:A	2.0911e-08	-1.53805e-10	-1.36345	9.69144e-06	-1.53805e-10	-1.37613
5828569	chr4:5828569:C:T	1.53348e-08	-1.6736	-3.69205e-10	7.29161e-06	-1.66064	-3.69205e-10
5828666	chr4:5828666:C:T	7.86974e-09	-0.98177	-1.35893	3.95904e-06	-0.975309	-1.29606
5828847	chr4:5828847:A:G	3.00618e-08	-1.53805e-10	-1.00047	1.35006e-05	-1.53805e-10	-1.04463
5828919	chr4:5828919:A:G	1.12323e-08	-0.617373	-1.36756	5.9054e-06	-0.493401	-1.3781
5829149	chr4:5829149:G:A	1.20349e-07	-1.53805e-10	0.386668	6.32071e-05	-1.53805e-10	0.499048
5829242	chr4:5829242:G:A	3.16321e-08	-1.53805e-10	-0.949553	1.55729e-05	-1.53805e-10	-0.901833
5829337	chr4:5829337:C:T	2.0726e-08	-1.53805e-10	-1.37234	9.6785e-06	-1.53805e-10	-1.37746
5829338	chr4:5829338:G:A	1.02706e-07	-1.53805e-10	0.228141	5.2328e-05	-1.53805e-10	0.310164
5829374	chr4:5829374:G:C	1.16301e-07	-1.53805e-10	0.352452	5.26191e-05	-1.53805e-10	0.315711
5829381	chr4:5829381:T:A	6.98654e-09	-1.71066	-0.74908	3.53993e-06	-1.64196	-0.741299
5829456	chr4:5829456:G:A	3.41849e-08	-1.53805e-10	-0.871943	1.51553e-05	-1.53805e-10	-0.929016
5829794	chr4:5829794:A:G	6.63915e-09	-1.59722	-0.913523	2.65617e-06	-1.5153	-1.15518
5829938	chr4:5829938:C:T	7.39045e-09	-1.71958	-0.683963	2.87766e-06	-1.72242	-0.86797
5830167	chr4:5830167:C:T	2.09301e-08	-1.53805e-10	-1.36254	9.94015e-06	-1.53805e-10	-1.35079
5830318	chr4:5830318:GT:G	6.98882e-08	-0.156831	-3.69205e-10	3.75792e-05	-0.0209174	-3.69205e-10
5830350	chr4:5830350:T:C	2.24668e-08	-1.53805e-10	-1.29169	1.01967e-05	-1.53805e-10	-1.32531
5830418	chr4:5830418:C:G	2.1393e-08	-1.53805e-10	-1.34067	9.99953e-06	-1.53805e-10	-1.34483
5830469	chr4:5830469:G:A	1.50588e-08	-1.6502	-0.0415651	3.67564e-06	-1.68882	-0.656826
5830490	chr4:5830490:A:G	2.16749e-08	-1.53805e-10	-1.32757	1.01232e-05	-1.53805e-10	-1.33254
5830892	chr4:5830892:C:T	1.70417e-08	-1.56806	-3.69205e-10	8.26433e-06	-1.53542	-3.69205e-10
5830975	chr4:5830975:T:C	2.10419e-08	-1.53805e-10	-1.35721	1.01962e-05	-1.53805e-10	-1.32536
5831206	chr4:5831206:C:G	1.83008e-08	-0.20524	-1.29154	9.7557e-06	-0.0722479	-1.29727
5831411	chr4:5831411:G:A	2.13637e-08	-1.53805e-10	-1.34204	9.93274e-06	-1.53805e-10	-1.35153
5831809	chr4:5831809:C:T	5.96692e-09	-1.42084	-1.19665	2.69303e-06	-1.39931	-1.25739
5831823	chr4:5831823:A:G	2.5348e-08	-1.53805e-10	-1.17103	1.10809e-05	-1.53805e-10	-1.24215
5831898	chr4:5831898:A:G	1.48035e-08	-1.61822	-0.0906488	3.56421e-06	-1.66908	-0.707343
5831926	chr4:5831926:G:A	3.11576e-08	-1.53805e-10	-0.964668	1.41279e-05	-1.53805e-10	-0.999217
5831983	chr4:5831983:TA:T	2.13666e-08	-1.53805e-10	-1.3419	9.93389e-06	-1.53805e-10	-1.35142
5832283	chr4:5832283:T:C	9.62779e-09	-1.0419	-1.09717	3.50362e-06	-1.1559	-1.23767
5832348	chr4:5832348:A:G	2.08723e-08	-1.53805e-10	-1.36531	9.70991e-06	-1.53805e-10	-1.37422
5832383	chr4:5832383:T:C	2.06386e-08	-1.53805e-10	-1.37657	9.66906e-06	-1.53805e-10	-1.37844
5832413	chr4:5832413:T:C	1.2907e-08	-1.65607	-0.189889	3.25678e-06	-1.69486	-0.77177
5832451	chr4:5832451:A:G	1.25763e-08	-1.67528	-0.196642	3.20236e-06	-1.70643	-0.777053
5832490	chr4:5832490:A:G	1.46053e-08	-1.72234	-3.69205e-10	6.865e-06	-1.72093	-3.69205e-10
5832532	chr4:5832532:T:A	2.17786e-08	-1.53805e-10	-1.3228	1.04558e-05	-1.53805e-10	-1.30021
5832873	chr4:5832873:T:G	2.12304e-08	-1.53805e-10	-1.34829	1.0137e-05	-1.53805e-10	-1.33118
5833101	chr4:5833101:G:C	4.70565e-08	-1.53805e-10	-0.552377	2.1033e-05	-1.53805e-10	-0.601274
5833693	chr4:5833693:G:A	2.25278e-08	-1.53805e-10	-1.28898	1.07915e-05	-1.53805e-10	-1.26861
5833814	chr4:5833814:A:G	1.33398e-08	-0.884811	-0.928161	4.74863e-06	-0.98176	-1.10775
5834110	chr4:5834110:G:A	3.66732e-08	-1.53805e-10	-0.801681	1.691e-05	-1.53805e-10	-0.819461
5834537	chr4:5834537:G:A	2.44997e-08	-1.53805e-10	-1.20507	1.14189e-05	-1.53805e-10	-1.2121
5834975	chr4:5834975:C:T	5.04537e-09	-1.45025	-1.33501	2.34079e-06	-1.48296	-1.31391
5835018	chr4:5835018:C:T	2.18316e-08	-1.53805e-10	-1.32037	1.00273e-05	-1.53805e-10	-1.34205
5835279	chr4:5835279:T:C	3.94327e-09	-1.72067	-1.31104	1.99443e-06	-1.69359	-1.26342
5835520	chr4:5835520:G:A	2.2923e-08	-1.53805e-10	-1.27159	1.10292e-05	-1.53805e-10	-1.24682
5835598	chr4:5835598:C:T	4.46284e-09	-1.53179	-1.37615	2.03232e-06	-1.56	-1.37819
5835657	chr4:5835657:C:A	4.74948e-09	-1.47971	-1.36598	2.14788e-06	-1.51083	-1.37205
5835872	chr4:5835872:G:A	1.59747e-08	-1.63272	-3.69205e-10	7.6934e-06	-1.607	-3.69205e-10
5835966	chr4:5835966:G:T	2.81301e-08	-1.53805e-10	-1.06689	1.41035e-05	-1.53805e-10	-1.00094
5836271	chr4:5836271:T:C	2.29796e-08	-1.53805e-10	-1.26912	1.03583e-05	-1.53805e-10	-1.30958
5836465	chr4:5836465:C:T	1.21084e-07	-1.53805e-10	0.392757	6.53833e-05	-1.53805e-10	0.532899
5836505	chr4:5836505:C:T	8.3307e-09	-1.18468	-1.0991	4.07768e-06	-1.05138	-1.19046
5836510	chr4:5836510:T:C	2.16296e-08	-1.53805e-10	-1.32966	1.03034e-05	-1.53805e-10	-1.31489
5836620	chr4:5836620:G:A	6.45166e-09	-1.33763	-1.20176	2.98556e-06	-1.39206	-1.16152
5836631	chr4:5836631:C:T	3.01826e-08	-1.53805e-10	-0.996462	1.37515e-05	-1.53805e-10	-1.02622
5837057	chr4:5837057:C:T	2.70065e-08	-1.53805e-10	-1.10765	1.23e-05	-1.53805e-10	-1.13777
5837188	chr4:5837188:G:C	2.88088e-08	-1.53805e-10	-1.04305	1.28211e-05	-1.53805e-10	-1.09627
5837214	chr4:5837214:T:C	2.60597e-08	-1.53805e-10	-1.14334	1.18947e-05	-1.53805e-10	-1.17128
5837418	chr4:5837418:A:T	2.20346e-08	-1.53805e-10	-1.31111	1.01651e-05	-1.53805e-10	-1.3284
5837421	chr4:5837421:G:A	7.63387e-08	-1.53805e-10	-0.0685472	3.76023e-05	-1.53805e-10	-0.0203043
5837959	chr4:5837959:A:T	8.8997e-09	-0.851411	-1.3663	4.48586e-06	-0.83751	-1.30893
5837986	chr4:5837986:C:T	2.10458e-08	-1.53805e-10	-1.35703	9.83425e-06	-1.53805e-10	-1.3615
5838043	chr4:5838043:G:A	7.22963e-09	-1.1606	-1.26494	3.85223e-06	-1.10477	-1.19394
5838344	chr4:5838344:A:G	1.35125e-08	-0.512853	-1.28726	5.39611e-06	-0.583359	-1.37833
5838447	chr4:5838447:G:A	1.63923e-08	-1.60691	-3.69205e-10	7.93254e-06	-1.5764	-3.69205e-10
5838526	chr4:5838526:C:T	2.23385e-08	-1.53805e-10	-1.29742	1.07868e-05	-1.53805e-10	-1.26905
5839160	chr4:5839160:G:A	1.9475e-08	-0.200411	-1.23419	1.319e-05	0.074436	-1.14235
5839441	chr4:5839441:G:C	2.45373e-08	-1.53805e-10	-1.20353	1.09317e-05	-1.53805e-10	-1.2557
5839623	chr4:5839623:A:G	1.0359e-07	1.46232	-1.22561	7.59629e-05	1.77542	-1.09255
5839850	chr4:5839850:G:A	2.20506e-08	-0.49804	-0.812345	1.07873e-05	-0.36201	-0.906988
5839922	chr4:5839922:C:A	4.60606e-09	-1.51925	-1.35711	2.13973e-06	-1.58041	-1.30628
5840159	chr4:5840159:G:A	2.39662e-08	-1.53805e-10	-1.22708	1.08276e-05	-1.53805e-10	-1.26527
5840660	chr4:5840660:G:A	6.52864e-09	-1.34634	-1.18119	2.79482e-06	-1.54392	-1.07568
5841056	chr4:5841056:G:T	3.81647e-09	-1.72033	-1.34407	1.89509e-06	-1.67186	-1.33624
5841209	chr4:5841209:G:A	3.63703e-08	-1.53805e-10	-0.809976	1.60484e-05	-1.53805e-10	-0.871759
5841390	chr4:5841390:C:T	7.42209e-08	-1.53805e-10	-0.0966816	3.13327e-05	-1.53805e-10	-0.202707
5841468	chr4:5841468:G:C	3.26996e-08	-1.53805e-10	-0.916365	1.44348e-05	-1.53805e-10	-0.977725
5841469	chr4:5841469:T:G	8.75518e-09	-1.08947	-1.14462	3.07985e-06	-1.28747	-1.23502
5841539	chr4:5841539:T:C	1.11942e-08	-1.11875	-0.869577	4.02752e-06	-1.30563	-0.948586
5841761	chr4:5841761:C:T	2.346e-08	-1.53805e-10	-1.24843	1.07885e-05	-1.53805e-10	-1.26889
5841998	chr4:5841998:T:C	1.02166e-08	-1.22452	-0.855189	3.76695e-06	-1.38762	-0.933486
5842195	chr4:5842195:G:A	1.31663e-08	-1.29327	-0.532792	4.80447e-06	-1.40365	-0.674169
5842378	chr4:5842378:G:A	2.06522e-08	-1.53805e-10	-1.37591	9.67041e-06	-1.53805e-10	-1.3783
5842619	chr4:5842619:C:A	1.74142e-07	-1.53805e-10	0.756146	9.17938e-05	-1.53805e-10	0.872176
5842625	chr4:5842625:C:CAA	7.63961e-08	-1.53805e-10	-0.0677961	3.24895e-05	-1.53805e-10	-0.16645
5842660	chr4:5842660:ACACT:A	1.59905e-07	-1.53805e-10	0.670855	8.41175e-05	-1.53805e-10	0.784847
5842827	chr4:5842827:A:G	1.66018e-08	-1.15657	-0.437642	5.56839e-06	-1.33104	-0.599217
5842866	chr4:5842866:G:A	8.25507e-08	-1.53805e-10	0.00968546	3.49829e-05	-1.53805e-10	-0.0925078
5842945	chr4:5842945:T:TC	8.17285e-08	-1.53805e-10	-0.000324986	3.29558e-05	-1.53805e-10	-0.1522
5843040	chr4:5843040:G:A	2.67052e-08	-1.53805e-10	-1.11887	1.32247e-05	-1.53805e-10	-1.06528
5843270	chr4:5843270:C:T	4.28095e-08	-1.53805e-10	-0.646966	1.85911e-05	-1.53805e-10	-0.724686
5843341	chr4:5843341:A:G	6.91125e-09	-1.48155	-0.989027	3.1898e-06	-1.51619	-0.971225
5843685	chr4:5843685:C:T	5.52587e-08	-0.391701	-3.69205e-10	2.65536e-05	-0.368202	-3.69205e-10
5843772	chr4:5843772:C:A	4.81308e-08	-1.53805e-10	-0.529805	2.3845e-05	-1.53805e-10	-0.475794
5843795	chr4:5843795:C:T	2.55922e-08	-1.53805e-10	-1.16144	1.15592e-05	-1.53805e-10	-1.19989
5844087	chr4:5844087:C:A	4.33287e-09	-1.72267	-1.21483	2.17245e-06	-1.69675	-1.17476
5844305	chr4:5844305:T:G	2.31408e-08	-1.53805e-10	-1.26213	1.04581e-05	-1.53805e-10	-1.29999
5844383	chr4:5844383:G:A	3.85265e-08	-1.53805e-10	-0.752382	1.86786e-05	-1.53805e-10	-0.719989
5844644	chr4:5844644:T:C	7.4375e-09	-1.52929	-0.8679	5.41972e-06	-1.34714	-0.610186
5844877	chr4:5844877:G:T	3.87223e-08	-1.53805e-10	-0.747313	1.54639e-05	-1.53805e-10	-0.908857
5845038	chr4:5845038:G:A	1.57986e-08	-1.64381	-3.69205e-10	7.17161e-06	-1.67724	-3.69205e-10
5845056	chr4:5845056:T:C	6.27047e-09	-1.49235	-1.07552	2.41076e-06	-1.58443	-1.183
5845124	chr4:5845124:T:G	2.66685e-08	-1.53805e-10	-1.12024	1.15987e-05	-1.53805e-10	-1.19647
5845203	chr4:5845203:T:C	3.06743e-08	-1.53805e-10	-0.980303	1.50755e-05	-1.53805e-10	-0.934296
5845505	chr4:5845505:G:A	4.68174e-08	-1.53805e-10	-0.557472	2.5234e-05	-1.53805e-10	-0.419174
5845595	chr4:5845595:C:T	3.72281e-09	-1.71134	-1.37791	1.79956e-06	-1.72265	-1.33718
5845766	chr4:5845766:A:C	6.58965e-09	-1.35231	-1.16592	3.28542e-06	-1.1748	-1.28307
5845804	chr4:5845804:T:C	2.11835e-08	-1.53805e-10	-1.3505	9.92125e-06	-1.53805e-10	-1.35269
5846039	chr4:5846039:T:C	3.95981e-09	-1.7196	-1.30793	2.51505e-06	-1.72142	-1.00365
5846112	chr4:5846112:A:G	6.52071e-09	-1.71739	-0.811349	3.22841e-06	-1.67301	-0.802368
5846156	chr4:5846156:C:T	2.01591e-08	-1.40007	-3.69205e-10	9.87239e-06	-1.35763	-3.69205e-10
5846287	chr4:5846287:T:C	5.77102e-09	-1.3631	-1.28778	3.5024e-06	-1.19158	-1.20234
5847055	chr4:5847055:C:T	2.14032e-08	-1.53805e-10	-1.34019	1.00046e-05	-1.53805e-10	-1.34432
5847111	chr4:5847111:T:A	4.42109e-08	-1.53805e-10	-0.614757	2.37599e-05	-1.53805e-10	-0.479371
5847695	chr4:5847695:T:C	2.60229e-08	-1.53805e-10	-1.14475	1.17134e-05	-1.53805e-10	-1.18663
5847953	chr4:5847953:A:G	9.22664e-09	-1.31116	-0.870469	6.26304e-06	-1.09663	-0.716072
5848094	chr4:5848094:T:C	4.27236e-09	-1.6235	-1.32806	2.34908e-06	-1.5109	-1.28244
5848232	chr4:5848232:C:A	3.81551e-09	-1.72038	-1.34427	2.29747e-06	-1.72077	-1.09479
5848424	chr4:5848424:C:T	2.33042e-08	-1.2551	-3.69205e-10	1.16018e-05	-1.19621	-3.69205e-10
5848463	chr4:5848463:T:G	8.8508e-09	-1.06991	-1.15331	4.21562e-06	-0.99833	-1.21024
5848616	chr4:5848616:A:G	4.38602e-09	-1.65298	-1.27232	2.43057e-06	-1.54843	-1.21081
5848650	chr4:5848650:T:A	4.36619e-09	-1.61188	-1.31795	2.42202e-06	-1.49364	-1.26913
5848775	chr4:5848775:G:T	4.0156e-09	-1.72005	-1.29349	2.59388e-06	-1.7213	-0.972915
5848976	chr4:5848976:C:T	2.49107e-08	-1.53805e-10	-1.18843	1.12647e-05	-1.53805e-10	-1.22569
5849004	chr4:5849004:T:C	4.45537e-08	-1.53805e-10	-0.607032	2.39572e-05	-1.53805e-10	-0.471099
5849068	chr4:5849068:A:C	8.49368e-08	-1.53805e-10	0.0381803	3.67432e-05	-1.53805e-10	-0.0434137
5849106	chr4:5849106:G:C	3.93352e-09	-1.71282	-1.32137	2.43781e-06	-1.72274	-1.03353
5849530	chr4:5849530:G:A	2.23725e-08	-1.53805e-10	-1.2959	1.04439e-05	-1.53805e-10	-1.30135
5849958	chr4:5849958:T:C	2.60596e-08	-1.53805e-10	-1.14334	1.1734e-05	-1.53805e-10	-1.18487
5850112	chr4:5850112:G:T	2.60923e-08	-1.53805e-10	-1.14209	1.17549e-05	-1.53805e-10	-1.18309
5850411	chr4:5850411:G:A	5.11304e-09	-1.42835	-1.34358	2.81148e-06	-1.36392	-1.24974
5850778	chr4:5850778:A:G	3.93421e-09	-1.71403	-1.31999	2.43811e-06	-1.72277	-1.03337
5850998	chr4:5850998:T:C	4.47227e-08	-1.53805e-10	-0.603246	1.83036e-05	-1.53805e-10	-0.74027
5851597	chr4:5851597:G:A	1.08702e-08	-0.651803	-1.3659	4.04441e-06	-0.871747	-1.37829
5851708	chr4:5851708:G:A	3.36606e-08	-1.53805e-10	-0.887398	1.42174e-05	-1.53805e-10	-0.992905
5851750	chr4:5851750:G:A	5.72716e-09	-1.39863	-1.25988	2.20579e-06	-1.5388	-1.31748
5851787	chr4:5851787:A:G	3.74226e-09	-1.71705	-1.36699	1.74363e-06	-1.71663	-1.37477
5851984	chr4:5851984:G:C	1.18433e-07	-1.53805e-10	0.370623	5.89486e-05	-1.53805e-10	0.429297
5852264	chr4:5852264:A:G	7.89027e-08	-1.53805e-10	-0.0355118	3.45634e-05	-1.53805e-10	-0.104573
5852612	chr4:5852612:C:G	2.47668e-08	-1.53805e-10	-1.19422	1.20103e-05	-1.53805e-10	-1.1616
5852699	chr4:5852699:A:G	2.42727e-08	-1.53805e-10	-1.21438	1.16014e-05	-1.53805e-10	-1.19624
5852749	chr4:5852749:A:G	1.37186e-07	-1.53805e-10	0.517609	6.01282e-05	-1.53805e-10	0.449112
5852814	chr4:5852814:G:A	3.92283e-08	-1.53805e-10	-0.734329	1.62908e-05	-1.53805e-10	-0.85677
5852920	chr4:5852920:A:G	2.64938e-08	-1.35631	0.229496	9.22871e-06	-1.48433	0.0592837
5853002	chr4:5853002:C:T	3.98549e-09	-1.68136	-1.33971	1.9908e-06	-1.63732	-1.32152
5853049	chr4:5853049:G:A	4.56843e-08	-0.581972	-3.69205e-10	2.38216e-05	-0.476776	-3.69205e-10
5853229	chr4:5853229:A:G	1.18915e-08	-1.66882	-0.259084	5.07995e-06	-1.63411	-0.387956
5853624	chr4:5853624:C:CA	5.2507e-08	-1.53805e-10	-0.44278	2.29695e-05	-1.53805e-10	-0.513201
5853633	chr4:5853633:T:C	4.11037e-08	-1.53805e-10	-0.687629	1.69647e-05	-1.53805e-10	-0.816236
5853984	chr4:5853984:TCCCTGGATGC:T	2.02448e-06	-1.53805e-10	3.20934	0.000805758	-1.53805e-10	3.04442
5854093	chr4:5854093:G:A	2.58485e-06	-1.53805e-10	3.4537	0.00103239	-1.53805e-10	3.29226
5854379	chr4:5854379:A:G	4.08236e-08	-1.53805e-10	-0.694467	1.68668e-05	-1.53805e-10	-0.822022
5854716	chr4:5854716:C:T	2.37446e-08	-1.53805e-10	-1.23637	1.07867e-05	-1.53805e-10	-1.26906
5854782	chr4:5854782:A:G	8.15716e-09	-1.39489	-0.909941	4.8058e-06	-1.28491	-0.79263
5854827	chr4:5854827:A:G	3.72733e-08	-1.53805e-10	-0.785449	1.66429e-05	-1.53805e-10	-0.835387
5855031	chr4:5855031:A:G	4.31364e-08	-1.53805e-10	-0.63936	1.77225e-05	-1.53805e-10	-0.772532
5855475	chr4:5855475:G:A	5.18433e-09	-1.69544	-1.06265	2.945e-06	-1.64555	-0.921706
5855526	chr4:5855526:A:C	5.31678e-09	-1.67056	-1.0623	2.67907e-06	-1.61775	-1.04414
5855786	chr4:5855786:CA:C	2.46882e-07	-1.53805e-10	1.10518	0.000107461	-1.53805e-10	1.02976
5855909	chr4:5855909:G:A	7.26355e-09	-1.69248	-0.728378	3.8142e-06	-1.71233	-0.596305
5856104	chr4:5856104:A:C	3.94485e-08	-1.53805e-10	-0.72873	1.63567e-05	-1.53805e-10	-0.852731
5856123	chr4:5856123:G:A	5.71293e-09	-1.28781	-1.37319	2.99617e-06	-1.19959	-1.35045
5856135	chr4:5856135:T:C	3.03447e-08	-1.53805e-10	-0.991107	1.57038e-05	-1.53805e-10	-0.893467
5856182	chr4:5856182:C:G	2.06883e-08	-1.53805e-10	-1.37416	9.87006e-06	-1.53805e-10	-1.35786
5856483	chr4:5856483:A:C	2.39975e-08	-1.22578	-3.69205e-10	1.23715e-05	-1.13197	-3.69205e-10
5856484	chr4:5856484:C:T	1.53172e-08	-1.67475	-3.69205e-10	7.01141e-06	-1.69983	-3.69205e-10
5856579	chr4:5856579:T:C	1.39382e-07	-1.53805e-10	0.533494	7.48099e-05	-1.53805e-10	0.667582
5856722	chr4:5856722:T:C	3.29249e-08	-1.53805e-10	-0.909499	1.38617e-05	-1.53805e-10	-1.01824
5857783	chr4:5857783:C:T	4.37953e-09	-1.72262	-1.20417	2.26704e-06	-1.70432	-1.12457
5858156	chr4:5858156:C:T	2.59716e-07	-1.53805e-10	1.15586	0.000112377	-1.53805e-10	1.07449
5858356	chr4:5858356:C:G	4.09412e-09	-1.72276	-1.27141	1.875e-06	-1.69141	-1.32735
5858510	chr4:5858510:G:T	1.15125e-07	-1.53805e-10	0.342295	5.08051e-05	-1.53805e-10	0.280629
5858556	chr4:5858556:G:A	3.74514e-09	-1.72201	-1.36126	1.77967e-06	-1.70865	-1.36229
5858859	chr4:5858859:T:C	2.53029e-08	-1.53805e-10	-1.17281	1.29987e-05	-1.53805e-10	-1.08252
5859046	chr4:5859046:T:C	1.1105e-07	-1.53805e-10	0.306253	4.19261e-05	-1.53805e-10	0.0885392
5859068	chr4:5859068:TCA:T	3.86699e-09	-1.72275	-1.3285	1.81662e-06	-1.69891	-1.35148
5859178	chr4:5859178:C:T	3.55456e-08	-1.53805e-10	-0.83291	1.81737e-05	-1.53805e-10	-0.747391
5859204	chr4:5859204:G:A	2.27421e-07	-1.53805e-10	1.02308	9.9553e-05	-1.53805e-10	0.953322
5859223	chr4:5859223:C:T	3.34471e-08	-1.53805e-10	-0.893762	1.72226e-05	-1.53805e-10	-0.801146
5859484	chr4:5859484:T:C	6.52762e-09	-1.30129	-1.22639	2.54166e-06	-1.33654	-1.37801
5859603	chr4:5859603:C:T	2.19786e-08	-1.53805e-10	-1.31366	1.08789e-05	-1.53805e-10	-1.26054
5859738	chr4:5859738:C:T	3.25041e-08	-0.92236	-3.69205e-10	1.59958e-05	-0.875043	-3.69205e-10
5860267	chr4:5860267:G:A	2.08559e-08	-1.53805e-10	-1.36609	9.70188e-06	-1.53805e-10	-1.37505
5860357	chr4:5860357:A:G	4.23993e-08	-1.53805e-10	-0.656596	1.67769e-05	-1.53805e-10	-0.827367
5860754	chr4:5860754:A:G	1.23797e-08	-1.49037	-0.397299	4.30858e-06	-1.55576	-0.631001
5860762	chr4:5860762:T:C	7.54313e-08	-1.53805e-10	-0.0805055	3.74547e-05	-1.53805e-10	-0.0242351
5860772	chr4:5860772:T:G	6.66687e-09	-1.48098	-1.0256	3.64814e-06	-1.30052	-1.05263
5860810	chr4:5860810:T:C	2.1801e-08	-1.53805e-10	-1.32177	1.00616e-05	-1.53805e-10	-1.33864
5860853	chr4:5860853:G:A	1.27308e-08	-1.50697	-0.352733	4.42196e-06	-1.56895	-0.591837
5860934	chr4:5860934:A:G	5.74445e-09	-1.59321	-1.06228	2.21839e-06	-1.63926	-1.21133
5861305	chr4:5861305:G:A	6.75046e-09	-1.48689	-1.00722	2.23926e-06	-1.51881	-1.32241
5861472	chr4:5861472:C:T	2.86602e-08	-1.53805e-10	-1.04822	1.4547e-05	-1.53805e-10	-0.969981
5861605	chr4:5861605:T:G	2.06022e-08	-1.53805e-10	-1.37833	9.67886e-06	-1.53805e-10	-1.37742
5861765	chr4:5861765:C:T	1.4906e-08	-1.70467	0.00270153	6.26774e-06	-1.71581	-0.0961369
5861937	chr4:5861937:G:A	3.50508e-08	-1.53805e-10	-0.84693	1.41872e-05	-1.53805e-10	-0.995027
5862072	chr4:5862072:A:G	2.4348e-08	-1.53805e-10	-1.21128	1.19986e-05	-1.53805e-10	-1.16257
5862235	chr4:5862235:A:C	2.27021e-08	-1.53805e-10	-1.28127	1.0825e-05	-1.53805e-10	-1.26551
5862402	chr4:5862402:G:A	5.04552e-08	-1.53805e-10	-0.482642	2.08508e-05	-1.53805e-10	-0.609974
5862563	chr4:5862563:C:T	7.38558e-09	-1.4923	-0.9119	2.35704e-06	-1.49555	-1.29442
5862875	chr4:5862875:G:A	1.48218e-08	-1.70763	-3.69205e-10	7.09685e-06	-1.68772	-3.69205e-10
5862908	chr4:5862908:C:T	1.6879e-08	-1.57765	-3.69205e-10	7.5649e-06	-1.62385	-3.69205e-10
5863131	chr4:5863131:A:T	9.36817e-09	-1.49061	-0.675801	3.46186e-06	-1.48392	-0.921638
5863326	chr4:5863326:G:A	4.41356e-09	-1.55559	-1.36346	2.41408e-06	-1.40118	-1.36487
5863361	chr4:5863361:C:T	1.01646e-08	-1.55918	-0.525639	4.15499e-06	-1.54721	-0.675843
5863531	chr4:5863531:C:A	2.18581e-08	-1.53805e-10	-1.31916	1.07911e-05	-1.53805e-10	-1.26865
5864107	chr4:5864107:C:T	1.2807e-08	-1.62172	-0.232012	4.5136e-06	-1.62092	-0.51935
5864151	chr4:5864151:A:C	7.26975e-09	-1.05227	-1.36774	2.8251e-06	-1.23275	-1.37607
5864341	chr4:5864341:G:T	8.60444e-09	-1.69991	-0.551536	3.4263e-06	-1.72267	-0.693223
5864369	chr4:5864369:A:G	3.34144e-08	-0.894741	-3.69205e-10	1.51606e-05	-0.928671	-3.69205e-10
5864452	chr4:5864452:A:T	1.55073e-08	-0.791602	-0.870814	5.13071e-06	-1.0104	-1.00173
5864588	chr4:5864588:C:A	1.18644e-07	-1.53805e-10	0.372404	6.38197e-05	-1.53805e-10	0.508694
5864595	chr4:5864595:C:T	1.54135e-08	-1.66848	-3.69205e-10	7.1628e-06	-1.67847	-3.69205e-10
5864816	chr4:5864816:C:G	6.13306e-09	-1.69269	-0.897347	2.93958e-06	-1.62742	-0.941678
5864948	chr4:5864948:G:A	2.36499e-08	-1.53805e-10	-1.24037	1.13998e-05	-1.53805e-10	-1.21377
5865058	chr4:5865058:C:CT	3.19477e-08	-1.53805e-10	-0.939627	1.66941e-05	-1.53805e-10	-0.832312
5865076	chr4:5865076:C:T	2.10275e-08	-1.3579	-3.69205e-10	1.04036e-05	-1.30521	-3.69205e-10
5865220	chr4:5865220:A:G	3.75414e-09	-1.70797	-1.3729	1.85378e-06	-1.71989	-1.31025
5865348	chr4:5865348:G:A	6.55559e-09	-1.18877	-1.33464	3.49881e-06	-1.05878	-1.33616
5865397	chr4:5865397:G:A	7.03846e-09	-1.6376	-0.814734	3.45946e-06	-1.68217	-0.724089
5865427	chr4:5865427:C:T	2.06502e-08	-1.53805e-10	-1.376	9.67989e-06	-1.53805e-10	-1.37732
5865573	chr4:5865573:A:G	1.4612e-08	-1.72189	-3.69205e-10	6.85668e-06	-1.72215	-3.69205e-10
5865614	chr4:5865614:C:T	5.38471e-08	0.521852	-0.939431	1.0775e-05	-0.340758	-0.92938
5865734	chr4:5865734:T:A	2.1636e-08	-1.53805e-10	-1.32937	1.06554e-05	-1.53805e-10	-1.2813
5866003	chr4:5866003:C:T	2.14681e-08	-1.53805e-10	-1.33716	1.05351e-05	-1.53805e-10	-1.29265
5866226	chr4:5866226:T:C	5.01204e-09	-1.45714	-1.33475	2.78967e-06	-1.27335	-1.3481
5866359	chr4:5866359:T:C	3.66262e-08	-1.53805e-10	-0.802963	1.78051e-05	-1.53805e-10	-0.767882
5866454	chr4:5866454:T:C	1.37659e-07	-1.53805e-10	0.521051	6.00766e-05	-1.53805e-10	0.448252
5867257	chr4:5867257:G:A	5.54968e-09	-1.64491	-1.04507	1.9193e-06	-1.65917	-1.33624
5867608	chr4:5867608:C:A	7.90554e-09	-1.12038	-1.21579	3.19799e-06	-1.28928	-1.19556
5867780	chr4:5867780:T:C	2.24539e-08	-1.53805e-10	-1.29226	1.12358e-05	-1.53805e-10	-1.22826
5867826	chr4:5867826:CTATT:C	5.54788e-08	-1.53805e-10	-0.387726	2.7654e-05	-1.53805e-10	-0.327597
5867832	chr4:5867832:A:T	3.54597e-08	-0.83533	-3.69205e-10	1.84628e-05	-0.731613	-3.69205e-10
5867923	chr4:5867923:C:T	5.02318e-09	-1.64106	-1.14861	2.64742e-06	-1.60155	-1.07223
5868969	chr4:5868969:C:T	2.14064e-08	-1.53805e-10	-1.34004	1.05051e-05	-1.53805e-10	-1.29551
5869608	chr4:5869608:C:T	4.07174e-08	-1.53805e-10	-0.697071	1.98589e-05	-1.53805e-10	-0.658717
5869758	chr4:5869758:T:G	9.22574e-09	-1.20677	-0.974963	4.72238e-06	-1.25894	-0.83612
5870062	chr4:5870062:G:T	3.58968e-08	-1.53805e-10	-0.823078	1.77601e-05	-1.53805e-10	-0.770416
5870079	chr4:5870079:T:C	1.63526e-08	-1.60934	-3.69205e-10	7.37524e-06	-1.64924	-3.69205e-10
5870826	chr4:5870826:G:A	2.07531e-08	-1.53805e-10	-1.37103	9.97212e-06	-1.53805e-10	-1.34757
5871135	chr4:5871135:C:T	2.37525e-08	-0.118674	-1.11737	1.3586e-05	0.106066	-1.14439
5871246	chr4:5871246:A:T	1.56281e-08	-0.280967	-1.37369	5.67203e-06	-0.560902	-1.35092
5871400	chr4:5871400:C:T	2.53531e-08	-0.0400648	-1.13076	1.45766e-05	0.190114	-1.15807
5871600	chr4:5871600:C:T	1.38877e-08	-0.405314	-1.36741	4.93637e-06	-0.672378	-1.37836
5871921	chr4:5871921:G:A	1.32119e-08	-0.448573	-1.37404	4.75133e-06	-0.711224	-1.37772
5872376	chr4:5872376:T:G	1.58535e-08	-1.64034	-3.69205e-10	7.19791e-06	-1.67358	-3.69205e-10
5872397	chr4:5872397:A:G	2.8016e-08	0.300791	-1.37174	1.68282e-05	0.552843	-1.37716
5872401	chr4:5872401:C:A	2.75353e-07	-1.53805e-10	1.21433	0.000155202	-1.53805e-10	1.39736
5872423	chr4:5872423:A:T	1.58218e-08	-1.64234	-3.69205e-10	7.18666e-06	-1.67514	-3.69205e-10
5872432	chr4:5872432:A:G	2.46754e-08	-1.53805e-10	-1.19792	1.16684e-05	-1.53805e-10	-1.19048
5872842	chr4:5872842:T:G	2.1277e-08	-1.53805e-10	-1.3461	1.01474e-05	-1.53805e-10	-1.33015
5872852	chr4:5872852:A:G	5.22265e-09	-1.5059	-1.24482	2.45131e-06	-1.52834	-1.22241
5873165	chr4:5873165:A:T	1.92386e-08	-1.72225	0.275448	4.46981e-06	-1.7226	-0.427419
5873541	chr4:5873541:G:A	7.60096e-08	-1.53805e-10	-0.0728672	4.01388e-05	-1.53805e-10	0.0449755
5873895	chr4:5873895:T:C	2.37574e-08	-1.53805e-10	-1.23583	1.09951e-05	-1.53805e-10	-1.24992
5875418	chr4:5875418:A:T	3.69835e-08	-1.53805e-10	-0.793255	1.77366e-05	-1.53805e-10	-0.77174
5875705	chr4:5875705:A:C	1.56279e-08	-1.65467	-3.69205e-10	7.1445e-06	-1.68103	-3.69205e-10
5875745	chr4:5875745:A:AC	4.70921e-08	-1.49804	0.946417	2.28135e-05	-1.44002	0.920004
5875844	chr4:5875844:TC:T	5.256e-07	-1.69234	3.55315	0.000110274	-1.71287	2.76847
5875881	chr4:5875881:G:A	4.47971e-08	-1.53805e-10	-0.601583	1.81297e-05	-1.53805e-10	-0.749817
5875918	chr4:5875918:C:T	2.40597e-08	-1.53805e-10	-1.22319	1.20397e-05	-1.53805e-10	-1.15916
5875924	chr4:5875924:G:A	4.12612e-09	-1.72191	-1.26448	1.72688e-06	-1.72277	-1.37829
5875932	chr4:5875932:C:T	4.67459e-09	-1.66862	-1.19297	2.42823e-06	-1.63508	-1.12513
5876044	chr4:5876044:T:C	1.03498e-08	-0.712329	-1.35443	5.67033e-06	-0.538735	-1.37339
5876179	chr4:5876179:A:C	1.16213e-08	-0.578769	-1.37212	6.49872e-06	-0.397367	-1.3784
5876401	chr4:5876401:C:T	7.17988e-08	-1.53805e-10	-0.129859	3.80446e-05	-1.53805e-10	-0.00860792
5877548	chr4:5877548:C:T	1.60524e-08	-1.62787	-3.69205e-10	7.27332e-06	-1.66316	-3.69205e-10
5878313	chr4:5878313:C:G	3.03645e-08	-1.53805e-10	-0.990454	1.47947e-05	-1.53805e-10	-0.9531
5878459	chr4:5878459:G:A	4.16801e-07	1.62888	-3.69205e-10	0.000235833	1.81575	-3.69205e-10
5878508	chr4:5878508:T:C	6.27435e-08	-1.53805e-10	-0.264673	3.15426e-05	-1.53805e-10	-0.196028
5878918	chr4:5878918:T:G	2.26382e-08	-1.53805e-10	-1.28409	1.11661e-05	-1.53805e-10	-1.23449
5879507	chr4:5879507:G:A	2.12807e-08	-1.53805e-10	-1.34592	1.00333e-05	-1.53805e-10	-1.34146
5879562	chr4:5879562:A:T	2.50502e-08	-1.53805e-10	-1.18285	1.19427e-05	-1.53805e-10	-1.16725
5879698	chr4:5879698:G:C	5.10699e-09	-1.70658	-1.06654	1.79981e-06	-1.71263	-1.34706
5880018	chr4:5880018:T:C	5.3783e-08	-1.53805e-10	-0.41877	2.69559e-05	-1.53805e-10	-0.353164
5880100	chr4:5880100:G:A	8.08734e-08	-1.53805e-10	-0.0108427	4.30299e-05	-1.53805e-10	0.114526
5880155	chr4:5880155:T:C	2.26689e-08	-1.53805e-10	-1.28273	1.11804e-05	-1.53805e-10	-1.23321
5880169	chr4:5880169:T:C	1.57811e-08	-1.64492	-3.69205e-10	7.17613e-06	-1.67661	-3.69205e-10
5880255	chr4:5880255:T:C	6.67014e-07	-1.53805e-10	2.09908	0.00026594	-1.53805e-10	1.9359
5881180	chr4:5881180:A:G	2.4839e-08	-1.53805e-10	-1.19131	1.18595e-05	-1.53805e-10	-1.17424
5881607	chr4:5881607:G:A	3.53474e-08	-1.53805e-10	-0.838503	1.75802e-05	-1.53805e-10	-0.780594
5881792	chr4:5881792:T:C	2.53169e-08	-1.53805e-10	-1.17225	1.20961e-05	-1.53805e-10	-1.15449
5882044	chr4:5882044:C:T	5.94252e-08	-1.53805e-10	-0.319009	2.94982e-05	-1.53805e-10	-0.263038
5882445	chr4:5882445:G:A	2.07253e-08	-1.53805e-10	-1.37237	9.69895e-06	-1.53805e-10	-1.37535
5882747	chr4:5882747:A:C	2.8431e-08	-1.53805e-10	-1.05625	1.39763e-05	-1.53805e-10	-1.01
5883894	chr4:5883894:C:T	2.07421e-07	-1.7107	2.64173	0.000156385	-1.70508	3.11003
5884056	chr4:5884056:A:G	2.50759e-08	-1.53805e-10	-1.18182	1.10973e-05	-1.53805e-10	-1.24067
5884551	chr4:5884551:C:T	6.9109e-08	-1.71189	1.54385	4.47032e-05	-1.70674	1.85942
5884630	chr4:5884630:G:A	2.12902e-07	-1.43759	2.39469	7.39268e-05	-1.38674	2.04245
5884710	chr4:5884710:G:A	3.35378e-08	-0.891054	-3.69205e-10	1.42889e-05	-0.987884	-3.69205e-10
5885083	chr4:5885083:G:A	2.78627e-06	-1.53805e-10	3.52873	0.00105886	-1.53805e-10	3.31758
5885452	chr4:5885452:G:C	5.91303e-08	-1.53805e-10	-0.323984	2.86585e-05	-1.53805e-10	-0.291919
5885602	chr4:5885602:C:A	7.90449e-08	-1.71851	1.6848	5.16653e-05	-1.71505	2.01247
5885637	chr4:5885637:T:G	1.67113e-08	-1.58764	-3.69205e-10	7.50843e-06	-1.63134	-3.69205e-10
5885661	chr4:5885661:A:C	3.80923e-08	-1.72038	0.956662	2.16538e-05	-1.72211	1.14992
5885688	chr4:5885688:T:C	8.91808e-08	-1.70913	1.79607	5.87726e-05	-1.70344	2.12975
5886007	chr4:5886007:G:A	1.2691e-07	0.439752	-3.69205e-10	6.89616e-05	0.586182	-3.69205e-10
5886364	chr4:5886364:T:C	2.55443e-08	-1.53805e-10	-1.16331	1.28204e-05	-1.53805e-10	-1.09633
5886466	chr4:5886466:C:T	5.61618e-09	-1.70833	-0.969746	1.86248e-06	-1.7142	-1.31126
5886732	chr4:5886732:T:G	1.45086e-08	-0.402636	-1.32635	7.99296e-06	-0.212323	-1.35648
5887079	chr4:5887079:G:A	5.20756e-08	-1.53805e-10	-0.45103	2.14137e-05	-1.53805e-10	-0.583336
5887216	chr4:5887216:T:C	2.09929e-08	-1.53805e-10	-1.35954	1.02358e-05	-1.53805e-10	-1.32148
5887524	chr4:5887524:A:G	6.76125e-09	-1.60814	-0.884376	3.55641e-06	-1.55216	-0.826455
5887613	chr4:5887613:A:G	3.41622e-08	-1.3727	0.500097	2.27721e-05	-1.28309	0.761263
5887763	chr4:5887763:A:T	6.24705e-09	-1.19986	-1.37176	3.21608e-06	-1.10141	-1.37779
5887885	chr4:5887885:G:T	8.18095e-08	-1.53805e-10	0.000665612	4.34183e-05	-1.53805e-10	0.123513
5887940	chr4:5887940:T:C	1.09018e-07	-0.470093	0.757875	5.04467e-05	-0.207731	0.481281
5888062	chr4:5888062:C:T	4.63605e-08	-1.53805e-10	-0.56728	2.12092e-05	-1.53805e-10	-0.592934
5889641	chr4:5889641:T:C	2.11917e-08	-1.53805e-10	-1.35012	1.04039e-05	-1.53805e-10	-1.30519
5889678	chr4:5889678:T:A	2.66003e-08	-1.53805e-10	-1.12281	1.3531e-05	-1.53805e-10	-1.04239
5889824	chr4:5889824:A:G	2.95608e-08	-1.53805e-10	-1.01728	1.35963e-05	-1.53805e-10	-1.03757
5890061	chr4:5890061:A:C	1.71336e-08	-1.56268	-3.69205e-10	7.66954e-06	-1.61011	-3.69205e-10
5890122	chr4:5890122:G:A	1.40059e-08	-0.439023	-1.32522	8.25063e-06	-0.25013	-1.28695
5890244	chr4:5890244:G:A	1.50989e-08	-1.68911	-3.69205e-10	7.19141e-06	-1.67448	-3.69205e-10
5890454	chr4:5890454:G:A	1.77445e-08	-1.69708	0.169426	3.97352e-06	-1.69881	-0.568906
5891235	chr4:5891235:T:C	2.30551e-08	-1.53805e-10	-1.26584	1.10011e-05	-1.53805e-10	-1.24937
5891546	chr4:5891546:C:T	2.06122e-08	-1.53805e-10	-1.37784	9.69673e-06	-1.53805e-10	-1.37558
5891772	chr4:5891772:T:G	1.78605e-08	-1.52114	-3.69205e-10	7.94622e-06	-1.57467	-3.69205e-10
5891873	chr4:5891873:C:T	1.63659e-08	-1.70454	0.096009	5.32178e-06	-1.70216	-0.273402
5892133	chr4:5892133:C:T	3.73913e-08	-1.53805e-10	-0.782289	1.85285e-05	-1.53805e-10	-0.728056
5892671	chr4:5892671:C:G	2.1108e-06	-1.70471	4.9558	0.00048712	-1.7184	4.25954
5893233	chr4:5893233:T:G	9.42559e-08	-1.53805e-10	0.142286	4.62479e-05	-1.53805e-10	0.186647
5893263	chr4:5893263:G:A	5.86932e-08	-1.53805e-10	-0.331402	3.07493e-05	-1.53805e-10	-0.221502
5893574	chr4:5893574:A:G	1.34337e-06	-1.68454	4.48375	0.000341068	-1.65504	3.83975
5893670	chr4:5893670:A:G	6.71749e-08	-1.53805e-10	-0.196428	3.5459e-05	-1.53805e-10	-0.0789909
5893806	chr4:5893806:T:C	6.63713e-09	-1.71758	-0.793465	2.02812e-06	-1.71201	-1.22825
5893938	chr4:5893938:T:A	4.27151e-08	-1.53805e-10	-0.649174	2.26421e-05	-1.53805e-10	-0.527558
5894147	chr4:5894147:C:G	8.21474e-08	-1.53805e-10	0.00478854	4.37874e-05	-1.53805e-10	0.131977
5894829	chr4:5894829:C:G	2.06307e-08	-1.53805e-10	-1.37695	9.85819e-06	-1.53805e-10	-1.35907
5894837	chr4:5894837:G:A	1.6513e-08	-1.59958	-3.69205e-10	7.43739e-06	-1.64085	-3.69205e-10
5894975	chr4:5894975:C:A	2.37929e-08	-1.24432	0.00998125	8.2718e-06	-1.33864	-0.195879
5895496	chr4:5895496:C:T	2.23619e-08	-1.53805e-10	-1.29637	1.03738e-05	-1.53805e-10	-1.30809
5895497	chr4:5895497:G:A	5.07898e-08	-1.53805e-10	-0.476032	2.45562e-05	-1.53805e-10	-0.446403
5895769	chr4:5895769:C:T	3.75341e-09	-1.71707	-1.36399	1.96003e-06	-1.67679	-1.29762
5895953	chr4:5895953:C:T	2.27424e-08	-1.53805e-10	-1.2795	1.0521e-05	-1.53805e-10	-1.294
5896402	chr4:5896402:G:T	6.2025e-09	-1.72157	-0.857203	1.96016e-06	-1.71801	-1.25633
5897273	chr4:5897273:C:G	2.21562e-08	-1.53805e-10	-1.30561	1.10637e-05	-1.53805e-10	-1.2437
5897550	chr4:5897550:G:A	2.18427e-08	-1.53805e-10	-1.31986	1.01516e-05	-1.53805e-10	-1.32974
5897724	chr4:5897724:G:T	1.89674e-08	-1.46101	-3.69205e-10	9.55248e-06	-1.39057	-3.69205e-10
5897839	chr4:5897839:G:A	2.10589e-08	-1.53805e-10	-1.3564	1.0294e-05	-1.53805e-10	-1.31581
5898132	chr4:5898132:G:A	5.8288e-08	-1.53805e-10	-0.338331	2.60056e-05	-1.53805e-10	-0.389057
5898159	chr4:5898159:G:A	4.42162e-08	-1.53805e-10	-0.614636	2.34449e-05	-1.53805e-10	-0.492715
5898420	chr4:5898420:G:A	3.89555e-09	-1.69971	-1.34418	2.12163e-06	-1.63913	-1.25605
5898451	chr4:5898451:A:G	5.6119e-09	-1.72223	-0.956607	1.86691e-06	-1.7226	-1.30048
5898454	chr4:5898454:G:A	5.67037e-09	-1.72258	-0.945888	1.87579e-06	-1.7223	-1.29604
5898780	chr4:5898780:T:C	2.22039e-08	-1.53805e-10	-1.30346	1.09498e-05	-1.53805e-10	-1.25405
5898908	chr4:5898908:A:G	2.26427e-08	-1.53805e-10	-1.28389	1.0204e-05	-1.53805e-10	-1.32459
5899234	chr4:5899234:C:T	2.6325e-08	-1.53805e-10	-1.13321	1.27966e-05	-1.53805e-10	-1.09819
5899292	chr4:5899292:A:G	2.99729e-08	-1.53805e-10	-1.00343	1.49153e-05	-1.53805e-10	-0.944981
5899447	chr4:5899447:G:A	6.5568e-08	-1.53805e-10	-0.22064	3.19478e-05	-1.53805e-10	-0.183266
5899564	chr4:5899564:T:C	5.44583e-09	-1.72267	-0.986205	1.84381e-06	-1.72191	-1.31363
5899783	chr4:5899783:C:A	7.74009e-09	-0.980526	-1.37679	4.23774e-06	-0.837079	-1.36626
5899932	chr4:5899932:T:C	3.95405e-09	-1.72177	-1.30722	1.82978e-06	-1.72198	-1.3212
5900282	chr4:5900282:T:C	2.09728e-08	-1.53805e-10	-1.3605	9.88825e-06	-1.53805e-10	-1.35602
5900543	chr4:5900543:T:G	1.58323e-08	-1.64167	-3.69205e-10	7.69984e-06	-1.60617	-3.69205e-10
5900546	chr4:5900546:C:T	1.57489e-08	-1.70301	0.0560525	5.48099e-06	-1.71548	-0.230605
5900547	chr4:5900547:A:G	3.79682e-09	-1.7045	-1.36507	1.79271e-06	-1.68837	-1.37527
5900996	chr4:5900996:C:T	2.39498e-08	-1.22777	-3.69205e-10	7.6029e-06	-1.61884	-3.69205e-10
5901033	chr4:5901033:G:A	3.70502e-08	-1.53805e-10	-0.791454	1.84595e-05	-1.53805e-10	-0.731791
5901337	chr4:5901337:G:A	2.73306e-08	-1.53805e-10	-1.09572	1.32855e-05	-1.53805e-10	-1.0607
5901410	chr4:5901410:A:G	2.06031e-08	-1.53805e-10	-1.37828	9.67488e-06	-1.53805e-10	-1.37783
5901853	chr4:5901853:G:A	1.58042e-08	-1.64345	-3.69205e-10	7.26022e-06	-1.66496	-3.69205e-10
5902351	chr4:5902351:G:C	2.35693e-08	-1.53805e-10	-1.24378	1.18466e-05	-1.53805e-10	-1.17533
5903259	chr4:5903259:T:C	5.57053e-08	-1.53805e-10	-0.383652	2.46552e-05	-1.53805e-10	-0.442379
5903412	chr4:5903412:G:A	5.59562e-08	-1.53805e-10	-0.379158	2.47203e-05	-1.53805e-10	-0.439742
5903632	chr4:5903632:G:A	1.03056e-07	-1.53805e-10	0.231541	5.68072e-05	-1.53805e-10	0.392295
5904009	chr4:5904009:C:A	5.74704e-09	-1.53565	-1.11939	2.95482e-06	-1.53017	-1.03376
5904314	chr4:5904314:G:A	1.61392e-07	0.680112	-3.69205e-10	8.90343e-05	0.841653	-3.69205e-10
5904315	chr4:5904315:T:C	4.71334e-09	-1.49636	-1.35697	2.35915e-06	-1.42721	-1.36186
5904560	chr4:5904560:G:A	7.20328e-09	-1.71955	-0.709638	4.53806e-06	-1.72099	-0.413883
5904752	chr4:5904752:A:G	4.60099e-09	-1.72275	-1.1547	1.7443e-06	-1.72225	-1.36877
5904953	chr4:5904953:C:T	6.91582e-09	-1.56627	-0.903642	4.12076e-06	-1.58207	-0.649265
5905390	chr4:5905390:G:A	2.18459e-08	-1.31971	-3.69205e-10	9.87767e-06	-1.35709	-3.69205e-10
5905689	chr4:5905689:C:A	5.97274e-09	-1.71616	-0.900362	1.92244e-06	-1.72025	-1.27352
5906407	chr4:5906407:G:C	2.09457e-08	-1.53805e-10	-1.3618	9.94122e-06	-1.53805e-10	-1.35068
5906445	chr4:5906445:G:A	1.13805e-07	-1.53805e-10	0.330756	6.19837e-05	-1.53805e-10	0.479503
5906622	chr4:5906622:T:C	2.51288e-08	-1.53805e-10	-1.17971	1.0763e-05	-1.53805e-10	-1.27126
5907143	chr4:5907143:T:C	3.5187e-08	-1.53805e-10	-0.843052	1.83728e-05	-1.53805e-10	-0.736497
5907925	chr4:5907925:A:G	2.58588e-08	-1.69755	0.546478	1.03959e-05	-1.68575	0.379795
5908141	chr4:5908141:T:C	1.59565e-08	-1.63386	-3.69205e-10	7.23583e-06	-1.66832	-3.69205e-10
5908228	chr4:5908228:A:G	3.29161e-08	-0.909767	-3.69205e-10	1.39158e-05	-1.01434	-3.69205e-10
5908712	chr4:5908712:C:T	7.79223e-09	-1.03501	-1.31559	4.00381e-06	-0.906629	-1.35349
5908742	chr4:5908742:T:C	4.91326e-09	-1.71488	-1.09691	1.77807e-06	-1.71994	-1.35189
5909384	chr4:5909384:G:C	9.4551e-08	-1.53805e-10	0.145412	5.1929e-05	-1.53805e-10	0.302509
5909581	chr4:5909581:T:C	3.29073e-08	-0.910032	-3.69205e-10	1.39481e-05	-1.01203	-3.69205e-10
5909852	chr4:5909852:T:C	5.12054e-09	-1.66401	-1.10646	2.67525e-06	-1.63229	-1.03103
5909906	chr4:5909906:G:A	9.18099e-08	-1.53805e-10	0.115993	4.9466e-05	-1.53805e-10	0.253917
5909935	chr4:5909935:G:T	6.52877e-09	-1.45805	-1.06946	3.54508e-06	-1.39235	-0.989455
5910077	chr4:5910077:C:G	5.64025e-09	-1.70968	-0.964122	1.87715e-06	-1.71639	-1.30123
5910256	chr4:5910256:G:A	6.18127e-09	-1.71774	-0.86446	1.95715e-06	-1.72146	-1.25442
5910270	chr4:5910270:A:G	2.39589e-08	-1.69242	0.465032	1.06882e-05	-1.71131	0.433077
5910328	chr4:5910328:G:T	2.36748e-08	-1.53805e-10	-1.23931	1.13535e-05	-1.53805e-10	-1.21785
5910909	chr4:5910909:T:TTC	2.52002e-08	-1.53805e-10	-1.17688	1.21675e-05	-1.53805e-10	-1.1486
5911160	chr4:5911160:C:T	2.15388e-08	-1.53805e-10	-1.33387	9.94876e-06	-1.53805e-10	-1.34992
5911179	chr4:5911179:G:A	2.40506e-08	-1.53805e-10	-1.22357	1.11404e-05	-1.53805e-10	-1.23679
5911191	chr4:5911191:A:G	6.42221e-09	-1.63243	-0.911535	2.7437e-06	-1.63774	-1.00032
5911229	chr4:5911229:C:T	7.08691e-08	-0.976264	0.833372	4.20925e-05	-0.841811	0.934313
5911262	chr4:5911262:C:G	2.24701e-08	-1.53805e-10	-1.29154	1.11403e-05	-1.53805e-10	-1.2368
5911408	chr4:5911408:A:G	3.875e-08	-1.53805e-10	-0.746597	1.63272e-05	-1.53805e-10	-0.854537
5911556	chr4:5911556:C:G	5.64006e-09	-1.71896	-0.954872	1.87393e-06	-1.7222	-1.29713
5911639	chr4:5911639:G:A	1.73953e-08	-1.54753	-3.69205e-10	8.45258e-06	-1.5129	-3.69205e-10
5912375	chr4:5912375:A:G	4.18279e-08	-1.53805e-10	-0.670162	2.2659e-05	-1.53805e-10	-0.52681
5912583	chr4:5912583:T:C	8.93782e-09	-1.31742	-0.896012	4.23035e-06	-1.23086	-0.974228
5912681	chr4:5912681:A:G	4.32923e-09	-1.59065	-1.34769	1.93424e-06	-1.61005	-1.3776
5913183	chr4:5913183:T:C	2.07162e-08	-1.53805e-10	-1.37281	9.85295e-06	-1.53805e-10	-1.3596
5913307	chr4:5913307:C:G	7.68058e-09	-1.06053	-1.3045	3.92504e-06	-0.934193	-1.3458
5913412	chr4:5913412:A:G	7.09222e-08	-0.65063	0.508487	4.68989e-05	-0.423209	0.623835
5913414	chr4:5913414:G:A	1.55221e-08	-1.66147	-3.69205e-10	7.58102e-06	-1.62172	-3.69205e-10
5913448	chr4:5913448:A:G	2.06778e-08	-1.53805e-10	-1.37466	9.81471e-06	-1.53805e-10	-1.36349
5913466	chr4:5913466:G:A	2.62815e-08	-1.42271	0.287852	9.01157e-06	-1.35651	-0.0923506
5913515	chr4:5913515:T:C	4.9778e-09	-1.68791	-1.11083	2.32127e-06	-1.64624	-1.15901
5913519	chr4:5913519:T:C	5.41181e-09	-1.72008	-0.995059	1.84136e-06	-1.72238	-1.31448
5913613	chr4:5913613:C:T	5.10412e-09	-1.67177	-1.10191	2.29241e-06	-1.69576	-1.122
5913964	chr4:5913964:A:C	3.61661e-08	-1.53805e-10	-0.815605	1.44006e-05	-1.53805e-10	-0.980102
5914127	chr4:5914127:T:C	4.40998e-08	-1.53805e-10	-0.617271	2.15493e-05	-1.53805e-10	-0.577023
5914297	chr4:5914297:C:T	2.96019e-08	-1.01589	-3.69205e-10	1.41565e-05	-0.997196	-3.69205e-10
5914305	chr4:5914305:T:C	6.89331e-09	-1.71625	-0.756923	2.93268e-06	-1.71743	-0.854015
5914439	chr4:5914439:T:C	1.70246e-08	-1.42321	-0.145856	5.96141e-06	-1.4429	-0.419159
5914594	chr4:5914594:G:A	8.64326e-09	-1.4357	-0.811245	2.62597e-06	-1.53478	-1.14713
5914595	chr4:5914595:T:A	2.62495e-08	-1.53805e-10	-1.13608	1.13491e-05	-1.53805e-10	-1.21823
5914687	chr4:5914687:T:C	8.56681e-08	-1.53805e-10	0.0467533	4.6184e-05	-1.53805e-10	0.185266
5915128	chr4:5915128:A:G	1.54771e-08	-1.66437	-3.69205e-10	7.07237e-06	-1.69117	-3.69205e-10
5915278	chr4:5915278:G:A	4.38982e-08	-1.53805e-10	-0.621855	1.8217e-05	-1.53805e-10	-0.745012
5915547	chr4:5915547:A:G	5.5256e-08	-1.6786	1.28685	1.98077e-05	-1.68267	1.02137
5915576	chr4:5915576:C:T	2.63658e-08	-1.53805e-10	-1.13166	1.13275e-05	-1.53805e-10	-1.22014
5915816	chr4:5915816:G:T	2.70056e-08	-1.53805e-10	-1.10768	1.34849e-05	-1.53805e-10	-1.0458
5915901	chr4:5915901:A:G	2.10136e-08	-1.53805e-10	-1.35856	9.68388e-06	-1.53805e-10	-1.37691
5915921	chr4:5915921:A:G	1.46259e-08	-1.72093	-3.69205e-10	6.85283e-06	-1.72271	-3.69205e-10
5916112	chr4:5916112:G:A	1.56487e-08	-1.65334	-3.69205e-10	7.13131e-06	-1.68287	-3.69205e-10
5916217	chr4:5916217:A:G	7.6447e-09	-1.07783	-1.29188	3.06326e-06	-1.1931	-1.33479
5916395	chr4:5916395:G:GAGA	6.1927e-09	-1.56404	-1.01631	2.10258e-06	-1.62859	-1.27561
5916821	chr4:5916821:C:T	8.27246e-08	-1.53805e-10	0.0117902	4.44934e-05	-1.53805e-10	0.147973
5916824	chr4:5916824:C:A	8.91277e-09	-0.924433	-1.29181	3.51885e-06	-1.05763	-1.33161
5917077	chr4:5917077:C:T	8.54304e-09	-0.977897	-1.28071	3.37783e-06	-1.10361	-1.32653
5917106	chr4:5917106:A:G	8.16134e-09	-1.03379	-1.27053	3.23449e-06	-1.15421	-1.31929
5917378	chr4:5917378:A:G	4.78218e-09	-1.71006	-1.12877	1.96459e-06	-1.69312	-1.27897
5917819	chr4:5917819:C:T	2.06282e-08	-1.53805e-10	-1.37707	9.67114e-06	-1.53805e-10	-1.37822
5917914	chr4:5917914:G:A	1.46081e-08	-1.72215	-3.69205e-10	6.86075e-06	-1.72155	-3.69205e-10
5918174	chr4:5918174:A:G	4.12744e-09	-1.7096	-1.27647	1.82805e-06	-1.71977	-1.32435
5918217	chr4:5918217:A:G	4.21674e-09	-1.70463	-1.26003	1.85533e-06	-1.71718	-1.31213
5918239	chr4:5918239:A:G	4.21083e-09	-1.70729	-1.25877	1.85441e-06	-1.71861	-1.3112
5918448	chr4:5918448:T:C	3.22722e-08	-1.53805e-10	-0.92952	1.54115e-05	-1.53805e-10	-0.912257
5918540	chr4:5918540:C:T	1.02883e-08	-1.71621	-0.356507	2.66788e-06	-1.71786	-0.948225
5918585	chr4:5918585:G:T	2.28231e-08	-1.53805e-10	-1.27595	1.10816e-05	-1.53805e-10	-1.24208
5918598	chr4:5918598:A:T	6.54449e-09	-1.70828	-0.816827	2.70076e-06	-1.71924	-0.934595
5918607	chr4:5918607:G:A	1.03216e-08	-1.71771	-0.351776	2.67257e-06	-1.71917	-0.945155
5918694	chr4:5918694:C:A	6.15016e-09	-1.70153	-0.885716	2.55039e-06	-1.71559	-0.99553
5918696	chr4:5918696:T:C	6.13813e-09	-1.70484	-0.88437	2.54874e-06	-1.71745	-0.994316
5918964	chr4:5918964:C:T	1.67062e-08	-1.37528	-0.212667	5.15509e-06	-1.48344	-0.523948
5919086	chr4:5919086:G:A	6.84331e-08	-1.53805e-10	-0.177871	2.6445e-05	-1.53805e-10	-0.3723
5919149	chr4:5919149:G:A	7.43434e-08	-1.53805e-10	-0.0950317	2.84606e-05	-1.53805e-10	-0.298849
5919268	chr4:5919268:G:A	7.26226e-09	-1.6978	-0.723232	2.98074e-06	-1.71351	-0.841689
5919367	chr4:5919367:C:T	2.69574e-08	-1.53805e-10	-1.10947	1.32127e-05	-1.53805e-10	-1.06619
5919492	chr4:5919492:T:C	8.5665e-09	-1.51504	-0.740825	3.29363e-06	-1.59269	-0.862692
5919999	chr4:5919999:T:C	6.20881e-09	-1.31654	-1.26122	2.46e-06	-1.40128	-1.34593
5920097	chr4:5920097:C:T	2.29101e-08	-1.53805e-10	-1.27215	1.01474e-05	-1.53805e-10	-1.33016
5920107	chr4:5920107:T:C	6.88979e-09	-1.70604	-0.767642	2.10676e-06	-1.71931	-1.1829
5920128	chr4:5920128:C:T	5.00431e-09	-1.47899	-1.31444	2.55204e-06	-1.48137	-1.2291
5920165	chr4:5920165:T:C	4.60759e-08	-1.53805e-10	-0.573437	2.10247e-05	-1.53805e-10	-0.601672
5920344	chr4:5920344:T:C	7.71244e-09	-1.62901	-0.731878	2.34078e-06	-1.64001	-1.15687
5920347	chr4:5920347:C:T	6.88256e-09	-1.63155	-0.84319	2.20663e-06	-1.64247	-1.21343
5920393	chr4:5920393:T:C	7.34711e-09	-1.63024	-0.779177	2.28493e-06	-1.64097	-1.18007
5920677	chr4:5920677:ATTT:A	6.08245e-09	-1.72202	-0.876303	1.99151e-06	-1.71257	-1.2459
5920686	chr4:5920686:G:C	2.99666e-08	-1.53805e-10	-1.00364	1.45355e-05	-1.53805e-10	-0.970773
5920774	chr4:5920774:C:T	2.11007e-08	-1.35442	-3.69205e-10	1.06926e-05	-1.27782	-3.69205e-10
5920967	chr4:5920967:GGCAGGA:G	6.42571e-09	-1.68096	-0.862457	2.06766e-06	-1.68805	-1.2329
5921122	chr4:5921122:C:T	1.21073e-08	-1.40638	-0.503533	4.18284e-06	-1.48341	-0.73297
5921190	chr4:5921190:C:T	5.98819e-09	-1.63308	-0.980858	2.02241e-06	-1.64384	-1.29924
5921193	chr4:5921193:G:C	1.46164e-08	-1.72158	-3.69205e-10	6.92368e-06	-1.71242	-3.69205e-10
5921278	chr4:5921278:A:AGTCCTGC	5.82901e-08	-1.53805e-10	-0.338296	2.52702e-05	-1.53805e-10	-0.417741
5921493	chr4:5921493:A:T	3.07822e-08	-1.53805e-10	-0.97679	1.54027e-05	-1.53805e-10	-0.912829
5921613	chr4:5921613:G:C	4.04409e-09	-1.67925	-1.32722	1.9295e-06	-1.63092	-1.35919
5921710	chr4:5921710:A:C	5.6833e-08	-1.71377	1.35016	2.90122e-05	-1.68688	1.40723
5921748	chr4:5921748:T:G	5.64543e-09	-1.6396	-1.03328	2.58877e-06	-1.57628	-1.11991
5922294	chr4:5922294:G:A	2.11856e-08	-1.53805e-10	-1.3504	1.01134e-05	-1.53805e-10	-1.3335
5922318	chr4:5922318:A:G	4.20621e-09	-1.60972	-1.35744	1.84208e-06	-1.65801	-1.37847
5922367	chr4:5922367:CT:C	2.12057e-08	-1.53805e-10	-1.34946	9.88085e-06	-1.53805e-10	-1.35677
5922420	chr4:5922420:C:T	1.4812e-08	-1.70829	-3.69205e-10	6.88379e-06	-1.7182	-3.69205e-10
5922452	chr4:5922452:C:T	5.46871e-08	-1.53805e-10	-0.4021	2.13671e-05	-1.53805e-10	-0.585515
5922562	chr4:5922562:C:A	5.53887e-09	-1.42767	-1.26426	2.59134e-06	-1.44823	-1.24697
5922569	chr4:5922569:A:G	5.88696e-09	-1.38262	-1.24836	2.74014e-06	-1.4091	-1.23026
5922669	chr4:5922669:G:A	3.24894e-08	-1.71772	0.794901	9.35271e-06	-1.72225	0.31055
5922731	chr4:5922731:G:A	4.14957e-09	-1.60342	-1.3773	1.93522e-06	-1.61291	-1.37424
5923031	chr4:5923031:C:T	1.27113e-08	-1.70645	-0.154787	3.68007e-06	-1.71965	-0.624787
5923067	chr4:5923067:G:A	1.00391e-08	-1.68793	-0.40931	3.19141e-06	-1.70932	-0.777583
5923078	chr4:5923078:T:C	6.01381e-08	-1.6273	1.32021	1.95935e-05	-1.65419	0.982023
5923079	chr4:5923079:G:A	3.03927e-08	-1.53805e-10	-0.989525	1.48254e-05	-1.53805e-10	-0.951029
5923087	chr4:5923087:C:T	4.93643e-09	-1.6168	-1.19029	2.28475e-06	-1.63465	-1.18646
5923327	chr4:5923327:G:A	1.15956e-08	-0.699222	-1.25388	4.4266e-06	-0.849408	-1.31033
5923459	chr4:5923459:G:A	4.56281e-09	-1.68229	-1.2035	2.20057e-06	-1.67827	-1.18038
5923466	chr4:5923466:G:A	2.07541e-08	-1.53805e-10	-1.37098	9.88995e-06	-1.53805e-10	-1.35585
5923651	chr4:5923651:C:T	1.47178e-08	-1.71467	-3.69205e-10	6.85644e-06	-1.72218	-3.69205e-10
5923666	chr4:5923666:T:G	6.40353e-08	-1.53805e-10	-0.244293	3.3405e-05	-1.53805e-10	-0.138662
5923752	chr4:5923752:C:T	4.70841e-09	-1.47637	-1.378	2.17133e-06	-1.49391	-1.37811
5924001	chr4:5924001:C:T	1.49479e-08	-1.69915	-3.69205e-10	6.90555e-06	-1.71504	-3.69205e-10
5924240	chr4:5924240:A:G	5.25462e-09	-1.43208	-1.31254	2.43057e-06	-1.45319	-1.30605
5924753	chr4:5924753:A:G	3.41068e-08	-1.53805e-10	-0.874229	1.60558e-05	-1.53805e-10	-0.871296
5924824	chr4:5924824:A:C	4.18658e-09	-1.7169	-1.25495	1.92552e-06	-1.70847	-1.28371
5924974	chr4:5924974:T:C	5.73107e-09	-1.59454	-1.06329	2.77909e-06	-1.59091	-1.03434
5925036	chr4:5925036:G:T	5.94434e-09	-1.47461	-1.14668	2.75642e-06	-1.49577	-1.13766
5925051	chr4:5925051:C:T	5.37804e-09	-1.48653	-1.23487	2.48949e-06	-1.50748	-1.22781
5925252	chr4:5925252:C:A	2.17629e-08	-1.53805e-10	-1.32352	1.03997e-05	-1.53805e-10	-1.30559
5925344	chr4:5925344:C:T	4.79293e-09	-1.67539	-1.16119	2.11632e-06	-1.70899	-1.1887
5925364	chr4:5925364:A:C	5.84135e-08	-1.53805e-10	-0.336181	3.04957e-05	-1.53805e-10	-0.229783
5925496	chr4:5925496:G:A	2.64559e-08	-1.53805e-10	-1.12825	1.22014e-05	-1.53805e-10	-1.14582
5925540	chr4:5925540:G:A	4.82566e-08	-1.53805e-10	-0.527195	2.46806e-05	-1.53805e-10	-0.44135
5925547	chr4:5925547:G:A	5.39553e-08	-1.68094	1.26537	2.59273e-05	-1.63463	1.24255
5925628	chr4:5925628:C:T	4.69835e-08	-1.68731	1.13338	2.26018e-05	-1.64353	1.11419
5925767	chr4:5925767:G:A	1.28834e-08	-1.4881	-0.359688	5.39253e-06	-1.59292	-0.369435
5925861	chr4:5925861:AGG:A	3.17043e-08	-1.53805e-10	-0.947274	1.59766e-05	-1.53805e-10	-0.876245
5926200	chr4:5926200:T:A	6.16508e-09	-1.68009	-0.904738	2.62213e-06	-1.62187	-1.06151
5926460	chr4:5926460:T:C	1.66255e-08	-1.05616	-0.536623	9.20017e-06	-0.925529	-0.502617
5926507	chr4:5926507:C:T	2.96678e-08	-1.53805e-10	-1.01366	1.45993e-05	-1.53805e-10	-0.966396
5926508	chr4:5926508:G:A	2.32466e-08	-1.53805e-10	-1.25757	1.07347e-05	-1.53805e-10	-1.27389
5927645	chr4:5927645:C:CTT	1.96367e-07	-1.70818	2.58444	0.000142706	-1.72058	3.034
5927647	chr4:5927647:C:T	3.01104e-08	-1.58899	0.590135	1.55112e-05	-1.6485	0.742694
5927795	chr4:5927795:C:T	2.22321e-08	-1.68544	0.383245	8.24924e-06	-1.71664	0.179393
5927866	chr4:5927866:A:G	3.19417e-08	-1.6963	0.756491	2.16531e-05	-1.71725	1.14503
5927987	chr4:5927987:C:T	6.31111e-09	-1.7022	-0.859218	2.77343e-06	-1.62141	-1.00587
5928204	chr4:5928204:G:A	2.27316e-08	-1.53805e-10	-1.27997	1.02122e-05	-1.53805e-10	-1.32378
5928249	chr4:5928249:G:A	4.07994e-08	-1.65324	0.958179	2.87289e-05	-1.60109	1.31163
5928273	chr4:5928273:G:A	2.55765e-08	-1.53805e-10	-1.16205	1.23483e-05	-1.53805e-10	-1.13385
5928279	chr4:5928279:T:G	7.98445e-08	-1.64992	1.62627	6.09959e-05	-1.59587	2.05931
5928306	chr4:5928306:G:A	5.09845e-09	-1.52504	-1.24975	2.33501e-06	-1.63089	-1.16846
5928444	chr4:5928444:A:G	2.22857e-08	-1.28096	-0.0188239	1.26749e-05	-1.18467	0.0769213
5928631	chr4:5928631:G:A	2.05994e-08	-1.53805e-10	-1.37847	9.69506e-06	-1.53805e-10	-1.37575
5928662	chr4:5928662:T:C	3.79906e-08	-1.53805e-10	-0.766388	1.95071e-05	-1.53805e-10	-0.676591
5929000	chr4:5929000:C:T	2.83677e-08	-1.7201	0.661628	1.38609e-05	-1.68464	0.666343
5929177	chr4:5929177:A:G	2.22646e-08	-1.53805e-10	-1.30073	1.00611e-05	-1.53805e-10	-1.3387
5929193	chr4:5929193:C:T	2.46876e-08	-1.72249	0.52507	1.19788e-05	-1.69702	0.532792
5929205	chr4:5929205:T:C	2.38125e-08	-1.72234	0.488826	1.15644e-05	-1.69571	0.496274
5929242	chr4:5929242:C:T	5.96299e-08	-1.64643	1.33086	4.48957e-05	-1.59364	1.75061
5929252	chr4:5929252:C:T	2.41592e-08	-1.72268	0.503621	1.16777e-05	-1.69931	0.509623
5929345	chr4:5929345:C:T	7.82623e-08	-1.53805e-10	-0.0436609	4.13829e-05	-1.53805e-10	0.0755001
5929366	chr4:5929366:C:T	2.46832e-08	-1.72249	0.524881	1.19781e-05	-1.69693	0.532649
5929481	chr4:5929481:C:T	2.53848e-08	-1.72123	0.551651	1.238e-05	-1.68928	0.557989
5929576	chr4:5929576:A:G	9.61785e-09	-1.71964	-0.420468	4.47808e-06	-1.68248	-0.465689
5929695	chr4:5929695:C:T	3.48428e-08	-1.53805e-10	-0.852881	1.77499e-05	-1.53805e-10	-0.770991
5929710	chr4:5929710:T:C	5.57682e-09	-1.6219	-1.06321	2.4974e-06	-1.68732	-1.04479
5929908	chr4:5929908:C:T	2.11693e-08	-1.53805e-10	-1.35117	9.73848e-06	-1.53805e-10	-1.37128
5929909	chr4:5929909:G:A	3.23317e-08	-1.59315	0.665471	2.18968e-05	-1.5265	0.965469
5929980	chr4:5929980:G:A	4.85629e-09	-1.6309	-1.19255	2.50753e-06	-1.57571	-1.15236
5930337	chr4:5930337:T:A	3.78571e-09	-1.69521	-1.37728	1.79345e-06	-1.68528	-1.37795
5930433	chr4:5930433:C:T	2.30198e-08	-1.53805e-10	-1.26737	1.12538e-05	-1.53805e-10	-1.22667
5931016	chr4:5931016:T:C	4.16833e-09	-1.62795	-1.34826	1.81247e-06	-1.67527	-1.37741
5931112	chr4:5931112:A:G	3.78527e-09	-1.7177	-1.35491	1.74267e-06	-1.71442	-1.37754
5931113	chr4:5931113:A:T	6.70647e-09	-1.14598	-1.35468	2.57917e-06	-1.4179	-1.28199
5931142	chr4:5931142:C:T	2.24255e-08	-1.53805e-10	-1.29353	1.04331e-05	-1.53805e-10	-1.30239
5931339	chr4:5931339:G:C	3.82805e-09	-1.71909	-1.34228	1.73629e-06	-1.72201	-1.3736
5931395	chr4:5931395:A:G	5.44991e-09	-1.71111	-0.997021	2.56298e-06	-1.6852	-1.02099
5931598	chr4:5931598:A:G	2.11624e-08	-1.53805e-10	-1.3515	1.01507e-05	-1.53805e-10	-1.32983
5931726	chr4:5931726:C:T	6.52436e-09	-1.68591	-0.842277	2.13421e-06	-1.70871	-1.18056
5932149	chr4:5932149:C:T	2.35825e-08	-1.24322	-3.69205e-10	1.08351e-05	-1.26457	-3.69205e-10
5932248	chr4:5932248:T:C	3.24039e-08	-1.53805e-10	-0.925447	1.59995e-05	-1.53805e-10	-0.87481
5932338	chr4:5932338:G:T	3.78311e-08	-1.53805e-10	-0.770596	1.91283e-05	-1.53805e-10	-0.696197
5932398	chr4:5932398:G:A	1.19023e-07	-1.53805e-10	0.375589	5.41192e-05	-1.53805e-10	0.34382
5932479	chr4:5932479:T:G	3.91484e-08	-1.53805e-10	-0.736368	1.94453e-05	-1.53805e-10	-0.679761
5933087	chr4:5933087:T:C	1.04044e-08	-0.743537	-1.31796	4.90747e-06	-0.695422	-1.36119
5933111	chr4:5933111:C:T	3.41482e-08	-1.53805e-10	-0.873016	1.73114e-05	-1.53805e-10	-0.796002
5933431	chr4:5933431:G:A	4.77631e-09	-1.52219	-1.31787	2.41755e-06	-1.39164	-1.37298
5933462	chr4:5933462:G:A	4.48383e-09	-1.70746	-1.19579	2.01873e-06	-1.7225	-1.2224
5933465	chr4:5933465:C:T	3.14333e-08	-1.53805e-10	-0.955859	1.27756e-05	-1.53805e-10	-1.09983
5933479	chr4:5933479:T:G	1.59258e-08	-1.24787	-0.387919	9.18327e-06	-1.1492	-0.280788
5933646	chr4:5933646:T:A	2.15174e-08	-1.33487	-3.69205e-10	9.11029e-06	-1.43796	-3.69205e-10
5933679	chr4:5933679:C:T	9.66362e-09	-1.30823	-0.827133	5.05712e-06	-1.14321	-0.883362
5933696	chr4:5933696:G:A	2.78062e-08	-1.07847	-3.69205e-10	1.25897e-05	-1.11449	-3.69205e-10
5933709	chr4:5933709:C:T	4.82335e-09	-1.7227	-1.10756	2.33978e-06	-1.71679	-1.08052
5933747	chr4:5933747:GCC:G	2.22882e-08	-1.53805e-10	-1.29967	1.02738e-05	-1.53805e-10	-1.31777
5933860	chr4:5933860:T:C	3.9781e-08	-1.53805e-10	-0.720337	2.03075e-05	-1.53805e-10	-0.63638
5934194	chr4:5934194:G:C	4.89454e-08	-1.53805e-10	-0.513021	2.61442e-05	-1.53805e-10	-0.383741
5934305	chr4:5934305:G:A	6.99427e-09	-1.64279	-0.815849	2.77943e-06	-1.7023	-0.922823
5934448	chr4:5934448:C:A	6.7552e-08	-1.53805e-10	-0.190829	3.25854e-05	-1.53805e-10	-0.163503
5934464	chr4:5934464:C:G	4.11429e-09	-1.62899	-1.36027	1.86696e-06	-1.64602	-1.37704
5934493	chr4:5934493:C:T	3.87555e-08	-1.53805e-10	-0.746454	1.91503e-05	-1.53805e-10	-0.695049
5934737	chr4:5934737:G:A	1.61533e-08	-1.6216	-3.69205e-10	7.4103e-06	-1.6445	-3.69205e-10
5934748	chr4:5934748:T:C	2.2469e-08	-1.53805e-10	-1.29159	1.13609e-05	-1.53805e-10	-1.21719
5934752	chr4:5934752:A:T	2.5401e-08	-1.53805e-10	-1.16894	1.29812e-05	-1.53805e-10	-1.08386
5934812	chr4:5934812:A:T	3.86479e-08	-1.67853	0.929293	1.08068e-05	-1.66508	0.397888
5934843	chr4:5934843:T:C	4.68327e-09	-1.721	-1.13873	2.38915e-06	-1.71093	-1.0655
5934934	chr4:5934934:G:A	1.59339e-08	-1.63528	-3.69205e-10	7.33568e-06	-1.65462	-3.69205e-10
5934965	chr4:5934965:G:C	2.17291e-08	-1.53805e-10	-1.32508	1.04699e-05	-1.53805e-10	-1.29886
5935323	chr4:5935323:A:G	2.07584e-08	-1.53805e-10	-1.37077	9.84601e-06	-1.53805e-10	-1.3603
5935477	chr4:5935477:A:G	9.63324e-09	-1.6303	-0.508211	3.03368e-06	-1.69664	-0.840948
5935513	chr4:5935513:T:C	9.34405e-09	-1.61464	-0.554346	2.95003e-06	-1.68818	-0.877369
5935885	chr4:5935885:G:T	3.92937e-08	-1.53805e-10	-0.732664	2.01692e-05	-1.53805e-10	-0.643213
5936066	chr4:5936066:T:G	6.13183e-09	-1.70012	-0.890111	2.45273e-06	-1.71721	-1.03295
5936215	chr4:5936215:A:AAC	3.58877e-07	-1.53805e-10	1.47925	0.000158647	-1.53805e-10	1.41931
5936295	chr4:5936295:C:T	4.94323e-08	-1.53805e-10	-0.503124	2.08537e-05	-1.53805e-10	-0.609836
5936433	chr4:5936433:G:T	4.32468e-09	-1.596	-1.34339	1.84784e-06	-1.67218	-1.36117
5936549	chr4:5936549:C:T	1.46805e-08	-1.71721	-3.69205e-10	6.85597e-06	-1.72225	-3.69205e-10
5936550	chr4:5936550:A:G	5.61986e-09	-1.72141	-0.95601	2.25419e-06	-1.71984	-1.11474
5936762	chr4:5936762:C:T	8.88961e-08	-1.53805e-10	0.083741	4.92066e-05	-1.53805e-10	0.248659
5936914	chr4:5936914:A:G	4.94459e-08	-1.53805e-10	-0.502848	1.87363e-05	-1.53805e-10	-0.716903
5936966	chr4:5936966:C:A	3.00295e-07	-1.53805e-10	1.30104	0.000133263	-1.53805e-10	1.24495
5937004	chr4:5937004:G:A	2.11349e-08	-1.71373	0.360927	6.39699e-06	-1.72152	-0.0700201
5937033	chr4:5937033:A:C	9.41063e-08	-1.48793	1.62863	2.1734e-05	-1.60373	1.03524
5937191	chr4:5937191:T:G	2.11595e-07	-1.28144	2.23239	5.35247e-05	-1.33285	1.66562
5937196	chr4:5937196:A:C	2.13059e-08	-1.64069	0.295942	5.76473e-06	-1.70295	-0.192657
5937326	chr4:5937326:G:A	2.29825e-08	-1.61513	0.346131	6.08526e-06	-1.68993	-0.151566
5937413	chr4:5937413:A:T	4.0595e-09	-1.63231	-1.37035	1.77944e-06	-1.69384	-1.37723
5937472	chr4:5937472:T:C	2.09452e-08	-1.58858	0.226759	5.73807e-06	-1.6789	-0.221347
5937591	chr4:5937591:T:C	1.17677e-08	-1.63022	-0.308147	3.6041e-06	-1.70094	-0.664351
5937701	chr4:5937701:T:C	1.00039e-07	-1.46568	1.66752	2.27759e-05	-1.58729	1.06563
5937740	chr4:5937740:G:T	1.53502e-08	-1.6726	-3.69205e-10	7.07022e-06	-1.69148	-3.69205e-10
5937747	chr4:5937747:C:A	1.39016e-08	-1.11393	-0.65779	8.85988e-06	-1.02512	-0.440713
5937819	chr4:5937819:A:G	2.76416e-08	-1.58065	0.496244	5.47997e-06	-1.67608	-0.270185
5937871	chr4:5937871:G:A	1.18355e-08	-0.908742	-1.02388	3.99364e-06	-1.02636	-1.2363
5938082	chr4:5938082:G:A	2.14952e-08	-1.53805e-10	-1.3359	1.03285e-05	-1.53805e-10	-1.31246
5938162	chr4:5938162:G:T	2.42641e-07	-1.70678	2.79464	5.90567e-05	-1.69386	2.12499
5938360	chr4:5938360:T:C	2.06237e-08	-1.53805e-10	-1.37728	9.73416e-06	-1.53805e-10	-1.37173
5938455	chr4:5938455:C:A	1.48792e-08	-1.70376	-3.69205e-10	6.90836e-06	-1.71464	-3.69205e-10
5938801	chr4:5938801:T:C	5.13733e-08	-1.53805e-10	-0.464608	1.93435e-05	-1.53805e-10	-0.685013
5938816	chr4:5938816:A:C	2.06844e-08	-1.53805e-10	-1.37435	9.7721e-06	-1.53805e-10	-1.36784
5938966	chr4:5938966:G:T	1.48491e-08	-1.70579	-3.69205e-10	6.90068e-06	-1.71575	-3.69205e-10
5939344	chr4:5939344:C:T	3.81924e-09	-1.72183	-1.34185	1.97408e-06	-1.70971	-1.25756
5939348	chr4:5939348:C:A	6.36055e-07	-1.53805e-10	2.05156	0.000248432	-1.53805e-10	1.8678
5939385	chr4:5939385:G:A	3.84768e-09	-1.72096	-1.3353	1.99227e-06	-1.71225	-1.24584
5939428	chr4:5939428:A:G	4.4775e-09	-1.67705	-1.22761	2.33281e-06	-1.71948	-1.08082
5939521	chr4:5939521:A:G	5.49396e-08	-1.62659	1.2291	2.26082e-05	-1.70671	1.17766
5939764	chr4:5939764:T:G	4.27658e-09	-1.7213	-1.22927	2.29249e-06	-1.71129	-1.10645
5939765	chr4:5939765:G:A	5.39286e-09	-1.72258	-0.996072	2.25209e-06	-1.7133	-1.12221
5939798	chr4:5939798:C:T	1.50132e-08	-1.6948	-3.69205e-10	6.95292e-06	-1.70821	-3.69205e-10
5939850	chr4:5939850:T:C	4.18723e-09	-1.72131	-1.25038	2.22682e-06	-1.71127	-1.13552
5939985	chr4:5939985:A:C	4.22809e-09	-1.72198	-1.24	2.26282e-06	-1.70903	-1.12172
5939986	chr4:5939986:T:A	4.25163e-09	-1.72162	-1.2348	2.27601e-06	-1.71033	-1.11461
5940008	chr4:5940008:C:T	6.43117e-09	-1.18888	-1.35369	3.40801e-06	-1.05282	-1.36842
5940061	chr4:5940061:C:T	4.27663e-09	-1.67811	-1.27245	2.16693e-06	-1.71976	-1.15429
5940201	chr4:5940201:C:T	2.08209e-08	-1.53805e-10	-1.36777	9.69693e-06	-1.53805e-10	-1.37556
5940417	chr4:5940417:G:A	1.23019e-08	-1.15827	-0.735712	7.75613e-06	-1.06606	-0.532822
5940496	chr4:5940496:G:A	4.41885e-09	-1.7226	-1.19524	2.43079e-06	-1.69766	-1.06149
5940610	chr4:5940610:G:A	4.43816e-09	-1.72271	-1.19077	2.42616e-06	-1.70385	-1.05721
5940752	chr4:5940752:C:T	1.49501e-08	-1.69901	-3.69205e-10	6.93183e-06	-1.71124	-3.69205e-10
5940755	chr4:5940755:C:T	8.94741e-09	-1.38092	-0.831441	5.35102e-06	-1.31998	-0.6501
5940881	chr4:5940881:G:C	3.46992e-08	-1.53805e-10	-0.857011	1.5062e-05	-1.53805e-10	-0.935194
5940886	chr4:5940886:A:G	4.08741e-09	-1.72275	-1.27307	2.17147e-06	-1.70274	-1.16923
5940908	chr4:5940908:A:C	4.14194e-09	-1.72119	-1.26137	2.19147e-06	-1.71116	-1.15164
5940922	chr4:5940922:C:G	4.21518e-09	-1.72045	-1.24458	2.23759e-06	-1.71285	-1.12912
5941020	chr4:5941020:T:C	2.2965e-08	-1.53805e-10	-1.26976	1.04008e-05	-1.53805e-10	-1.30549
5941112	chr4:5941112:T:C	4.16238e-09	-1.72169	-1.25595	2.20969e-06	-1.70978	-1.14473
5941245	chr4:5941245:T:C	4.26151e-09	-1.71389	-1.24021	2.22986e-06	-1.71994	-1.12549
5941247	chr4:5941247:C:A	5.99821e-08	-1.53805e-10	-0.309681	3.1258e-05	-1.53805e-10	-0.205094
5941324	chr4:5941324:G:A	3.41897e-08	-0.871802	-3.69205e-10	1.71418e-05	-0.805851	-3.69205e-10
5941401	chr4:5941401:C:T	2.07408e-08	-1.53805e-10	-1.37162	9.66994e-06	-1.53805e-10	-1.37835
5941965	chr4:5941965:C:T	5.37901e-09	-1.6485	-1.07272	2.48747e-06	-1.67798	-1.05812
5941972	chr4:5941972:T:C	2.39691e-08	-1.53805e-10	-1.22696	1.07799e-05	-1.53805e-10	-1.26968
5942048	chr4:5942048:A:G	4.39217e-09	-1.72262	-1.20129	2.42552e-06	-1.70456	-1.05676
5942309	chr4:5942309:G:A	5.0034e-06	-1.53805e-10	4.11415	0.00189388	-1.53805e-10	3.89902
5942448	chr4:5942448:T:C	2.08798e-08	-1.53805e-10	-1.36495	9.9441e-06	-1.53805e-10	-1.35039
5942750	chr4:5942750:T:C	2.09675e-08	-1.53805e-10	-1.36076	9.74741e-06	-1.53805e-10	-1.37037
5942792	chr4:5942792:T:C	6.19965e-09	-1.32732	-1.25191	2.53275e-06	-1.36997	-1.34809
5943096	chr4:5943096:C:A	3.02229e-08	-1.53805e-10	-0.995127	1.3647e-05	-1.53805e-10	-1.03385
5943097	chr4:5943097:C:A	3.02229e-08	-1.53805e-10	-0.995127	1.3647e-05	-1.53805e-10	-1.03385
5943284	chr4:5943284:G:A	3.85188e-09	-1.68274	-1.37243	1.75203e-06	-1.71471	-1.37188
5943285	chr4:5943285:T:G	2.39033e-08	-1.53805e-10	-1.22971	1.08536e-05	-1.53805e-10	-1.26287
5943364	chr4:5943364:C:T	2.85052e-08	-1.53805e-10	-1.05364	1.29298e-05	-1.53805e-10	-1.08783
5943379	chr4:5943379:A:G	1.75533e-08	-0.271636	-1.26685	9.3154e-06	-0.130346	-1.28535
5943436	chr4:5943436:G:A	2.9246e-08	-1.53805e-10	-1.02799	1.32312e-05	-1.53805e-10	-1.06479
5943479	chr4:5943479:G:A	2.36336e-08	-1.53805e-10	-1.24106	1.07428e-05	-1.53805e-10	-1.27313
5943557	chr4:5943557:T:A	3.02435e-08	-1.53805e-10	-0.994445	1.36557e-05	-1.53805e-10	-1.03321
5943581	chr4:5943581:T:C	3.02176e-08	-1.53805e-10	-0.995301	1.36446e-05	-1.53805e-10	-1.03402
5943611	chr4:5943611:A:C	3.03718e-08	-1.53805e-10	-0.990211	1.37106e-05	-1.53805e-10	-1.0292
5943826	chr4:5943826:C:T	1.82744e-07	-1.53805e-10	0.804357	0.000104276	-1.53805e-10	0.999671
5943849	chr4:5943849:C:G	2.95857e-08	-1.53805e-10	-1.01644	1.33754e-05	-1.53805e-10	-1.05395
5943861	chr4:5943861:A:G	3.00053e-08	-1.53805e-10	-1.00235	1.35536e-05	-1.53805e-10	-1.04072
5944491	chr4:5944491:G:T	5.17386e-08	-1.53805e-10	-0.457522	2.83254e-05	-1.53805e-10	-0.303608
5944502	chr4:5944502:A:G	7.92803e-09	-1.17248	-1.16084	4.42758e-06	-1.08302	-1.0765
5944693	chr4:5944693:C:T	2.70721e-08	-1.53805e-10	-1.10522	1.22041e-05	-1.53805e-10	-1.14559
5944699	chr4:5944699:T:C	1.81401e-08	-1.5056	-3.69205e-10	8.78458e-06	-1.47437	-3.69205e-10
5944727	chr4:5944727:G:A	2.07067e-08	-1.53805e-10	-1.37327	9.68756e-06	-1.53805e-10	-1.37653
5944815	chr4:5944815:C:T	2.10105e-08	-1.53805e-10	-1.35871	9.7307e-06	-1.53805e-10	-1.37208
5945050	chr4:5945050:C:G	7.63384e-09	-1.30147	-1.06967	2.92397e-06	-1.48549	-1.08893
5945058	chr4:5945058:A:G	4.32212e-09	-1.69582	-1.24416	1.96985e-06	-1.65606	-1.31334
5945074	chr4:5945074:G:A	2.24223e-08	-1.53805e-10	-1.29367	1.11658e-05	-1.53805e-10	-1.23451
5945109	chr4:5945109:G:A	2.65396e-08	0.0333648	-1.15845	1.29308e-05	0.251112	-1.33887
5945163	chr4:5945163:C:T	2.72776e-08	-1.53805e-10	-1.09766	1.22834e-05	-1.53805e-10	-1.13912
5945175	chr4:5945175:C:G	2.19388e-08	-1.53805e-10	-1.31547	1.08519e-05	-1.53805e-10	-1.26303
5945234	chr4:5945234:C:T	2.68004e-08	-1.53805e-10	-1.11531	1.2213e-05	-1.53805e-10	-1.14487
5945240	chr4:5945240:G:C	2.14121e-07	-1.53805e-10	0.962816	0.000123234	-1.53805e-10	1.16672
5945589	chr4:5945589:G:A	2.16443e-08	-1.53805e-10	-1.32898	1.00889e-05	-1.53805e-10	-1.33593
5945840	chr4:5945840:T:C	3.93141e-09	-1.70231	-1.33242	2.01299e-06	-1.71633	-1.23142
5945912	chr4:5945912:C:T	2.49707e-07	-1.53805e-10	1.11656	0.000144449	-1.53805e-10	1.32556
5945948	chr4:5945948:G:A	4.76751e-09	-1.54847	-1.29343	2.71296e-06	-1.34785	-1.30147
5946046	chr4:5946046:G:A	1.58249e-08	-1.05335	-0.588796	9.24974e-06	-0.958735	-0.464037
5946056	chr4:5946056:T:C	1.48473e-08	-1.05271	-0.653197	8.59981e-06	-0.957926	-0.537703
5946125	chr4:5946125:A:C	2.47674e-08	-1.45896	0.264757	1.47992e-05	-1.39703	0.444237
5946313	chr4:5946313:T:A	2.40256e-08	-1.53805e-10	-1.22461	1.17135e-05	-1.53805e-10	-1.18663
5946326	chr4:5946326:C:A	1.72515e-08	-0.2858	-1.27003	9.05097e-06	-0.069312	-1.37518
5946356	chr4:5946356:G:C	1.88322e-08	-0.222954	-1.2452	9.73099e-06	-0.00237647	-1.36968
5946596	chr4:5946596:G:C	3.26878e-08	-1.53805e-10	-0.916726	1.38803e-05	-1.53805e-10	-1.0169
5946668	chr4:5946668:C:A	3.53661e-08	-1.53805e-10	-0.837972	1.47598e-05	-1.53805e-10	-0.955463
5946719	chr4:5946719:T:G	7.40402e-09	-1.16896	-1.23275	4.85501e-06	-0.852778	-1.21458
5946816	chr4:5946816:C:T	9.82463e-09	-1.22632	-0.892519	6.37595e-06	-0.927039	-0.867796
5946897	chr4:5946897:G:C	2.19349e-08	-1.53805e-10	-1.31565	1.00415e-05	-1.53805e-10	-1.34064
5946913	chr4:5946913:G:A	1.90342e-08	-0.188166	-1.26932	1.00195e-05	0.0320285	-1.37487
5947066	chr4:5947066:G:A	1.06737e-08	-1.12173	-0.914214	7.11247e-06	-0.79647	-0.889049
5947100	chr4:5947100:G:A	2.79797e-08	-1.53805e-10	-1.07225	1.36399e-05	-1.53805e-10	-1.03437
5947215	chr4:5947215:G:C	1.22554e-08	-1.07386	-0.823906	8.27943e-06	-0.737028	-0.796567
5947275	chr4:5947275:C:T	2.82938e-08	-1.53805e-10	-1.06108	1.21623e-05	-1.53805e-10	-1.14903
5947565	chr4:5947565:CCT:C	1.10242e-08	-1.1277	-0.875933	7.33531e-06	-0.804549	-0.850119
5947780	chr4:5947780:G:A	2.39046e-07	-1.53805e-10	1.07293	0.00013548	-1.53805e-10	1.26145
5947831	chr4:5947831:A:G	6.31279e-09	-1.19166	-1.36949	2.4721e-06	-1.36399	-1.37831
5947949	chr4:5947949:T:G	2.75461e-08	-1.53805e-10	-1.08787	1.24532e-05	-1.53805e-10	-1.12539
5948166	chr4:5948166:A:G	2.71256e-08	-1.53805e-10	-1.10325	1.23834e-05	-1.53805e-10	-1.13101
5948283	chr4:5948283:A:C	2.7904e-08	-1.53805e-10	-1.07496	1.20328e-05	-1.53805e-10	-1.15973
5948295	chr4:5948295:T:C	2.87009e-08	-1.53805e-10	-1.0468	1.2321e-05	-1.53805e-10	-1.13606
5948668	chr4:5948668:A:G	1.03838e-08	-1.29515	-0.768331	7.1672e-06	-1.01498	-0.662871
5948901	chr4:5948901:C:T	8.96896e-09	-1.36476	-0.845196	6.05316e-06	-1.10471	-0.742073
5948993	chr4:5948993:G:A	6.11589e-09	-1.21792	-1.37492	2.41703e-06	-1.38878	-1.37605
5949128	chr4:5949128:A:G	3.84829e-09	-1.70448	-1.35162	1.74637e-06	-1.71995	-1.36988
5949493	chr4:5949493:C:T	2.0734e-08	-1.53805e-10	-1.37195	9.69703e-06	-1.53805e-10	-1.37555
5949656	chr4:5949656:T:G	4.73878e-09	-1.48145	-1.36649	3.1415e-06	-1.22692	-1.27575
5949846	chr4:5949846:G:A	4.62869e-09	-1.50897	-1.36249	3.04577e-06	-1.26757	-1.26604
5950026	chr4:5950026:T:C	2.32411e-08	-1.53805e-10	-1.2578	1.05415e-05	-1.53805e-10	-1.29205
5950365	chr4:5950365:C:T	5.7162e-09	-1.2838	-1.37662	4.01902e-06	-0.951649	-1.30468
5950381	chr4:5950381:G:A	2.11274e-08	-1.53805e-10	-1.35316	1.01718e-05	-1.53805e-10	-1.32775
5950485	chr4:5950485:T:C	2.3862e-08	-1.53805e-10	-1.23144	1.09181e-05	-1.53805e-10	-1.25694
5951063	chr4:5951063:G:C	1.72581e-07	-1.53805e-10	0.747141	8.59168e-05	-1.53805e-10	0.806011
5951102	chr4:5951102:A:G	5.35228e-09	-1.56674	-1.15947	3.37857e-06	-1.38008	-1.04984
5951254	chr4:5951254:A:G	3.91945e-09	-1.70611	-1.33167	1.83745e-06	-1.71689	-1.3221
5951279	chr4:5951279:G:C	5.26514e-08	-1.53805e-10	-0.440034	2.97956e-05	-1.53805e-10	-0.253009
5951416	chr4:5951416:T:C	4.92384e-09	-1.61251	-1.19712	2.01902e-06	-1.65829	-1.28647
5951978	chr4:5951978:T:C	2.79709e-08	-1.53805e-10	-1.07256	1.36345e-05	-1.53805e-10	-1.03476
5952436	chr4:5952436:G:A	2.06849e-08	-1.53805e-10	-1.37432	9.83107e-06	-1.53805e-10	-1.36182
5952492	chr4:5952492:G:A	1.38376e-07	-1.53805e-10	0.526249	7.83542e-05	-1.53805e-10	0.713871
5952588	chr4:5952588:C:T	6.81871e-09	-1.1164	-1.36766	2.60522e-06	-1.31142	-1.37843
5952793	chr4:5952793:G:A	7.42638e-09	-1.29902	-1.09967	2.98404e-06	-1.44872	-1.10537
5953114	chr4:5953114:C:T	2.51874e-08	0.178856	-1.35624	1.44408e-05	0.40077	-1.37808
5953361	chr4:5953361:G:T	2.2119e-08	-1.53805e-10	-1.30729	1.05411e-05	-1.53805e-10	-1.29208
5953545	chr4:5953545:A:G	3.76336e-08	0.135294	-0.911124	2.19812e-05	0.341919	-0.899098
5953704	chr4:5953704:A:G	2.79935e-08	0.0821676	-1.15392	1.44831e-05	0.209734	-1.18412
5953864	chr4:5953864:A:G	3.05191e-08	0.15194	-1.13732	1.58172e-05	0.282456	-1.16873
5953896	chr4:5953896:T:C	1.66494e-08	-1.59135	-3.69205e-10	7.60773e-06	-1.6182	-3.69205e-10
5954051	chr4:5954051:C:A	2.23598e-08	-1.53805e-10	-1.29646	1.01729e-05	-1.53805e-10	-1.32764
5954315	chr4:5954315:G:C	2.29e-08	-1.53805e-10	-1.27259	1.03181e-05	-1.53805e-10	-1.31346
5954316	chr4:5954316:G:A	2.98282e-08	-1.53805e-10	-1.00827	1.2777e-05	-1.53805e-10	-1.09972
5954955	chr4:5954955:G:A	1.04667e-07	-1.53805e-10	0.247056	5.83831e-05	-1.53805e-10	0.419659
5955248	chr4:5955248:T:C	5.44936e-09	-1.65496	-1.05327	2.03799e-06	-1.69839	-1.23702
5955394	chr4:5955394:G:A	5.87936e-09	-1.64832	-0.983956	2.14663e-06	-1.69221	-1.19126
5955471	chr4:5955471:C:A	3.85718e-09	-1.6839	-1.36989	1.74872e-06	-1.71046	-1.37803
5955523	chr4:5955523:A:G	4.71663e-09	-1.63865	-1.21399	2.13838e-06	-1.56877	-1.31855
5955639	chr4:5955639:G:A	2.42299e-08	-1.53805e-10	-1.21614	1.06118e-05	-1.53805e-10	-1.2854
5955967	chr4:5955967:G:A	2.06294e-08	-1.53805e-10	-1.37701	9.69986e-06	-1.53805e-10	-1.37526
5956576	chr4:5956576:G:A	2.33786e-08	-1.53805e-10	-1.25191	1.07924e-05	-1.53805e-10	-1.26853
5956636	chr4:5956636:TCTC:T	6.89653e-09	-1.10591	-1.3668	4.41647e-06	-0.791052	-1.37098
5956660	chr4:5956660:G:A	2.1357e-08	-1.53805e-10	-1.34235	9.78147e-06	-1.53805e-10	-1.36688
5957254	chr4:5957254:C:T	2.83391e-08	-1.53805e-10	-1.05948	1.2294e-05	-1.53805e-10	-1.13826
5957408	chr4:5957408:A:G	6.0133e-09	-1.48461	-1.12514	3.45398e-06	-1.59088	-0.816958
5958198	chr4:5958198:C:T	1.06659e-08	-1.14798	-0.888693	6.42679e-06	-1.04178	-0.745108
5958459	chr4:5958459:A:C	1.7134e-08	-1.56267	-3.69205e-10	7.73636e-06	-1.60144	-3.69205e-10
5958606	chr4:5958606:A:G	2.06726e-08	-1.53805e-10	-1.37492	9.72369e-06	-1.53805e-10	-1.3728
5958718	chr4:5958718:C:T	2.33708e-08	-1.25224	-3.69205e-10	1.07524e-05	-1.27224	-3.69205e-10
5958816	chr4:5958816:G:A	4.22021e-08	-1.53805e-10	-0.661257	2.16561e-05	-1.53805e-10	-0.57208
5958994	chr4:5958994:C:T	2.10071e-08	-1.53805e-10	-1.35887	1.01167e-05	-1.53805e-10	-1.33318
5959611	chr4:5959611:C:T	4.25125e-09	-1.61867	-1.33784	2.16537e-06	-1.64837	-1.2264
5959653	chr4:5959653:T:C	2.07043e-08	-1.53805e-10	-1.37339	1.00273e-05	-1.53805e-10	-1.34206
5959960	chr4:5959960:G:A	7.94209e-09	-1.01672	-1.31483	4.17843e-06	-0.838965	-1.37847
5960099	chr4:5960099:A:C	3.89329e-09	-1.67962	-1.36486	1.78934e-06	-1.70878	-1.35674
5960160	chr4:5960160:T:C	4.32954e-09	-1.68146	-1.25681	2.10423e-06	-1.71107	-1.19235
5960182	chr4:5960182:G:A	3.78395e-09	-1.71513	-1.35783	1.72903e-06	-1.72277	-1.37704
5960268	chr4:5960268:C:A	3.76458e-09	-1.71311	-1.36498	1.72757e-06	-1.72234	-1.37832
5960523	chr4:5960523:AGGC:A	2.0997e-08	-1.53805e-10	-1.35935	1.02158e-05	-1.53805e-10	-1.32343
5960601	chr4:5960601:A:G	2.68536e-08	-1.53805e-10	-1.11333	1.23817e-05	-1.53805e-10	-1.13115
5960704	chr4:5960704:A:G	4.81143e-09	-1.53136	-1.30137	2.14857e-06	-1.6268	-1.25577
5960787	chr4:5960787:T:C	2.08919e-08	-1.53805e-10	-1.36437	1.00241e-05	-1.53805e-10	-1.34238
5960860	chr4:5960860:T:A	4.58974e-09	-1.56107	-1.31883	2.05444e-06	-1.6474	-1.27996
5960981	chr4:5960981:A:G	4.75682e-09	-1.52359	-1.32056	2.10732e-06	-1.62166	-1.28029
5960992	chr4:5960992:G:A	2.61733e-08	-1.53805e-10	-1.13899	1.12185e-05	-1.53805e-10	-1.22981
5961062	chr4:5961062:C:A	2.07879e-08	-1.53805e-10	-1.36936	1.00256e-05	-1.53805e-10	-1.34222
5961093	chr4:5961093:C:A	4.72107e-09	-1.4959	-1.35579	2.11424e-06	-1.60375	-1.29492
5961529	chr4:5961529:A:G	2.11567e-08	-1.53805e-10	-1.35177	1.04794e-05	-1.53805e-10	-1.29796
5961738	chr4:5961738:T:C	4.65874e-09	-1.53948	-1.3255	2.06893e-06	-1.63239	-1.28795
5961952	chr4:5961952:G:A	5.21102e-09	-1.52354	-1.22941	2.34731e-06	-1.62101	-1.17309
5962320	chr4:5962320:C:T	6.63381e-08	-1.53805e-10	-0.208963	3.26261e-05	-1.53805e-10	-0.162256
5962574	chr4:5962574:T:C	3.74115e-09	-1.70788	-1.37645	1.78774e-06	-1.72265	-1.34377
5962618	chr4:5962618:T:C	5.58426e-09	-1.46845	-1.21532	2.48643e-06	-1.58052	-1.15599
5962867	chr4:5962867:C:T	2.01371e-08	-0.129496	-1.27167	1.05122e-05	0.0810018	-1.37584
5962920	chr4:5962920:A:G	3.42071e-08	-1.68004	0.808743	1.92091e-05	-1.66323	0.971243
5963039	chr4:5963039:T:C	5.28397e-09	-1.52922	-1.20983	2.3924e-06	-1.62478	-1.15029
5963082	chr4:5963082:A:G	3.21471e-08	-1.53805e-10	-0.933406	1.48953e-05	-1.53805e-10	-0.946323
5963101	chr4:5963101:A:C	2.25171e-08	-0.0905827	-1.19887	1.28138e-05	0.0944735	-1.19132
5963148	chr4:5963148:A:G	5.07598e-09	-1.54759	-1.23162	2.30501e-06	-1.63783	-1.17445
5963187	chr4:5963187:T:C	5.3214e-09	-1.53195	-1.20004	2.41653e-06	-1.62705	-1.13799
5963449	chr4:5963449:A:G	2.57211e-08	-1.53805e-10	-1.15642	1.26586e-05	-1.53805e-10	-1.10903
5963489	chr4:5963489:T:G	3.21256e-08	-1.53805e-10	-0.934073	1.48866e-05	-1.53805e-10	-0.946906
5963495	chr4:5963495:C:T	5.11715e-09	-1.55839	-1.21274	2.33809e-06	-1.64556	-1.15247
5963532	chr4:5963532:T:C	4.74268e-09	-1.61405	-1.23307	2.1477e-06	-1.67848	-1.20449
5963626	chr4:5963626:T:G	5.18889e-09	-1.59216	-1.16505	2.41807e-06	-1.66766	-1.09674
5964033	chr4:5964033:GT:G	6.98081e-09	-1.20991	-1.25066	3.14165e-06	-1.38634	-1.11628
5964125	chr4:5964125:A:G	1.79789e-07	-1.53805e-10	0.788055	9.05117e-05	-1.53805e-10	0.858111
5964182	chr4:5964182:A:G	5.76656e-09	-1.46964	-1.18202	2.57261e-06	-1.58224	-1.12021
5964435	chr4:5964435:GTCA:G	7.58767e-09	-0.999163	-1.37804	5.20889e-06	-0.623993	-1.37301
5964468	chr4:5964468:C:A	2.77247e-08	0.0185236	-1.09993	1.59004e-05	0.213593	-1.09462
5964496	chr4:5964496:A:G	6.85409e-09	-1.53732	-0.941566	3.19744e-06	-1.63167	-0.853343
5964876	chr4:5964876:G:C	2.45031e-08	-1.53805e-10	-1.20493	1.1372e-05	-1.53805e-10	-1.21622
5964891	chr4:5964891:A:G	4.79919e-09	-1.56145	-1.27383	2.16917e-06	-1.6488	-1.22423
5964938	chr4:5964938:G:A	2.66898e-08	-0.00560647	-1.11384	1.52149e-05	0.184019	-1.10911
5965044	chr4:5965044:C:T	4.00069e-08	-1.53805e-10	-0.714675	1.78741e-05	-1.53805e-10	-0.764018
5965074	chr4:5965074:T:C	2.70886e-08	-0.0184423	-1.08617	1.54646e-05	0.172216	-1.08103
5965178	chr4:5965178:C:T	2.98808e-08	0.0831654	-1.08968	1.71392e-05	0.27957	-1.08557
5965216	chr4:5965216:T:C	3.47791e-08	0.35516	-1.20987	1.9925e-05	0.552361	-1.20775
5965320	chr4:5965320:A:G	4.05189e-08	-1.53805e-10	-0.70196	2.00272e-05	-1.53805e-10	-0.650277
5965396	chr4:5965396:C:T	3.3122e-08	-1.53805e-10	-0.90353	1.51427e-05	-1.53805e-10	-0.929851
5965624	chr4:5965624:A:G	1.46963e-08	-0.34585	-1.37028	7.67356e-06	-0.237482	-1.37211
5965692	chr4:5965692:T:G	1.51075e-08	-0.319543	-1.369	7.84062e-06	-0.21711	-1.37094
5965715	chr4:5965715:G:A	3.68113e-08	-1.53805e-10	-0.797921	1.92655e-05	-1.53805e-10	-0.689054
5965793	chr4:5965793:T:G	1.60678e-08	-0.25853	-1.36838	8.37935e-06	-0.151398	-1.3702
5965809	chr4:5965809:G:A	1.58309e-08	-0.267446	-1.37432	8.27103e-06	-0.159204	-1.3754
5965879	chr4:5965879:A:T	6.72607e-09	-1.14394	-1.3538	4.24595e-06	-0.836692	-1.36471
5965885	chr4:5965885:G:A	2.85378e-08	-1.0525	-3.69205e-10	1.2675e-05	-1.10774	-3.69205e-10
5966135	chr4:5966135:T:C	2.43313e-08	-1.53805e-10	-1.21196	1.15658e-05	-1.53805e-10	-1.19932
5966159	chr4:5966159:A:G	5.9047e-09	-1.35921	-1.26877	2.52951e-06	-1.50009	-1.21925
5966242	chr4:5966242:A:G	5.8917e-09	-1.37192	-1.25827	2.53867e-06	-1.5103	-1.20543
5966259	chr4:5966259:T:C	2.36113e-08	-1.53805e-10	-1.242	1.12104e-05	-1.53805e-10	-1.23053
5966382	chr4:5966382:A:G	5.38974e-09	-1.36621	-1.35302	2.23105e-06	-1.50509	-1.33981
5966387	chr4:5966387:A:G	4.20847e-08	-1.53805e-10	-0.664043	2.16811e-05	-1.53805e-10	-0.570925
5966431	chr4:5966431:C:T	2.42099e-08	0.113903	-1.33087	1.28235e-05	0.240084	-1.33617
5966511	chr4:5966511:A:T	2.58481e-08	0.226668	-1.37816	1.36265e-05	0.343067	-1.37842
5966713	chr4:5966713:T:G	1.97155e-08	-0.0702517	-1.35207	1.05124e-05	0.0535804	-1.34839
5966792	chr4:5966792:A:G	6.35937e-09	-1.3001	-1.25369	2.70118e-06	-1.45355	-1.20013
5966807	chr4:5966807:A:G	6.43473e-09	-1.29	-1.25202	2.72976e-06	-1.44553	-1.19762
5967005	chr4:5967005:T:C	2.16644e-08	-0.210195	-1.11786	1.1002e-05	-0.110719	-1.13858
5967236	chr4:5967236:T:C	3.48271e-08	-1.68046	0.827123	1.95658e-05	-1.66462	0.991029
5967508	chr4:5967508:A:G	7.5809e-09	-1.27719	-1.1009	3.54589e-06	-1.43814	-0.943434
5967525	chr4:5967525:A:G	7.76269e-09	-1.23328	-1.12112	3.58219e-06	-1.40247	-0.968923
5967532	chr4:5967532:A:G	2.15976e-08	-1.53805e-10	-1.33114	1.03806e-05	-1.53805e-10	-1.30743
5967565	chr4:5967565:C:A	7.87862e-09	-1.21943	-1.12015	3.62672e-06	-1.39134	-0.967697
5967612	chr4:5967612:G:C	2.21795e-08	-1.53805e-10	-1.30456	1.00428e-05	-1.53805e-10	-1.34052
5967620	chr4:5967620:T:C	3.80255e-08	-1.53805e-10	-0.76547	1.73025e-05	-1.53805e-10	-0.796514
5967637	chr4:5967637:T:C	8.20914e-09	-1.23485	-1.06363	3.8238e-06	-1.40438	-0.901747
5967792	chr4:5967792:T:C	1.2954e-08	-1.05285	-0.789472	6.90698e-06	-1.1045	-0.610331
5967903	chr4:5967903:C:T	6.25211e-09	-1.52263	-1.04818	3.25085e-06	-1.59575	-0.872705
5967913	chr4:5967913:G:A	6.26513e-09	-1.34205	-1.22668	3.05894e-06	-1.4438	-1.0855
5968033	chr4:5968033:A:G	3.31117e-08	-1.53805e-10	-0.903842	1.64865e-05	-1.53805e-10	-0.844826
5968133	chr4:5968133:G:A	6.04333e-08	-1.53805e-10	-0.302187	2.66455e-05	-1.53805e-10	-0.364747
5968382	chr4:5968382:A:G	4.15983e-08	-1.53805e-10	-0.675667	1.9725e-05	-1.53805e-10	-0.66548
5968429	chr4:5968429:G:A	4.23116e-08	-1.53805e-10	-0.658665	2.16102e-05	-1.53805e-10	-0.574205
5968663	chr4:5968663:C:T	3.84968e-08	-1.53805e-10	-0.753153	1.51976e-05	-1.53805e-10	-0.926232
5968691	chr4:5968691:C:T	2.15885e-08	-1.53805e-10	-1.33157	9.9701e-06	-1.53805e-10	-1.34778
5968807	chr4:5968807:G:C	2.45396e-08	-1.53805e-10	-1.20344	1.09045e-05	-1.53805e-10	-1.25819
5968816	chr4:5968816:C:T	7.61627e-08	-0.0708559	-3.69205e-10	4.26946e-05	0.106704	-3.69205e-10
5968860	chr4:5968860:C:G	1.68217e-08	-1.58105	-3.69205e-10	6.8973e-06	-1.71624	-3.69205e-10
5969030	chr4:5969030:G:A	6.25246e-08	-0.268168	-3.69205e-10	3.46085e-05	-0.103268	-3.69205e-10
5969071	chr4:5969071:A:G	2.00666e-08	-0.383338	-1.02134	3.96038e-06	-1.07532	-1.19571
5969199	chr4:5969199:T:C	2.55236e-08	-1.53805e-10	-1.16412	1.26297e-05	-1.53805e-10	-1.11132
5969323	chr4:5969323:G:T	2.06025e-08	-1.53805e-10	-1.37832	9.72548e-06	-1.53805e-10	-1.37262
5969355	chr4:5969355:T:C	6.3923e-09	-1.70534	-0.843293	2.6363e-06	-1.61751	-1.06048
5969425	chr4:5969425:A:G	3.68781e-09	-1.72188	-1.37682	1.76391e-06	-1.70488	-1.37495
5969529	chr4:5969529:G:A	2.07421e-08	-1.53805e-10	-1.37156	9.8925e-06	-1.53805e-10	-1.35559
5969787	chr4:5969787:T:C	2.13673e-08	-1.53805e-10	-1.34187	9.80214e-06	-1.53805e-10	-1.36477
5969995	chr4:5969995:C:T	4.40849e-08	-1.53805e-10	-0.61761	1.85782e-05	-1.53805e-10	-0.725378
5970172	chr4:5970172:G:A	4.15178e-09	-1.70133	-1.27886	1.97328e-06	-1.67649	-1.29118
5970215	chr4:5970215:G:A	3.18438e-08	-1.53805e-10	-0.942884	1.441e-05	-1.53805e-10	-0.979445
5970590	chr4:5970590:A:C	2.64412e-08	-1.53805e-10	-1.12881	1.31329e-05	-1.53805e-10	-1.07224
5970654	chr4:5970654:A:C	4.77312e-08	-1.53805e-10	-0.538142	1.91241e-05	-1.53805e-10	-0.696417
5971072	chr4:5971072:A:G	5.17808e-09	-1.5842	-1.17509	3.03706e-06	-1.43812	-1.09836
5971106	chr4:5971106:G:A	1.64707e-08	-1.60214	-3.69205e-10	7.50233e-06	-1.63216	-3.69205e-10
5971118	chr4:5971118:A:C	4.35303e-09	-1.70908	-1.22378	2.45887e-06	-1.56134	-1.18632
5971437	chr4:5971437:A:G	2.17021e-08	-1.53805e-10	-1.32632	1.03171e-05	-1.53805e-10	-1.31356
5971467	chr4:5971467:C:T	2.25285e-08	-1.53805e-10	-1.28894	1.1047e-05	-1.53805e-10	-1.24521
5971537	chr4:5971537:G:A	3.24679e-08	-0.923475	-3.69205e-10	1.67186e-05	-0.830844	-3.69205e-10
5971941	chr4:5971941:G:A	2.0984e-08	-1.53805e-10	-1.35997	1.0033e-05	-1.53805e-10	-1.34149
5972171	chr4:5972171:A:AT	2.08075e-08	-1.53805e-10	-1.36842	9.90198e-06	-1.53805e-10	-1.35463
5972335	chr4:5972335:T:A	2.07924e-08	-1.53805e-10	-1.36914	9.89087e-06	-1.53805e-10	-1.35576
5972501	chr4:5972501:T:C	7.02579e-09	-1.10323	-1.35092	3.97039e-06	-0.926944	-1.34156
5972587	chr4:5972587:C:T	2.06174e-08	-1.53805e-10	-1.37759	9.72028e-06	-1.53805e-10	-1.37315
5972659	chr4:5972659:A:G	6.90105e-09	-1.11937	-1.35268	3.92188e-06	-0.943231	-1.33757
5972711	chr4:5972711:C:CT	2.08017e-08	-1.53805e-10	-1.36869	9.8976e-06	-1.53805e-10	-1.35508
5972875	chr4:5972875:G:T	2.07002e-08	-1.53805e-10	-1.37358	9.79281e-06	-1.53805e-10	-1.36572
5972972	chr4:5972972:C:T	2.08031e-08	-1.53805e-10	-1.36863	9.89869e-06	-1.53805e-10	-1.35497
5973202	chr4:5973202:A:G	8.86681e-09	-0.860297	-1.36112	5.5358e-06	-0.558719	-1.37741
5973305	chr4:5973305:A:G	7.28226e-09	-1.07067	-1.34761	4.14363e-06	-0.888983	-1.33681
5973362	chr4:5973362:C:T	2.08017e-08	-1.53805e-10	-1.36869	9.8976e-06	-1.53805e-10	-1.35508
5973393	chr4:5973393:C:T	4.16673e-09	-1.6778	-1.29879	2.10897e-06	-1.65525	-1.24592
5973446	chr4:5973446:C:T	2.09631e-08	-1.53805e-10	-1.36096	1.00113e-05	-1.53805e-10	-1.34366
5973447	chr4:5973447:A:G	7.81872e-09	-0.988068	-1.35914	4.44355e-06	-0.797169	-1.35875
5973610	chr4:5973610:G:A	5.14421e-08	-0.46327	-3.69205e-10	2.6506e-05	-0.369996	-3.69205e-10
5973651	chr4:5973651:G:A	5.89684e-09	-1.69254	-0.936767	2.69165e-06	-1.63634	-1.02087
5973658	chr4:5973658:C:T	1.72713e-08	-1.55468	-3.69205e-10	7.98659e-06	-1.5696	-3.69205e-10
5973811	chr4:5973811:G:A	6.93495e-09	-1.09078	-1.37637	3.9657e-06	-0.900252	-1.36943
5973820	chr4:5973820:G:A	1.52502e-08	-1.67914	-3.69205e-10	7.03062e-06	-1.69709	-3.69205e-10
5973988	chr4:5973988:A:C	2.07983e-08	-1.53805e-10	-1.36885	9.8952e-06	-1.53805e-10	-1.35532
5974029	chr4:5974029:C:T	2.06031e-08	-1.53805e-10	-1.37828	9.66883e-06	-1.53805e-10	-1.37846
5974182	chr4:5974182:C:G	8.14651e-09	-0.962111	-1.34403	4.69324e-06	-0.767798	-1.33345
5974212	chr4:5974212:C:T	2.06338e-08	-1.53805e-10	-1.37679	9.6699e-06	-1.53805e-10	-1.37835
5974237	chr4:5974237:G:A	2.12254e-08	-1.53805e-10	-1.34853	1.01806e-05	-1.53805e-10	-1.32688
5974377	chr4:5974377:C:T	5.42378e-09	-1.70488	-1.00805	2.17639e-06	-1.7226	-1.1471
5974391	chr4:5974391:C:T	6.90073e-09	-1.1322	-1.3399	3.92068e-06	-0.958578	-1.32252
5974393	chr4:5974393:AGCTACCACGTCTGCAGGGGC:A	3.9328e-08	-1.53805e-10	-0.73179	1.93112e-05	-1.53805e-10	-0.686682
5974453	chr4:5974453:AC:A	7.0981e-09	-1.09733	-1.34657	4.04502e-06	-0.918897	-1.33099
5974485	chr4:5974485:G:A	2.11632e-08	-1.53805e-10	-1.35147	1.00531e-05	-1.53805e-10	-1.33949
5974487	chr4:5974487:G:A	6.81025e-09	-1.13877	-1.34653	3.8574e-06	-0.966482	-1.33089
5974702	chr4:5974702:T:G	2.20211e-08	-1.53805e-10	-1.31173	1.04759e-05	-1.53805e-10	-1.29829
5974801	chr4:5974801:T:C	3.65673e-08	-1.53805e-10	-0.804574	1.61429e-05	-1.53805e-10	-0.865889
5974995	chr4:5974995:C:T	8.74818e-09	-1.54476	-0.690126	3.71504e-06	-1.65212	-0.682863
5975015	chr4:5975015:C:A	1.64441e-08	-1.60376	-3.69205e-10	7.87274e-06	-1.58396	-3.69205e-10
5975238	chr4:5975238:G:A	9.071e-09	-1.55719	-0.64146	3.88327e-06	-1.65776	-0.632928
5975255	chr4:5975255:G:A	7.60933e-08	-1.53805e-10	-0.0717667	3.91322e-05	-1.53805e-10	0.0195775
5975263	chr4:5975263:G:T	9.2615e-09	-1.50533	-0.672532	3.88851e-06	-1.62702	-0.662325
5975282	chr4:5975282:G:T	2.10043e-08	-1.53805e-10	-1.359	9.74141e-06	-1.53805e-10	-1.37098
5975290	chr4:5975290:T:C	8.29957e-09	-1.49799	-0.789532	3.47407e-06	-1.62179	-0.780248
5975619	chr4:5975619:T:C	7.75301e-09	-1.57148	-0.784166	3.22984e-06	-1.6689	-0.806039
5975735	chr4:5975735:C:T	6.9394e-09	-1.6851	-0.781414	3.48015e-06	-1.50367	-0.896623
5975826	chr4:5975826:T:C	7.71697e-09	-1.68304	-0.677263	3.81266e-06	-1.50273	-0.806308
5975839	chr4:5975839:C:A	1.18965e-08	-0.993787	-0.933698	5.36801e-06	-0.878281	-1.08863
5976315	chr4:5976315:G:A	6.91966e-09	-1.70698	-0.762382	3.32905e-06	-1.56378	-0.880904
5976403	chr4:5976403:C:A	5.68638e-08	-1.53805e-10	-0.363068	2.33701e-05	-1.53805e-10	-0.495909
5976437	chr4:5976437:G:C	5.5514e-09	-1.35484	-1.33483	3.01474e-06	-1.16964	-1.37422
5976603	chr4:5976603:G:A	2.06016e-08	-1.53805e-10	-1.37836	9.6989e-06	-1.53805e-10	-1.37536
5977187	chr4:5977187:T:C	1.31009e-08	-0.889843	-0.941202	4.67681e-06	-1.09056	-1.01419
5977221	chr4:5977221:C:A	2.25004e-08	-1.53805e-10	-1.29019	1.10177e-05	-1.53805e-10	-1.24787
5977313	chr4:5977313:A:T	1.41003e-08	-0.867381	-0.890147	4.8074e-06	-1.07453	-1.00268
5977344	chr4:5977344:C:A	6.08739e-09	-1.71944	-0.878067	2.70135e-06	-1.67613	-0.977483
5977456	chr4:5977456:T:A	1.36774e-08	-1.01344	-0.77454	5.12074e-06	-1.19549	-0.818575
5977526	chr4:5977526:C:G	1.48566e-08	-0.960249	-0.745033	5.40225e-06	-1.1484	-0.812157
5977738	chr4:5977738:C:T	5.71352e-09	-1.30165	-1.35924	3.31479e-06	-1.09108	-1.35789
5977747	chr4:5977747:A:G	1.74588e-08	-0.733299	-0.810586	6.06888e-06	-0.957299	-0.886895
5977846	chr4:5977846:G:T	4.67309e-08	-1.53805e-10	-0.559322	1.97961e-05	-1.53805e-10	-0.661882
5978125	chr4:5978125:T:G	2.07809e-08	-1.53805e-10	-1.36969	9.68426e-06	-1.53805e-10	-1.37687
5978282	chr4:5978282:G:T	2.19324e-08	-1.53805e-10	-1.31576	1.05779e-05	-1.53805e-10	-1.2886
5978283	chr4:5978283:AATTAC:A	1.5087e-08	-0.990763	-0.699128	5.61468e-06	-1.17377	-0.748217
5978383	chr4:5978383:T:C	1.38255e-08	-1.71142	-0.0657975	4.85218e-06	-1.69517	-0.37277
5978393	chr4:5978393:T:G	1.29362e-07	-1.53805e-10	0.458887	5.49925e-05	-1.53805e-10	0.359829
5978843	chr4:5978843:A:T	1.35565e-08	-1.6943	-0.102565	4.63429e-06	-1.71206	-0.40182
5978867	chr4:5978867:C:T	1.81971e-08	-0.557196	-0.945269	6.06729e-06	-0.788802	-1.05566
5978887	chr4:5978887:T:C	2.17563e-08	-1.53805e-10	-1.32382	1.0361e-05	-1.53805e-10	-1.30932
5979277	chr4:5979277:G:A	1.42241e-08	-0.923723	-0.82507	4.8571e-06	-1.12463	-0.942296
5979354	chr4:5979354:C:T	2.20416e-08	-1.53805e-10	-1.31079	1.00612e-05	-1.53805e-10	-1.33868
5979541	chr4:5979541:G:A	3.05401e-08	-1.53805e-10	-0.984688	1.38231e-05	-1.53805e-10	-1.02103
5979574	chr4:5979574:G:A	2.12453e-08	-1.53805e-10	-1.34759	1.03555e-05	-1.53805e-10	-1.30985
5979798	chr4:5979798:G:A	3.90053e-08	-1.53805e-10	-0.74003	1.9894e-05	-1.53805e-10	-0.656948
5980062	chr4:5980062:G:A	1.68764e-08	-1.45714	-0.12067	5.62476e-06	-1.61055	-0.309643
5980117	chr4:5980117:C:T	2.55615e-08	-1.53805e-10	-1.16264	1.13845e-05	-1.53805e-10	-1.21512
5980122	chr4:5980122:C:T	1.33658e-08	-1.28519	-0.525834	5.52933e-06	-1.37692	-0.560384
5980381	chr4:5980381:T:C	6.31968e-09	-1.33586	-1.2242	2.50349e-06	-1.37451	-1.35518
5980442	chr4:5980442:TG:T	2.5151e-08	-1.53805e-10	-1.17883	1.15204e-05	-1.53805e-10	-1.20325
5980478	chr4:5980478:G:C	1.61796e-08	-1.61997	-3.69205e-10	7.38766e-06	-1.64756	-3.69205e-10
5980580	chr4:5980580:A:C	2.06007e-08	-1.53805e-10	-1.3784	9.68092e-06	-1.53805e-10	-1.37721
5980801	chr4:5980801:A:G	2.07307e-08	-1.53805e-10	-1.37211	9.83229e-06	-1.53805e-10	-1.3617
5980822	chr4:5980822:T:A	6.61665e-09	-1.13613	-1.37801	2.80171e-06	-1.25459	-1.36255
5981207	chr4:5981207:C:G	2.12194e-08	-1.53805e-10	-1.34881	9.78036e-06	-1.53805e-10	-1.36699
5981241	chr4:5981241:A:T	2.10205e-08	-1.53805e-10	-1.35823	9.72654e-06	-1.53805e-10	-1.37251
5981277	chr4:5981277:A:G	2.14849e-08	-1.53805e-10	-1.33637	1.00013e-05	-1.53805e-10	-1.34466
5981326	chr4:5981326:C:T	6.67771e-09	-1.12733	-1.37763	2.81712e-06	-1.24806	-1.36359
5981470	chr4:5981470:C:T	9.17607e-09	-0.812012	-1.37512	4.43586e-06	-0.806041	-1.35161
5981482	chr4:5981482:G:A	4.67028e-08	-0.559923	-3.69205e-10	2.13149e-05	-0.587964	-3.69205e-10
5981543	chr4:5981543:T:A	1.15894e-08	-1.69451	-0.25913	6.83586e-06	-1.63949	-0.0856961
5981639	chr4:5981639:G:A	1.68457e-08	-1.32693	-0.2527	5.87211e-06	-1.40666	-0.470491
5981829	chr4:5981829:T:TC	1.0596e-08	-1.71047	-0.332774	4.94785e-06	-1.70874	-0.339678
5982024	chr4:5982024:A:G	6.14584e-09	-1.59334	-0.994611	3.92777e-06	-1.43366	-0.845636
5982030	chr4:5982030:A:C	4.81942e-07	-1.53805e-10	1.7741	0.000170729	-1.53805e-10	1.49271
5982296	chr4:5982296:C:T	2.06455e-08	-1.53805e-10	-1.37623	9.67049e-06	-1.53805e-10	-1.37829
5982418	chr4:5982418:C:T	2.88403e-08	-1.50441	0.462451	1.57985e-05	-1.43362	0.546169
5982439	chr4:5982439:G:A	1.66365e-08	-1.59213	-3.69205e-10	7.54603e-06	-1.62635	-3.69205e-10
5982814	chr4:5982814:A:C	2.52211e-08	-1.53805e-10	-1.17605	1.20648e-05	-1.53805e-10	-1.15707
5982911	chr4:5982911:G:A	2.24778e-08	-1.53805e-10	-1.2912	1.02495e-05	-1.53805e-10	-1.32014
5983003	chr4:5983003:C:G	3.98685e-09	-1.71581	-1.30491	1.97774e-06	-1.6479	-1.31751
5983156	chr4:5983156:C:T	5.0946e-08	-1.53805e-10	-0.47296	2.14358e-05	-1.53805e-10	-0.582306
5983171	chr4:5983171:G:A	5.20536e-09	-1.62855	-1.12548	2.72361e-06	-1.55873	-1.08668
5983177	chr4:5983177:C:T	5.2474e-09	-1.63249	-1.1135	2.74482e-06	-1.56427	-1.07338
5983225	chr4:5983225:G:A	5.35444e-09	-1.34746	-1.37834	3.48515e-06	-1.07384	-1.32502
5983273	chr4:5983273:C:T	4.97846e-09	-1.51003	-1.28858	2.03192e-06	-1.65784	-1.28055
5983275	chr4:5983275:A:G	3.85123e-09	-1.69161	-1.36372	2.12905e-06	-1.54355	-1.34814
5983323	chr4:5983323:C:A	4.15605e-08	-1.53805e-10	-0.676576	1.72832e-05	-1.53805e-10	-0.797632
5983507	chr4:5983507:A:C	2.11989e-08	-1.53805e-10	-1.34978	1.0174e-05	-1.53805e-10	-1.32754
5983647	chr4:5983647:A:G	2.21184e-08	-1.53805e-10	-1.30732	1.06545e-05	-1.53805e-10	-1.28139
5983863	chr4:5983863:A:G	5.74308e-08	-1.53805e-10	-0.353147	2.98501e-05	-1.53805e-10	-0.251179
5983867	chr4:5983867:TC:T	5.55321e-09	-1.39856	-1.2908	2.1627e-06	-1.59148	-1.28453
5984063	chr4:5984063:G:A	2.40716e-08	-1.53805e-10	-1.22269	1.17302e-05	-1.53805e-10	-1.1852
5984234	chr4:5984234:A:C	2.11411e-08	-1.53805e-10	-1.35251	9.82445e-06	-1.53805e-10	-1.36249
5984325	chr4:5984325:A:G	2.22179e-08	-1.53805e-10	-1.30283	1.06767e-05	-1.53805e-10	-1.2793
5984508	chr4:5984508:G:A	1.60476e-08	-1.62817	-3.69205e-10	7.91579e-06	-1.57851	-3.69205e-10
5984612	chr4:5984612:G:C	3.13156e-08	-1.65898	0.699372	1.97326e-05	-1.59785	0.932753
5984862	chr4:5984862:C:A	1.48023e-08	-1.70895	-3.69205e-10	6.89201e-06	-1.717	-3.69205e-10
5984907	chr4:5984907:A:G	5.00491e-09	-1.48745	-1.30586	2.01974e-06	-1.64512	-1.29928
5985051	chr4:5985051:A:G	2.64653e-08	-1.53805e-10	-1.12789	1.27273e-05	-1.53805e-10	-1.10362
5985216	chr4:5985216:A:G	5.63998e-09	-1.53563	-1.13822	2.22399e-06	-1.59579	-1.25228
5985282	chr4:5985282:A:G	2.97367e-08	-1.53805e-10	-1.01135	1.33154e-05	-1.53805e-10	-1.05844
5985370	chr4:5985370:C:T	5.68621e-09	-1.37786	-1.28782	2.48496e-06	-1.44114	-1.29597
5985384	chr4:5985384:A:G	5.57064e-09	-1.33397	-1.35225	2.22444e-06	-1.55493	-1.29294
5985758	chr4:5985758:A:G	2.31916e-08	-1.53805e-10	-1.25994	1.1211e-05	-1.53805e-10	-1.23047
5985870	chr4:5985870:G:T	2.12645e-08	-1.53805e-10	-1.34669	1.01167e-05	-1.53805e-10	-1.33318
5985964	chr4:5985964:G:A	2.75018e-08	-1.53805e-10	-1.08948	1.25633e-05	-1.53805e-10	-1.11658
5986008	chr4:5986008:C:T	5.85951e-09	-1.45291	-1.18275	2.59838e-06	-1.50905	-1.18343
5986300	chr4:5986300:T:C	4.03437e-09	-1.63394	-1.37493	2.23406e-06	-1.47211	-1.37144
5986352	chr4:5986352:A:G	3.71191e-09	-1.72113	-1.37105	1.80162e-06	-1.68404	-1.37464
5986401	chr4:5986401:CA:C	3.69525e-09	-1.72122	-1.37546	1.80153e-06	-1.68392	-1.37481
5986510	chr4:5986510:A:G	3.73834e-09	-1.72275	-1.36233	1.8532e-06	-1.66443	-1.36603
5986603	chr4:5986603:A:G	3.08742e-08	-1.53805e-10	-0.973807	1.37941e-05	-1.53805e-10	-1.02313
5986619	chr4:5986619:A:G	2.11717e-08	-1.53805e-10	-1.35106	9.8114e-06	-1.53805e-10	-1.36382
5987071	chr4:5987071:C:A	3.89921e-09	-1.69952	-1.34344	2.01169e-06	-1.57824	-1.37016
5987114	chr4:5987114:G:A	2.44162e-08	-1.53805e-10	-1.20848	1.11291e-05	-1.53805e-10	-1.23781
5987129	chr4:5987129:G:A	2.94207e-08	-1.53805e-10	-1.02203	1.31802e-05	-1.53805e-10	-1.06865
5987302	chr4:5987302:T:C	2.13805e-08	-1.53805e-10	-1.34125	9.76478e-06	-1.53805e-10	-1.36859
5987303	chr4:5987303:T:C	5.30955e-09	-1.67737	-1.05685	2.34719e-06	-1.63492	-1.15923
5987308	chr4:5987308:G:C	2.33364e-08	-1.53805e-10	-1.25371	1.12327e-05	-1.53805e-10	-1.22854
5987606	chr4:5987606:A:G	4.76876e-09	-1.59667	-1.24497	2.93661e-06	-1.38375	-1.18636
5987659	chr4:5987659:C:G	4.03784e-09	-1.71274	-1.29528	2.16889e-06	-1.62049	-1.25266
5988062	chr4:5988062:TG:T	1.22606e-08	-0.541226	-1.35611	5.53579e-06	-0.620267	-1.31587
5988247	chr4:5988247:A:G	2.75114e-08	-1.53805e-10	-1.08913	1.3642e-05	-1.53805e-10	-1.03422
5988383	chr4:5988383:C:A	4.60141e-09	-1.67094	-1.20642	2.26876e-06	-1.72116	-1.10698
5988409	chr4:5988409:TCTC:T	3.6375e-08	-1.53805e-10	-0.809846	1.60003e-05	-1.53805e-10	-0.874761
5988612	chr4:5988612:G:A	4.18562e-09	-1.60699	-1.36509	2.43149e-06	-1.42572	-1.33315
5988618	chr4:5988618:A:T	2.16841e-08	-1.53805e-10	-1.32715	1.0357e-05	-1.53805e-10	-1.30971
5988653	chr4:5988653:G:T	3.58068e-08	-1.53805e-10	-0.82559	1.53373e-05	-1.53805e-10	-0.917081
5988712	chr4:5988712:C:T	2.54376e-08	-1.53805e-10	-1.1675	1.23874e-05	-1.53805e-10	-1.13069
5988720	chr4:5988720:G:A	2.88323e-08	-1.53805e-10	-1.04223	1.29181e-05	-1.53805e-10	-1.08874
5988759	chr4:5988759:A:G	6.19331e-08	-1.53805e-10	-0.277673	3.18811e-05	-1.53805e-10	-0.185354
5988814	chr4:5988814:T:C	5.88165e-08	-1.53805e-10	-0.329305	3.02211e-05	-1.53805e-10	-0.238826
5988853	chr4:5988853:C:T	6.29067e-08	-1.53805e-10	-0.262075	3.15596e-05	-1.53805e-10	-0.195489
5988955	chr4:5988955:G:A	3.03075e-08	-1.53805e-10	-0.992333	1.35327e-05	-1.53805e-10	-1.04226
5989023	chr4:5989023:C:T	2.40757e-08	-1.53805e-10	-1.22253	1.08073e-05	-1.53805e-10	-1.26715
5989064	chr4:5989064:A:G	8.22433e-09	-0.918163	-1.37847	5.50724e-06	-0.571169	-1.37014
5989657	chr4:5989657:T:C	1.04072e-08	-0.808362	-1.25287	7.82079e-06	-0.439653	-1.15093
5989702	chr4:5989702:C:T	4.31283e-09	-1.63042	-1.31171	1.94953e-06	-1.66175	-1.31803
5989749	chr4:5989749:G:A	3.68643e-09	-1.72128	-1.37779	1.84135e-06	-1.66051	-1.37636
5989887	chr4:5989887:C:A	1.63102e-08	-0.246534	-1.3654	6.77324e-06	-0.356954	-1.37743
5990246	chr4:5990246:G:A	6.84584e-09	-1.69755	-0.782533	3.9749e-06	-1.65542	-0.611949
5990349	chr4:5990349:C:T	2.63693e-08	-1.53805e-10	-1.13153	1.28859e-05	-1.53805e-10	-1.09124
5990359	chr4:5990359:T:C	3.74989e-09	-1.71507	-1.36693	1.73406e-06	-1.72162	-1.37528
5990396	chr4:5990396:A:G	2.07962e-08	-1.53805e-10	-1.36896	9.70102e-06	-1.53805e-10	-1.37514
5990575	chr4:5990575:T:G	3.87221e-09	-1.69692	-1.35298	1.91338e-06	-1.62483	-1.37367
5990590	chr4:5990590:G:A	6.38854e-08	-1.53805e-10	-0.246636	3.26016e-05	-1.53805e-10	-0.163008
5990648	chr4:5990648:A:G	2.1305e-08	-1.53805e-10	-1.34478	1.00816e-05	-1.53805e-10	-1.33666
5990719	chr4:5990719:A:G	5.36606e-09	-1.39811	-1.32553	2.96185e-06	-1.20595	-1.3556
5990829	chr4:5990829:A:G	5.34133e-09	-1.55734	-1.17091	2.2005e-06	-1.6908	-1.16789
5990849	chr4:5990849:G:A	2.75599e-08	-1.53805e-10	-1.08737	1.34964e-05	-1.53805e-10	-1.04495
5991055	chr4:5991055:T:C	1.82039e-08	-1.50209	-3.69205e-10	9.10334e-06	-1.43873	-3.69205e-10
5991062	chr4:5991062:C:T	2.29355e-08	-1.53805e-10	-1.27104	1.05269e-05	-1.53805e-10	-1.29343
5991220	chr4:5991220:G:T	8.38199e-09	-1.01903	-1.25861	4.92825e-06	-0.768182	-1.2842
5991336	chr4:5991336:G:A	5.99432e-09	-1.31144	-1.30148	3.46536e-06	-1.10226	-1.30229
5991339	chr4:5991339:T:C	2.2137e-08	-1.53805e-10	-1.30648	1.01473e-05	-1.53805e-10	-1.33016
5991347	chr4:5991347:T:C	5.0741e-09	-1.48192	-1.29766	2.79531e-06	-1.31705	-1.30238
5991406	chr4:5991406:T:C	4.53952e-09	-1.6681	-1.22281	2.02127e-06	-1.6088	-1.33484
5991411	chr4:5991411:C:T	6.33792e-08	-1.53805e-10	-0.254591	3.20904e-05	-1.53805e-10	-0.178811
5991469	chr4:5991469:G:A	3.70105e-09	-1.72252	-1.37259	1.7739e-06	-1.71644	-1.35775
5991582	chr4:5991582:A:G	4.72897e-09	-1.54169	-1.30833	2.54673e-06	-1.39137	-1.32119
5991597	chr4:5991597:G:A	4.21097e-09	-1.72267	-1.24336	2.2469e-06	-1.64762	-1.1902
5991710	chr4:5991710:G:A	6.45802e-08	-1.53805e-10	-0.235819	2.64964e-05	-1.53805e-10	-0.370358
5991714	chr4:5991714:A:T	4.30279e-09	-1.71306	-1.2314	2.17064e-06	-1.6951	-1.17725
5991783	chr4:5991783:C:T	4.816e-09	-1.57384	-1.25794	2.5515e-06	-1.43433	-1.27636
5991813	chr4:5991813:G:T	4.88301e-09	-1.55808	-1.25989	2.60363e-06	-1.41231	-1.27815
5991859	chr4:5991859:G:A	2.11352e-08	-1.53805e-10	-1.35279	1.00747e-05	-1.53805e-10	-1.33734
5991995	chr4:5991995:A:G	4.75462e-09	-1.57129	-1.27332	2.52681e-06	-1.43066	-1.28975
5992139	chr4:5992139:C:T	4.58748e-09	-1.60128	-1.27912	2.40598e-06	-1.47402	-1.29539
5992149	chr4:5992149:C:T	3.98711e-09	-1.68863	-1.33203	1.74079e-06	-1.72277	-1.37026
5992150	chr4:5992150:G:A	1.07454e-08	-0.947469	-1.08178	4.19909e-06	-1.09552	-1.11698
5992170	chr4:5992170:A:G	5.03397e-09	-1.5301	-1.25742	2.71134e-06	-1.37465	-1.27527
5992193	chr4:5992193:A:G	5.03079e-09	-1.5284	-1.25975	2.71267e-06	-1.37179	-1.27764
5992208	chr4:5992208:T:C	5.06486e-09	-1.53386	-1.24754	2.72221e-06	-1.37956	-1.26636
5992297	chr4:5992297:C:T	4.58385e-09	-1.52899	-1.3522	2.48829e-06	-1.38094	-1.35483
5992337	chr4:5992337:G:A	1.91897e-08	-0.420487	-1.02887	6.73841e-06	-0.623284	-1.11626
5992438	chr4:5992438:G:T	1.04803e-08	-0.921432	-1.1328	4.11356e-06	-1.07126	-1.16182
5992665	chr4:5992665:C:A	7.05899e-09	-1.46369	-0.985733	3.72439e-06	-1.3018	-1.03067
5992699	chr4:5992699:C:G	2.24191e-08	-1.53805e-10	-1.29381	1.08327e-05	-1.53805e-10	-1.2648
5992854	chr4:5992854:C:T	6.52081e-08	-1.53805e-10	-0.226144	2.66664e-05	-1.53805e-10	-0.363964
5992862	chr4:5992862:G:C	2.70592e-08	-1.53805e-10	-1.1057	1.2306e-05	-1.53805e-10	-1.13728
5992958	chr4:5992958:A:G	6.27906e-08	-1.53805e-10	-0.263922	2.57891e-05	-1.53805e-10	-0.397417
5993012	chr4:5993012:A:G	4.27271e-09	-1.6504	-1.30107	2.13969e-06	-1.56797	-1.31874
5993027	chr4:5993027:G:A	6.10102e-08	-1.53805e-10	-0.292687	2.50321e-05	-1.53805e-10	-0.427211
5993174	chr4:5993174:G:A	2.10866e-08	-1.53805e-10	-1.35509	9.72419e-06	-1.53805e-10	-1.37275
5993212	chr4:5993212:C:T	3.84103e-08	-1.53805e-10	-0.755402	1.91195e-05	-1.53805e-10	-0.696661
5993228	chr4:5993228:A:G	4.34351e-09	-1.58764	-1.3474	2.30529e-06	-1.46141	-1.35075
5993260	chr4:5993260:C:T	3.80143e-09	-1.68992	-1.37843	1.87429e-06	-1.64586	-1.37328
5993301	chr4:5993301:A:G	2.11827e-08	-1.53805e-10	-1.35054	1.01017e-05	-1.53805e-10	-1.33466
5993304	chr4:5993304:C:T	7.06003e-08	0.102953	-0.249646	2.30911e-05	-0.114077	-0.393845
5993387	chr4:5993387:A:G	3.78466e-09	-1.69446	-1.37831	1.85951e-06	-1.65288	-1.37418
5993464	chr4:5993464:G:A	6.98728e-08	0.133268	-0.290319	2.28207e-05	-0.0894029	-0.430296
5993501	chr4:5993501:G:A	7.02381e-08	0.14424	-0.296076	2.29476e-05	-0.0784395	-0.435715
5993528	chr4:5993528:G:T	7.54456e-08	0.152011	-0.232327	2.45608e-05	-0.0709182	-0.3753
5993544	chr4:5993544:T:C	7.63225e-08	0.126012	-0.194771	2.48204e-05	-0.0953897	-0.340313
5993580	chr4:5993580:T:G	8.01291e-08	0.135018	-0.155106	2.57588e-05	-0.0872557	-0.311337
5993650	chr4:5993650:T:C	8.27852e-08	0.151258	-0.138736	2.65448e-05	-0.0725247	-0.296011
5993674	chr4:5993674:G:A	3.86211e-09	-1.72169	-1.33082	1.92948e-06	-1.6346	-1.35552
5993742	chr4:5993742:G:A	9.13686e-08	-1.53805e-10	0.111174	4.60391e-05	-1.53805e-10	0.182123
5993744	chr4:5993744:G:A	2.05796e-08	-0.170179	-1.20925	7.78793e-06	-0.361276	-1.23352
5993778	chr4:5993778:C:T	2.07962e-08	-1.53805e-10	-1.36896	9.67259e-06	-1.53805e-10	-1.37807
5993870	chr4:5993870:G:A	8.45697e-08	0.123775	-0.0899265	2.70604e-05	-0.097876	-0.251422
5993916	chr4:5993916:C:A	2.64731e-08	-1.53805e-10	-1.1276	1.28755e-05	-1.53805e-10	-1.09204
5993933	chr4:5993933:C:T	7.88646e-08	0.126399	-0.162394	2.53354e-05	-0.095413	-0.319754
5993949	chr4:5993949:T:C	7.81046e-08	0.117287	-0.162964	2.51074e-05	-0.103871	-0.320334
5994109	chr4:5994109:G:A	7.75546e-08	0.113734	-0.166479	2.49215e-05	-0.108071	-0.323565
5994240	chr4:5994240:C:T	3.82999e-09	-1.68413	-1.37673	1.88315e-06	-1.63729	-1.37713
5994262	chr4:5994262:C:T	5.58361e-08	-0.201083	-0.180224	1.88181e-05	-0.380344	-0.332205
5994377	chr4:5994377:T:C	1.51921e-07	0.459478	0.160158	3.97672e-05	0.204347	-0.168673
5994578	chr4:5994578:T:C	1.50375e-07	0.459542	0.149865	3.93915e-05	0.204304	-0.178122
5994591	chr4:5994591:A:G	1.53648e-07	0.479064	0.151875	4.01975e-05	0.222807	-0.176371
5994691	chr4:5994691:T:C	1.46349e-07	0.452396	0.12987	3.84785e-05	0.198628	-0.195897
5994778	chr4:5994778:GCAGGGTCATGGAC:G	1.47407e-07	0.439457	0.150014	3.86805e-05	0.186462	-0.178494
5994921	chr4:5994921:G:A	2.31337e-08	-1.26244	-3.69205e-10	1.18224e-05	-1.17737	-3.69205e-10
5995216	chr4:5995216:G:A	4.74907e-09	-1.46734	-1.37844	2.63818e-06	-1.3031	-1.37418
5995571	chr4:5995571:C:T	3.1834e-08	-1.53805e-10	-0.943193	1.5738e-05	-1.53805e-10	-0.891291
5995787	chr4:5995787:G:T	4.01716e-09	-1.69856	-1.31459	1.78231e-06	-1.72246	-1.347
5995858	chr4:5995858:A:G	1.97377e-08	-0.214603	-1.20659	7.45227e-06	-0.407255	-1.23159
5995869	chr4:5995869:G:A	1.3298e-07	-1.53805e-10	0.486475	5.41497e-05	-1.53805e-10	0.344384
5995876	chr4:5995876:G:T	4.14083e-09	-1.60541	-1.37742	1.80558e-06	-1.68602	-1.37047
5996027	chr4:5996027:T:C	1.98027e-08	-0.207549	-1.21036	7.48387e-06	-0.399442	-1.23518
5996096	chr4:5996096:C:T	2.95752e-08	-1.53805e-10	-1.01679	1.47558e-05	-1.53805e-10	-0.95573
5996167	chr4:5996167:C:T	4.1972e-09	-1.59172	-1.37759	1.8055e-06	-1.67908	-1.37745
5996192	chr4:5996192:C:G	2.47094e-08	-1.53805e-10	-1.19654	1.11231e-05	-1.53805e-10	-1.23834
5996338	chr4:5996338:G:A	4.73493e-09	-1.66568	-1.18308	1.92482e-06	-1.71934	-1.27319
5996562	chr4:5996562:C:T	4.64409e-08	-1.53805e-10	-0.565546	2.37407e-05	-1.53805e-10	-0.480176
5996592	chr4:5996592:T:C	2.14919e-08	-0.18355	-1.1525	8.04877e-06	-0.377957	-1.18389
5996622	chr4:5996622:C:T	2.57287e-08	-1.53805e-10	-1.15612	1.25933e-05	-1.53805e-10	-1.1142
5996690	chr4:5996690:A:T	4.11202e-09	-1.6914	-1.29841	1.80456e-06	-1.72277	-1.33428
5996736	chr4:5996736:G:A	1.52369e-08	-1.68	-3.69205e-10	7.36997e-06	-1.64996	-3.69205e-10
5996750	chr4:5996750:C:T	1.99694e-08	-1.40953	-3.69205e-10	9.93447e-06	-1.35136	-3.69205e-10
5996875	chr4:5996875:C:T	4.55499e-09	-1.67939	-1.20812	1.88468e-06	-1.72186	-1.29175
5996966	chr4:5996966:AGT:A	2.10054e-08	-0.139631	-1.21932	7.8944e-06	-0.337938	-1.24328
5997079	chr4:5997079:C:T	3.9673e-09	-1.6528	-1.37284	2.01191e-06	-1.5933	-1.35499
5997151	chr4:5997151:G:A	2.11298e-08	-0.138456	-1.21459	7.93905e-06	-0.336672	-1.2389
5997176	chr4:5997176:A:G	4.07764e-09	-1.71802	-1.28019	1.75167e-06	-1.72277	-1.36403
5997184	chr4:5997184:G:A	2.52057e-08	0.0336064	-1.21027	9.37184e-06	-0.174718	-1.23494
5997185	chr4:5997185:T:C	5.35098e-09	-1.34878	-1.37766	3.08072e-06	-1.15237	-1.36984
5997212	chr4:5997212:G:C	4.19818e-09	-1.63554	-1.33353	1.9816e-06	-1.59097	-1.3725
5997240	chr4:5997240:C:G	2.34111e-08	-1.53805e-10	-1.25052	1.06922e-05	-1.53805e-10	-1.27785
5997327	chr4:5997327:C:T	5.46752e-09	-1.67683	-1.02807	1.98097e-06	-1.71422	-1.24956
5997360	chr4:5997360:A:G	2.12916e-08	-0.132393	-1.21302	7.98669e-06	-0.331652	-1.23794
5998082	chr4:5998082:A:G	5.4509e-09	-1.33793	-1.37002	3.1822e-06	-1.13551	-1.35428
5998120	chr4:5998120:G:C	5.10726e-09	-1.6755	-1.09756	2.64349e-06	-1.50542	-1.16985
5998216	chr4:5998216:C:T	6.22934e-09	-1.72259	-0.851867	2.23222e-06	-1.7095	-1.13487
5998228	chr4:5998228:A:G	3.84711e-09	-1.71531	-1.3411	1.76229e-06	-1.7137	-1.36706
5998264	chr4:5998264:C:T	2.33349e-08	-1.53805e-10	-1.25378	1.14307e-05	-1.53805e-10	-1.21107
5998662	chr4:5998662:T:C	9.28158e-08	-1.53805e-10	0.12689	3.97443e-05	-1.53805e-10	0.0350971
5998851	chr4:5998851:G:A	4.35885e-09	-1.60151	-1.33001	2.11093e-06	-1.55127	-1.34897
5998964	chr4:5998964:T:C	9.22345e-09	-1.57411	-0.607865	3.11074e-06	-1.48766	-1.02485
5999160	chr4:5999160:A:G	1.68444e-08	-1.57971	-3.69205e-10	7.69744e-06	-1.60648	-3.69205e-10
5999437	chr4:5999437:C:T	4.42949e-09	-1.55892	-1.35652	2.22163e-06	-1.4892	-1.35993
5999954	chr4:5999954:T:C	2.74081e-08	-1.53805e-10	-1.09289	1.22491e-05	-1.53805e-10	-1.14192
6000042	chr4:6000042:G:A	2.67297e-08	-1.53805e-10	-1.11795	1.31041e-05	-1.53805e-10	-1.07444
6000292	chr4:6000292:C:G	3.74625e-08	-1.53805e-10	-0.780387	1.86382e-05	-1.53805e-10	-0.722155
6000400	chr4:6000400:G:C	2.06576e-08	-1.53805e-10	-1.37564	9.67091e-06	-1.53805e-10	-1.37825
6000570	chr4:6000570:G:A	2.08752e-08	-1.53805e-10	-1.36516	9.73011e-06	-1.53805e-10	-1.37214
6000759	chr4:6000759:T:C	2.44528e-08	-1.53805e-10	-1.20698	1.18864e-05	-1.53805e-10	-1.17197
6000954	chr4:6000954:C:T	5.51573e-08	-1.53805e-10	-0.393539	2.33061e-05	-1.53805e-10	-0.498651
6000981	chr4:6000981:C:A	7.63214e-09	-1.47714	-0.894218	3.3475e-06	-1.343	-1.09616
6001089	chr4:6001089:T:C	1.77675e-08	-1.52635	-3.69205e-10	8.90064e-06	-1.46125	-3.69205e-10
6001093	chr4:6001093:T:G	9.51467e-08	-1.53805e-10	0.151693	3.73855e-05	-1.53805e-10	-0.0260858
6001364	chr4:6001364:G:C	9.36108e-08	-1.53805e-10	0.135419	4.72516e-05	-1.53805e-10	0.208118
6001441	chr4:6001441:C:T	3.78663e-09	-1.69461	-1.37764	1.93609e-06	-1.61058	-1.37611
6001465	chr4:6001465:T:C	1.56089e-08	-1.65589	-3.69205e-10	7.04439e-06	-1.69514	-3.69205e-10
6001506	chr4:6001506:C:A	1.46849e-08	-1.71691	-3.69205e-10	6.85933e-06	-1.72176	-3.69205e-10
6001836	chr4:6001836:C:T	2.10776e-08	-1.53805e-10	-1.35552	9.95615e-06	-1.53805e-10	-1.34918
6002110	chr4:6002110:T:A	3.33221e-08	-1.53805e-10	-0.897507	1.41028e-05	-1.53805e-10	-1.00099
6002248	chr4:6002248:C:T	4.21536e-09	-1.60235	-1.36264	1.75477e-06	-1.70776	-1.37728
6002258	chr4:6002258:T:C	6.53274e-09	-1.55109	-0.975809	2.2255e-06	-1.62813	-1.21925
6002331	chr4:6002331:G:C	2.06023e-08	-1.53805e-10	-1.37832	9.68697e-06	-1.53805e-10	-1.37659
6002590	chr4:6002590:G:A	1.11696e-08	-0.64594	-1.34459	4.64507e-06	-0.747818	-1.36374
6002706	chr4:6002706:G:A	3.7472e-09	-1.70511	-1.37761	1.77374e-06	-1.69643	-1.37785
6003027	chr4:6003027:A:C	8.12862e-09	-0.98788	-1.32046	2.53765e-06	-1.39765	-1.31848
6003103	chr4:6003103:G:A	4.66745e-09	-1.70092	-1.1622	2.13153e-06	-1.71158	-1.17895
6003194	chr4:6003194:G:A	5.62284e-09	-1.70877	-0.968119	3.57113e-06	-1.67532	-0.699169
6003285	chr4:6003285:C:T	4.00352e-09	-1.65988	-1.35668	1.76443e-06	-1.71311	-1.36644
6003379	chr4:6003379:T:C	2.80671e-08	-1.53805e-10	-1.06913	1.22066e-05	-1.53805e-10	-1.14539
6004910	chr4:6004910:C:T	2.61974e-08	-1.13807	-3.69205e-10	1.15452e-05	-1.2011	-3.69205e-10
6005242	chr4:6005242:A:G	1.28996e-08	-0.539619	-1.30691	5.71854e-06	-0.635153	-1.2685
6005257	chr4:6005257:G:C	1.01706e-08	-0.800157	-1.28407	4.37138e-06	-0.892779	-1.27951
6005815	chr4:6005815:C:T	2.47859e-08	-1.53805e-10	-1.19345	1.12751e-05	-1.53805e-10	-1.22477
6005864	chr4:6005864:A:G	3.72613e-09	-1.71964	-1.36872	2.13877e-06	-1.70302	-1.18412
6005919	chr4:6005919:T:C	2.16129e-08	-1.53805e-10	-1.33044	9.95049e-06	-1.53805e-10	-1.34975
6005920	chr4:6005920:G:A	2.17519e-08	-1.53805e-10	-1.32403	1.00017e-05	-1.53805e-10	-1.34461
6006003	chr4:6006003:A:G	2.20695e-08	-1.53805e-10	-1.30953	1.06899e-05	-1.53805e-10	-1.27807
6006012	chr4:6006012:T:G	2.09637e-08	-1.53805e-10	-1.36093	9.97492e-06	-1.53805e-10	-1.34729
6006215	chr4:6006215:T:C	4.19144e-09	-1.64319	-1.32749	1.81614e-06	-1.70729	-1.34337
6006424	chr4:6006424:A:C	4.82289e-09	-1.46628	-1.36408	3.17608e-06	-1.13672	-1.355
6006461	chr4:6006461:G:T	2.0876e-08	-1.53805e-10	-1.36513	9.71682e-06	-1.53805e-10	-1.37351
6006543	chr4:6006543:T:C	4.17381e-09	-1.6319	-1.343	1.80259e-06	-1.7028	-1.35534
6006548	chr4:6006548:A:G	2.20295e-08	-1.31135	-3.69205e-10	9.80443e-06	-1.36453	-3.69205e-10
6007021	chr4:6007021:T:C	2.05996e-08	-1.53805e-10	-1.37845	9.7068e-06	-1.53805e-10	-1.37454
6007032	chr4:6007032:G:A	2.29907e-08	-1.53805e-10	-1.26864	1.11688e-05	-1.53805e-10	-1.23425
6007130	chr4:6007130:T:C	2.20283e-08	-1.53805e-10	-1.3114	1.0228e-05	-1.53805e-10	-1.32224
6007366	chr4:6007366:G:A	2.06354e-08	-1.53805e-10	-1.37672	9.66881e-06	-1.53805e-10	-1.37846
6007882	chr4:6007882:A:G	5.80191e-09	-1.26735	-1.37819	2.54375e-06	-1.33615	-1.37757
6008030	chr4:6008030:A:G	1.96806e-08	-1.42409	-3.69205e-10	7.23819e-06	-1.668	-3.69205e-10
6008273	chr4:6008273:C:T	4.42268e-09	-1.72256	-1.19442	2.15916e-06	-1.71831	-1.15934
6008717	chr4:6008717:G:A	3.57769e-08	-1.46893	0.642502	1.57628e-05	-1.25735	0.367637
6008854	chr4:6008854:G:A	2.0614e-08	-1.53805e-10	-1.37775	9.6957e-06	-1.53805e-10	-1.37569
6009149	chr4:6009149:G:A	2.89754e-08	-1.53805e-10	-1.03728	1.44001e-05	-1.53805e-10	-0.980132
6009434	chr4:6009434:A:G	5.44957e-08	-1.19275	0.78715	2.52524e-05	-1.18109	0.762644
6009547	chr4:6009547:T:C	4.11798e-09	-1.72277	-1.26559	1.83987e-06	-1.72022	-1.31745
6009726	chr4:6009726:G:C	1.4677e-08	-1.71745	-3.69205e-10	6.85603e-06	-1.72224	-3.69205e-10
6010118	chr4:6010118:C:T	2.61663e-08	-1.53805e-10	-1.13925	1.29158e-05	-1.53805e-10	-1.08892
6010330	chr4:6010330:T:A	2.33403e-08	-1.53805e-10	-1.25354	1.06672e-05	-1.53805e-10	-1.2802
6010656	chr4:6010656:G:A	1.58003e-08	-1.6437	-3.69205e-10	7.2187e-06	-1.67069	-3.69205e-10
6010934	chr4:6010934:A:C	2.2877e-08	-1.53805e-10	-1.2736	1.03732e-05	-1.53805e-10	-1.30814
6010943	chr4:6010943:T:C	2.28424e-08	-1.53805e-10	-1.27511	1.03597e-05	-1.53805e-10	-1.30944
6011286	chr4:6011286:T:G	2.9554e-08	-1.53805e-10	-1.01751	1.33311e-05	-1.53805e-10	-1.05727
6011459	chr4:6011459:G:C	8.62307e-09	-1.64513	-0.604154	3.45269e-06	-1.67433	-0.733881
6011538	chr4:6011538:C:T	2.1859e-08	-1.53805e-10	-1.31911	9.98859e-06	-1.53805e-10	-1.34592
6011905	chr4:6011905:G:A	1.47084e-08	-1.71531	-3.69205e-10	6.8615e-06	-1.72144	-3.69205e-10
6012017	chr4:6012017:G:A	2.19348e-08	-1.53805e-10	-1.31565	1.01397e-05	-1.53805e-10	-1.33091
6012049	chr4:6012049:T:G	4.03937e-09	-1.70677	-1.30087	1.9691e-06	-1.68766	-1.28214
6012110	chr4:6012110:C:A	4.77601e-09	-1.72062	-1.1195	2.65261e-06	-1.59221	-1.07961
6012148	chr4:6012148:G:A	1.42295e-08	-1.39597	-0.352442	7.4481e-06	-1.17352	-0.465887
6012625	chr4:6012625:A:G	1.02301e-08	-1.72187	-0.35653	5.14525e-06	-1.6954	-0.313892
6013030	chr4:6013030:T:C	7.65835e-08	-1.53805e-10	-0.065346	3.18274e-05	-1.53805e-10	-0.187039
6013048	chr4:6013048:T:C	2.08791e-08	-1.53805e-10	-1.36498	9.98314e-06	-1.53805e-10	-1.34647
6013118	chr4:6013118:A:C	2.23268e-08	-1.53805e-10	-1.29794	1.01873e-05	-1.53805e-10	-1.32622
6013237	chr4:6013237:G:A	2.56522e-08	-1.53805e-10	-1.1591	1.15855e-05	-1.53805e-10	-1.19762
6013509	chr4:6013509:C:T	7.8691e-09	-1.42383	-0.916949	4.19001e-06	-1.20902	-1.00565
6013784	chr4:6013784:T:C	2.18832e-08	-0.735977	-0.58203	1.19094e-05	-0.435212	-0.734829
6013865	chr4:6013865:C:T	1.4623e-08	-1.72113	-3.69205e-10	6.85628e-06	-1.7222	-3.69205e-10
6014128	chr4:6014128:G:A	3.79006e-09	-1.71852	-1.35283	1.80974e-06	-1.70945	-1.34474
6014160	chr4:6014160:G:A	7.06981e-08	-1.53805e-10	-0.145308	3.65514e-05	-1.53805e-10	-0.0486481
6014337	chr4:6014337:T:A	1.46488e-08	-0.859592	-0.859776	8.14797e-06	-0.572414	-0.977185
6014377	chr4:6014377:G:A	2.07689e-08	-1.53805e-10	-1.37027	9.67374e-06	-1.53805e-10	-1.37795
6014400	chr4:6014400:T:C	3.94233e-09	-1.71893	-1.31302	1.8817e-06	-1.72267	-1.29252
6014453	chr4:6014453:T:G	2.06031e-08	-1.53805e-10	-1.37828	9.69898e-06	-1.53805e-10	-1.37535
6015010	chr4:6015010:G:C	1.46706e-08	-1.71788	-3.69205e-10	6.85506e-06	-1.72238	-3.69205e-10
6015105	chr4:6015105:C:T	2.99891e-08	-1.53805e-10	-1.00289	1.55106e-05	-1.53805e-10	-0.905845
6015221	chr4:6015221:T:G	4.5062e-09	-1.64587	-1.2524	1.87817e-06	-1.69542	-1.32164
6015285	chr4:6015285:G:A	2.6152e-07	-1.53805e-10	1.16278	9.83405e-05	-1.53805e-10	0.941068
6015361	chr4:6015361:A:G	4.40201e-09	-1.68311	-1.23856	1.93283e-06	-1.71415	-1.27423
6015441	chr4:6015441:C:T	6.07728e-09	-1.55057	-1.0486	2.64422e-06	-1.61747	-1.05752
6015712	chr4:6015712:G:A	2.67864e-08	-1.53805e-10	-1.11583	1.20929e-05	-1.53805e-10	-1.15475
6015817	chr4:6015817:C:T	4.06749e-09	-1.69767	-1.30304	1.96712e-06	-1.71141	-1.25939
6016043	chr4:6016043:A:G	2.07263e-08	-1.53805e-10	-1.37233	9.6698e-06	-1.53805e-10	-1.37836
6016301	chr4:6016301:C:T	2.06516e-08	-1.53805e-10	-1.37593	9.6721e-06	-1.53805e-10	-1.37812
6016514	chr4:6016514:A:C	6.52335e-09	-1.70388	-0.824456	3.39511e-06	-1.54877	-0.876259
6016630	chr4:6016630:A:G	5.86089e-09	-1.45918	-1.17625	3.13223e-06	-1.26868	-1.23694
6017078	chr4:6017078:G:A	2.49e-08	-1.53805e-10	-1.18886	1.22663e-05	-1.53805e-10	-1.14051
6017164	chr4:6017164:C:T	4.66722e-09	-1.60108	-1.26208	2.42043e-06	-1.4501	-1.31332
6017245	chr4:6017245:G:A	2.49466e-08	-1.53805e-10	-1.18699	1.22897e-05	-1.53805e-10	-1.13861
6017319	chr4:6017319:C:T	6.0078e-09	-1.58694	-1.02373	2.98491e-06	-1.44166	-1.11214
6017443	chr4:6017443:G:C	4.60684e-08	-1.53805e-10	-0.573599	2.32418e-05	-1.53805e-10	-0.501417
6017687	chr4:6017687:C:T	2.17152e-08	-1.53805e-10	-1.32571	1.00903e-05	-1.53805e-10	-1.33579
6017889	chr4:6017889:G:A	8.1044e-09	-1.709	-0.602319	3.35354e-06	-1.65328	-0.784069
6018031	chr4:6018031:T:C	1.46725e-08	-1.71775	-3.69205e-10	6.85539e-06	-1.72233	-3.69205e-10
6018446	chr4:6018446:A:G	2.09983e-08	-1.53805e-10	-1.35928	1.00328e-05	-1.53805e-10	-1.34151
6018463	chr4:6018463:A:G	3.8539e-09	-1.68072	-1.37392	1.82995e-06	-1.66639	-1.37669
6018619	chr4:6018619:C:G	2.71623e-08	-1.53805e-10	-1.1019	1.28471e-05	-1.53805e-10	-1.09425
6018664	chr4:6018664:C:T	4.57992e-09	-1.71673	-1.16532	2.15349e-06	-1.67632	-1.20396
6019242	chr4:6019242:G:A	2.98822e-08	-1.53805e-10	-1.00646	1.33347e-05	-1.53805e-10	-1.057
6019376	chr4:6019376:A:G	3.47536e-08	-1.53805e-10	-0.855444	1.54424e-05	-1.53805e-10	-0.910252
6019447	chr4:6019447:A:G	2.86438e-08	-1.53805e-10	-1.04879	1.2822e-05	-1.53805e-10	-1.0962
6019602	chr4:6019602:T:A	3.68898e-09	-1.72031	-1.37807	1.78244e-06	-1.71677	-1.35262
6019790	chr4:6019790:T:C	2.06078e-08	-1.53805e-10	-1.37806	9.67365e-06	-1.53805e-10	-1.37796
6019899	chr4:6019899:G:A	1.67843e-08	-1.58328	-3.69205e-10	7.62267e-06	-1.61624	-3.69205e-10
6019916	chr4:6019916:A:C	1.19252e-08	-0.932931	-0.992146	6.59978e-06	-0.658291	-1.10204
6020146	chr4:6020146:A:G	5.3065e-09	-1.64107	-1.09372	2.2715e-06	-1.72219	-1.10474
6020428	chr4:6020428:A:G	2.09767e-08	-1.53805e-10	-1.36031	9.95647e-06	-1.53805e-10	-1.34915
6021430	chr4:6021430:T:C	2.1865e-08	-1.53805e-10	-1.31884	1.05449e-05	-1.53805e-10	-1.29173
6021880	chr4:6021880:T:C	8.16142e-09	-1.60994	-0.694374	3.5702e-06	-1.49035	-0.884394
6021907	chr4:6021907:A:G	2.45632e-08	-1.53805e-10	-1.20248	1.10443e-05	-1.53805e-10	-1.24545
6022379	chr4:6022379:G:A	1.12803e-08	-1.03088	-0.94979	8.67821e-06	-0.604591	-0.881962
6022460	chr4:6022460:C:T	2.55068e-08	-1.53805e-10	-1.16478	1.14543e-05	-1.53805e-10	-1.20901
6022463	chr4:6022463:A:G	2.07485e-08	-1.53805e-10	-1.37125	9.86261e-06	-1.53805e-10	-1.35862
6022622	chr4:6022622:G:A	4.51972e-09	-1.55832	-1.33696	1.91921e-06	-1.61771	-1.37775
6022797	chr4:6022797:C:T	2.0786e-08	-1.53805e-10	-1.36945	9.72535e-06	-1.53805e-10	-1.37263
6023206	chr4:6023206:G:A	7.59709e-08	-1.53805e-10	-0.0733765	2.384e-05	-1.53805e-10	-0.476005
6023540	chr4:6023540:T:G	2.17532e-08	-1.53805e-10	-1.32397	1.0554e-05	-1.53805e-10	-1.29086
6023659	chr4:6023659:G:A	2.26251e-08	-1.53805e-10	-1.28467	1.02891e-05	-1.53805e-10	-1.31628
6023891	chr4:6023891:A:G	2.10114e-08	-1.53805e-10	-1.35866	1.00269e-05	-1.53805e-10	-1.3421
6023929	chr4:6023929:T:C	1.53257e-08	-1.41198	-0.262215	8.77804e-06	-1.06515	-0.40996
6024039	chr4:6024039:A:G	8.48242e-09	-0.959392	-1.30634	3.43399e-06	-1.05661	-1.35704
6024331	chr4:6024331:G:A	9.22482e-09	-1.35356	-0.828275	5.56836e-06	-1.02527	-0.904995
6024745	chr4:6024745:C:G	2.18428e-08	-1.53805e-10	-1.31986	1.00743e-05	-1.53805e-10	-1.33738
6024829	chr4:6024829:C:T	1.29469e-08	-1.47736	-0.365511	8.28855e-06	-1.23769	-0.294801
6024854	chr4:6024854:C:T	4.8827e-08	-1.67579	1.16034	2.49517e-05	-1.70735	1.27692
6025047	chr4:6025047:G:A	1.14371e-08	-1.6295	-0.337361	6.87102e-06	-1.46294	-0.257112
6025137	chr4:6025137:G:A	2.26351e-08	-1.53805e-10	-1.28423	1.11727e-05	-1.53805e-10	-1.23389
6025541	chr4:6025541:G:C	4.23895e-08	-1.53805e-10	-0.656827	1.89547e-05	-1.53805e-10	-0.705318
6025709	chr4:6025709:G:T	2.22539e-08	-1.53805e-10	-1.30121	1.0149e-05	-1.53805e-10	-1.33
6025738	chr4:6025738:T:A	1.2606e-08	-0.551793	-1.31776	4.71882e-06	-0.73306	-1.36275
6025741	chr4:6025741:C:T	1.48047e-08	-1.70878	-3.69205e-10	6.88356e-06	-1.71823	-3.69205e-10
6025853	chr4:6025853:G:A	1.50414e-08	-1.69292	-3.69205e-10	7.20488e-06	-1.67261	-3.69205e-10
6025919	chr4:6025919:C:A	1.89613e-08	-0.415179	-1.04615	1.20949e-05	-0.0225439	-1.13204
6026085	chr4:6026085:A:G	1.56597e-08	-1.65263	-3.69205e-10	7.17028e-06	-1.67742	-3.69205e-10
6026554	chr4:6026554:G:A	2.30375e-08	-1.53805e-10	-1.2666	1.13987e-05	-1.53805e-10	-1.21387
6026771	chr4:6026771:A:G	1.45991e-08	-1.72277	-3.69205e-10	6.86819e-06	-1.72047	-3.69205e-10
6027034	chr4:6027034:A:G	2.84059e-08	-1.53805e-10	-1.05713	1.24581e-05	-1.53805e-10	-1.125
6027111	chr4:6027111:A:G	3.09413e-08	-1.58662	0.614986	1.02376e-05	-1.61836	0.297059
6027157	chr4:6027157:T:G	2.15989e-08	-1.53805e-10	-1.33108	9.92258e-06	-1.53805e-10	-1.35256
6027219	chr4:6027219:A:G	1.46329e-08	-1.72045	-3.69205e-10	6.91702e-06	-1.71338	-3.69205e-10
6027430	chr4:6027430:G:A	2.93008e-08	-1.53805e-10	-1.02611	1.40704e-05	-1.53805e-10	-1.0033
6027508	chr4:6027508:T:C	1.46524e-08	-1.71913	-3.69205e-10	6.85292e-06	-1.72269	-3.69205e-10
6027546	chr4:6027546:G:A	2.27501e-08	-1.53805e-10	-1.27916	1.01803e-05	-1.53805e-10	-1.32691
6027647	chr4:6027647:A:G	1.46296e-08	-1.72068	-3.69205e-10	6.91486e-06	-1.71369	-3.69205e-10
6027781	chr4:6027781:C:T	5.85922e-08	-1.53805e-10	-0.333126	3.0492e-05	-1.53805e-10	-0.229903
6027822	chr4:6027822:CTT:C	2.89435e-07	-1.53805e-10	1.26421	0.000101307	-1.53805e-10	0.970789
6028065	chr4:6028065:G:A	3.29415e-08	-1.53805e-10	-0.908994	1.57815e-05	-1.53805e-10	-0.888532
6028327	chr4:6028327:A:G	4.14935e-09	-1.67985	-1.30092	1.81658e-06	-1.70409	-1.34632
6028392	chr4:6028392:C:T	1.45993e-08	-1.72276	-3.69205e-10	6.87396e-06	-1.71963	-3.69205e-10
6028491	chr4:6028491:G:A	4.6443e-08	-1.53805e-10	-0.565502	2.09753e-05	-1.53805e-10	-0.604021
6028724	chr4:6028724:G:A	1.09947e-07	-1.53805e-10	0.296267	4.51207e-05	-1.53805e-10	0.161974
6028962	chr4:6028962:C:T	1.57693e-08	-1.64566	-3.69205e-10	7.57561e-06	-1.62243	-3.69205e-10
6029249	chr4:6029249:T:C	2.06029e-08	-1.53805e-10	-1.3783	9.79546e-06	-1.53805e-10	-1.36545
6029629	chr4:6029629:A:G	2.12449e-08	-1.53805e-10	-1.34761	9.87958e-06	-1.53805e-10	-1.3569
6029956	chr4:6029956:G:C	2.17704e-08	-1.53805e-10	-1.32318	1.05219e-05	-1.53805e-10	-1.29391
6030391	chr4:6030391:T:C	3.87544e-09	-1.70289	-1.34617	1.80214e-06	-1.6802	-1.37819
6030451	chr4:6030451:C:T	1.78442e-08	-0.819531	-0.702519	1.10627e-05	-0.451811	-0.791976
6030508	chr4:6030508:G:A	7.81952e-09	-1.3517	-0.995401	4.02165e-06	-1.10476	-1.15092
6030862	chr4:6030862:G:A	2.77075e-08	-1.53805e-10	-1.08202	1.26838e-05	-1.53805e-10	-1.10704
6030916	chr4:6030916:T:A	5.142e-09	-1.39098	-1.3753	2.85213e-06	-1.22087	-1.37844
6031177	chr4:6031177:A:G	2.09323e-08	-1.53805e-10	-1.36244	9.67604e-06	-1.53805e-10	-1.37772
6031211	chr4:6031211:T:A	7.17901e-09	-1.05512	-1.37744	4.06519e-06	-0.899131	-1.34578
6031471	chr4:6031471:G:A	1.1574e-08	-0.58025	-1.37471	4.47864e-06	-0.788806	-1.35924
6031491	chr4:6031491:G:A	1.12506e-08	-0.615091	-1.36822	4.39134e-06	-0.82103	-1.34671
6031930	chr4:6031930:A:G	4.51379e-09	-1.68866	-1.20793	1.80007e-06	-1.72276	-1.33678
6032025	chr4:6032025:C:T	2.67628e-08	-1.53805e-10	-1.11671	1.20743e-05	-1.53805e-10	-1.15629
6032186	chr4:6032186:T:A	5.84452e-08	-1.53805e-10	-0.335638	2.5668e-05	-1.53805e-10	-0.402121
6032190	chr4:6032190:A:G	2.52361e-08	-1.53805e-10	-1.17545	1.15565e-05	-1.53805e-10	-1.20012
6032312	chr4:6032312:G:A	5.33064e-09	-1.6883	-1.04195	2.41423e-06	-1.62102	-1.14496
6032354	chr4:6032354:G:C	3.97545e-09	-1.66689	-1.3567	1.96644e-06	-1.59908	-1.37207
6032558	chr4:6032558:C:T	1.69307e-08	-0.693378	-0.881222	7.6881e-06	-0.891534	-0.716161
6032770	chr4:6032770:T:A	2.95741e-08	-1.53805e-10	-1.01683	1.48406e-05	-1.53805e-10	-0.950001
6032858	chr4:6032858:G:A	6.52264e-09	-1.15251	-1.37594	2.80142e-06	-1.27557	-1.34167
6032888	chr4:6032888:T:G	1.86162e-06	-1.53805e-10	3.12547	0.00073816	-1.53805e-10	2.95679
6033037	chr4:6033037:A:C	2.44721e-08	-1.53805e-10	-1.20619	1.10215e-05	-1.53805e-10	-1.24752
6033087	chr4:6033087:G:C	4.30282e-09	-1.71666	-1.2278	1.88214e-06	-1.69065	-1.32431
6033482	chr4:6033482:A:G	8.23862e-08	0.475005	-0.467314	1.77256e-05	0.0829122	-0.855272
6033599	chr4:6033599:G:A	4.49253e-08	-1.53805e-10	-0.598727	2.28342e-05	-1.53805e-10	-0.519108
6033713	chr4:6033713:T:A	2.5922e-08	-0.670925	-0.477709	8.75053e-06	-0.840873	-0.637381
6033726	chr4:6033726:G:A	1.26153e-08	-0.632755	-1.23606	5.32266e-06	-0.831264	-1.14413
6033792	chr4:6033792:G:A	4.50706e-08	-1.53805e-10	-0.595497	2.25795e-05	-1.53805e-10	-0.530328
6033805	chr4:6033805:T:C	2.0608e-08	-1.53805e-10	-1.37805	9.67375e-06	-1.53805e-10	-1.37795
6033969	chr4:6033969:T:C	2.94383e-08	-1.53805e-10	-1.02143	1.32319e-05	-1.53805e-10	-1.06474
6033974	chr4:6033974:T:C	5.32219e-09	-1.36279	-1.36905	2.36458e-06	-1.42051	-1.36626
6034347	chr4:6034347:C:T	8.82902e-08	0.881551	-0.804649	2.72547e-05	0.634221	-0.976362
6034531	chr4:6034531:G:A	8.43678e-09	-0.933643	-1.33748	3.51356e-06	-1.11952	-1.27122
6034576	chr4:6034576:T:C	7.61308e-08	0.516801	-0.588076	1.57199e-05	0.122587	-1.01502
6034630	chr4:6034630:C:T	2.31742e-08	-1.53805e-10	-1.26069	1.05619e-05	-1.53805e-10	-1.29011
6034755	chr4:6034755:C:T	5.50384e-08	0.836159	-1.23186	1.48974e-05	0.406372	-1.35255
6034773	chr4:6034773:C:G	6.78337e-08	-1.53805e-10	-0.186667	3.51724e-05	-1.53805e-10	-0.0871056
6034847	chr4:6034847:C:T	7.99494e-08	1.16471	-1.18704	2.14016e-05	0.74563	-1.32953
6035034	chr4:6035034:A:G	5.61494e-08	0.738239	-1.11395	1.44766e-05	0.318478	-1.29331
6035234	chr4:6035234:C:T	5.15821e-08	-1.53805e-10	-0.460552	2.08211e-05	-1.53805e-10	-0.6114
6035251	chr4:6035251:C:T	2.927e-08	-1.53805e-10	-1.02716	1.28885e-05	-1.53805e-10	-1.09103
6035347	chr4:6035347:G:A	8.07218e-09	-0.992721	-1.32258	3.41602e-06	-1.17066	-1.24823
6035435	chr4:6035435:T:C	8.72969e-09	-0.893516	-1.34348	3.69018e-06	-0.977102	-1.36459
6035558	chr4:6035558:A:G	2.12507e-08	-1.34734	-3.69205e-10	1.06612e-05	-1.28076	-3.69205e-10
6035661	chr4:6035661:G:A	2.19011e-08	-1.53805e-10	-1.31719	9.95067e-06	-1.53805e-10	-1.34973
6035797	chr4:6035797:T:C	4.97659e-08	-1.53805e-10	-0.496396	2.0177e-05	-1.53805e-10	-0.642823
6035802	chr4:6035802:G:A	5.17635e-08	-1.53805e-10	-0.457042	2.08895e-05	-1.53805e-10	-0.608121
6036057	chr4:6036057:C:T	5.26111e-08	-1.53805e-10	-0.440801	2.31644e-05	-1.53805e-10	-0.504754
6036168	chr4:6036168:G:T	2.17333e-08	-1.53805e-10	-1.32488	1.03232e-05	-1.53805e-10	-1.31298
6036209	chr4:6036209:T:G	5.50151e-09	-1.33015	-1.36855	2.43644e-06	-1.39106	-1.36577
6036246	chr4:6036246:G:C	2.53453e-08	-1.53805e-10	-1.17113	1.15063e-05	-1.53805e-10	-1.20447
6036617	chr4:6036617:AG:A	8.92529e-09	-0.903655	-1.31118	3.73658e-06	-0.987109	-1.34209
6036731	chr4:6036731:T:G	2.23085e-08	-1.53805e-10	-1.29876	1.00807e-05	-1.53805e-10	-1.33674
6036787	chr4:6036787:C:T	5.99497e-08	-1.53805e-10	-0.310222	2.61913e-05	-1.53805e-10	-0.381941
6037894	chr4:6037894:C:T	9.51616e-08	0.15185	-3.69205e-10	5.16479e-05	0.297082	-3.69205e-10
6038812	chr4:6038812:G:A	1.50505e-08	-1.69231	-3.69205e-10	7.29137e-06	-1.66068	-3.69205e-10
6038878	chr4:6038878:G:A	5.18548e-09	-1.39922	-1.35864	2.22188e-06	-1.51752	-1.3315
6038886	chr4:6038886:G:A	8.31758e-09	-0.982166	-1.30319	3.04696e-06	-1.18694	-1.34628
6038948	chr4:6038948:T:C	7.75467e-08	0.402314	-0.455161	2.27977e-05	0.266928	-0.787636
6038969	chr4:6038969:T:G	4.07864e-08	0.271956	-0.967334	1.83451e-05	0.504966	-1.24297
6039232	chr4:6039232:G:A	4.79566e-09	-1.54427	-1.29175	2.13743e-06	-1.58311	-1.30466
6039476	chr4:6039476:G:A	5.33188e-09	-1.37168	-1.35834	2.27058e-06	-1.4959	-1.33143
6039612	chr4:6039612:T:C	2.97498e-08	-0.141011	-0.869896	7.10324e-06	-0.499712	-1.1871
6039657	chr4:6039657:T:A	1.47324e-08	-1.71367	-3.69205e-10	6.99652e-06	-1.70196	-3.69205e-10
6039880	chr4:6039880:T:C	2.19809e-08	-1.53805e-10	-1.31355	1.00299e-05	-1.53805e-10	-1.3418
6039938	chr4:6039938:G:T	2.44248e-08	-1.53805e-10	-1.20813	1.13106e-05	-1.53805e-10	-1.22163
6040268	chr4:6040268:G:A	3.00917e-08	-1.53805e-10	-0.999477	1.31617e-05	-1.53805e-10	-1.07006
6040763	chr4:6040763:T:A	3.3705e-08	-1.53805e-10	-0.886081	1.75632e-05	-1.53805e-10	-0.781561
6040827	chr4:6040827:A:T	5.66592e-09	-1.52091	-1.14835	2.69772e-06	-1.61153	-1.04343
6040854	chr4:6040854:G:A	2.06418e-08	-1.53805e-10	-1.37641	9.71462e-06	-1.53805e-10	-1.37374
6040921	chr4:6040921:G:A	1.75123e-08	-1.12736	-0.413469	6.99309e-06	-1.19852	-0.503929
6041005	chr4:6041005:A:G	8.32205e-08	-0.0335035	0.0512702	2.12708e-05	-0.23827	-0.351763
6041067	chr4:6041067:CT:C	1.07656e-07	-1.53805e-10	0.275213	5.67203e-05	-1.53805e-10	0.390764
6041128	chr4:6041128:C:T	2.48268e-08	-1.53805e-10	-1.1918	1.14785e-05	-1.53805e-10	-1.20689
6041358	chr4:6041358:T:C	5.42175e-09	-1.54597	-1.16734	2.55499e-06	-1.62495	-1.08437
6041486	chr4:6041486:G:A	2.10507e-08	-1.53805e-10	-1.35679	9.95793e-06	-1.53805e-10	-1.349
6041515	chr4:6041515:G:A	2.23607e-08	-1.29642	-3.69205e-10	9.89762e-06	-1.35507	-3.69205e-10
6041926	chr4:6041926:C:G	1.49327e-07	-0.0221261	0.624537	2.63967e-05	-0.361022	-0.0131062
6042136	chr4:6042136:C:G	7.4936e-08	0.07396	-0.161053	2.29854e-05	-0.0204862	-0.492024
6042482	chr4:6042482:A:G	2.80706e-08	-1.53805e-10	-1.06901	1.3883e-05	-1.53805e-10	-1.0167
6042630	chr4:6042630:T:C	5.1302e-08	-1.53805e-10	-0.465998	2.3142e-05	-1.53805e-10	-0.505721
6043006	chr4:6043006:T:A	2.46727e-08	-1.53805e-10	-1.19803	1.10473e-05	-1.53805e-10	-1.24518
6043263	chr4:6043263:C:G	3.19658e-08	-1.53805e-10	-0.939062	1.5599e-05	-1.53805e-10	-0.900164
6043367	chr4:6043367:G:T	4.74978e-08	-0.336468	-0.206575	1.54788e-05	-0.4038	-0.504097
6043430	chr4:6043430:C:G	1.59612e-08	-0.485689	-1.14788	6.295e-06	-0.540947	-1.26666
6044187	chr4:6044187:C:CA	1.77573e-07	-0.306857	1.08251	2.62377e-05	-0.640663	0.260494
6044273	chr4:6044273:G:A	2.52609e-08	-1.53805e-10	-1.17447	1.13468e-05	-1.53805e-10	-1.21843
6044304	chr4:6044304:T:C	1.45994e-08	-1.72275	-3.69205e-10	6.87318e-06	-1.71974	-3.69205e-10
6044448	chr4:6044448:TCTGTGCCAGCCACGGTGGCAGCACCCAGCACC:T	6.50778e-09	-1.61153	-0.919197	2.97678e-06	-1.64466	-0.911867
6044805	chr4:6044805:A:G	6.75196e-08	-1.53805e-10	-0.191309	2.95032e-05	-1.53805e-10	-0.26287
6045066	chr4:6045066:C:G	1.46546e-08	-1.71897	-3.69205e-10	6.93796e-06	-1.71036	-3.69205e-10
6045140	chr4:6045140:G:A	4.71493e-09	-1.48211	-1.37088	2.02499e-06	-1.58002	-1.36178
6045214	chr4:6045214:A:G	7.50863e-08	-1.53805e-10	-0.0850886	3.2257e-05	-1.53805e-10	-0.173635
6045488	chr4:6045488:T:G	1.66482e-06	3.94406	-0.93031	0.000594045	3.77524	-1.03565
6045531	chr4:6045531:C:T	1.39564e-07	-1.53805e-10	0.534795	5.94727e-05	-1.53805e-10	0.43815
6045532	chr4:6045532:A:G	1.47566e-08	-1.71204	-3.69205e-10	7.01587e-06	-1.69919	-3.69205e-10
6045609	chr4:6045609:A:C	3.02359e-06	3.47274	0.137736	0.00095212	3.32118	-0.109857
6045788	chr4:6045788:T:C	4.00578e-08	-1.53805e-10	-0.713404	2.06092e-05	-1.53805e-10	-0.621628
6045920	chr4:6045920:A:T	1.72509e-08	-1.55587	-3.69205e-10	8.42225e-06	-1.51649	-3.69205e-10
6046030	chr4:6046030:T:C	1.05373e-07	-0.890902	1.14468	1.68683e-05	-1.13768	0.315753
6046032	chr4:6046032:AC:A	1.68448e-08	-1.57969	-3.69205e-10	8.12733e-06	-1.55214	-3.69205e-10
6046174	chr4:6046174:G:A	4.59943e-09	-1.55819	-1.31961	2.04405e-06	-1.59793	-1.3345
6046290	chr4:6046290:G:A	4.7317e-08	-1.28154	0.734683	1.34896e-05	-1.43324	0.387797
6046410	chr4:6046410:C:T	4.74624e-08	-1.53805e-10	-0.543789	2.47243e-05	-1.53805e-10	-0.439583
6047005	chr4:6047005:G:A	1.76771e-08	-1.53145	-3.69205e-10	8.64521e-06	-1.49036	-3.69205e-10
6047014	chr4:6047014:A:G	4.08685e-08	-1.53805e-10	-0.693369	2.04681e-05	-1.53805e-10	-0.628503
6047116	chr4:6047116:G:A	1.0937e-07	-0.0937275	0.384734	1.95323e-05	-0.432812	-0.242488
6047303	chr4:6047303:A:G	2.78936e-08	-1.3699	0.294569	8.88696e-06	-1.49117	0.0283891
6047389	chr4:6047389:G:A	5.29395e-09	-1.37102	-1.36615	2.30726e-06	-1.43305	-1.37826
6047575	chr4:6047575:T:G	2.06214e-08	-1.53805e-10	-1.3774	9.69784e-06	-1.53805e-10	-1.37547
6047628	chr4:6047628:G:A	2.32524e-08	-1.53805e-10	-1.25732	1.05458e-05	-1.53805e-10	-1.29165
6047715	chr4:6047715:C:T	4.92762e-08	-1.53805e-10	-0.506285	2.16038e-05	-1.53805e-10	-0.574497
6047939	chr4:6047939:C:T	2.08236e-08	-1.53805e-10	-1.36764	9.66889e-06	-1.53805e-10	-1.37845
6048096	chr4:6048096:C:T	2.06001e-08	-1.53805e-10	-1.37843	9.76569e-06	-1.53805e-10	-1.36849
6048365	chr4:6048365:T:C	1.36004e-08	-0.989477	-0.804152	4.74868e-06	-1.09124	-0.998261
6049032	chr4:6049032:T:G	4.19887e-09	-1.6757	-1.29321	2.06649e-06	-1.54946	-1.37205
6049697	chr4:6049697:A:G	3.68265e-09	-1.72202	-1.37808	1.72899e-06	-1.72163	-1.3782
6049733	chr4:6049733:T:C	2.37176e-08	-1.53805e-10	-1.23751	1.07442e-05	-1.53805e-10	-1.273
6050008	chr4:6050008:C:T	2.10182e-08	-1.53805e-10	-1.35834	9.67887e-06	-1.53805e-10	-1.37742
6050477	chr4:6050477:T:A	3.76532e-08	-1.53805e-10	-0.77531	1.88635e-05	-1.53805e-10	-0.710141
6050785	chr4:6050785:C:T	6.13658e-09	-1.42116	-1.1683	2.53003e-06	-1.45822	-1.26092
6051108	chr4:6051108:C:T	4.50602e-09	-1.71555	-1.18277	1.89451e-06	-1.72241	-1.28599
6051203	chr4:6051203:ACTTT:A	2.93792e-08	-1.53805e-10	-1.02344	1.43007e-05	-1.53805e-10	-0.987057
6051773	chr4:6051773:G:A	6.77545e-09	-1.32562	-1.1648	2.78441e-06	-1.36589	-1.25745
6051932	chr4:6051932:G:A	8.57714e-09	-0.907577	-1.34705	3.18546e-06	-1.11041	-1.37836
6052229	chr4:6052229:AAC:A	2.14328e-08	-1.53805e-10	-1.33881	1.03122e-05	-1.53805e-10	-1.31404
6052399	chr4:6052399:C:T	7.00926e-08	-1.53805e-10	-0.153911	3.06665e-05	-1.53805e-10	-0.224197
6052823	chr4:6052823:T:C	3.69133e-08	-1.53805e-10	-0.795156	1.77864e-05	-1.53805e-10	-0.768934
6052990	chr4:6052990:G:A	2.09246e-08	-1.53805e-10	-1.3628	9.67186e-06	-1.53805e-10	-1.37815
6052992	chr4:6052992:C:G	1.92596e-08	-1.17337	-0.272344	4.38514e-06	-1.36914	-0.80001
6053918	chr4:6053918:G:T	2.23019e-08	-1.53805e-10	-1.29905	1.04219e-05	-1.53805e-10	-1.30346
6054098	chr4:6054098:G:A	5.55647e-08	-1.53805e-10	-0.386179	2.32176e-05	-1.53805e-10	-0.502459
6054369	chr4:6054369:T:A	4.72546e-09	-1.47982	-1.37094	2.01903e-06	-1.56875	-1.376
6054401	chr4:6054401:G:A	2.7391e-08	-1.09351	-3.69205e-10	1.24583e-05	-1.12498	-3.69205e-10
6054652	chr4:6054652:T:C	1.43912e-08	-1.06824	-0.66887	3.47492e-06	-1.28776	-1.11404
6054679	chr4:6054679:T:C	1.12443e-08	-1.31813	-0.665728	3.45459e-06	-1.47911	-0.928559
6054713	chr4:6054713:C:T	2.33489e-08	-1.53805e-10	-1.25318	1.10678e-05	-1.53805e-10	-1.24333
6054918	chr4:6054918:G:C	2.48842e-08	-1.1895	-3.69205e-10	1.14066e-05	-1.21318	-3.69205e-10
6055089	chr4:6055089:T:C	2.08367e-08	-1.53805e-10	-1.36701	9.73441e-06	-1.53805e-10	-1.3717
6055292	chr4:6055292:G:A	4.33518e-09	-1.68044	-1.25652	2.03115e-06	-1.70228	-1.23649
6055395	chr4:6055395:G:A	2.17083e-08	-1.53805e-10	-1.32603	9.86752e-06	-1.53805e-10	-1.35812
6055413	chr4:6055413:T:C	2.21799e-08	-1.53805e-10	-1.30454	1.03011e-05	-1.53805e-10	-1.31512
6055601	chr4:6055601:C:T	2.94068e-08	-1.53805e-10	-1.0225	1.32146e-05	-1.53805e-10	-1.06605
6055635	chr4:6055635:A:T	3.08184e-08	-1.53805e-10	-0.975614	1.37614e-05	-1.53805e-10	-1.0255
6055943	chr4:6055943:C:A	1.70037e-08	-1.5703	-3.69205e-10	7.79941e-06	-1.59332	-3.69205e-10
6056475	chr4:6056475:C:T	4.49076e-09	-1.57157	-1.33014	1.84665e-06	-1.66008	-1.37392
6056574	chr4:6056574:G:A	6.80083e-09	-1.58926	-0.89742	2.38276e-06	-1.6706	-1.10851
6056770	chr4:6056770:G:A	4.21117e-08	-1.53805e-10	-0.663402	1.78822e-05	-1.53805e-10	-0.763565
6056893	chr4:6056893:C:T	5.72918e-09	-1.58322	-1.07494	2.85576e-06	-1.66605	-0.931983
6056974	chr4:6056974:A:G	4.3449e-08	-1.17521	0.543072	7.26041e-06	-1.37745	-0.287479
6057005	chr4:6057005:C:T	1.53464e-08	-1.30223	-0.370616	5.00977e-06	-1.2185	-0.817479
6057148	chr4:6057148:G:A	2.31599e-08	-1.53805e-10	-1.2613	1.04431e-05	-1.53805e-10	-1.30143
6057465	chr4:6057465:C:T	3.98977e-09	-1.67321	-1.34678	1.74035e-06	-1.71509	-1.3782
6057499	chr4:6057499:A:G	1.06156e-08	-1.22633	-0.815076	3.12583e-06	-1.40607	-1.10159
6057590	chr4:6057590:A:G	1.46009e-08	-1.72264	-3.69205e-10	6.88149e-06	-1.71853	-3.69205e-10
6057704	chr4:6057704:C:T	3.76363e-08	-1.53805e-10	-0.775759	1.67598e-05	-1.53805e-10	-0.828386
6057895	chr4:6057895:T:C	2.01265e-08	-1.09017	-0.311524	4.26043e-06	-1.31285	-0.885146
6057982	chr4:6057982:C:T	4.88078e-09	-1.49119	-1.32723	1.92363e-06	-1.61618	-1.37698
6058013	chr4:6058013:G:A	4.16681e-08	-1.53805e-10	-0.673991	2.17859e-05	-1.53805e-10	-0.566106
6058049	chr4:6058049:G:A	4.01686e-09	-1.68848	-1.32474	1.87778e-06	-1.70738	-1.3099
6058125	chr4:6058125:A:T	9.37162e-09	-1.39948	-0.76656	2.82855e-06	-1.55068	-1.05692
6058722	chr4:6058722:C:A	1.49515e-08	-1.69892	-3.69205e-10	7.15887e-06	-1.67902	-3.69205e-10
6058773	chr4:6058773:T:A	5.0659e-09	-1.62132	-1.15987	1.93911e-06	-1.69553	-1.28961
6058862	chr4:6058862:G:A	1.48996e-08	-1.7024	-3.69205e-10	7.12516e-06	-1.68374	-3.69205e-10
6059024	chr4:6059024:G:A	1.48332e-07	0.595723	-3.69205e-10	6.11933e-05	0.466669	-3.69205e-10
6059165	chr4:6059165:A:G	4.03315e-09	-1.7098	-1.29938	1.73656e-06	-1.72173	-1.37373
6059215	chr4:6059215:G:C	3.7531e-08	-1.53805e-10	-0.77856	1.68952e-05	-1.53805e-10	-0.820341
6059282	chr4:6059282:C:T	2.77965e-08	-1.53805e-10	-1.07882	1.40873e-05	-1.53805e-10	-1.00209
6059519	chr4:6059519:A:G	4.54108e-09	-1.62335	-1.26721	1.8082e-06	-1.69452	-1.36052
6059878	chr4:6059878:G:C	5.16938e-09	-1.67337	-1.08761	1.97663e-06	-1.71693	-1.24904
6059894	chr4:6059894:GGCATT:G	7.46192e-08	-1.53805e-10	-0.091329	3.7995e-05	-1.53805e-10	-0.00991296
6060197	chr4:6060197:A:G	4.67225e-09	-1.66371	-1.19838	1.85643e-06	-1.71138	-1.31733
6060334	chr4:6060334:T:C	9.30683e-09	-1.60552	-0.567457	2.6268e-06	-1.68415	-0.997454
6060390	chr4:6060390:T:A	4.01081e-09	-1.66431	-1.35042	1.75512e-06	-1.71348	-1.37135
6060627	chr4:6060627:G:C	8.02497e-08	-1.53805e-10	-0.0185847	4.28656e-05	-1.53805e-10	0.110701
6060912	chr4:6060912:G:T	1.44524e-08	-1.57566	-0.15721	4.02686e-06	-1.65939	-0.594995
6061054	chr4:6061054:G:A	8.1978e-09	-1.60682	-0.693038	2.67211e-06	-1.67872	-0.985781
6061094	chr4:6061094:T:C	2.20585e-08	-1.27655	-0.0334733	4.41906e-06	-1.45045	-0.710988
6061123	chr4:6061123:G:A	4.03092e-09	-1.6517	-1.35804	1.76234e-06	-1.70258	-1.37814
6061195	chr4:6061195:T:C	5.06741e-09	-1.59288	-1.18801	1.90936e-06	-1.67073	-1.32986
6061322	chr4:6061322:C:A	5.62835e-09	-1.58567	-1.09024	1.98348e-06	-1.66596	-1.29656
6061529	chr4:6061529:G:C	8.79537e-09	-1.35382	-0.875684	3.26987e-06	-1.36933	-1.09329
6061588	chr4:6061588:T:C	5.24549e-09	-1.58551	-1.16085	1.99183e-06	-1.66167	-1.29665
6061888	chr4:6061888:C:T	2.48585e-08	-1.53805e-10	-1.19053	1.07571e-05	-1.53805e-10	-1.2718
6062135	chr4:6062135:C:T	1.15642e-07	-1.53805e-10	0.346772	5.14999e-05	-1.53805e-10	0.294212
6062748	chr4:6062748:G:C	3.44854e-08	-1.53805e-10	-0.863191	1.73008e-05	-1.53805e-10	-0.796616
6062872	chr4:6062872:C:T	4.94585e-08	-1.53805e-10	-0.502593	2.22424e-05	-1.53805e-10	-0.54537
6063266	chr4:6063266:G:T	4.48174e-09	-1.56846	-1.33525	1.86287e-06	-1.65206	-1.37319
6063440	chr4:6063440:T:C	8.88033e-09	-1.23307	-0.986816	5.59934e-06	-0.895821	-1.0289
6063516	chr4:6063516:C:T	3.62816e-08	-1.53805e-10	-0.812416	1.83589e-05	-1.53805e-10	-0.737253
6063559	chr4:6063559:T:C	2.35704e-08	-1.53805e-10	-1.24373	1.03418e-05	-1.53805e-10	-1.31118
6063568	chr4:6063568:C:T	2.06282e-08	-1.53805e-10	-1.37707	9.76245e-06	-1.53805e-10	-1.36882
6063595	chr4:6063595:G:A	4.48738e-08	-1.53805e-10	-0.599874	2.02378e-05	-1.53805e-10	-0.639815
6063600	chr4:6063600:G:T	2.75653e-08	-1.53805e-10	-1.08717	1.24669e-05	-1.53805e-10	-1.12429
6063929	chr4:6063929:A:G	2.36896e-08	-1.53805e-10	-1.23869	1.03826e-05	-1.53805e-10	-1.30724
6063961	chr4:6063961:C:T	2.06265e-08	-1.53805e-10	-1.37715	9.71735e-06	-1.53805e-10	-1.37345
6064034	chr4:6064034:T:C	3.36913e-08	-0.911563	0.0250742	9.82487e-06	-0.765163	-0.597289
6064841	chr4:6064841:T:C	3.0648e-08	-1.53805e-10	-0.981161	1.2686e-05	-1.53805e-10	-1.10687
6065121	chr4:6065121:T:C	1.49915e-08	-1.69624	-3.69205e-10	6.95901e-06	-1.70733	-3.69205e-10
6065488	chr4:6065488:A:C	4.63227e-08	-1.53805e-10	-0.568094	2.0175e-05	-1.53805e-10	-0.642924
6065830	chr4:6065830:C:A	1.45991e-08	-1.72277	-3.69205e-10	6.87371e-06	-1.71966	-3.69205e-10
6065865	chr4:6065865:C:G	2.92325e-08	-1.53805e-10	-1.02845	1.44085e-05	-1.53805e-10	-0.979548
6065979	chr4:6065979:G:T	2.9712e-08	-1.53805e-10	-1.01218	1.35922e-05	-1.53805e-10	-1.03787
6066125	chr4:6066125:C:G	6.82068e-09	-1.36063	-1.12314	2.46901e-06	-1.50645	-1.2371
6066220	chr4:6066220:C:A	3.98384e-09	-1.7155	-1.30598	1.87581e-06	-1.69931	-1.31902
6066221	chr4:6066221:C:CAG	3.96076e-09	-1.71022	-1.31708	1.87242e-06	-1.69045	-1.32969
6066261	chr4:6066261:A:T	1.64332e-07	-1.53805e-10	0.698164	6.93628e-05	-1.53805e-10	0.591983
6066540	chr4:6066540:C:T	1.53259e-08	-1.2703	-0.403884	6.49427e-06	-1.16869	-0.607757
6066626	chr4:6066626:C:T	4.26743e-09	-1.67541	-1.2773	2.10873e-06	-1.64083	-1.26045
6066768	chr4:6066768:C:T	1.61455e-08	-1.43812	-0.183964	5.7693e-06	-1.3775	-0.517312
6066848	chr4:6066848:C:T	2.59066e-08	-1.53805e-10	-1.14923	1.30655e-05	-1.53805e-10	-1.0774
6066943	chr4:6066943:G:A	1.64424e-08	-1.60387	-3.69205e-10	7.53602e-06	-1.62767	-3.69205e-10
6066955	chr4:6066955:C:G	2.47684e-08	-1.53805e-10	-1.19416	1.11529e-05	-1.53805e-10	-1.23566
6067196	chr4:6067196:A:G	1.62084e-08	-1.27502	-0.343178	5.13394e-06	-1.41235	-0.599144
6067887	chr4:6067887:A:G	7.64398e-09	-1.09684	-1.27297	4.54767e-06	-0.754391	-1.37836
6068320	chr4:6068320:A:G	2.14589e-08	-1.53805e-10	-1.33759	9.97589e-06	-1.53805e-10	-1.3472
6068427	chr4:6068427:T:C	4.95203e-09	-1.62424	-1.17969	2.28972e-06	-1.44565	-1.37328
6068597	chr4:6068597:G:A	2.20795e-08	-1.53805e-10	-1.30908	1.01041e-05	-1.53805e-10	-1.33443
6068653	chr4:6068653:G:A	3.06276e-08	-1.53805e-10	-0.981825	1.31145e-05	-1.53805e-10	-1.07365
6068733	chr4:6068733:C:T	1.13386e-08	-1.00685	-0.968658	5.54978e-06	-1.07236	-0.861251
6068850	chr4:6068850:G:A	7.19598e-09	-1.25903	-1.17117	2.66042e-06	-1.3616	-1.30729
6068949	chr4:6068949:T:C	9.47555e-09	-0.781529	-1.37348	3.98987e-06	-0.980135	-1.28347
6069002	chr4:6069002:G:A	3.48355e-08	-1.53805e-10	-0.853091	1.72279e-05	-1.53805e-10	-0.800836
6069262	chr4:6069262:T:G	5.31073e-08	-1.53805e-10	-0.431414	2.34269e-05	-1.53805e-10	-0.493481
6069614	chr4:6069614:A:G	3.12732e-08	-1.53805e-10	-0.960966	1.56039e-05	-1.53805e-10	-0.89985
6069765	chr4:6069765:A:G	5.37631e-08	-1.53805e-10	-0.41914	2.37572e-05	-1.53805e-10	-0.479481
6069872	chr4:6069872:G:A	1.16891e-07	-1.53805e-10	0.357513	6.26343e-05	-1.53805e-10	0.489945
6070168	chr4:6070168:C:T	4.47847e-09	-1.58224	-1.3222	2.35072e-06	-1.70359	-1.08905
6070593	chr4:6070593:C:A	2.13202e-08	-1.53805e-10	-1.34407	1.04332e-05	-1.53805e-10	-1.30238
6070916	chr4:6070916:G:A	3.21672e-08	-1.53805e-10	-0.932779	1.47152e-05	-1.53805e-10	-0.958486
6071017	chr4:6071017:A:C	5.98752e-08	-1.53805e-10	-0.311465	3.02282e-05	-1.53805e-10	-0.238594
6071393	chr4:6071393:C:T	2.35337e-08	-1.53805e-10	-1.24529	1.07763e-05	-1.53805e-10	-1.27001
6071429	chr4:6071429:TG:T	1.84277e-08	-1.48987	-3.69205e-10	8.20808e-06	-1.54225	-3.69205e-10
6071534	chr4:6071534:T:G	7.87211e-09	-1.67577	-0.664634	3.63621e-06	-1.69729	-0.65914
6071881	chr4:6071881:A:G	1.81448e-07	-1.53805e-10	0.797242	7.56518e-05	-1.53805e-10	0.678773
6072275	chr4:6072275:A:T	2.43629e-08	-1.53805e-10	-1.21067	1.09566e-05	-1.53805e-10	-1.25342
6072389	chr4:6072389:G:A	2.50531e-08	-1.53805e-10	-1.18273	1.13396e-05	-1.53805e-10	-1.21907
6072460	chr4:6072460:TG:T	2.11105e-08	-1.53805e-10	-1.35396	9.81794e-06	-1.53805e-10	-1.36316
6072562	chr4:6072562:G:A	4.32015e-09	-1.64578	-1.29466	1.78123e-06	-1.72264	-1.34742
6072855	chr4:6072855:G:T	4.55802e-09	-1.66026	-1.22658	2.13974e-06	-1.51077	-1.37592
6072879	chr4:6072879:G:A	1.99563e-07	-1.53805e-10	0.892402	8.41898e-05	-1.53805e-10	0.785706
6073063	chr4:6073063:G:C	2.26296e-08	-1.53805e-10	-1.28447	1.03456e-05	-1.53805e-10	-1.31081
6073232	chr4:6073232:G:A	1.36637e-07	-1.53805e-10	0.513601	5.76823e-05	-1.53805e-10	0.407583
6073319	chr4:6073319:C:T	3.17304e-07	-1.53805e-10	1.35613	0.000130975	-1.53805e-10	1.22764
6073710	chr4:6073710:C:G	2.18566e-08	-1.31922	-3.69205e-10	9.96888e-06	-1.3479	-3.69205e-10
6073714	chr4:6073714:C:G	2.06414e-08	-1.53805e-10	-1.37643	9.83721e-06	-1.53805e-10	-1.3612
6073743	chr4:6073743:C:T	4.74937e-09	-1.66564	-1.18008	1.92234e-06	-1.72015	-1.27368
6073931	chr4:6073931:C:G	2.69396e-08	-1.53805e-10	-1.11013	1.37918e-05	-1.53805e-10	-1.02329
6074292	chr4:6074292:G:C	3.85691e-09	-1.68801	-1.36585	1.81289e-06	-1.6789	-1.37355
6074552	chr4:6074552:G:T	3.14015e-08	-1.53805e-10	-0.956872	1.55978e-05	-1.53805e-10	-0.900241
6074699	chr4:6074699:G:A	6.26101e-09	-1.66589	-0.903499	4.77837e-06	-1.51698	-0.566288
6075185	chr4:6075185:GA:G	3.71735e-09	-1.71501	-1.3757	2.0737e-06	-1.63124	-1.28679
6075487	chr4:6075487:C:T	2.06072e-08	-1.53805e-10	-1.37809	9.67805e-06	-1.53805e-10	-1.37751
6075762	chr4:6075762:A:G	1.4644e-08	-1.7197	-3.69205e-10	6.94552e-06	-1.70927	-3.69205e-10
6075907	chr4:6075907:C:T	6.4565e-09	-1.49639	-1.04225	3.0605e-06	-1.57643	-0.952365
6076772	chr4:6076772:A:G	4.91224e-09	-1.69084	-1.12116	2.16071e-06	-1.71601	-1.16092
6076833	chr4:6076833:G:C	2.11433e-08	-1.53805e-10	-1.3524	9.83039e-06	-1.53805e-10	-1.36189
6076933	chr4:6076933:C:T	5.14957e-09	-1.39033	-1.37449	2.2116e-06	-1.47989	-1.37376
6077034	chr4:6077034:T:G	2.15511e-08	-1.53805e-10	-1.3333	1.04283e-05	-1.53805e-10	-1.30285
6077098	chr4:6077098:A:T	2.09855e-08	-1.53805e-10	-1.3599	9.77665e-06	-1.53805e-10	-1.36737
6077245	chr4:6077245:G:A	2.12956e-08	-1.53805e-10	-1.34523	9.89456e-06	-1.53805e-10	-1.35538
6077424	chr4:6077424:C:T	2.06888e-08	-1.53805e-10	-1.37414	9.68076e-06	-1.53805e-10	-1.37723
6077956	chr4:6077956:C:A	2.08473e-08	-1.53805e-10	-1.3665	9.72966e-06	-1.53805e-10	-1.37219
6078099	chr4:6078099:A:C	4.9774e-08	-1.70962	1.21339	5.26817e-05	-1.64556	1.96246
6078484	chr4:6078484:C:G	2.17235e-08	-1.53805e-10	-1.32533	1.00597e-05	-1.53805e-10	-1.33883
6078902	chr4:6078902:G:A	2.03362e-07	-1.53805e-10	0.911262	0.000107074	-1.53805e-10	1.02615
6079090	chr4:6079090:T:C	1.40075e-08	-0.723214	-1.04092	4.13218e-06	-0.964054	-1.26451
6079295	chr4:6079295:G:C	6.55566e-09	-1.58606	-0.937337	3.10321e-06	-1.69582	-0.819114
6079303	chr4:6079303:G:A	4.07226e-08	-1.53805e-10	-0.696944	2.06909e-05	-1.53805e-10	-0.617675
6079678	chr4:6079678:T:A	2.40163e-07	-1.53805e-10	1.07759	9.75357e-05	-1.53805e-10	0.93285
6080348	chr4:6080348:C:T	3.64638e-08	-1.53805e-10	-0.807406	1.51653e-05	-1.53805e-10	-0.928361
6080455	chr4:6080455:T:C	2.06363e-08	-1.53805e-10	-1.37667	9.67775e-06	-1.53805e-10	-1.37754
6080502	chr4:6080502:C:T	2.15371e-08	-1.53805e-10	-1.33395	9.94637e-06	-1.53805e-10	-1.35016
6080646	chr4:6080646:C:T	2.07424e-08	-1.53805e-10	-1.37155	9.85902e-06	-1.53805e-10	-1.35898
6081080	chr4:6081080:G:A	7.1235e-09	-1.71933	-0.720999	2.66459e-06	-1.72221	-0.945113
6081177	chr4:6081177:C:G	5.24391e-08	-1.53805e-10	-0.444075	2.76254e-05	-1.53805e-10	-0.328633
6081178	chr4:6081178:T:C	1.13579e-06	-1.53805e-10	2.63135	0.00043534	-1.53805e-10	2.42876
6081427	chr4:6081427:C:T	2.07755e-08	-1.53805e-10	-1.36995	9.76087e-06	-1.53805e-10	-1.36899
6081618	chr4:6081618:G:A	2.09731e-08	-1.53805e-10	-1.36049	1.00622e-05	-1.53805e-10	-1.33858
6081672	chr4:6081672:C:G	3.46853e-08	-1.53805e-10	-0.857412	1.75317e-05	-1.53805e-10	-0.783356
6082189	chr4:6082189:A:G	2.02384e-08	-1.39615	-3.69205e-10	1.0155e-05	-1.3294	-3.69205e-10
6082215	chr4:6082215:T:C	4.21285e-09	-1.67577	-1.28982	2.21234e-06	-1.66326	-1.19006
6082266	chr4:6082266:C:T	1.95347e-08	-1.43154	-3.69205e-10	9.67448e-06	-1.37788	-3.69205e-10
6082465	chr4:6082465:T:C	5.8199e-09	-1.61637	-1.02608	2.49786e-06	-1.64642	-1.08552
6082466	chr4:6082466:T:A	4.85651e-08	-1.53805e-10	-0.520823	2.76346e-05	-1.53805e-10	-0.328301
6082599	chr4:6082599:C:A	4.27796e-09	-1.72194	-1.22831	1.84644e-06	-1.69992	-1.33419
6083132	chr4:6083132:G:A	4.32306e-09	-1.60797	-1.33179	2.55026e-06	-1.50902	-1.20215
6083139	chr4:6083139:A:C	2.1213e-08	-1.53805e-10	-1.34911	9.80328e-06	-1.53805e-10	-1.36465
6083260	chr4:6083260:G:A	3.2644e-08	-1.53805e-10	-0.918067	1.45346e-05	-1.53805e-10	-0.970835
6083689	chr4:6083689:C:T	9.10982e-07	-1.53805e-10	2.4108	0.0003951	-1.53805e-10	2.33177
6083704	chr4:6083704:A:C	4.36265e-09	-1.6687	-1.26194	1.77051e-06	-1.72185	-1.35425
6083933	chr4:6083933:A:G	5.11441e-08	0.90903	-1.37811	2.01514e-05	0.733558	-1.37765
6084019	chr4:6084019:C:CT	3.10605e-08	-1.53805e-10	-0.967789	1.36552e-05	-1.53805e-10	-1.03325
6084089	chr4:6084089:G:A	2.13417e-08	-1.53805e-10	-1.34307	1.02527e-05	-1.53805e-10	-1.31982
6084250	chr4:6084250:A:G	8.2585e-09	-1.68171	-0.610772	4.7144e-06	-1.5741	-0.522648
6084349	chr4:6084349:T:C	3.68625e-08	-1.53805e-10	-0.796531	1.84987e-05	-1.53805e-10	-0.729669
6084417	chr4:6084417:G:A	4.03893e-08	-1.53805e-10	-0.705163	2.03506e-05	-1.53805e-10	-0.63426
6084514	chr4:6084514:A:G	3.26845e-08	-1.53805e-10	-0.916827	1.63626e-05	-1.53805e-10	-0.852369
6084539	chr4:6084539:T:A	9.36071e-09	-1.65095	-0.516253	5.05913e-06	-1.70042	-0.325755
6084688	chr4:6084688:T:C	3.60848e-08	-1.53805e-10	-0.817854	1.81102e-05	-1.53805e-10	-0.750895
6085340	chr4:6085340:T:C	2.146e-08	-1.53805e-10	-1.33754	1.04407e-05	-1.53805e-10	-1.30166
6085644	chr4:6085644:G:A	3.7834e-09	-1.69551	-1.37759	1.97044e-06	-1.63807	-1.33104
6085679	chr4:6085679:G:C	2.13654e-08	-1.53805e-10	-1.34196	9.85028e-06	-1.53805e-10	-1.35987
6085696	chr4:6085696:T:C	2.1309e-07	-1.53805e-10	0.957989	9.15056e-05	-1.53805e-10	0.869031
6086146	chr4:6086146:C:T	9.16769e-09	-0.847157	-1.34089	3.80448e-06	-0.972435	-1.33875
6086235	chr4:6086235:C:T	2.4242e-07	-1.53805e-10	1.08694	9.80752e-05	-1.53805e-10	0.938366
6086358	chr4:6086358:T:C	9.65284e-09	-1.68439	-0.452089	6.24382e-06	-1.64782	-0.167956
6086422	chr4:6086422:T:C	1.46428e-08	-1.71978	-3.69205e-10	6.85597e-06	-1.72225	-3.69205e-10
6086706	chr4:6086706:A:C	3.67891e-08	-1.53805e-10	-0.798525	1.58901e-05	-1.53805e-10	-0.881669
6086829	chr4:6086829:G:A	4.11526e-09	-1.72081	-1.26821	1.96225e-06	-1.69946	-1.27382
6086935	chr4:6086935:C:G	1.84859e-07	-1.53805e-10	0.815864	7.5153e-05	-1.53805e-10	0.672158
6087059	chr4:6087059:T:G	2.08219e-07	-1.53805e-10	0.934861	9.02189e-05	-1.53805e-10	0.85487
6087229	chr4:6087229:T:C	4.70151e-09	-1.62314	-1.23271	1.84589e-06	-1.69923	-1.33517
6087645	chr4:6087645:A:C	5.60381e-08	-1.53805e-10	-0.377695	3.16788e-05	-1.53805e-10	-0.19172
6087669	chr4:6087669:A:G	1.21301e-07	0.348046	0.0465015	7.39104e-05	0.232418	0.423068
6087815	chr4:6087815:T:C	2.68194e-07	-1.53805e-10	1.18798	0.000106776	-1.53805e-10	1.02336
6088315	chr4:6088315:G:A	4.82896e-09	-1.70875	-1.12034	1.93267e-06	-1.72036	-1.26811
6088558	chr4:6088558:A:T	2.16229e-08	-1.53805e-10	-1.32998	9.9705e-06	-1.53805e-10	-1.34774
6088610	chr4:6088610:C:T	5.20877e-09	-1.5526	-1.20078	2.27146e-06	-1.58907	-1.23787
6088764	chr4:6088764:A:G	2.13655e-08	-1.53805e-10	-1.34195	1.03376e-05	-1.53805e-10	-1.31158
6088897	chr4:6088897:G:C	2.88386e-08	-1.53805e-10	-1.04201	1.16954e-05	-1.53805e-10	-1.18817
6088914	chr4:6088914:C:T	2.39593e-08	-1.53805e-10	-1.22737	1.08289e-05	-1.53805e-10	-1.26515
6088952	chr4:6088952:G:T	2.80893e-08	-1.06834	-3.69205e-10	8.46417e-06	-1.51153	-3.69205e-10
6089005	chr4:6089005:G:A	5.00574e-08	-1.53805e-10	-0.490557	2.15293e-05	-1.53805e-10	-0.577954
6089585	chr4:6089585:C:T	4.74994e-09	-1.7214	-1.12419	1.97335e-06	-1.70066	-1.26698
6090106	chr4:6090106:C:A	5.24772e-08	-1.53805e-10	-0.443348	2.69907e-05	-1.53805e-10	-0.351875
6090164	chr4:6090164:G:A	2.45296e-08	-1.53805e-10	-1.20385	1.14145e-05	-1.53805e-10	-1.21248
6090676	chr4:6090676:C:T	2.06093e-08	-1.53805e-10	-1.37799	9.71521e-06	-1.53805e-10	-1.37368
6090878	chr4:6090878:C:A	2.53488e-08	-1.53805e-10	-1.17099	1.17932e-05	-1.53805e-10	-1.17985
6091055	chr4:6091055:G:T	5.69438e-08	-1.53805e-10	-0.361662	3.16e-05	-1.53805e-10	-0.194212
6091247	chr4:6091247:TG:T	3.66315e-08	-1.53805e-10	-0.802819	2.0795e-05	-1.53805e-10	-0.612657
6091300	chr4:6091300:G:A	2.20789e-08	-1.53805e-10	-1.3091	1.07156e-05	-1.53805e-10	-1.27567
6091659	chr4:6091659:A:G	2.821e-08	-1.53805e-10	-1.06405	1.44176e-05	-1.53805e-10	-0.978916
6091684	chr4:6091684:T:A	3.38011e-08	-1.53805e-10	-0.883233	1.89192e-05	-1.53805e-10	-0.707189
6092247	chr4:6092247:G:A	9.6027e-06	-1.53805e-10	4.76607	0.00584586	-1.53805e-10	5.02612
6093010	chr4:6093010:G:A	1.04931e-07	-1.53805e-10	0.249577	4.43707e-05	-1.53805e-10	0.14521
6093414	chr4:6093414:C:A	2.35972e-08	-1.53805e-10	-1.2426	1.13532e-05	-1.53805e-10	-1.21786
6093817	chr4:6093817:G:A	4.37315e-09	-1.56107	-1.36718	1.9611e-06	-1.59931	-1.37456
6093820	chr4:6093820:G:A	4.71093e-09	-1.51463	-1.33921	2.08546e-06	-1.5584	-1.35398
6094087	chr4:6094087:T:C	5.94236e-08	-1.53805e-10	-0.319036	2.53051e-05	-1.53805e-10	-0.41636
6094242	chr4:6094242:C:A	6.10605e-08	-1.53805e-10	-0.291863	2.64909e-05	-1.53805e-10	-0.370566
6094521	chr4:6094521:G:A	7.48275e-08	-1.53805e-10	-0.088542	3.23898e-05	-1.53805e-10	-0.169525
6094719	chr4:6094719:C:T	7.37775e-09	-1.6282	-0.777063	4.56295e-06	-1.56746	-0.56194
6094963	chr4:6094963:G:A	3.96413e-09	-1.68749	-1.33895	2.0697e-06	-1.6343	-1.28566
6095006	chr4:6095006:A:G	3.32471e-08	-1.53805e-10	-0.89976	1.86513e-05	-1.53805e-10	-0.721452
6095568	chr4:6095568:A:G	1.02979e-08	-1.27574	-0.796048	6.31342e-06	-1.1376	-0.667087
6095636	chr4:6095636:T:C	9.58455e-09	-1.31225	-0.83132	2.20612e-06	-1.58478	-1.27135
6095884	chr4:6095884:G:A	9.90607e-06	-1.53805e-10	4.79718	0.00613202	-1.53805e-10	5.07391
6095892	chr4:6095892:A:G	3.97695e-08	-1.53805e-10	-0.720627	2.08992e-05	-1.53805e-10	-0.607656
6096125	chr4:6096125:G:A	5.53083e-09	-1.72265	-0.970737	3.28651e-06	-1.70432	-0.753222
6096319	chr4:6096319:T:G	1.23268e-07	-1.53805e-10	0.410634	5.03275e-05	-1.53805e-10	0.271184
6096606	chr4:6096606:T:C	2.31188e-08	-1.53805e-10	-1.26308	1.11608e-05	-1.53805e-10	-1.23497
6096622	chr4:6096622:G:T	2.06098e-08	-1.53805e-10	-1.37796	9.67266e-06	-1.53805e-10	-1.37806
6096657	chr4:6096657:A:T	3.77525e-09	-1.70591	-1.36935	1.91411e-06	-1.62014	-1.37797
6096857	chr4:6096857:G:A	5.18995e-08	-1.53805e-10	-0.454419	2.65827e-05	-1.53805e-10	-0.367109
6097204	chr4:6097204:C:G	6.11456e-09	-1.27008	-1.32297	2.88415e-06	-1.33723	-1.25091
6097236	chr4:6097236:A:G	2.8501e-08	-1.53805e-10	-1.05379	1.39215e-05	-1.53805e-10	-1.01394
6097344	chr4:6097344:T:A	2.07639e-08	-1.53805e-10	-1.37051	9.69017e-06	-1.53805e-10	-1.37626
6097819	chr4:6097819:G:A	3.05624e-08	-1.53805e-10	-0.983957	1.54231e-05	-1.53805e-10	-0.911504
6097823	chr4:6097823:T:G	6.28556e-08	-1.53805e-10	-0.262887	3.33827e-05	-1.53805e-10	-0.13933
6097976	chr4:6097976:A:T	3.72655e-09	-1.71128	-1.37697	1.77789e-06	-1.71834	-1.35361
6098035	chr4:6098035:C:T	2.07693e-08	-1.53805e-10	-1.37025	9.6878e-06	-1.53805e-10	-1.3765
6098324	chr4:6098324:C:T	4.1399e-09	-1.62083	-1.36222	1.86559e-06	-1.64533	-1.37846
6098363	chr4:6098363:G:A	9.56571e-09	-1.67852	-0.467019	4.61674e-06	-1.70346	-0.414225
6098611	chr4:6098611:GAAAGAA:G	1.51916e-08	-1.68299	-3.69205e-10	7.41877e-06	-1.64336	-3.69205e-10
6098940	chr4:6098940:T:C	3.74132e-09	-1.72199	-1.3623	1.86381e-06	-1.65028	-1.37447
6098973	chr4:6098973:G:A	2.0695e-08	-1.53805e-10	-1.37383	9.67474e-06	-1.53805e-10	-1.37785
6099595	chr4:6099595:C:G	1.9995e-08	-0.81198	-0.596264	7.91199e-06	-0.856091	-0.722897
6099722	chr4:6099722:G:T	1.92416e-08	-1.44665	-3.69205e-10	9.27454e-06	-1.42009	-3.69205e-10
6099755	chr4:6099755:C:A	7.75725e-09	-1.50064	-0.854461	3.37414e-06	-1.52153	-0.909703
6099834	chr4:6099834:C:T	2.5673e-08	-1.53805e-10	-1.15829	1.22029e-05	-1.53805e-10	-1.14569
6099914	chr4:6099914:C:T	2.35953e-08	-1.53805e-10	-1.24268	1.0548e-05	-1.53805e-10	-1.29143
6100234	chr4:6100234:A:G	3.72784e-08	-1.53805e-10	-0.785313	1.48475e-05	-1.53805e-10	-0.949536
6100312	chr4:6100312:T:C	6.06032e-09	-1.71978	-0.882182	2.03431e-06	-1.69766	-1.23956
6100357	chr4:6100357:A:G	2.58629e-08	-1.53805e-10	-1.15092	1.16529e-05	-1.53805e-10	-1.19181
6100619	chr4:6100619:G:C	3.60034e-08	-1.53805e-10	-0.820115	1.44362e-05	-1.53805e-10	-0.977628
6100769	chr4:6100769:T:C	3.03208e-08	-1.53805e-10	-0.991893	1.24626e-05	-1.53805e-10	-1.12463
6100996	chr4:6100996:T:A	2.04222e-08	-1.72121	0.334111	9.81445e-06	-1.69384	0.33033
6101036	chr4:6101036:T:G	3.96582e-08	-0.723431	-3.69205e-10	1.70626e-05	-0.81048	-3.69205e-10
6101173	chr4:6101173:T:C	2.1197e-08	-1.53805e-10	-1.34987	1.02193e-05	-1.53805e-10	-1.32309
6101335	chr4:6101335:T:C	1.47826e-08	-1.71028	-3.69205e-10	6.88392e-06	-1.71818	-3.69205e-10
6101490	chr4:6101490:T:A	3.42058e-08	-1.62871	0.757381	1.7472e-05	-1.51558	0.728813
6102093	chr4:6102093:A:C	8.64778e-09	-1.71975	-0.526678	2.45135e-06	-1.6872	-1.06353
6102160	chr4:6102160:T:C	2.06099e-08	-1.53805e-10	-1.37796	9.69077e-06	-1.53805e-10	-1.37619
6102497	chr4:6102497:CT:C	3.92341e-09	-1.69506	-1.3417	1.84299e-06	-1.70731	-1.32867
6102523	chr4:6102523:T:C	2.7806e-08	-1.53805e-10	-1.07848	1.21145e-05	-1.53805e-10	-1.15297
6102651	chr4:6102651:C:T	1.55046e-08	-1.66259	-3.69205e-10	8.55601e-06	-1.50073	-3.69205e-10
6102847	chr4:6102847:C:A	6.15528e-09	-1.70337	-0.883047	1.99283e-06	-1.71785	-1.23996
6102851	chr4:6102851:A:G	4.76522e-09	-1.72125	-1.12113	1.84996e-06	-1.68182	-1.35038
6102879	chr4:6102879:G:A	6.20875e-09	-1.5359	-1.04187	2.76158e-06	-1.45473	-1.17684
6102899	chr4:6102899:A:G	3.77752e-09	-1.70838	-1.36627	1.97846e-06	-1.71475	-1.25029
6103043	chr4:6103043:A:G	2.14548e-08	-1.53805e-10	-1.33778	1.03992e-05	-1.53805e-10	-1.30564
6103628	chr4:6103628:C:T	3.78273e-08	-1.53805e-10	-0.770696	1.65935e-05	-1.53805e-10	-0.838357
6103938	chr4:6103938:G:C	4.61817e-08	-1.53805e-10	-0.571143	2.31674e-05	-1.53805e-10	-0.504621
6104044	chr4:6104044:A:G	3.78172e-08	-1.53805e-10	-0.770963	1.70714e-05	-1.53805e-10	-0.809967
6104135	chr4:6104135:C:T	4.11875e-08	-1.53805e-10	-0.685593	1.8019e-05	-1.53805e-10	-0.75594
6104303	chr4:6104303:A:G	5.86652e-09	-1.60117	-1.0333	3.18673e-06	-1.53214	-0.95623
6104695	chr4:6104695:A:C	5.01004e-09	-1.56505	-1.22723	2.50977e-06	-1.48582	-1.24135
6104708	chr4:6104708:G:A	4.45808e-09	-1.54452	-1.36449	2.01661e-06	-1.60262	-1.34334
6104812	chr4:6104812:G:A	8.08028e-09	-1.01967	-1.29463	3.56421e-06	-1.06486	-1.31157
6104841	chr4:6104841:T:TG	1.53e-08	-1.67587	-3.69205e-10	7.39703e-06	-1.64629	-3.69205e-10
6104918	chr4:6104918:C:G	3.45261e-08	-1.53805e-10	-0.862011	1.73264e-05	-1.53805e-10	-0.795136
6105017	chr4:6105017:A:C	4.10659e-09	-1.72276	-1.26838	1.97444e-06	-1.72161	-1.24547
6105168	chr4:6105168:T:C	2.35151e-08	-1.53805e-10	-1.24609	1.12918e-05	-1.53805e-10	-1.22329
6105254	chr4:6105254:C:T	9.74434e-09	-1.54754	-0.5795	4.59242e-06	-1.6002	-0.522757
6105386	chr4:6105386:A:G	2.08558e-08	-1.53805e-10	-1.36609	9.7164e-06	-1.53805e-10	-1.37355
6106159	chr4:6106159:C:T	4.40417e-08	-0.629762	0.0111716	1.52881e-05	-0.685861	-0.23443
6106385	chr4:6106385:T:G	2.13368e-08	-1.53805e-10	-1.3433	1.01756e-05	-1.53805e-10	-1.32737
6106654	chr4:6106654:G:C	2.06633e-08	-1.53805e-10	-1.37537	9.67152e-06	-1.53805e-10	-1.37818
6106720	chr4:6106720:C:T	2.57831e-08	-0.779797	-0.37421	9.59355e-06	-0.811698	-0.574579
6106814	chr4:6106814:T:G	5.15557e-08	-1.53805e-10	-0.461064	2.2853e-05	-1.53805e-10	-0.518287
6107241	chr4:6107241:A:T	1.52494e-08	-1.67919	-3.69205e-10	7.50074e-06	-1.63237	-3.69205e-10
6107428	chr4:6107428:G:A	2.19458e-08	-1.53805e-10	-1.31515	1.0177e-05	-1.53805e-10	-1.32723
6107516	chr4:6107516:G:A	5.41931e-08	-1.53805e-10	-0.411174	2.32748e-05	-1.53805e-10	-0.499998
6107672	chr4:6107672:G:T	6.33868e-09	-1.52261	-1.03444	3.37806e-06	-1.40259	-1.02747
6107736	chr4:6107736:T:C	5.45173e-09	-1.63935	-1.06844	1.83269e-06	-1.71637	-1.32522
6107887	chr4:6107887:A:G	9.10732e-09	-1.71024	-0.484412	5.73177e-06	-1.72132	-0.180028
6108497	chr4:6108497:C:T	7.31774e-09	-1.56655	-0.846876	3.84276e-06	-1.45748	-0.843696
6108547	chr4:6108547:T:C	9.48082e-09	-1.63486	-0.519593	4.14145e-06	-1.67543	-0.550892
6108924	chr4:6108924:A:G	4.99902e-08	-1.53805e-10	-0.491901	2.52525e-05	-1.53805e-10	-0.418445
6109324	chr4:6109324:A:G	2.08667e-08	-1.53805e-10	-1.36557	9.71849e-06	-1.53805e-10	-1.37334
6109938	chr4:6109938:A:G	2.51342e-08	-1.53805e-10	-1.1795	1.22412e-05	-1.53805e-10	-1.14256
6109961	chr4:6109961:AAT:A	2.12378e-08	0.0245608	-1.37251	9.0433e-06	-0.0674432	-1.3779
6110420	chr4:6110420:G:A	4.11823e-08	-1.53805e-10	-0.685718	2.05321e-05	-1.53805e-10	-0.625378
6110533	chr4:6110533:T:G	4.66844e-09	-1.54165	-1.32125	2.42681e-06	-1.45536	-1.30543
6110635	chr4:6110635:T:C	2.17793e-08	-1.53805e-10	-1.32277	1.00438e-05	-1.53805e-10	-1.34041
6110740	chr4:6110740:G:A	2.97252e-08	-0.78279	-0.228941	1.03484e-05	-0.948947	-0.361593
6110816	chr4:6110816:A:G	2.08104e-08	-1.53805e-10	-1.36827	9.69118e-06	-1.53805e-10	-1.37615
6110897	chr4:6110897:G:A	1.64194e-07	-1.53805e-10	0.697322	7.23592e-05	-1.53805e-10	0.634274
6111004	chr4:6111004:G:A	1.52757e-07	-1.53805e-10	0.62512	6.74476e-05	-1.53805e-10	0.563983
6111236	chr4:6111236:C:G	1.43168e-08	-1.6507	-0.0915897	7.1718e-06	-1.56211	-0.115107
6111280	chr4:6111280:C:A	2.24577e-08	-1.53805e-10	-1.29209	1.0834e-05	-1.53805e-10	-1.26467
6111485	chr4:6111485:A:C	6.76179e-08	-1.53805e-10	-0.189854	3.52234e-05	-1.53805e-10	-0.0856571
6111620	chr4:6111620:A:G	2.77374e-08	-1.53805e-10	-1.08095	1.29575e-05	-1.53805e-10	-1.08569
6111647	chr4:6111647:G:A	1.24181e-08	-0.515563	-1.36901	5.41709e-06	-0.579987	-1.37782
6111685	chr4:6111685:C:G	8.61506e-09	-1.2189	-1.03132	3.78129e-06	-1.35039	-0.966909
6111832	chr4:6111832:C:T	4.98699e-09	-1.41893	-1.37797	1.97556e-06	-1.61359	-1.35292
6112140	chr4:6112140:T:A	3.84512e-09	-1.68599	-1.37093	1.86692e-06	-1.64516	-1.37792
6112142	chr4:6112142:T:C	2.95329e-08	-1.53805e-10	-1.01822	1.49331e-05	-1.53805e-10	-0.943785
6112259	chr4:6112259:G:A	2.22342e-08	-1.53805e-10	-1.3021	1.01331e-05	-1.53805e-10	-1.33157
6112515	chr4:6112515:T:C	4.45856e-09	-1.68302	-1.22588	2.09538e-06	-1.61484	-1.29279
6112693	chr4:6112693:G:T	1.87628e-08	-1.12723	-0.344621	3.68546e-06	-1.43054	-0.912436
6112694	chr4:6112694:C:A	1.90267e-08	-1.11326	-0.344621	3.72171e-06	-1.42075	-0.912436
6112950	chr4:6112950:G:A	1.77068e-08	-1.52978	-3.69205e-10	8.64114e-06	-1.49083	-3.69205e-10
6112951	chr4:6112951:C:T	2.06036e-08	-1.53805e-10	-1.37826	9.70022e-06	-1.53805e-10	-1.37522
6113006	chr4:6113006:A:T	2.13196e-08	-1.53805e-10	-1.3441	1.00172e-05	-1.53805e-10	-1.34306
6113667	chr4:6113667:C:T	8.68838e-09	-0.866679	-1.37506	3.08381e-06	-1.14651	-1.3747
6113916	chr4:6113916:C:T	2.25402e-08	-1.53805e-10	-1.28843	1.03626e-05	-1.53805e-10	-1.30916
6114288	chr4:6114288:C:T	3.56635e-08	-1.53805e-10	-0.8296	1.83286e-05	-1.53805e-10	-0.738904
6114298	chr4:6114298:T:C	2.92949e-07	-1.53805e-10	1.27627	0.00011962	-1.53805e-10	1.13695
6114370	chr4:6114370:A:G	8.48626e-09	-1.72191	-0.543372	4.71155e-06	-1.71326	-0.384094
6114541	chr4:6114541:T:C	2.43643e-08	-0.401098	-0.809513	1.30105e-05	-0.419308	-0.662303
6114621	chr4:6114621:C:T	7.93718e-08	-1.53805e-10	-0.0295837	4.53101e-05	-1.53805e-10	0.166162
6114729	chr4:6114729:A:G	4.47962e-09	-1.52926	-1.37493	2.15677e-06	-1.50122	-1.37754
6114900	chr4:6114900:G:A	2.99453e-08	-1.53805e-10	-1.00435	1.51498e-05	-1.53805e-10	-0.929378
6114981	chr4:6114981:T:C	7.82775e-09	-0.968191	-1.37786	3.1312e-06	-1.1566	-1.34935
6115364	chr4:6115364:C:T	4.8479e-09	-1.54575	-1.27943	1.89099e-06	-1.64566	-1.36461
6115380	chr4:6115380:A:T	3.0005e-08	-1.53805e-10	-1.00236	1.52603e-05	-1.53805e-10	-0.922113
6115708	chr4:6115708:G:A	2.5784e-08	-1.53805e-10	-1.15397	1.29202e-05	-1.53805e-10	-1.08858
6115766	chr4:6115766:A:T	9.36711e-09	-0.788624	-1.3779	3.63716e-06	-0.987852	-1.36831
6115814	chr4:6115814:A:G	9.5654e-09	-1.70348	-0.442098	4.14011e-06	-1.67596	-0.550684
6115828	chr4:6115828:G:A	2.72343e-08	-1.53805e-10	-1.09925	1.1956e-05	-1.53805e-10	-1.16614
6116027	chr4:6116027:C:T	2.06058e-08	-1.53805e-10	-1.37815	9.7164e-06	-1.53805e-10	-1.37355
6116094	chr4:6116094:G:A	2.67357e-08	-1.53805e-10	-1.11773	1.17649e-05	-1.53805e-10	-1.18224
6116172	chr4:6116172:G:A	2.62954e-08	-1.53805e-10	-1.13433	1.15986e-05	-1.53805e-10	-1.19648
6116209	chr4:6116209:C:T	2.67564e-08	-1.53805e-10	-1.11695	1.17737e-05	-1.53805e-10	-1.1815
6116234	chr4:6116234:T:C	1.12919e-08	-0.709914	-1.26973	4.65451e-06	-0.914046	-1.19549
6116563	chr4:6116563:TC:T	2.60684e-08	-1.53805e-10	-1.143	1.17451e-05	-1.53805e-10	-1.18394
6116616	chr4:6116616:C:CA	8.0923e-09	-1.02194	-1.29088	3.4819e-06	-1.1696	-1.23019
6116689	chr4:6116689:TTAAC:T	3.78462e-08	-1.53805e-10	-0.770196	1.97738e-05	-1.53805e-10	-0.663009
6116764	chr4:6116764:T:C	7.9078e-09	-1.02896	-1.30691	3.3883e-06	-1.17547	-1.25157
6116991	chr4:6116991:G:C	3.01376e-08	-1.53805e-10	-0.997953	1.31832e-05	-1.53805e-10	-1.06842
6117232	chr4:6117232:C:T	7.1231e-09	-1.06317	-1.37722	2.93088e-06	-1.20733	-1.36473
6117335	chr4:6117335:A:T	1.3988e-08	-0.790217	-0.975307	6.13718e-06	-0.991057	-0.841946
6117495	chr4:6117495:A:G	5.17303e-09	-1.71628	-1.04399	2.90951e-06	-1.69414	-0.885243
6117541	chr4:6117541:C:T	6.19231e-09	-1.40292	-1.1775	2.12698e-06	-1.60946	-1.28321
6117663	chr4:6117663:C:T	5.18658e-09	-1.71902	-1.03864	2.18283e-06	-1.71047	-1.15628
6117690	chr4:6117690:C:T	4.21121e-08	-1.53805e-10	-0.663392	1.82677e-05	-1.53805e-10	-0.742233
6117710	chr4:6117710:A:G	6.59777e-08	-1.53805e-10	-0.21441	2.92631e-05	-1.53805e-10	-0.27104
6117727	chr4:6117727:G:A	5.77277e-08	-1.53805e-10	-0.347991	2.4495e-05	-1.53805e-10	-0.448899
6117728	chr4:6117728:G:C	4.87887e-08	-1.53805e-10	-0.516228	2.09035e-05	-1.53805e-10	-0.607454
6118022	chr4:6118022:T:C	3.94155e-08	-1.53805e-10	-0.729568	1.94089e-05	-1.53805e-10	-0.681634
6118402	chr4:6118402:G:T	2.16576e-08	-1.46286	0.134486	1.31004e-05	-1.45985	0.385119
6118538	chr4:6118538:A:G	5.6138e-09	-1.43672	-1.24178	1.9548e-06	-1.64803	-1.32905
6118809	chr4:6118809:G:GCC	1.46027e-08	-1.72252	-3.69205e-10	6.87869e-06	-1.71894	-3.69205e-10
6118815	chr4:6118815:A:C	1.65937e-08	-1.40918	-0.18553	9.63592e-06	-1.4166	0.0347316
6118818	chr4:6118818:G:A	4.84435e-09	-1.71617	-1.10975	2.32454e-06	-1.72149	-1.08236
6119493	chr4:6119493:G:A	2.6848e-08	-1.53805e-10	-1.11354	1.18824e-05	-1.53805e-10	-1.17231
6119498	chr4:6119498:C:G	6.15552e-08	-1.53805e-10	-0.283792	2.61909e-05	-1.53805e-10	-0.381956
6119505	chr4:6119505:T:C	2.07778e-08	-1.53805e-10	-1.36984	9.69827e-06	-1.53805e-10	-1.37542
6119627	chr4:6119627:C:A	2.09092e-08	-1.53805e-10	-1.36354	9.80392e-06	-1.53805e-10	-1.36459
6119775	chr4:6119775:C:T	2.09241e-08	-1.53805e-10	-1.36283	9.73959e-06	-1.53805e-10	-1.37117
6119819	chr4:6119819:C:T	2.78169e-08	-1.53805e-10	-1.07808	1.35332e-05	-1.53805e-10	-1.04222
6120110	chr4:6120110:T:C	3.85087e-09	-1.67777	-1.37766	1.8371e-06	-1.71319	-1.32599
6120331	chr4:6120331:G:A	4.89812e-09	-1.72182	-1.09305	2.25957e-06	-1.61295	-1.21924
6120408	chr4:6120408:C:T	1.05577e-08	-1.08564	-0.961225	6.20716e-06	-0.848182	-0.973482
6120900	chr4:6120900:A:AT	2.16726e-08	-1.53805e-10	-1.32768	9.85313e-06	-1.53805e-10	-1.35958
6121017	chr4:6121017:T:C	6.78814e-09	-1.68973	-0.798819	2.07996e-06	-1.71175	-1.20327
6121448	chr4:6121448:G:A	3.52717e-08	-0.840646	-3.69205e-10	1.87854e-05	-0.714287	-3.69205e-10
6121574	chr4:6121574:C:T	2.71716e-08	-1.53805e-10	-1.10155	1.23854e-05	-1.53805e-10	-1.13085
6121958	chr4:6121958:T:C	6.63203e-09	-1.6516	-0.860219	3.46216e-06	-1.55422	-0.85126
6122275	chr4:6122275:G:A	1.34476e-08	-0.477688	-1.32724	5.05489e-06	-0.69919	-1.32782
6122331	chr4:6122331:G:GTAA	3.3122e-08	-1.53805e-10	-0.903529	1.39294e-05	-1.53805e-10	-1.01336
6123503	chr4:6123503:A:G	1.09619e-08	-1.67364	-0.335669	3.78544e-06	-1.48071	-0.835495
6124417	chr4:6124417:C:A	1.70387e-08	-1.56824	-3.69205e-10	7.79106e-06	-1.59439	-3.69205e-10
6124525	chr4:6124525:C:T	2.57274e-08	-1.53805e-10	-1.15617	1.12641e-05	-1.53805e-10	-1.22574
6124822	chr4:6124822:G:T	8.79475e-09	-1.68635	-0.543219	3.92897e-06	-1.71484	-0.564152
6125138	chr4:6125138:G:T	2.10471e-08	-1.53805e-10	-1.35697	1.02509e-05	-1.53805e-10	-1.32
6125139	chr4:6125139:C:T	7.69005e-09	-1.46893	-0.894869	3.68623e-06	-1.57431	-0.768457
6125382	chr4:6125382:A:G	5.49477e-08	-1.53805e-10	-0.397346	2.86191e-05	-1.53805e-10	-0.293294
6127137	chr4:6127137:T:C	3.7787e-08	-1.53805e-10	-0.771763	1.64298e-05	-1.53805e-10	-0.848273
6127886	chr4:6127886:G:A	2.11495e-08	-1.53805e-10	-1.35211	1.00667e-05	-1.53805e-10	-1.33814
6127967	chr4:6127967:A:C	2.06766e-08	-1.53805e-10	-1.37473	9.6696e-06	-1.53805e-10	-1.37838
6128502	chr4:6128502:G:C	3.95403e-08	-1.53805e-10	-0.726407	1.9491e-05	-1.53805e-10	-0.677413
6128663	chr4:6128663:C:T	1.49966e-08	-1.6959	-3.69205e-10	7.17313e-06	-1.67703	-3.69205e-10
6128707	chr4:6128707:G:A	5.27805e-09	-1.55089	-1.18928	2.39854e-06	-1.51322	-1.25929
6128930	chr4:6128930:C:T	2.08627e-08	-1.53805e-10	-1.36576	9.92634e-06	-1.53805e-10	-1.35218
6128972	chr4:6128972:C:T	1.55855e-08	-1.65739	-3.69205e-10	7.12646e-06	-1.68355	-3.69205e-10
6129578	chr4:6129578:C:T	3.13355e-08	-1.53805e-10	-0.958974	1.3945e-05	-1.53805e-10	-1.01225
6129682	chr4:6129682:G:A	1.47375e-08	-1.71333	-3.69205e-10	7.09186e-06	-1.68842	-3.69205e-10
6130021	chr4:6130021:G:A	2.58257e-08	-1.53805e-10	-1.15236	1.42401e-05	-1.53805e-10	-0.991303
6130085	chr4:6130085:G:A	4.064e-09	-1.71815	-1.28341	2.04466e-06	-1.60499	-1.32715
6130481	chr4:6130481:A:G	4.03856e-09	-1.72073	-1.28711	2.11605e-06	-1.69314	-1.20467
6131017	chr4:6131017:C:T	2.17404e-08	-1.53805e-10	-1.32456	1.04738e-05	-1.53805e-10	-1.29849
6131444	chr4:6131444:C:A	2.12513e-08	-1.53805e-10	-1.34731	9.78777e-06	-1.53805e-10	-1.36623
6131957	chr4:6131957:A:G	2.75709e-08	-1.53805e-10	-1.08696	1.14429e-05	-1.53805e-10	-1.21
6132198	chr4:6132198:A:G	4.57254e-09	-1.67228	-1.21138	2.54678e-06	-1.57545	-1.13709
6132226	chr4:6132226:T:C	2.06478e-08	-1.53805e-10	-1.37612	9.99939e-06	-1.53805e-10	-1.34484
6132369	chr4:6132369:C:T	3.14791e-08	-1.53805e-10	-0.954402	1.40456e-05	-1.53805e-10	-1.00506
6132468	chr4:6132468:C:A	4.39016e-09	-1.67317	-1.2512	2.43244e-06	-1.60316	-1.15531
6132555	chr4:6132555:T:C	4.32233e-09	-1.69379	-1.24614	2.35111e-06	-1.61449	-1.17799
6133029	chr4:6133029:T:C	4.72703e-08	-1.53805e-10	-0.547845	1.98957e-05	-1.53805e-10	-0.656866
6133104	chr4:6133104:T:C	2.05997e-08	-1.53805e-10	-1.37845	9.69532e-06	-1.53805e-10	-1.37572
6133288	chr4:6133288:G:T	2.47496e-08	-1.53805e-10	-1.19492	1.12153e-05	-1.53805e-10	-1.23009
6133594	chr4:6133594:G:A	4.95836e-09	-1.68559	-1.11706	2.25885e-06	-1.70008	-1.13243
6133779	chr4:6133779:T:C	3.70483e-09	-1.71864	-1.37545	1.82207e-06	-1.67095	-1.37644
6133813	chr4:6133813:C:G	5.51492e-09	-1.58879	-1.10748	3.31829e-06	-1.47909	-0.968828
6134387	chr4:6134387:G:A	3.42911e-08	-1.53805e-10	-0.868843	1.57851e-05	-1.53805e-10	-0.8883
6134528	chr4:6134528:C:T	2.05994e-08	-1.53805e-10	-1.37847	9.67652e-06	-1.53805e-10	-1.37767
6135085	chr4:6135085:A:G	2.50466e-08	-1.53805e-10	-1.18299	1.25783e-05	-1.53805e-10	-1.1154
6135294	chr4:6135294:T:C	2.88379e-08	-1.53805e-10	-1.04204	1.17076e-05	-1.53805e-10	-1.18713
6135482	chr4:6135482:C:A	2.62315e-08	-1.53805e-10	-1.13677	1.24563e-05	-1.53805e-10	-1.12514
6135614	chr4:6135614:G:T	2.91558e-08	-1.53805e-10	-1.03107	1.27341e-05	-1.53805e-10	-1.10309
6136089	chr4:6136089:T:C	2.14725e-08	-1.53805e-10	-1.33695	9.93108e-06	-1.53805e-10	-1.3517
6136105	chr4:6136105:G:A	3.85928e-08	-1.53805e-10	-0.750662	2.02321e-05	-1.53805e-10	-0.640099
6136813	chr4:6136813:G:A	2.19108e-08	-1.53805e-10	-1.31675	1.05028e-05	-1.53805e-10	-1.29573
6136886	chr4:6136886:A:T	2.38152e-08	-1.53805e-10	-1.2334	1.09186e-05	-1.53805e-10	-1.2569
6136897	chr4:6136897:G:T	3.93553e-08	-1.53805e-10	-0.731097	1.65264e-05	-1.53805e-10	-0.842412
6136925	chr4:6136925:T:G	3.79706e-08	-1.53805e-10	-0.766916	1.98736e-05	-1.53805e-10	-0.657975
6137190	chr4:6137190:C:T	3.68222e-08	-1.53805e-10	-0.797626	1.92083e-05	-1.53805e-10	-0.692026
6137215	chr4:6137215:C:A	2.39105e-08	-1.53805e-10	-1.22941	1.07024e-05	-1.53805e-10	-1.2769
6137226	chr4:6137226:G:C	2.09076e-08	-1.53805e-10	-1.36362	9.89815e-06	-1.53805e-10	-1.35502
6137483	chr4:6137483:C:T	4.11872e-09	-1.6166	-1.37159	2.22557e-06	-1.49084	-1.35652
6137543	chr4:6137543:G:A	5.38422e-08	-1.53805e-10	-0.417669	2.38535e-05	-1.53805e-10	-0.475438
6137974	chr4:6137974:T:G	4.00817e-09	-1.69082	-1.32458	1.93751e-06	-1.61413	-1.37183
6138442	chr4:6138442:G:A	2.37311e-08	-1.53805e-10	-1.23694	1.08785e-05	-1.53805e-10	-1.26058
6138612	chr4:6138612:C:T	4.06482e-09	-1.63968	-1.36168	2.01229e-06	-1.59087	-1.35722
6138859	chr4:6138859:G:A	2.64589e-08	-1.53805e-10	-1.12814	1.34388e-05	-1.53805e-10	-1.04922
6138879	chr4:6138879:C:T	3.81901e-09	-1.68944	-1.37429	1.85103e-06	-1.65618	-1.37545
6138901	chr4:6138901:C:T	3.81125e-09	-1.68822	-1.37755	1.84849e-06	-1.65488	-1.37812
6138973	chr4:6138973:A:C	2.07139e-08	-1.53805e-10	-1.37292	9.79253e-06	-1.53805e-10	-1.36575
6139352	chr4:6139352:G:A	5.52522e-08	-1.53805e-10	-0.391819	2.42792e-05	-1.53805e-10	-0.45775
6139458	chr4:6139458:T:C	2.09042e-08	-1.53805e-10	-1.36378	9.67727e-06	-1.53805e-10	-1.37759
6139635	chr4:6139635:A:G	4.11651e-09	-1.70745	-1.28127	1.86946e-06	-1.66909	-1.35262
6139811	chr4:6139811:G:T	3.80133e-09	-1.72205	-1.34632	1.84238e-06	-1.70635	-1.32996
6139884	chr4:6139884:C:T	2.18494e-08	-1.53805e-10	-1.31955	1.04813e-05	-1.53805e-10	-1.29777
6140234	chr4:6140234:A:G	8.74404e-09	-1.69653	-0.538825	5.09871e-06	-1.69	-0.328384
6140322	chr4:6140322:C:G	4.05373e-09	-1.68832	-1.31577	2.02416e-06	-1.71691	-1.22531
6140516	chr4:6140516:T:C	2.18705e-08	-1.53805e-10	-1.31859	1.00114e-05	-1.53805e-10	-1.34364
6140887	chr4:6140887:A:G	1.07116e-08	-0.668796	-1.3636	9.89055e-06	-0.0140748	-1.34171
6141178	chr4:6141178:G:A	3.11455e-08	-1.53805e-10	-0.965056	1.4002e-05	-1.53805e-10	-1.00817
6141256	chr4:6141256:C:T	4.25442e-09	-1.71959	-1.23618	2.0228e-06	-1.7221	-1.22079
6141500	chr4:6141500:G:A	6.366e-09	-1.47998	-1.07277	3.0902e-06	-1.45867	-1.06046
6141574	chr4:6141574:T:C	4.59022e-08	-1.53805e-10	-0.577214	1.90507e-05	-1.53805e-10	-0.700266
6142230	chr4:6142230:T:C	2.78032e-08	0.0221679	-1.10074	8.83194e-06	-0.160478	-1.30852
6142313	chr4:6142313:T:C	2.65898e-08	-1.6431	0.519901	1.27075e-05	-1.64226	0.537086
6142575	chr4:6142575:C:A	7.05525e-08	-1.53805e-10	-0.14737	3.75405e-05	-1.53805e-10	-0.0219476
6142936	chr4:6142936:G:C	2.7354e-08	-1.53805e-10	-1.09487	1.23777e-05	-1.53805e-10	-1.13147
6142953	chr4:6142953:T:C	5.03281e-09	-1.42213	-1.36561	2.03496e-06	-1.56092	-1.37597
6142978	chr4:6142978:T:C	4.2027e-08	-1.53805e-10	-0.665415	1.72454e-05	-1.53805e-10	-0.799825
6142998	chr4:6142998:G:A	2.10573e-08	-1.53805e-10	-1.35648	1.02803e-05	-1.53805e-10	-1.31714
6143151	chr4:6143151:C:A	5.26553e-08	-1.53805e-10	-0.43996	2.31696e-05	-1.53805e-10	-0.504527
6143321	chr4:6143321:T:C	5.56842e-09	-1.32855	-1.35807	3.26666e-06	-1.21067	-1.25293
6143425	chr4:6143425:G:A	3.98067e-08	-0.719692	-3.69205e-10	1.74167e-05	-0.789936	-3.69205e-10
6143531	chr4:6143531:C:T	1.55511e-08	-1.6596	-3.69205e-10	7.52645e-06	-1.62894	-3.69205e-10
6143679	chr4:6143679:T:C	5.74123e-09	-1.27807	-1.37798	2.61383e-06	-1.33199	-1.35456
6144194	chr4:6144194:A:G	8.85888e-08	-1.53805e-10	0.0802781	3.7932e-05	-1.53805e-10	-0.0115742
6144428	chr4:6144428:T:C	3.05085e-08	0.389733	-1.37546	1.22702e-05	0.206797	-1.34699
6144633	chr4:6144633:G:C	2.62598e-08	-1.13569	-3.69205e-10	9.2184e-06	-1.42617	-3.69205e-10
6144738	chr4:6144738:A:G	3.82459e-08	-0.759691	-3.69205e-10	1.67421e-05	-0.829441	-3.69205e-10
6144914	chr4:6144914:A:G	1.60805e-08	-0.599287	-1.02683	3.63559e-06	-1.01699	-1.33961
6145025	chr4:6145025:C:G	1.45335e-08	-0.348815	-1.37846	6.20724e-06	-0.491348	-1.3303
6145063	chr4:6145063:C:T	2.72322e-08	-1.53805e-10	-1.09933	1.18514e-05	-1.53805e-10	-1.17492
6145144	chr4:6145144:C:T	3.78816e-09	-1.70028	-1.37157	1.81825e-06	-1.71981	-1.32968
6145151	chr4:6145151:C:T	2.82097e-08	-1.53805e-10	-1.06406	1.42123e-05	-1.53805e-10	-0.993261
6145194	chr4:6145194:A:G	8.53461e-08	0.0429877	-3.69205e-10	3.14153e-05	-0.200073	-3.69205e-10
6145559	chr4:6145559:T:C	3.31387e-08	-1.53805e-10	-0.903027	1.47326e-05	-1.53805e-10	-0.957307
6145634	chr4:6145634:A:G	1.1589e-08	-0.978054	-0.975614	2.78864e-06	-1.2993	-1.32251
6145681	chr4:6145681:C:T	2.07517e-08	-1.53805e-10	-1.3711	9.80101e-06	-1.53805e-10	-1.36488
6145724	chr4:6145724:C:A	1.46653e-08	-1.71824	-3.69205e-10	6.85316e-06	-1.72266	-3.69205e-10
6145759	chr4:6145759:A:G	3.10956e-08	0.400266	-1.36693	1.21779e-05	0.215146	-1.36289
6145767	chr4:6145767:T:C	3.05086e-08	0.382742	-1.36846	1.20282e-05	0.200887	-1.361
6145959	chr4:6145959:T:G	2.93834e-08	-1.0233	-3.69205e-10	1.46354e-05	-0.963926	-3.69205e-10
6145974	chr4:6145974:C:T	6.12188e-08	-1.53805e-10	-0.289274	2.64532e-05	-1.53805e-10	-0.371991
6146114	chr4:6146114:G:A	3.21534e-08	-1.53805e-10	-0.933209	1.36234e-05	-1.53805e-10	-1.03558
6147611	chr4:6147611:G:A	5.05755e-08	-1.53805e-10	-0.480259	2.58975e-05	-1.53805e-10	-0.39322
6148092	chr4:6148092:G:A	2.5239e-08	-1.53805e-10	-1.17534	1.10678e-05	-1.53805e-10	-1.24332
6148171	chr4:6148171:G:T	3.7722e-09	-1.69827	-1.3778	1.76995e-06	-1.7107	-1.36572
6148372	chr4:6148372:T:C	7.50911e-08	-1.53805e-10	-0.0850251	3.14141e-05	-1.53805e-10	-0.200112
6148507	chr4:6148507:C:T	5.78028e-09	-1.66943	-0.979841	3.05248e-06	-1.68644	-0.84498
6148660	chr4:6148660:G:A	1.03202e-07	-1.53805e-10	0.232963	4.16958e-05	-1.53805e-10	0.0830323
6148838	chr4:6148838:T:C	6.42199e-09	-1.41023	-1.13377	3.22367e-06	-1.45837	-1.01848
6149073	chr4:6149073:A:G	1.2415e-08	-0.547565	-1.33726	5.13743e-06	-0.639843	-1.37097
6149113	chr4:6149113:G:C	1.30355e-08	-0.537198	-1.29885	6.31246e-06	-0.641382	-1.16346
6149254	chr4:6149254:A:G	1.59384e-08	-1.63499	-3.69205e-10	7.98228e-06	-1.57014	-3.69205e-10
6149358	chr4:6149358:A:T	8.31159e-08	0.0165093	-3.69205e-10	2.96618e-05	-0.257508	-3.69205e-10
6149478	chr4:6149478:T:C	3.28941e-08	-1.53805e-10	-0.910435	1.31869e-05	-1.53805e-10	-1.06814
6149527	chr4:6149527:C:T	1.63389e-08	-1.45251	-0.157669	9.18602e-06	-1.49673	0.067047
6149650	chr4:6149650:T:C	8.28283e-09	-1.11533	-1.17422	2.95112e-06	-1.3254	-1.23978
6149664	chr4:6149664:CAAAGTA:C	1.52432e-08	-0.518651	-1.16094	4.98062e-06	-0.810753	-1.23106
6149722	chr4:6149722:G:T	2.06005e-08	-1.53805e-10	-1.37841	9.71368e-06	-1.53805e-10	-1.37383
6149742	chr4:6149742:C:T	2.73738e-08	-1.09414	-3.69205e-10	1.20278e-05	-1.16015	-3.69205e-10
6149953	chr4:6149953:C:T	2.06151e-08	-1.53805e-10	-1.3777	9.67023e-06	-1.53805e-10	-1.37832
6149990	chr4:6149990:G:A	5.57768e-09	-1.48683	-1.19812	2.71183e-06	-1.34628	-1.30346
6150085	chr4:6150085:G:A	2.17662e-08	-1.53805e-10	-1.32337	1.001e-05	-1.53805e-10	-1.34378
6150140	chr4:6150140:T:C	5.13524e-08	-1.53805e-10	-0.465016	2.06863e-05	-1.53805e-10	-0.617897
6150444	chr4:6150444:A:G	2.22545e-08	-1.58199	0.280808	1.08787e-05	-1.44466	0.18409
6150853	chr4:6150853:T:C	2.16375e-08	-1.53805e-10	-1.3293	1.03913e-05	-1.53805e-10	-1.3064
6151078	chr4:6151078:G:A	3.1313e-08	0.336874	-1.29657	9.97468e-06	-0.0143465	-1.33297
6151261	chr4:6151261:T:C	2.47544e-08	-1.53805e-10	-1.19472	1.1405e-05	-1.53805e-10	-1.21331
6151430	chr4:6151430:C:T	2.13417e-08	-1.53805e-10	-1.34307	9.88609e-06	-1.53805e-10	-1.35624
6151728	chr4:6151728:G:A	2.32555e-08	-1.53805e-10	-1.25719	1.14287e-05	-1.53805e-10	-1.21124
6152044	chr4:6152044:G:C	1.78955e-07	0.783408	-3.69205e-10	5.76005e-05	0.406164	-3.69205e-10
6152057	chr4:6152057:C:T	7.86282e-09	-1.71979	-0.621793	3.7703e-06	-1.68866	-0.631553
6152274	chr4:6152274:A:G	1.01888e-08	-1.38618	-0.696252	4.14697e-06	-1.51066	-0.714336
6152383	chr4:6152383:A:G	4.05474e-08	-0.343629	-0.357627	9.3366e-06	-0.889885	-0.523541
6152432	chr4:6152432:C:T	1.32155e-07	-1.53805e-10	0.48025	7.17438e-05	-1.53805e-10	0.625733
6152549	chr4:6152549:T:C	7.8828e-08	-1.53805e-10	-0.0364592	3.15434e-05	-1.53805e-10	-0.196003
6152695	chr4:6152695:A:T	2.2914e-08	-1.53805e-10	-1.27198	1.01031e-05	-1.53805e-10	-1.33452
6152763	chr4:6152763:G:A	8.03907e-09	-0.981468	-1.33795	3.49584e-06	-1.04752	-1.34828
6152976	chr4:6152976:A:C	1.07541e-07	-1.53805e-10	0.274145	5.68246e-05	-1.53805e-10	0.392602
6153159	chr4:6153159:T:C	3.86389e-09	-1.67799	-1.37406	1.90487e-06	-1.66548	-1.33747
6153195	chr4:6153195:A:G	7.21565e-09	-1.22641	-1.20107	3.076e-06	-1.21322	-1.31051
6153368	chr4:6153368:G:A	2.61507e-08	-1.53805e-10	-1.13985	1.19808e-05	-1.53805e-10	-1.16406
6153460	chr4:6153460:C:T	1.78876e-07	0.392091	0.390873	6.80109e-05	0.0604035	0.511896
6153474	chr4:6153474:C:T	1.14819e-07	-1.53805e-10	0.339628	5.93681e-05	-1.53805e-10	0.436389
6153556	chr4:6153556:T:G	5.81078e-08	-1.53805e-10	-0.341428	2.34002e-05	-1.53805e-10	-0.494625
6153613	chr4:6153613:G:A	2.92649e-08	0.343734	-1.37107	9.74952e-06	-0.00731996	-1.36283
6153788	chr4:6153788:G:C	1.32086e-07	0.332986	0.146743	4.99048e-05	0.00563924	0.257111
6153805	chr4:6153805:C:T	6.85401e-09	-1.10278	-1.37612	2.63548e-06	-1.31324	-1.36506
6154200	chr4:6154200:A:G	8.13801e-09	-1.16766	-1.13952	3.39544e-06	-1.35997	-1.06497
6154270	chr4:6154270:T:C	1.21657e-07	-0.734167	1.13165	6.81151e-05	-0.824056	1.39789
6154272	chr4:6154272:T:C	2.78075e-08	-1.53805e-10	-1.07842	1.17778e-05	-1.53805e-10	-1.18115
6154356	chr4:6154356:A:G	3.93333e-09	-1.65728	-1.37696	1.78562e-06	-1.69297	-1.37464
6154663	chr4:6154663:T:C	1.32159e-07	-1.53805e-10	0.480276	6.75065e-05	-1.53805e-10	0.564856
6154831	chr4:6154831:C:T	2.14005e-08	-1.53805e-10	-1.34031	9.85377e-06	-1.53805e-10	-1.35951
6155081	chr4:6155081:G:A	9.20382e-09	-0.988037	-1.19607	3.93354e-06	-1.12966	-1.14817
6155160	chr4:6155160:G:C	3.97048e-08	-1.53805e-10	-0.722256	1.59825e-05	-1.53805e-10	-0.875871
6155228	chr4:6155228:A:G	1.47156e-08	-1.71482	-3.69205e-10	8.00512e-06	-1.56729	-3.69205e-10
6155637	chr4:6155637:G:T	1.18221e-08	-0.671515	-1.26224	4.5826e-06	-0.84512	-1.27998
6155768	chr4:6155768:T:A	7.6847e-09	-0.993388	-1.37111	3.12465e-06	-1.1348	-1.37324
6155843	chr4:6155843:T:C	1.40408e-08	-1.35649	-0.405272	5.5974e-06	-1.1402	-0.784864
6155846	chr4:6155846:C:T	7.20011e-09	-1.14673	-1.2829	2.45458e-06	-1.45051	-1.2989
6155971	chr4:6155971:G:A	4.65843e-09	-1.59443	-1.27062	2.22684e-06	-1.5199	-1.32688
6156015	chr4:6156015:A:G	8.28267e-09	-0.919314	-1.37025	3.33944e-06	-1.06894	-1.37262
6156398	chr4:6156398:A:G	1.72544e-08	-1.55566	-3.69205e-10	7.79554e-06	-1.59382	-3.69205e-10
6156422	chr4:6156422:G:A	6.65035e-08	-1.53805e-10	-0.206472	2.60137e-05	-1.53805e-10	-0.388744
6156552	chr4:6156552:G:A	8.55946e-08	-1.53805e-10	0.0458946	3.60429e-05	-1.53805e-10	-0.0626595
6156943	chr4:6156943:C:T	5.54192e-08	-0.771327	0.382526	3.01813e-05	-0.295178	0.0550309
6157056	chr4:6157056:T:A	1.46817e-08	-1.71713	-3.69205e-10	7.88987e-06	-1.58179	-3.69205e-10
6157146	chr4:6157146:A:G	1.95864e-08	-1.22722	-0.201676	7.56702e-06	-1.00673	-0.61684
6157253	chr4:6157253:G:C	6.86005e-08	-1.53805e-10	-0.175428	3.66842e-05	-1.53805e-10	-0.0450211
6157254	chr4:6157254:T:C	3.95957e-09	-1.72077	-1.30682	1.80719e-06	-1.71068	-1.34492
6157468	chr4:6157468:A:G	1.34999e-07	-1.53805e-10	0.501539	6.97871e-05	-1.53805e-10	0.598081
6157509	chr4:6157509:T:C	3.94265e-09	-1.72145	-1.31043	1.78309e-06	-1.72206	-1.34696
6157542	chr4:6157542:C:A	3.95491e-08	-1.53805e-10	-0.726183	1.76847e-05	-1.53805e-10	-0.774667
6157562	chr4:6157562:A:G	6.93736e-08	-1.53805e-10	-0.164221	2.70565e-05	-1.53805e-10	-0.349441
6157650	chr4:6157650:G:A	3.95568e-08	-1.53805e-10	-0.725991	1.76879e-05	-1.53805e-10	-0.774485
6157741	chr4:6157741:A:C	8.2975e-09	-1.30926	-0.978509	3.77005e-06	-1.10283	-1.21745
6158068	chr4:6158068:C:T	1.95864e-08	-1.42889	-3.69205e-10	8.72965e-06	-1.48064	-3.69205e-10
6158076	chr4:6158076:T:A	1.50139e-08	-1.59229	-0.10246	4.91786e-06	-1.71122	-0.343278
6158138	chr4:6158138:C:T	2.66812e-08	-1.53805e-10	-1.11977	1.31007e-05	-1.53805e-10	-1.0747
6158179	chr4:6158179:CAGACCATGCTGT:C	6.90969e-08	-1.53805e-10	-0.168218	3.69625e-05	-1.53805e-10	-0.037465
6158227	chr4:6158227:T:C	8.56859e-09	-1.72137	-0.534251	3.27919e-06	-1.69947	-0.760299
6158265	chr4:6158265:A:G	2.20711e-08	-1.53805e-10	-1.30946	1.07295e-05	-1.53805e-10	-1.27437
6158577	chr4:6158577:G:A	1.46139e-08	-1.72175	-3.69205e-10	7.361e-06	-1.65117	-3.69205e-10
6158626	chr4:6158626:C:T	2.06722e-08	-1.53805e-10	-1.37494	9.66888e-06	-1.53805e-10	-1.37846
6158631	chr4:6158631:G:GCC	3.86717e-08	-1.53805e-10	-0.74862	1.74996e-05	-1.53805e-10	-0.785192
6158641	chr4:6158641:G:C	6.158e-08	-0.28339	-3.69205e-10	3.33081e-05	-0.141567	-3.69205e-10
6158818	chr4:6158818:G:T	3.38044e-08	-0.848119	-0.0350182	1.91064e-05	-0.386696	-0.310652
6158821	chr4:6158821:A:G	3.61634e-08	-0.818652	0.00297159	2.04813e-05	-0.350334	-0.277524
6158837	chr4:6158837:T:C	3.67774e-08	-0.790185	-0.00865891	2.10117e-05	-0.315311	-0.286979
6158849	chr4:6158849:G:A	1.14626e-07	-1.53805e-10	0.337947	6.49426e-05	-1.53805e-10	0.526135
6158886	chr4:6158886:C:T	7.80729e-08	-1.53805e-10	-0.0460847	4.20681e-05	-1.53805e-10	0.0919212
6159181	chr4:6159181:G:C	3.84658e-09	-1.69203	-1.36451	1.82677e-06	-1.70029	-1.34453
6159253	chr4:6159253:C:T	3.97956e-08	-1.53805e-10	-0.719971	1.7788e-05	-1.53805e-10	-0.768843
6159356	chr4:6159356:A:C	3.74977e-08	-0.779448	-3.69205e-10	1.89497e-05	-0.705578	-3.69205e-10
6159365	chr4:6159365:C:T	5.16867e-09	-1.6432	-1.11791	2.38688e-06	-1.56055	-1.21683
6159547	chr4:6159547:C:T	4.67382e-09	-1.71522	-1.14653	3.03739e-06	-1.7226	-0.813768
6159648	chr4:6159648:T:C	2.51302e-08	-1.17966	-3.69205e-10	1.22801e-05	-1.13938	-3.69205e-10
6159704	chr4:6159704:T:C	4.38266e-09	-1.55114	-1.37494	2.08251e-06	-1.63563	-1.27816
6159940	chr4:6159940:C:T	5.55254e-09	-1.58714	-1.10233	3.08232e-06	-1.34669	-1.175
6159966	chr4:6159966:G:A	5.27165e-09	-1.55517	-1.18622	3.01218e-06	-1.29796	-1.24675
6160237	chr4:6160237:A:T	4.20767e-09	-1.63477	-1.33205	2.29125e-06	-1.44984	-1.36843
6160476	chr4:6160476:G:C	4.8414e-09	-1.57127	-1.25525	1.83432e-06	-1.70189	-1.3388
6160728	chr4:6160728:C:T	4.82721e-09	-1.51046	-1.319	2.81534e-06	-1.2517	-1.36058
6160743	chr4:6160743:C:T	5.68366e-09	-1.32559	-1.34054	3.55721e-06	-1.00722	-1.37117
6160744	chr4:6160744:G:A	1.31643e-07	-1.53805e-10	0.476363	5.11354e-05	-1.53805e-10	0.287109
6160950	chr4:6160950:C:G	2.43107e-08	-1.53805e-10	-1.21281	1.11277e-05	-1.53805e-10	-1.23793
6161253	chr4:6161253:C:T	2.20676e-08	-1.53805e-10	-1.30962	1.01588e-05	-1.53805e-10	-1.32903
6161303	chr4:6161303:A:ACTCATCTCCT	2.37276e-08	-1.53805e-10	-1.23709	1.06687e-05	-1.53805e-10	-1.28005
6161390	chr4:6161390:C:T	1.46018e-08	-1.72258	-3.69205e-10	6.87937e-06	-1.71884	-3.69205e-10
6161392	chr4:6161392:C:T	4.87218e-08	-1.53805e-10	-0.5176	2.52638e-05	-1.53805e-10	-0.417997
6161393	chr4:6161393:G:A	2.19218e-08	-1.53805e-10	-1.31624	1.00406e-05	-1.53805e-10	-1.34073
6161498	chr4:6161498:G:A	2.06226e-08	-1.53805e-10	-1.37734	9.83664e-06	-1.53805e-10	-1.36125
6161734	chr4:6161734:G:C	3.39547e-08	-1.53805e-10	-0.8787	1.69166e-05	-1.53805e-10	-0.819074
6161740	chr4:6161740:T:A	6.34341e-07	-1.53805e-10	2.04886	0.00022698	-1.53805e-10	1.77749
6161793	chr4:6161793:C:T	1.04417e-07	-1.53805e-10	0.244661	4.23789e-05	-1.53805e-10	0.0992815
6161799	chr4:6161799:A:C	7.5092e-08	-1.53805e-10	-0.0850136	3.74964e-05	-1.53805e-10	-0.0231222
6161910	chr4:6161910:TC:T	1.99785e-08	-1.40907	-3.69205e-10	8.90004e-06	-1.46131	-3.69205e-10
6161919	chr4:6161919:G:A	2.07573e-08	-1.53805e-10	-1.37083	9.78451e-06	-1.53805e-10	-1.36657
6162001	chr4:6162001:C:T	3.74598e-09	-1.70696	-1.37608	1.99707e-06	-1.59711	-1.35858
6162013	chr4:6162013:A:G	1.39029e-08	-1.34044	-0.431187	3.53581e-06	-1.52695	-0.857476
6162063	chr4:6162063:AGGCCAGCCATGAGCTCAGGCTCAGCCATGTCTGGGACGGGGTAGATTATG:A	3.28959e-07	-1.53805e-10	1.3922	0.000120534	-1.53805e-10	1.14457
6162179	chr4:6162179:G:T	3.99528e-07	-1.53805e-10	1.58656	0.000145112	-1.53805e-10	1.33014
6162438	chr4:6162438:A:G	4.98618e-09	-1.46925	-1.3278	2.04546e-06	-1.62418	-1.30757
6162662	chr4:6162662:C:T	1.49553e-08	-1.13595	-0.562716	6.64977e-06	-1.25095	-0.501837
6162668	chr4:6162668:C:T	2.85051e-08	-1.53805e-10	-1.05364	1.23562e-05	-1.53805e-10	-1.13321
6162723	chr4:6162723:A:G	7.91267e-08	-0.159936	0.127259	2.5427e-05	-0.20276	-0.208798
6162746	chr4:6162746:T:C	5.02901e-08	-1.53805e-10	-0.485919	2.12339e-05	-1.53805e-10	-0.591769
6162759	chr4:6162759:G:C	3.04638e-08	-1.53805e-10	-0.987187	1.34022e-05	-1.53805e-10	-1.05195
6163112	chr4:6163112:T:C	1.32023e-08	-0.53396	-1.28938	3.94188e-06	-0.92933	-1.34638
6163215	chr4:6163215:G:C	3.72192e-08	-1.53805e-10	-0.786901	1.42422e-05	-1.53805e-10	-0.991161
6163293	chr4:6163293:CTG:C	7.717e-09	-1.26786	-1.09244	5.29715e-06	-0.824946	-1.15525
6163393	chr4:6163393:G:C	2.23378e-08	-1.53805e-10	-1.29745	1.0185e-05	-1.53805e-10	-1.32646
6163461	chr4:6163461:C:G	1.24636e-07	-1.53805e-10	0.421668	5.16107e-05	-1.53805e-10	0.296362
6163682	chr4:6163682:T:C	8.75808e-08	-1.53805e-10	0.0688343	4.39678e-05	-1.53805e-10	0.136089
6163935	chr4:6163935:T:C	2.46355e-08	-1.53805e-10	-1.19954	1.10341e-05	-1.53805e-10	-1.24638
6164146	chr4:6164146:T:G	2.12221e-08	-1.53805e-10	-1.34868	9.72244e-06	-1.53805e-10	-1.37293
6164152	chr4:6164152:A:G	6.81407e-08	-1.53805e-10	-0.182153	3.62733e-05	-1.53805e-10	-0.0562866
6164166	chr4:6164166:G:A	4.21265e-08	-1.53805e-10	-0.663051	1.78951e-05	-1.53805e-10	-0.76284
6164168	chr4:6164168:T:C	1.53159e-07	-1.53805e-10	0.627749	5.81603e-05	-1.53805e-10	0.415835
6164234	chr4:6164234:T:C	1.83122e-08	-1.49616	-3.69205e-10	7.25027e-06	-1.66633	-3.69205e-10
6164378	chr4:6164378:T:C	1.44009e-08	-1.69832	-0.0381143	8.07066e-06	-1.71291	0.153781
6164383	chr4:6164383:G:A	7.77848e-09	-1.54384	-0.808527	3.90686e-06	-1.30344	-0.981198
6164590	chr4:6164590:A:G	2.2884e-07	0.130249	0.899046	7.25848e-05	-0.00344721	0.640834
6164620	chr4:6164620:C:T	7.56661e-09	-1.55578	-0.824207	3.79297e-06	-1.32117	-0.993053
6164628	chr4:6164628:A:G	7.55528e-09	-1.55582	-0.825655	3.78811e-06	-1.32123	-0.994268
6164729	chr4:6164729:A:G	4.47275e-09	-1.70701	-1.19872	1.90315e-06	-1.72229	-1.28157
6164816	chr4:6164816:G:A	1.47154e-08	-1.71483	-3.69205e-10	7.95953e-06	-1.573	-3.69205e-10
6165229	chr4:6165229:T:C	5.87421e-08	-0.152547	-0.178023	9.66982e-06	-0.431896	-0.946463
6165376	chr4:6165376:C:T	1.45991e-08	-1.72277	-3.69205e-10	7.49719e-06	-1.63284	-3.69205e-10
6165576	chr4:6165576:C:T	2.11292e-08	-1.53805e-10	-1.35307	9.76631e-06	-1.53805e-10	-1.36843
6165577	chr4:6165577:A:C	2.51099e-08	-1.53805e-10	-1.18046	1.20008e-05	-1.53805e-10	-1.16239
6165591	chr4:6165591:G:A	3.05063e-08	-1.53805e-10	-0.985796	1.55983e-05	-1.53805e-10	-0.900206
6165609	chr4:6165609:T:A	1.88943e-08	-0.896411	-0.568453	8.40947e-06	-0.718119	-0.799892
6165630	chr4:6165630:A:G	2.53258e-08	-1.53805e-10	-1.1719	1.26944e-05	-1.53805e-10	-1.10621
6165701	chr4:6165701:G:C	3.88656e-07	1.55897	-3.69205e-10	0.000160841	1.43305	-3.69205e-10
6165777	chr4:6165777:T:TA	1.19922e-07	1.11802	-0.734899	4.03222e-05	0.944215	-0.894681
6165955	chr4:6165955:C:T	1.25798e-07	-1.53805e-10	0.430949	4.79492e-05	-1.53805e-10	0.222774
6165973	chr4:6165973:G:A	5.73542e-09	-1.63606	-1.021	2.78932e-06	-1.62454	-0.997032
6166245	chr4:6166245:T:C	5.2434e-08	-0.218882	-0.225291	8.88666e-06	-0.494574	-0.968243
6166307	chr4:6166307:G:A	6.60835e-08	0.239912	-0.452721	1.13672e-05	-0.116067	-1.10057
6166349	chr4:6166349:G:A	2.60463e-08	-1.53805e-10	-1.14385	1.32346e-05	-1.53805e-10	-1.06453
6166428	chr4:6166428:A:G	6.41821e-09	-1.17593	-1.36866	2.40414e-06	-1.41236	-1.35781
6166515	chr4:6166515:C:T	5.66433e-08	-1.53805e-10	-0.366953	2.8013e-05	-1.53805e-10	-0.3147
6166633	chr4:6166633:C:T	2.07736e-08	-1.53805e-10	-1.37004	9.67735e-06	-1.53805e-10	-1.37758
6166816	chr4:6166816:G:T	2.34229e-08	-1.53805e-10	-1.25001	1.07329e-05	-1.53805e-10	-1.27405
6166833	chr4:6166833:C:G	5.88668e-09	-1.25257	-1.37847	2.26942e-06	-1.45074	-1.3771
6167083	chr4:6167083:G:T	7.76845e-09	-0.999769	-1.35389	3.01278e-06	-1.16691	-1.37759
6167221	chr4:6167221:T:C	1.46841e-08	-1.71696	-3.69205e-10	7.88814e-06	-1.58201	-3.69205e-10
6167296	chr4:6167296:T:C	6.72921e-08	-1.53805e-10	-0.194684	2.82044e-05	-1.53805e-10	-0.30789
6167307	chr4:6167307:C:T	2.52912e-08	-1.53805e-10	-1.17327	1.09187e-05	-1.53805e-10	-1.2569
6167371	chr4:6167371:C:T	2.29602e-08	-1.53805e-10	-1.26996	1.01723e-05	-1.53805e-10	-1.3277
6167662	chr4:6167662:G:A	2.06458e-08	-1.53805e-10	-1.37621	9.77707e-06	-1.53805e-10	-1.36733
6167746	chr4:6167746:G:T	1.46086e-08	-1.72212	-3.69205e-10	7.61392e-06	-1.61739	-3.69205e-10
6167758	chr4:6167758:G:A	1.02347e-07	-1.53805e-10	0.22464	3.99988e-05	-1.53805e-10	0.0414816
6167828	chr4:6167828:C:T	1.55438e-08	-1.66006	-3.69205e-10	7.49817e-06	-1.63271	-3.69205e-10
6168090	chr4:6168090:C:T	2.30516e-08	-1.26599	-3.69205e-10	1.14057e-05	-1.21325	-3.69205e-10
6168097	chr4:6168097:A:G	1.15333e-08	-1.56542	-0.393061	4.88341e-06	-1.44347	-0.618058
6168107	chr4:6168107:C:G	2.21208e-08	-1.30721	-3.69205e-10	1.09616e-05	-1.25297	-3.69205e-10
6168500	chr4:6168500:GA:G	9.77649e-08	-1.53805e-10	0.178839	3.83164e-05	-1.53805e-10	-0.00148966
6168631	chr4:6168631:C:T	3.93579e-09	-1.7067	-1.32691	2.05055e-06	-1.58266	-1.3466
6168972	chr4:6168972:A:T	1.13579e-07	-1.53805e-10	0.328773	6.8495e-05	-1.53805e-10	0.579393
6169184	chr4:6169184:A:G	1.54746e-08	-0.48329	-1.18124	6.17029e-06	-0.676575	-1.15105
6169418	chr4:6169418:G:GCT	8.72592e-09	-1.0047	-1.23273	3.53681e-06	-1.14633	-1.23781
6169426	chr4:6169426:C:T	1.17407e-08	-1.01184	-0.928829	4.85967e-06	-1.23525	-0.831152
6169503	chr4:6169503:C:T	1.18175e-08	-0.870176	-1.06397	5.9271e-06	-1.07688	-0.790953
6169504	chr4:6169504:A:G	3.4527e-08	-1.53805e-10	-0.861986	1.51814e-05	-1.53805e-10	-0.927298
6169710	chr4:6169710:T:C	1.24927e-08	-0.535314	-1.34327	4.84408e-06	-0.692122	-1.37749
6170882	chr4:6170882:A:G	3.85516e-08	-1.53805e-10	-0.751729	1.70699e-05	-1.53805e-10	-0.810049
6171249	chr4:6171249:C:T	4.03424e-09	-1.65854	-1.35037	1.97848e-06	-1.6226	-1.34244
6171583	chr4:6171583:G:A	2.70466e-08	-1.53805e-10	-1.10617	1.35941e-05	-1.53805e-10	-1.03773
6171781	chr4:6171781:G:A	1.46564e-08	-1.71885	-3.69205e-10	7.20668e-06	-1.67236	-3.69205e-10
6171993	chr4:6171993:C:T	3.71176e-08	-1.53805e-10	-0.789636	1.64002e-05	-1.53805e-10	-0.850076
6172112	chr4:6172112:T:C	2.06581e-08	-1.53805e-10	-1.37562	9.67305e-06	-1.53805e-10	-1.37802
6172295	chr4:6172295:C:T	1.4715e-08	-1.71486	-3.69205e-10	6.86349e-06	-1.72115	-3.69205e-10
6172770	chr4:6172770:C:G	2.31242e-08	-1.53805e-10	-1.26285	1.04436e-05	-1.53805e-10	-1.30138
6173176	chr4:6173176:G:A	2.54919e-08	-1.53805e-10	-1.16537	1.14585e-05	-1.53805e-10	-1.20864
6173336	chr4:6173336:C:T	2.4735e-08	-1.53805e-10	-1.19551	1.09188e-05	-1.53805e-10	-1.25688
6173671	chr4:6173671:T:G	2.26854e-08	-0.0386972	-1.24331	8.4208e-06	-0.190043	-1.32662
6173856	chr4:6173856:G:A	2.07635e-08	-1.53805e-10	-1.37053	9.68289e-06	-1.53805e-10	-1.37701
6173907	chr4:6173907:C:T	3.37146e-08	-1.53805e-10	-0.885797	1.59235e-05	-1.53805e-10	-0.87957
6174067	chr4:6174067:C:T	6.50442e-09	-1.65716	-0.874086	3.03064e-06	-1.59195	-0.946639
6174140	chr4:6174140:C:T	3.5896e-08	-1.53805e-10	-0.823103	1.83935e-05	-1.53805e-10	-0.735369
6174483	chr4:6174483:G:A	1.72984e-08	-0.17894	-1.37417	7.64335e-06	-0.283349	-1.33018
6174570	chr4:6174570:G:A	3.52984e-08	-1.53805e-10	-0.83989	1.78386e-05	-1.53805e-10	-0.766002
6174835	chr4:6174835:C:T	5.44201e-08	0.563765	-0.970758	1.41109e-05	0.14894	-1.14936
6174836	chr4:6174836:C:T	2.05326e-08	-0.158297	-1.22341	6.96603e-06	-0.432129	-1.27419
6174868	chr4:6174868:C:T	2.52691e-08	-1.53805e-10	-1.17415	1.26855e-05	-1.53805e-10	-1.10691
6174998	chr4:6174998:G:A	2.90819e-08	-1.53805e-10	-1.03361	1.25954e-05	-1.53805e-10	-1.11403
6175129	chr4:6175129:T:A	7.61922e-08	0.747318	-0.817785	4.82764e-05	0.860307	-0.630732
6175215	chr4:6175215:G:A	2.06028e-08	-1.53805e-10	-1.3783	9.67698e-06	-1.53805e-10	-1.37762
6175329	chr4:6175329:T:C	2.04562e-07	1.10768	-0.190539	9.37914e-05	1.13759	-0.243889
6175408	chr4:6175408:C:T	5.92908e-08	0.806207	-1.12748	1.87397e-05	0.406688	-1.12341
6175500	chr4:6175500:C:T	2.37103e-08	-1.53805e-10	-1.23782	1.17944e-05	-1.53805e-10	-1.17974
6175564	chr4:6175564:ATCT:A	2.71393e-08	-1.53805e-10	-1.10275	1.35783e-05	-1.53805e-10	-1.03889
6175712	chr4:6175712:C:CT	2.06793e-08	-1.53805e-10	-1.37459	9.80717e-06	-1.53805e-10	-1.36425
6175781	chr4:6175781:G:T	2.35236e-08	-1.53805e-10	-1.24572	1.16879e-05	-1.53805e-10	-1.18881
6175895	chr4:6175895:C:A	6.31624e-09	-1.68668	-0.873919	2.70669e-06	-1.72245	-0.929193
6175952	chr4:6175952:T:C	4.78505e-09	-1.7205	-1.11773	2.47501e-06	-1.7226	-1.01852
6176043	chr4:6176043:C:T	2.06603e-08	-1.53805e-10	-1.37551	9.66881e-06	-1.53805e-10	-1.37846
6176554	chr4:6176554:G:A	2.06264e-08	-1.53805e-10	-1.37716	9.6694e-06	-1.53805e-10	-1.3784
6176808	chr4:6176808:G:A	2.23639e-08	-1.53805e-10	-1.29628	1.02277e-05	-1.53805e-10	-1.32227
6177041	chr4:6177041:T:A	3.80527e-08	-1.53805e-10	-0.764755	1.60425e-05	-1.53805e-10	-0.872125
6177254	chr4:6177254:A:G	2.6636e-08	-1.53805e-10	-1.12146	1.31135e-05	-1.53805e-10	-1.07373
6177314	chr4:6177314:G:T	4.24772e-08	-1.53805e-10	-0.65476	1.7765e-05	-1.53805e-10	-0.770137
6177358	chr4:6177358:C:T	8.50863e-08	0.0399389	-3.69205e-10	3.61962e-05	-0.0584136	-3.69205e-10
6177769	chr4:6177769:C:T	6.38264e-09	-1.72277	-0.827375	3.20338e-06	-1.71986	-0.763306
6177984	chr4:6177984:C:T	1.05355e-07	1.30733	-1.05372	2.46283e-05	0.806812	-1.25028
6177986	chr4:6177986:G:A	3.87175e-09	-1.7116	-1.33842	1.87793e-06	-1.64651	-1.37069
6178213	chr4:6178213:A:G	5.71834e-08	-1.53805e-10	-0.357463	2.88825e-05	-1.53805e-10	-0.284131
6178510	chr4:6178510:G:A	2.2328e-08	-1.53805e-10	-1.29789	1.02139e-05	-1.53805e-10	-1.32362
6178606	chr4:6178606:A:C	4.39409e-09	-1.72269	-1.20078	2.16557e-06	-1.71872	-1.15596
6178648	chr4:6178648:T:C	5.10671e-08	-1.53805e-10	-0.470587	2.17295e-05	-1.53805e-10	-0.568695
6178913	chr4:6178913:G:A	3.98435e-09	-1.7216	-1.29976	1.97368e-06	-1.72277	-1.2447
6178987	chr4:6178987:G:C	3.84783e-09	-1.71865	-1.33757	1.88743e-06	-1.72205	-1.29011
6179497	chr4:6179497:G:A	1.73745e-08	-1.54872	-3.69205e-10	7.00872e-06	-1.70021	-3.69205e-10
6179574	chr4:6179574:C:A	2.76395e-08	-1.53805e-10	-1.08448	1.36956e-05	-1.53805e-10	-1.0303
6179642	chr4:6179642:G:A	2.07602e-08	-1.53805e-10	-1.37069	9.72223e-06	-1.53805e-10	-1.37295
6179840	chr4:6179840:T:C	2.47172e-08	-1.53805e-10	-1.19623	1.12524e-05	-1.53805e-10	-1.22679
6180031	chr4:6180031:G:T	1.10319e-08	-1.71823	-0.284704	5.50174e-06	-1.72235	-0.219953
6180197	chr4:6180197:A:T	3.88924e-08	-1.53805e-10	-0.742928	1.63087e-05	-1.53805e-10	-0.855667
6180561	chr4:6180561:C:T	3.42535e-08	-1.53805e-10	-0.869938	1.7283e-05	-1.53805e-10	-0.797642
6180583	chr4:6180583:G:A	4.68694e-09	-1.62876	-1.23019	2.50949e-06	-1.56345	-1.16384
6180990	chr4:6180990:G:A	3.89953e-08	0.566049	-1.30634	1.17509e-05	0.183611	-1.36705
6181087	chr4:6181087:C:A	8.24581e-09	-1.577	-0.71702	4.33355e-06	-1.5343	-0.646686
6181094	chr4:6181094:T:C	3.98778e-08	-1.53805e-10	-0.717908	1.72989e-05	-1.53805e-10	-0.796725
6181109	chr4:6181109:C:A	6.75105e-08	-1.53805e-10	-0.191444	2.84461e-05	-1.53805e-10	-0.299358
6181244	chr4:6181244:A:G	2.07069e-08	-1.53805e-10	-1.37326	9.86679e-06	-1.53805e-10	-1.35819
6181457	chr4:6181457:T:G	5.76381e-09	-1.58692	-1.06521	3.02991e-06	-1.68921	-0.84962
6181988	chr4:6181988:G:A	2.75246e-08	0.254563	-1.34321	1.55347e-05	0.370901	-1.27519
6182245	chr4:6182245:A:G	2.10388e-08	-1.53805e-10	-1.35736	9.75398e-06	-1.53805e-10	-1.36969
6182333	chr4:6182333:C:T	5.94818e-08	-1.53805e-10	-0.318056	2.95822e-05	-1.53805e-10	-0.260194
6182666	chr4:6182666:C:T	2.13836e-08	-1.53805e-10	-1.3411	9.86932e-06	-1.53805e-10	-1.35794
6183140	chr4:6183140:A:C	4.2696e-09	-1.6296	-1.3226	2.11969e-06	-1.59655	-1.29955
6183335	chr4:6183335:C:T	1.02324e-08	-1.65471	-0.423462	4.68471e-06	-1.67538	-0.427682
6183363	chr4:6183363:C:T	6.75619e-08	-0.190683	-3.69205e-10	2.02017e-05	-0.641604	-3.69205e-10
6183869	chr4:6183869:G:A	2.0659e-08	-1.53805e-10	-1.37557	9.91271e-06	-1.53805e-10	-1.35355
6184089	chr4:6184089:A:C	6.95452e-08	-0.575361	0.41361	1.36565e-05	-0.766619	-0.266532
6184437	chr4:6184437:A:T	8.34023e-08	-1.53805e-10	0.0199482	3.38065e-05	-1.53805e-10	-0.126716
6184748	chr4:6184748:T:C	6.6224e-09	-1.70011	-0.813162	3.36133e-06	-1.68257	-0.752456
6184761	chr4:6184761:C:T	3.49235e-08	0.000814196	-0.851381	1.25767e-05	-0.358242	-0.75728
6184832	chr4:6184832:T:C	2.07333e-08	-1.53805e-10	-1.37199	9.70867e-06	-1.53805e-10	-1.37435
6185100	chr4:6185100:A:G	1.50699e-08	-0.407852	-1.28317	6.67869e-06	-0.511022	-1.23742
6185182	chr4:6185182:C:T	2.20744e-08	-1.53805e-10	-1.30931	1.02066e-05	-1.53805e-10	-1.32433
6185945	chr4:6185945:G:A	7.37452e-09	-1.65345	-0.752245	3.79982e-06	-1.62579	-0.686625
6186217	chr4:6186217:G:A	2.75924e-08	-1.53805e-10	-1.08619	1.25375e-05	-1.53805e-10	-1.11865
6186219	chr4:6186219:A:G	4.54635e-08	-1.53805e-10	-0.586818	2.32183e-05	-1.53805e-10	-0.502426
6186524	chr4:6186524:C:T	1.46791e-08	-1.7173	-3.69205e-10	6.94944e-06	-1.70871	-3.69205e-10
6186896	chr4:6186896:C:T	2.98077e-08	0.352973	-1.36193	1.43478e-05	0.362991	-1.34676
6186898	chr4:6186898:G:C	5.75648e-08	-1.53805e-10	-0.350816	2.47701e-05	-1.53805e-10	-0.437732
6186940	chr4:6186940:C:T	3.04068e-08	0.372746	-1.36181	1.4671e-05	0.385231	-1.34673
6187108	chr4:6187108:G:A	1.63191e-08	-1.61139	-3.69205e-10	7.47266e-06	-1.63612	-3.69205e-10
6187243	chr4:6187243:A:G	5.70619e-08	0.808852	-1.16844	1.74042e-05	0.390039	-1.1807
6187448	chr4:6187448:G:A	4.60626e-08	-1.53805e-10	-0.573725	2.17057e-05	-1.53805e-10	-0.569792
6187627	chr4:6187627:G:C	3.22118e-08	0.411781	-1.34317	9.79068e-06	-0.0177355	-1.3482
6187741	chr4:6187741:T:C	3.89857e-08	-1.53805e-10	-0.740531	2.02405e-05	-1.53805e-10	-0.639681
6188249	chr4:6188249:C:T	6.17362e-09	-1.61981	-0.963635	3.09202e-06	-1.65663	-0.861915
6188290	chr4:6188290:A:C	6.13326e-09	-1.21186	-1.37814	2.72111e-06	-1.26941	-1.37692
6189324	chr4:6189324:C:T	3.19207e-08	0.401059	-1.34153	1.64926e-05	0.416536	-1.26099
6189386	chr4:6189386:G:A	1.51156e-08	-1.688	-3.69205e-10	6.99207e-06	-1.70259	-3.69205e-10
6189446	chr4:6189446:C:A	3.0615e-08	0.315534	-1.29777	1.0218e-05	-0.0506041	-1.27261
6189891	chr4:6189891:G:A	8.13467e-08	-1.53805e-10	-0.00500639	3.96188e-05	-1.53805e-10	0.0319361
6189896	chr4:6189896:A:ACT	3.17692e-08	-1.53805e-10	-0.94523	1.62302e-05	-1.53805e-10	-0.860497
6189915	chr4:6189915:G:T	8.05736e-08	-1.53805e-10	-0.0145563	3.92212e-05	-1.53805e-10	0.0218499
6189929	chr4:6189929:G:A	2.1556e-08	-1.53805e-10	-1.33307	1.04435e-05	-1.53805e-10	-1.30139
6190026	chr4:6190026:C:G	4.53101e-09	-1.52661	-1.36617	1.88833e-06	-1.64721	-1.36447
6190087	chr4:6190087:G:A	4.24222e-08	-1.53805e-10	-0.656056	1.79377e-05	-1.53805e-10	-0.760461
6190251	chr4:6190251:T:C	5.19126e-08	-1.53805e-10	-0.454165	2.33424e-05	-1.53805e-10	-0.497096
6190319	chr4:6190319:CAT:C	1.64739e-08	-1.60195	-3.69205e-10	7.65152e-06	-1.61246	-3.69205e-10
6190391	chr4:6190391:A:G	1.16428e-08	-1.28762	-0.661421	5.35588e-06	-1.22455	-0.744619
6190852	chr4:6190852:G:A	2.19541e-08	-1.53805e-10	-1.31477	9.98536e-06	-1.53805e-10	-1.34625
6190947	chr4:6190947:A:G	2.06275e-08	-1.53805e-10	-1.3771	9.68208e-06	-1.53805e-10	-1.37709
6191286	chr4:6191286:A:G	4.33566e-08	-1.53805e-10	-0.634268	2.30862e-05	-1.53805e-10	-0.508132
6191336	chr4:6191336:T:TCC	4.6254e-08	-1.53805e-10	-0.569579	2.41749e-05	-1.53805e-10	-0.462055
6191432	chr4:6191432:G:A	2.06824e-08	-1.53805e-10	-1.37445	9.67966e-06	-1.53805e-10	-1.37734
6191730	chr4:6191730:G:A	5.72983e-09	-1.71255	-0.945493	2.55015e-06	-1.68625	-1.02496
6191804	chr4:6191804:G:A	3.79219e-08	-1.53805e-10	-0.768199	1.94037e-05	-1.53805e-10	-0.681904
6192025	chr4:6192025:C:T	4.86672e-09	-1.44682	-1.37448	2.53304e-06	-1.3408	-1.37715
6192027	chr4:6192027:G:A	4.83714e-09	-1.7068	-1.12061	2.19184e-06	-1.70366	-1.15897
6192280	chr4:6192280:T:C	4.06022e-08	-1.53805e-10	-0.699905	2.1335e-05	-1.53805e-10	-0.587017
6192466	chr4:6192466:T:C	2.85671e-08	-1.53805e-10	-1.05147	1.27875e-05	-1.53805e-10	-1.0989
6192526	chr4:6192526:A:G	4.45817e-09	-1.53052	-1.37846	2.28897e-06	-1.44154	-1.37773
6192595	chr4:6192595:C:T	2.27814e-08	-1.53805e-10	-1.27778	1.04885e-05	-1.53805e-10	-1.29709
6192756	chr4:6192756:G:A	6.78435e-09	-1.71537	-0.773738	2.45357e-06	-1.72271	-1.02712
6193305	chr4:6193305:T:C	5.55578e-09	-1.44523	-1.24366	2.51031e-06	-1.38874	-1.33823
6193553	chr4:6193553:T:C	3.80809e-08	-1.53805e-10	-0.764013	1.61494e-05	-1.53805e-10	-0.865487
6193753	chr4:6193753:G:A	4.97528e-09	-1.4233	-1.37594	2.59752e-06	-1.31483	-1.37798
6193852	chr4:6193852:C:G	3.42458e-08	-1.53805e-10	-0.870164	1.77093e-05	-1.53805e-10	-0.773279
6193937	chr4:6193937:G:A	1.46155e-08	-1.72164	-3.69205e-10	6.85267e-06	-1.72273	-3.69205e-10
6193943	chr4:6193943:T:C	5.03961e-09	-1.5445	-1.2419	2.44284e-06	-1.45992	-1.29429
6194268	chr4:6194268:T:C	1.18726e-08	-0.594087	-1.33541	6.27012e-06	-0.493057	-1.31852
6194282	chr4:6194282:C:G	3.33987e-08	-1.53805e-10	-0.895212	1.4546e-05	-1.53805e-10	-0.970049
6194318	chr4:6194318:A:G	2.26869e-08	-0.247419	-1.03452	1.06838e-05	-0.173453	-1.10518
6194685	chr4:6194685:A:G	6.42967e-09	-1.50366	-1.03914	2.65926e-06	-1.4587	-1.21062
6194694	chr4:6194694:C:T	2.94713e-08	-0.0547553	-0.965554	1.40288e-05	0.038084	-1.04434
6194821	chr4:6194821:G:A	7.41331e-08	-0.0978652	-3.69205e-10	4.03937e-05	0.0513067	-3.69205e-10
6195036	chr4:6195036:T:G	2.56207e-08	-1.53805e-10	-1.16033	1.17694e-05	-1.53805e-10	-1.18187
6195134	chr4:6195134:C:G	2.24264e-08	-0.273456	-1.02003	1.06361e-05	-0.190579	-1.09254
6195358	chr4:6195358:T:C	1.7321e-08	-0.178547	-1.37326	9.02817e-06	-0.0947369	-1.35228
6196715	chr4:6196715:G:T	2.48497e-07	-1.53805e-10	1.1117	0.000100723	-1.53805e-10	0.965002
6197107	chr4:6197107:C:T	1.53628e-08	-1.67178	-3.69205e-10	7.25041e-06	-1.66631	-3.69205e-10
6197984	chr4:6197984:A:C	4.96011e-09	-1.70015	-1.10215	2.06671e-06	-1.70949	-1.21192
6198055	chr4:6198055:C:T	1.58526e-08	-0.423945	-1.21645	5.60753e-06	-0.677977	-1.24528
6198253	chr4:6198253:G:A	3.69974e-09	-1.71956	-1.37591	1.72744e-06	-1.72252	-1.37821
6198284	chr4:6198284:A:G	8.1372e-08	-1.53805e-10	-0.00469648	3.29589e-05	-1.53805e-10	-0.152108
6198343	chr4:6198343:A:G	1.01421e-08	-0.709058	-1.37797	4.25352e-06	-0.821519	-1.3781
6198640	chr4:6198640:C:A	3.40849e-08	-1.53805e-10	-0.874874	1.52416e-05	-1.53805e-10	-0.923337
6198708	chr4:6198708:T:C	4.01879e-08	0.657803	-1.36796	1.2452e-05	0.222208	-1.34769
6198888	chr4:6198888:A:G	5.97622e-08	-1.53805e-10	-0.313354	2.34149e-05	-1.53805e-10	-0.493997
6198992	chr4:6198992:C:T	2.77748e-08	-1.53805e-10	-1.0796	1.46565e-05	-1.53805e-10	-0.962486
6199041	chr4:6199041:C:T	2.34382e-08	-0.99439	-0.254971	7.89758e-06	-1.29078	-0.290034
6200841	chr4:6200841:G:A	2.35352e-08	-1.53805e-10	-1.24523	1.0632e-05	-1.53805e-10	-1.2835
6201022	chr4:6201022:C:G	1.37738e-08	-1.70048	-0.08048	6.06811e-06	-1.71896	-0.125364
6201087	chr4:6201087:A:G	4.4326e-09	-1.68733	-1.22741	2.47194e-06	-1.70237	-1.04
6201340	chr4:6201340:G:C	4.39231e-09	-1.61687	-1.30701	2.23853e-06	-1.69081	-1.15075
6201429	chr4:6201429:A:C	6.02709e-08	0.21022	-0.515097	1.89318e-05	-0.43665	-0.269876
6201431	chr4:6201431:A:G	2.14355e-08	-0.429095	-0.909583	6.86569e-06	-0.663773	-1.05706
6201533	chr4:6201533:C:A	2.35868e-08	-1.53805e-10	-1.24304	1.14115e-05	-1.53805e-10	-1.21275
6201883	chr4:6201883:A:T	3.65534e-08	-1.53805e-10	-0.804954	1.80559e-05	-1.53805e-10	-0.753896
6202163	chr4:6202163:G:A	5.59732e-08	-1.22167	0.842811	2.36264e-05	-1.3656	0.8806
6202347	chr4:6202347:T:C	8.92293e-09	-1.07558	-1.13952	3.12507e-06	-1.28421	-1.2237
6202511	chr4:6202511:C:T	2.24547e-08	-1.53805e-10	-1.29223	1.03497e-05	-1.53805e-10	-1.31041
6202766	chr4:6202766:T:C	5.55711e-08	-1.30306	0.916993	2.7125e-05	-1.37066	1.02375
6202871	chr4:6202871:A:G	3.04442e-08	-1.53805e-10	-0.987831	1.29605e-05	-1.53805e-10	-1.08546
6203041	chr4:6203041:A:G	2.39838e-08	-1.53805e-10	-1.22635	1.10769e-05	-1.53805e-10	-1.2425
6203122	chr4:6203122:T:C	3.32497e-08	-1.53805e-10	-0.89968	1.36426e-05	-1.53805e-10	-1.03417
6203177	chr4:6203177:A:G	4.12882e-08	-1.53805e-10	-0.683151	1.85351e-05	-1.53805e-10	-0.727702
6203367	chr4:6203367:T:A	6.22764e-08	-0.272145	-3.69205e-10	2.63579e-05	-0.375602	-3.69205e-10
6203524	chr4:6203524:C:T	2.17705e-08	-1.53805e-10	-1.32317	1.01115e-05	-1.53805e-10	-1.3337
6203685	chr4:6203685:C:T	1.49765e-08	-1.69724	-3.69205e-10	6.94052e-06	-1.70999	-3.69205e-10
6203718	chr4:6203718:A:G	2.06453e-08	-1.53805e-10	-1.37624	9.67789e-06	-1.53805e-10	-1.37752
6203807	chr4:6203807:A:G	2.93273e-08	-1.53805e-10	-1.02521	1.2541e-05	-1.53805e-10	-1.11836
6204186	chr4:6204186:C:T	2.05994e-08	-1.53805e-10	-1.37847	9.68651e-06	-1.53805e-10	-1.37663
6204238	chr4:6204238:C:G	1.15565e-07	-1.53805e-10	0.346103	4.44601e-05	-1.53805e-10	0.147224
6204427	chr4:6204427:A:G	3.83358e-09	-1.69989	-1.36004	2.04901e-06	-1.69848	-1.23153
6205168	chr4:6205168:A:G	2.0613e-08	-1.53805e-10	-1.37781	9.71676e-06	-1.53805e-10	-1.37352
6205338	chr4:6205338:G:A	2.80358e-08	-1.53805e-10	-1.07025	1.36596e-05	-1.53805e-10	-1.03292
6205482	chr4:6205482:T:G	1.50375e-08	-1.69318	-3.69205e-10	7.39996e-06	-1.64589	-3.69205e-10
6205525	chr4:6205525:T:G	2.28343e-08	-1.53805e-10	-1.27546	1.04562e-05	-1.53805e-10	-1.30017
6205811	chr4:6205811:G:A	2.8692e-07	-1.53805e-10	1.25548	0.000107243	-1.53805e-10	1.02773
6205819	chr4:6205819:C:G	4.30248e-09	-1.6605	-1.28403	2.3264e-06	-1.6384	-1.16464
6205878	chr4:6205878:T:C	3.86899e-07	1.11372	0.440719	0.000194753	0.88699	0.737375
6207181	chr4:6207181:A:G	2.09512e-08	-1.53805e-10	-1.36153	9.97749e-06	-1.53805e-10	-1.34704
6207393	chr4:6207393:AGCTTGAGCTGCAGCAG:A	3.94486e-09	-1.71981	-1.3115	2.06303e-06	-1.7167	-1.2065
6207438	chr4:6207438:T:C	6.78276e-08	-1.53805e-10	-0.186757	3.84144e-05	-1.53805e-10	0.0010649
6207684	chr4:6207684:A:G	1.52404e-07	-0.534595	1.15741	6.6662e-05	-0.692989	1.24526
6207724	chr4:6207724:T:C	1.72232e-08	-1.63909	0.0816159	7.93007e-06	-1.62191	0.0452004
6208014	chr4:6208014:T:C	3.78983e-08	-1.53805e-10	-0.76882	1.96508e-05	-1.53805e-10	-0.66925
6208083	chr4:6208083:AC:A	3.90625e-08	0.399285	-1.13785	1.62975e-05	0.173973	-1.03033
6208127	chr4:6208127:C:T	4.14381e-09	-1.7195	-1.26261	2.21943e-06	-1.71255	-1.13757
6208375	chr4:6208375:C:T	5.84252e-09	-1.5712	-1.06736	2.88438e-06	-1.64	-0.948057
6208569	chr4:6208569:T:C	2.76418e-06	2.04612	1.47465	0.000424732	1.10659	1.2975
6208644	chr4:6208644:T:C	1.54493e-08	-1.66616	-3.69205e-10	7.03039e-06	-1.69713	-3.69205e-10
6208923	chr4:6208923:T:C	1.42967e-07	-0.545768	1.10465	6.12494e-05	-0.70772	1.17531
6209043	chr4:6209043:A:G	2.23298e-08	-1.53805e-10	-1.2978	1.02806e-05	-1.53805e-10	-1.31711
6209397	chr4:6209397:G:A	6.69225e-08	-1.53805e-10	-0.200192	3.6198e-05	-1.53805e-10	-0.0583631
6209557	chr4:6209557:T:C	2.68444e-08	-1.53805e-10	-1.11367	1.15204e-05	-1.53805e-10	-1.20325
6209916	chr4:6209916:G:A	6.47496e-08	-1.53805e-10	-0.2332	2.3799e-05	-1.53805e-10	-0.477723
6209955	chr4:6209955:A:T	3.78073e-09	-1.71402	-1.35979	1.90795e-06	-1.7042	-1.29714
6209977	chr4:6209977:C:A	2.2473e-08	-1.53805e-10	-1.29141	1.03382e-05	-1.53805e-10	-1.31152
6210128	chr4:6210128:T:A	5.79954e-09	-1.44064	-1.2053	2.48316e-06	-1.56295	-1.17489
6210277	chr4:6210277:A:G	1.42172e-07	-1.53805e-10	0.553314	5.43331e-05	-1.53805e-10	0.347766
6210666	chr4:6210666:G:T	1.07731e-07	-1.53805e-10	0.275908	4.18368e-05	-1.53805e-10	0.086408
6210785	chr4:6210785:C:T	6.92338e-08	-1.53805e-10	-0.166238	3.747e-05	-1.53805e-10	-0.0238267
6210930	chr4:6210930:C:T	1.60168e-08	-1.63009	-3.69205e-10	7.16447e-06	-1.67823	-3.69205e-10
6211249	chr4:6211249:C:T	9.48363e-08	-1.53805e-10	0.148425	5.12683e-05	-1.53805e-10	0.289704
6211438	chr4:6211438:G:A	3.13817e-08	-1.53805e-10	-0.957502	1.42566e-05	-1.53805e-10	-0.990149
6211479	chr4:6211479:T:A	2.06342e-08	-1.53805e-10	-1.37678	9.69421e-06	-1.53805e-10	-1.37584
6211496	chr4:6211496:C:G	6.07739e-08	-1.53805e-10	-0.296566	3.27476e-05	-1.53805e-10	-0.158538
6211601	chr4:6211601:G:T	2.1085e-08	-1.53805e-10	-1.35517	1.0022e-05	-1.53805e-10	-1.34258
6211895	chr4:6211895:G:A	7.7763e-09	-1.13917	-1.21347	2.58692e-06	-1.39133	-1.30557
6212331	chr4:6212331:C:T	2.96682e-08	-1.53805e-10	-1.01365	1.35055e-05	-1.53805e-10	-1.04427
6212363	chr4:6212363:C:G	2.06045e-08	-1.53805e-10	-1.37822	9.66877e-06	-1.53805e-10	-1.37847
6212427	chr4:6212427:AC:A	1.37582e-07	-1.53805e-10	0.520497	5.28051e-05	-1.53805e-10	0.31924
6212683	chr4:6212683:A:G	2.06335e-08	-1.53805e-10	-1.37681	9.66893e-06	-1.53805e-10	-1.37845
6212873	chr4:6212873:C:T	1.53885e-08	-1.67011	-3.69205e-10	7.42992e-06	-1.64185	-3.69205e-10
6212874	chr4:6212874:G:A	5.81617e-09	-1.32657	-1.31652	2.38737e-06	-1.44078	-1.33639
6213153	chr4:6213153:AG:A	4.39444e-09	-1.56716	-1.35622	1.99456e-06	-1.63035	-1.3266
6213565	chr4:6213565:A:G	5.09015e-08	-1.53805e-10	-0.473835	2.63682e-05	-1.53805e-10	-0.37521
6213883	chr4:6213883:G:A	1.80399e-08	-1.51114	-3.69205e-10	7.83333e-06	-1.58898	-3.69205e-10
6213976	chr4:6213976:G:A	2.22182e-08	-1.53805e-10	-1.30282	1.06202e-05	-1.53805e-10	-1.28461
6214114	chr4:6214114:G:A	1.31376e-07	-0.595602	1.06994	5.6681e-05	-0.755999	1.14607
6214313	chr4:6214313:TC:T	7.67219e-09	-1.70363	-0.6625	3.75098e-06	-1.69926	-0.626089
6215228	chr4:6215228:C:G	8.85783e-09	-0.965143	-1.25728	3.00321e-06	-1.24949	-1.29819
6215641	chr4:6215641:C:A	4.79994e-06	1.2759	2.79673	0.000618373	0.437222	2.3425
6216008	chr4:6216008:G:A	3.8613e-09	-1.69289	-1.35983	1.8858e-06	-1.64049	-1.37253
6216088	chr4:6216088:T:C	4.58666e-09	-1.52291	-1.35766	2.08402e-06	-1.59368	-1.31939
6216348	chr4:6216348:A:C	4.4312e-09	-1.55649	-1.35857	2.02287e-06	-1.62196	-1.32089
6216463	chr4:6216463:G:A	4.69882e-09	-1.48175	-1.37466	2.02935e-06	-1.56211	-1.37754
6216628	chr4:6216628:A:G	9.39313e-08	-0.615659	0.754496	4.03489e-05	-0.773222	0.823419
6216994	chr4:6216994:T:C	4.28535e-09	-1.69132	-1.2572	2.27629e-06	-1.68434	-1.14048
6217607	chr4:6217607:A:G	1.28618e-07	-0.550537	1.00366	5.51121e-05	-0.710246	1.07225
6217640	chr4:6217640:T:C	3.72304e-08	-1.53805e-10	-0.786601	1.62605e-05	-1.53805e-10	-0.858627
6218014	chr4:6218014:A:G	1.02786e-07	-0.612666	0.841584	4.42409e-05	-0.769982	0.912264
6219257	chr4:6219257:T:C	3.09475e-08	-1.53805e-10	-0.971435	1.59083e-05	-1.53805e-10	-0.880529
6219365	chr4:6219365:C:T	2.99506e-08	-1.53805e-10	-1.00418	1.36338e-05	-1.53805e-10	-1.03482
6219517	chr4:6219517:G:GC	2.74022e-08	-1.53805e-10	-1.0931	1.28248e-05	-1.53805e-10	-1.09599
6219887	chr4:6219887:T:G	6.08563e-06	1.02036	3.2896	0.000726565	0.227384	2.71358
6220059	chr4:6220059:A:C	8.06248e-08	-0.71348	0.69956	3.46365e-05	-0.865748	0.763287
6220170	chr4:6220170:T:C	1.53008e-08	-1.67582	-3.69205e-10	6.9592e-06	-1.7073	-3.69205e-10
6220201	chr4:6220201:G:A	4.8151e-09	-1.58287	-1.2491	2.297e-06	-1.63832	-1.17744
6220246	chr4:6220246:TTC:T	3.16369e-08	-1.53805e-10	-0.949403	1.61431e-05	-1.53805e-10	-0.865874
6220378	chr4:6220378:A:T	6.9595e-09	-1.2457	-1.21792	2.67163e-06	-1.46364	-1.20104
6220864	chr4:6220864:T:A	4.76752e-09	-1.68535	-1.15655	3.01104e-06	-1.67531	-0.869773
6222116	chr4:6222116:T:C	1.07486e-08	-1.27873	-0.75022	3.4765e-06	-1.39427	-1.00707
6222146	chr4:6222146:T:C	1.95191e-08	-0.0668327	-1.3655	6.70719e-06	-0.371037	-1.37315
6222158	chr4:6222158:C:A	4.0532e-09	-1.62897	-1.37525	1.80611e-06	-1.6787	-1.37749
6222497	chr4:6222497:G:A	2.97933e-07	0.0710357	1.2221	7.31199e-05	-0.458019	1.10275
6222909	chr4:6222909:A:G	6.01591e-09	-1.49925	-1.11007	2.42726e-06	-1.57488	-1.18572
6222967	chr4:6222967:A:G	7.04719e-09	-1.72	-0.731098	3.39893e-06	-1.72277	-0.701137
6223050	chr4:6223050:A:T	2.26787e-08	-1.53805e-10	-1.2823	1.04211e-05	-1.53805e-10	-1.30354
6223255	chr4:6223255:T:C	2.19732e-08	-1.53805e-10	-1.3139	1.01342e-05	-1.53805e-10	-1.33146
6223351	chr4:6223351:A:G	2.42826e-08	-1.53805e-10	-1.21397	1.09114e-05	-1.53805e-10	-1.25756
6223470	chr4:6223470:G:A	1.09396e-08	-1.655	-0.356334	4.04385e-06	-1.70308	-0.547092
6223491	chr4:6223491:A:G	2.1949e-08	-1.53805e-10	-1.31501	1.00621e-05	-1.53805e-10	-1.33859
6223586	chr4:6223586:G:A	2.4745e-08	-1.53805e-10	-1.1951	1.21057e-05	-1.53805e-10	-1.1537
6223620	chr4:6223620:G:A	2.13161e-08	-1.53805e-10	-1.34426	9.88343e-06	-1.53805e-10	-1.35651
6223688	chr4:6223688:A:G	2.1464e-08	-1.53805e-10	-1.33735	9.98675e-06	-1.53805e-10	-1.34611
6223712	chr4:6223712:CATTT:C	2.06e-08	-1.53805e-10	-1.37843	9.72965e-06	-1.53805e-10	-1.37219
6224335	chr4:6224335:G:T	8.54325e-09	-1.37683	-0.881751	3.854e-06	-1.43419	-0.86407
6224375	chr4:6224375:A:G	1.48423e-08	-0.832634	-0.873614	5.03921e-06	-0.978947	-1.05117
6224435	chr4:6224435:A:G	6.44057e-08	-0.238526	-3.69205e-10	2.65948e-05	-0.366653	-3.69205e-10
6224469	chr4:6224469:A:T	5.49462e-08	-1.53805e-10	-0.397372	2.41002e-05	-1.53805e-10	-0.465147
6224483	chr4:6224483:G:A	1.28074e-08	-1.64888	-0.20482	9.33428e-06	-1.61853	0.204851
6224807	chr4:6224807:G:A	2.25929e-08	-1.53805e-10	-1.28609	1.02294e-05	-1.53805e-10	-1.32211
6225191	chr4:6225191:T:G	8.34267e-09	-1.28168	-1.00066	3.01049e-06	-1.38389	-1.16137
6225299	chr4:6225299:G:A	2.62769e-08	0.0151425	-1.15018	6.72901e-06	-0.600912	-1.14003
6225339	chr4:6225339:C:T	1.46509e-08	-1.71922	-3.69205e-10	7.07972e-06	-1.69013	-3.69205e-10
6225610	chr4:6225610:G:A	2.21332e-08	-1.53805e-10	-1.30665	1.01932e-05	-1.53805e-10	-1.32565
6225727	chr4:6225727:T:C	1.46359e-08	-1.72025	-3.69205e-10	7.10329e-06	-1.68681	-3.69205e-10
6225805	chr4:6225805:T:C	6.59149e-09	-1.38921	-1.12874	2.86202e-06	-1.34639	-1.24945
6225901	chr4:6225901:C:T	6.76979e-09	-1.36567	-1.12558	3.02293e-06	-1.3161	-1.22504
6225928	chr4:6225928:A:T	5.63764e-09	-1.49191	-1.18235	2.49919e-06	-1.455	-1.2764
6225978	chr4:6225978:A:G	5.4724e-09	-1.52639	-1.17762	2.41453e-06	-1.49287	-1.273
6226055	chr4:6226055:C:T	6.25511e-09	-1.61068	-0.959645	2.54012e-06	-1.67714	-1.03802
6226233	chr4:6226233:T:C	2.57322e-08	0.0164126	-1.1724	6.4631e-06	-0.620049	-1.16121
6226390	chr4:6226390:T:G	4.0512e-09	-1.68525	-1.31946	2.07349e-06	-1.67563	-1.2425
6226391	chr4:6226391:C:T	2.90593e-08	0.120939	-1.15533	7.30805e-06	-0.514551	-1.14384
6226417	chr4:6226417:A:T	2.26418e-08	-1.28393	-3.69205e-10	1.17625e-05	-1.18245	-3.69205e-10
6226499	chr4:6226499:A:G	8.79052e-08	-0.677172	0.749704	4.58316e-05	-0.60627	0.783876
6226532	chr4:6226532:C:T	5.66178e-09	-1.50195	-1.16804	2.4965e-06	-1.4665	-1.26598
6226545	chr4:6226545:G:A	6.76722e-08	-1.53805e-10	-0.189052	3.50426e-05	-1.53805e-10	-0.0908031
6226667	chr4:6226667:A:G	5.98885e-09	-1.67243	-0.941395	3.67956e-06	-1.64585	-0.698726
6226770	chr4:6226770:G:T	6.23123e-09	-1.65903	-0.915122	2.55708e-06	-1.70779	-1.00071
6226797	chr4:6226797:T:G	7.57722e-09	-1.68641	-0.692165	4.71791e-06	-1.66273	-0.433275
6226880	chr4:6226880:G:A	1.4663e-08	-1.7184	-3.69205e-10	7.05972e-06	-1.69296	-3.69205e-10
6226937	chr4:6226937:G:C	2.52131e-08	-1.53805e-10	-1.17636	1.24736e-05	-1.53805e-10	-1.12375
6227426	chr4:6227426:A:G	2.64276e-08	-1.12932	-3.69205e-10	1.288e-05	-1.09169	-3.69205e-10
6227497	chr4:6227497:G:A	4.89143e-08	-1.53805e-10	-0.513658	1.99136e-05	-1.53805e-10	-0.655966
6227826	chr4:6227826:CT:C	1.4852e-08	-1.70559	-3.69205e-10	6.93495e-06	-1.71079	-3.69205e-10
6227862	chr4:6227862:A:G	8.71574e-09	-1.15757	-1.08103	3.25081e-06	-1.27241	-1.19605
6227917	chr4:6227917:T:A	8.80747e-09	-1.15661	-1.07152	3.2777e-06	-1.27163	-1.18859
6227962	chr4:6227962:C:A	2.36394e-08	-1.53805e-10	-1.24081	1.04566e-05	-1.53805e-10	-1.30014
6227963	chr4:6227963:C:T	2.33151e-08	-1.53805e-10	-1.25463	1.07329e-05	-1.53805e-10	-1.27406
6227979	chr4:6227979:C:T	2.11653e-08	-1.53805e-10	-1.35137	9.84325e-06	-1.53805e-10	-1.36058
6227997	chr4:6227997:T:A	1.48648e-08	-1.70473	-3.69205e-10	6.9299e-06	-1.71152	-3.69205e-10
6228175	chr4:6228175:T:TC	2.85131e-08	-1.53805e-10	-1.05336	1.51971e-05	-1.53805e-10	-0.92626
6228377	chr4:6228377:A:G	3.64205e-08	-1.53805e-10	-0.808595	1.51648e-05	-1.53805e-10	-0.928391
6228390	chr4:6228390:C:T	1.46519e-08	-1.71916	-3.69205e-10	7.08233e-06	-1.68977	-3.69205e-10
6228473	chr4:6228473:C:A	1.47878e-08	-1.70993	-3.69205e-10	6.97055e-06	-1.70567	-3.69205e-10
6228510	chr4:6228510:T:C	3.98467e-09	-1.71849	-1.30279	1.8408e-06	-1.72192	-1.31525
6228540	chr4:6228540:T:C	4.86987e-09	-1.72274	-1.09792	2.29518e-06	-1.70968	-1.10688
6228657	chr4:6228657:C:G	3.34695e-08	-0.893092	-3.69205e-10	1.40502e-05	-1.00473	-3.69205e-10
6228710	chr4:6228710:G:A	4.38989e-07	-1.53805e-10	1.68075	0.000168036	-1.53805e-10	1.47681
6229511	chr4:6229511:T:C	7.70177e-09	-1.62974	-0.73254	3.38238e-06	-1.68576	-0.743026
6229813	chr4:6229813:G:A	4.26385e-09	-1.57618	-1.37738	1.88804e-06	-1.6489	-1.36292
6230033	chr4:6230033:C:T	2.94289e-08	-1.53805e-10	-1.02175	1.46189e-05	-1.53805e-10	-0.965053
6230190	chr4:6230190:A:G	4.88468e-08	-1.53805e-10	-0.515038	2.51018e-05	-1.53805e-10	-0.42443
6230555	chr4:6230555:C:T	3.31322e-08	-1.53805e-10	-0.903223	1.63992e-05	-1.53805e-10	-0.850138
6230689	chr4:6230689:C:T	3.49667e-08	-1.53805e-10	-0.84933	1.53127e-05	-1.53805e-10	-0.918684
6230731	chr4:6230731:C:T	3.63501e-08	-1.53805e-10	-0.810531	2.14581e-05	-1.53805e-10	-0.581265
6230767	chr4:6230767:C:T	2.07307e-08	-1.53805e-10	-1.37211	9.8222e-06	-1.53805e-10	-1.36272
6231147	chr4:6231147:T:A	2.42942e-08	-1.53805e-10	-1.21349	1.1998e-05	-1.53805e-10	-1.16263
6231156	chr4:6231156:T:G	3.1458e-08	-1.53805e-10	-0.955073	1.54494e-05	-1.53805e-10	-0.909796
6231341	chr4:6231341:T:A	2.21048e-08	-1.53805e-10	-1.30793	1.08047e-05	-1.53805e-10	-1.26739
6231343	chr4:6231343:G:A	5.15529e-09	-1.57752	-1.18618	2.28577e-06	-1.62223	-1.19843
6231660	chr4:6231660:C:T	3.2484e-08	-0.92298	-3.69205e-10	1.17042e-05	-1.18742	-3.69205e-10
6232021	chr4:6232021:C:G	2.18875e-08	-1.53805e-10	-1.31781	1.00445e-05	-1.53805e-10	-1.34034
6232391	chr4:6232391:G:A	7.97701e-09	-1.54247	-0.784689	4.54662e-06	-1.56828	-0.564701
6232584	chr4:6232584:G:T	2.86765e-08	-1.04765	-3.69205e-10	1.05876e-05	-1.28768	-3.69205e-10
6232893	chr4:6232893:T:A	2.77617e-08	-1.53805e-10	-1.08007	1.21442e-05	-1.53805e-10	-1.15052
6233042	chr4:6233042:C:T	2.06877e-08	-1.53805e-10	-1.37419	9.75377e-06	-1.53805e-10	-1.36971
6233089	chr4:6233089:C:T	2.07132e-08	-1.53805e-10	-1.37296	9.77014e-06	-1.53805e-10	-1.36804
6233171	chr4:6233171:C:A	4.11849e-08	-1.53805e-10	-0.685656	2.03321e-05	-1.53805e-10	-0.635165
6233334	chr4:6233334:C:T	2.14812e-08	-1.53805e-10	-1.33655	1.03224e-05	-1.53805e-10	-1.31305
6233571	chr4:6233571:A:G	3.05551e-08	-1.53805e-10	-0.984197	1.6041e-05	-1.53805e-10	-0.872219
6233614	chr4:6233614:C:T	2.58507e-08	-1.53805e-10	-1.15139	1.23207e-05	-1.53805e-10	-1.13608
6233718	chr4:6233718:T:C	2.33921e-08	-1.53805e-10	-1.25133	1.12111e-05	-1.53805e-10	-1.23046
6234255	chr4:6234255:A:G	3.1012e-08	-1.53805e-10	-0.969353	1.39983e-05	-1.53805e-10	-1.00843
6234552	chr4:6234552:G:A	8.91559e-09	-1.26149	-0.954435	3.88304e-06	-1.21454	-1.07621
6234645	chr4:6234645:A:T	5.4938e-09	-1.67999	-1.02012	2.53358e-06	-1.67051	-1.04723
6234808	chr4:6234808:C:T	2.13236e-08	-1.53805e-10	-1.34391	1.00636e-05	-1.53805e-10	-1.33844
6234962	chr4:6234962:G:A	2.5641e-08	-1.53805e-10	-1.15954	1.13546e-05	-1.53805e-10	-1.21774
6235223	chr4:6235223:C:T	8.88655e-07	-1.53805e-10	2.38598	0.000327343	-1.53805e-10	2.14364
6235415	chr4:6235415:C:T	5.75078e-09	-1.51212	-1.14227	2.55397e-06	-1.60509	-1.10463
6235492	chr4:6235492:G:A	2.02611e-08	-1.39503	-3.69205e-10	1.08601e-05	-1.26228	-3.69205e-10
6235829	chr4:6235829:C:G	2.15168e-08	-1.53805e-10	-1.33489	1.02287e-05	-1.53805e-10	-1.32217
6236081	chr4:6236081:A:G	4.03413e-09	-1.645	-1.36394	1.80058e-06	-1.69979	-1.35947
6236246	chr4:6236246:G:A	5.29433e-09	-1.60892	-1.12817	3.24687e-06	-1.5102	-0.959477
6237132	chr4:6237132:C:T	2.45274e-08	-1.53805e-10	-1.20394	1.12261e-05	-1.53805e-10	-1.22913
6237170	chr4:6237170:C:T	8.54572e-08	0.0442883	-3.69205e-10	3.46051e-05	-0.103366	-3.69205e-10
6237280	chr4:6237280:C:T	2.06884e-08	-1.53805e-10	-1.37415	9.6761e-06	-1.53805e-10	-1.37771
6237288	chr4:6237288:T:A	8.0437e-09	-0.94192	-1.37692	5.4671e-06	-0.574572	-1.37405
6237313	chr4:6237313:AG:A	1.14662e-08	-0.589232	-1.37509	8.23367e-06	-0.189735	-1.3494
6237358	chr4:6237358:C:T	1.50641e-08	-1.69141	-3.69205e-10	7.42591e-06	-1.64239	-3.69205e-10
6237568	chr4:6237568:G:A	2.0606e-08	-1.53805e-10	-1.37815	9.7231e-06	-1.53805e-10	-1.37286
6237900	chr4:6237900:C:G	2.50044e-08	-1.53805e-10	-1.18468	1.23115e-05	-1.53805e-10	-1.13683
6237917	chr4:6237917:AAAG:A	1.20996e-07	-1.53805e-10	0.392033	5.49265e-05	-1.53805e-10	0.358629
6238179	chr4:6238179:G:A	9.60382e-09	-0.782171	-1.3594	7.22491e-06	-0.328739	-1.34109
6238215	chr4:6238215:G:A	9.58789e-09	-0.918781	-1.22445	6.56252e-06	-0.577236	-1.18876
6238286	chr4:6238286:C:G	1.46129e-08	-1.72182	-3.69205e-10	6.85602e-06	-1.72224	-3.69205e-10
6238353	chr4:6238353:C:A	2.95694e-08	-1.53805e-10	-1.01699	1.37185e-05	-1.53805e-10	-1.02862
6238570	chr4:6238570:C:T	3.37662e-08	-1.53805e-10	-0.884266	1.66657e-05	-1.53805e-10	-0.834015
6238650	chr4:6238650:G:A	6.47072e-09	-1.19055	-1.34589	2.74342e-06	-1.278	-1.36016
6238691	chr4:6238691:A:C	4.7757e-09	-1.61061	-1.22958	2.20507e-06	-1.50409	-1.35251
6239042	chr4:6239042:C:T	2.06342e-08	-1.53805e-10	-1.37678	9.67726e-06	-1.53805e-10	-1.37759
6239202	chr4:6239202:T:C	9.47164e-09	-1.04375	-1.11167	6.34032e-06	-0.731346	-1.06909
6239305	chr4:6239305:A:G	6.3994e-08	-1.53805e-10	-0.244938	2.37072e-05	-1.53805e-10	-0.48159
6239396	chr4:6239396:G:A	2.5132e-08	-1.53805e-10	-1.17958	1.12836e-05	-1.53805e-10	-1.22402
6239441	chr4:6239441:C:T	1.47771e-08	-1.71065	-3.69205e-10	7.1807e-06	-1.67597	-3.69205e-10
6239537	chr4:6239537:T:C	2.08233e-08	-1.53805e-10	-1.36765	9.67382e-06	-1.53805e-10	-1.37794
6239725	chr4:6239725:A:C	3.12433e-08	-1.53805e-10	-0.961922	1.52688e-05	-1.53805e-10	-0.921558
6240007	chr4:6240007:C:T	2.0978e-08	-1.53805e-10	-1.36025	9.70712e-06	-1.53805e-10	-1.37451
6240071	chr4:6240071:C:T	2.186e-08	-1.53805e-10	-1.31907	1.03318e-05	-1.53805e-10	-1.31214
6240220	chr4:6240220:A:G	6.71645e-09	-1.17516	-1.32401	2.93863e-06	-1.27177	-1.29765
6240359	chr4:6240359:G:A	2.08331e-08	-1.53805e-10	-1.36718	1.01068e-05	-1.53805e-10	-1.33416
6240586	chr4:6240586:G:A	6.96396e-09	-1.61659	-0.846386	3.86588e-06	-1.53368	-0.761499
6240737	chr4:6240737:A:G	2.28399e-08	-1.53805e-10	-1.27522	1.06251e-05	-1.53805e-10	-1.28415
6241282	chr4:6241282:C:A	8.89805e-09	-1.09498	-1.12291	4.17539e-06	-0.880818	-1.33734
6241762	chr4:6241762:C:T	2.06549e-08	-1.53805e-10	-1.37577	9.68707e-06	-1.53805e-10	-1.37658
6241768	chr4:6241768:G:A	2.4802e-08	-1.53805e-10	-1.1928	1.09766e-05	-1.53805e-10	-1.2516
6241919	chr4:6241919:T:C	1.40524e-08	-0.404069	-1.35686	1.08696e-05	0.109188	-1.37059
6242332	chr4:6242332:C:T	1.48704e-08	-1.70435	-3.69205e-10	7.2651e-06	-1.66429	-3.69205e-10
6242552	chr4:6242552:C:T	5.41398e-08	-1.53805e-10	-0.412157	1.86034e-05	-1.53805e-10	-0.724025
6242586	chr4:6242586:G:A	2.19467e-08	-1.53805e-10	-1.31511	1.01345e-05	-1.53805e-10	-1.33142
6242698	chr4:6242698:C:T	1.05531e-08	-0.675439	-1.37187	7.59245e-06	-0.281195	-1.33902
6242808	chr4:6242808:C:CAGTG	7.23177e-09	-1.4784	-0.946841	3.16654e-06	-1.35253	-1.1422
6243063	chr4:6243063:G:T	1.3621e-08	-0.515267	-1.27685	9.11555e-06	-0.125474	-1.31191
6243206	chr4:6243206:C:T	5.91145e-09	-1.52892	-1.09792	2.32762e-06	-1.4796	-1.32292
6243280	chr4:6243280:T:G	2.44195e-08	-1.53805e-10	-1.20834	1.10311e-05	-1.53805e-10	-1.24665
6243342	chr4:6243342:A:C	3.31579e-08	-1.53805e-10	-0.902448	1.60112e-05	-1.53805e-10	-0.874081
6243490	chr4:6243490:G:A	5.31757e-08	-0.43605	0.00592399	1.42074e-05	-0.630396	-0.363207
6243655	chr4:6243655:G:A	2.20072e-08	-1.53805e-10	-1.31236	1.06579e-05	-1.53805e-10	-1.28107
6243891	chr4:6243891:T:A	9.02883e-09	-0.824955	-1.37835	6.01675e-06	-0.481459	-1.37136
6244005	chr4:6244005:G:T	5.85861e-09	-1.48922	-1.14659	3.23364e-06	-1.20036	-1.2734
6244080	chr4:6244080:TGA:T	5.23224e-09	-1.45765	-1.29124	2.17248e-06	-1.57536	-1.29614
6244413	chr4:6244413:C:T	1.75346e-08	-1.53955	-3.69205e-10	6.96014e-06	-1.70717	-3.69205e-10
6244645	chr4:6244645:C:T	6.51386e-09	-1.62908	-0.900718	3.01661e-06	-1.65962	-0.883617
6244704	chr4:6244704:G:A	8.83686e-09	-1.52916	-0.695635	3.62891e-06	-1.41139	-0.947045
6244719	chr4:6244719:G:A	1.17746e-07	-1.53805e-10	0.364803	6.01115e-05	-1.53805e-10	0.448833
6244816	chr4:6244816:T:C	8.99177e-09	-1.02504	-1.18238	4.8611e-06	-0.768019	-1.29808
6244858	chr4:6244858:C:A	6.41403e-09	-1.34977	-1.19547	3.60277e-06	-1.06257	-1.3031
6245067	chr4:6245067:G:C	2.07191e-08	-1.53805e-10	-1.37267	9.88392e-06	-1.53805e-10	-1.35646
6245232	chr4:6245232:G:A	7.26895e-09	-1.20941	-1.2107	4.28749e-06	-0.879035	-1.31263
6245318	chr4:6245318:A:C	5.29447e-09	-1.5439	-1.19317	2.81123e-06	-1.33895	-1.27479
6245420	chr4:6245420:G:A	1.60911e-08	-1.62546	-3.69205e-10	7.84137e-06	-1.58795	-3.69205e-10
6245602	chr4:6245602:T:C	2.12826e-08	-1.34584	-3.69205e-10	9.42402e-06	-1.40411	-3.69205e-10
6245721	chr4:6245721:C:T	7.31906e-09	-1.33514	-1.0781	3.56997e-06	-1.15994	-1.21487
6245959	chr4:6245959:T:C	9.45653e-09	-1.23309	-0.923931	4.33733e-06	-1.05226	-1.12785
6246376	chr4:6246376:C:T	6.882e-09	-1.41177	-1.06305	2.74431e-06	-1.33862	-1.29922
6246431	chr4:6246431:G:C	5.67114e-09	-1.50108	-1.16726	3.66005e-06	-1.34546	-1.00443
6246802	chr4:6246802:T:C	4.04415e-09	-1.71143	-1.29502	1.91965e-06	-1.67127	-1.32396
6247359	chr4:6247359:G:A	2.28748e-08	-1.53805e-10	-1.27369	1.14463e-05	-1.53805e-10	-1.2097
6247475	chr4:6247475:A:T	7.81992e-09	-1.41007	-0.936986	2.95821e-06	-1.33138	-1.23141
6247623	chr4:6247623:C:A	2.06689e-08	-1.53805e-10	-1.3751	9.9163e-06	-1.53805e-10	-1.35319
6248400	chr4:6248400:T:C	2.10677e-08	-1.53805e-10	-1.35599	9.69209e-06	-1.53805e-10	-1.37606
6248455	chr4:6248455:T:C	4.18942e-09	-1.70638	-1.26479	1.75166e-06	-1.7201	-1.3667
6248654	chr4:6248654:A:G	3.03349e-08	0.113128	-1.10456	9.80956e-06	-0.106852	-1.25716
6248708	chr4:6248708:C:A	5.87008e-09	-1.42653	-1.20733	3.28456e-06	-1.40642	-1.05172
6248890	chr4:6248890:G:T	2.12116e-08	-1.53805e-10	-1.34918	1.00254e-05	-1.53805e-10	-1.34225
6249121	chr4:6249121:A:G	2.10166e-08	-1.53805e-10	-1.35841	9.92303e-06	-1.53805e-10	-1.35251
6249178	chr4:6249178:G:A	8.59638e-09	-1.16574	-1.08665	3.53395e-06	-1.07146	-1.31349
6249231	chr4:6249231:C:T	2.09647e-08	-1.53805e-10	-1.36089	9.67773e-06	-1.53805e-10	-1.37754
6249599	chr4:6249599:T:TGTAATTCAAGATACAGTGATACAAGGCATAAACGGGCAATTAC	2.06341e-08	-1.53805e-10	-1.37678	9.66883e-06	-1.53805e-10	-1.37846
6249767	chr4:6249767:T:C	2.38266e-08	-1.53805e-10	-1.23293	1.17098e-05	-1.53805e-10	-1.18694
6249894	chr4:6249894:T:C	3.01177e-08	-0.998613	-3.69205e-10	1.30934e-05	-1.07526	-3.69205e-10
6250283	chr4:6250283:G:A	9.88354e-09	-1.01035	-1.10251	4.19101e-06	-0.904402	-1.31002
6250344	chr4:6250344:T:C	4.92805e-09	-1.4347	-1.37409	2.36233e-06	-1.41066	-1.37706
6250383	chr4:6250383:G:A	4.95556e-09	-1.43225	-1.37096	2.45776e-06	-1.40649	-1.34163
6250435	chr4:6250435:A:G	2.34265e-08	-1.53805e-10	-1.24986	1.04514e-05	-1.53805e-10	-1.30063
6250436	chr4:6250436:T:C	3.00866e-08	-1.53805e-10	-0.999647	1.35307e-05	-1.53805e-10	-1.04241
6250714	chr4:6250714:A:G	2.13143e-08	-1.53805e-10	-1.34435	1.02405e-05	-1.53805e-10	-1.32102
6251004	chr4:6251004:T:C	3.94176e-09	-1.7029	-1.32919	1.80372e-06	-1.71795	-1.33957
6251025	chr4:6251025:C:T	1.18715e-08	-1.12122	-0.808366	4.73369e-06	-1.03681	-1.05585
6251160	chr4:6251160:T:C	3.82344e-09	-1.69379	-1.36879	1.97919e-06	-1.62559	-1.33909
6251225	chr4:6251225:G:A	2.52056e-08	-1.53805e-10	-1.17666	1.26447e-05	-1.53805e-10	-1.11013
6251242	chr4:6251242:C:T	2.48687e-08	-1.53805e-10	-1.19012	1.09307e-05	-1.53805e-10	-1.25579
6251243	chr4:6251243:A:G	3.87598e-09	-1.67918	-1.36974	2.02678e-06	-1.60129	-1.33963
6251415	chr4:6251415:C:T	1.48065e-08	-1.70866	-3.69205e-10	7.05898e-06	-1.69307	-3.69205e-10
6251554	chr4:6251554:A:G	2.41102e-08	-1.53805e-10	-1.22109	1.06863e-05	-1.53805e-10	-1.2784
6251714	chr4:6251714:G:A	2.39173e-08	-1.53805e-10	-1.22912	1.17406e-05	-1.53805e-10	-1.18432
6251746	chr4:6251746:TTG:T	2.39053e-08	-1.53805e-10	-1.22963	1.06129e-05	-1.53805e-10	-1.28529
6252141	chr4:6252141:G:T	4.88241e-08	-1.53805e-10	-0.515504	2.40846e-05	-1.53805e-10	-0.465797
6252399	chr4:6252399:C:T	2.38509e-08	-1.53805e-10	-1.23191	1.1695e-05	-1.53805e-10	-1.18821
6252437	chr4:6252437:A:G	2.06208e-08	-1.53805e-10	-1.37743	9.67137e-06	-1.53805e-10	-1.3782
6252545	chr4:6252545:C:T	2.13818e-08	-1.53805e-10	-1.34119	9.88004e-06	-1.53805e-10	-1.35685
6252746	chr4:6252746:G:A	2.17214e-08	-1.53805e-10	-1.32543	1.04475e-05	-1.53805e-10	-1.30101
6252771	chr4:6252771:G:A	2.45589e-08	-1.20265	-3.69205e-10	8.34917e-06	-1.52521	-3.69205e-10
6252921	chr4:6252921:CT:C	4.17475e-09	-1.68168	-1.293	1.95144e-06	-1.63532	-1.34348
6252965	chr4:6252965:C:T	4.926e-07	-1.53805e-10	1.79597	0.000273614	-1.53805e-10	1.96435
6252971	chr4:6252971:C:G	1.47386e-08	-1.55659	-0.156664	5.06907e-06	-1.51879	-0.505422
6252990	chr4:6252990:C:T	2.12061e-08	-1.53805e-10	-1.34944	9.8436e-06	-1.53805e-10	-1.36055
6253038	chr4:6253038:G:A	2.24843e-08	-1.53805e-10	-1.29091	1.09307e-05	-1.53805e-10	-1.25579
6253245	chr4:6253245:A:T	1.33266e-08	-1.69468	-0.119282	5.82904e-06	-1.71238	-0.172133
6253586	chr4:6253586:C:T	1.23454e-08	-0.639799	-1.25064	5.71162e-06	-0.566229	-1.33864
6253673	chr4:6253673:G:A	4.30164e-08	-1.53805e-10	-0.642146	2.17756e-05	-1.53805e-10	-0.566579
6254183	chr4:6254183:G:A	2.45337e-08	-1.53805e-10	-1.20368	1.18094e-05	-1.53805e-10	-1.17847
6254210	chr4:6254210:G:T	1.55217e-08	-1.71198	0.0504887	7.07423e-06	-1.68811	-0.00280184
6254257	chr4:6254257:A:G	3.87836e-09	-1.67933	-1.36898	1.90626e-06	-1.6242	-1.37802
6254403	chr4:6254403:A:G	4.38057e-09	-1.68586	-1.24069	2.18197e-06	-1.69286	-1.17428
6254582	chr4:6254582:G:A	4.1469e-08	-1.53805e-10	-0.678781	1.87029e-05	-1.53805e-10	-0.71869
6254727	chr4:6254727:G:C	3.9664e-08	-1.53805e-10	-0.723282	2.00303e-05	-1.53805e-10	-0.650122
6254746	chr4:6254746:T:G	1.4876e-08	-1.70398	-3.69205e-10	6.94558e-06	-1.70926	-3.69205e-10
6254902	chr4:6254902:G:A	4.91392e-09	-1.53631	-1.27534	2.82775e-06	-1.41927	-1.18861
6254927	chr4:6254927:G:A	1.45991e-08	-1.72277	-3.69205e-10	6.86019e-06	-1.72163	-3.69205e-10
6254931	chr4:6254931:C:A	4.37731e-07	-1.53805e-10	1.67788	0.00025177	-1.53805e-10	1.88115
6254954	chr4:6254954:A:G	4.02439e-08	-1.53805e-10	-0.70877	1.81672e-05	-1.53805e-10	-0.747753
6255184	chr4:6255184:T:G	4.15797e-09	-1.62778	-1.35092	1.9985e-06	-1.57721	-1.37776
6255225	chr4:6255225:G:C	2.55866e-08	-1.53805e-10	-1.16166	1.25395e-05	-1.53805e-10	-1.11848
6255461	chr4:6255461:C:T	1.33818e-08	-1.55241	-0.257421	3.8311e-06	-1.3384	-0.965814
6255529	chr4:6255529:G:A	1.98467e-08	-1.53118	0.115493	6.36432e-06	-1.44543	-0.351235
6255706	chr4:6255706:T:C	2.08002e-08	-1.53805e-10	-1.36876	9.82737e-06	-1.53805e-10	-1.3622
6255906	chr4:6255906:A:G	5.1978e-08	-1.53805e-10	-0.452906	2.25725e-05	-1.53805e-10	-0.530638
6255983	chr4:6255983:C:T	2.07746e-08	-1.53805e-10	-1.36999	9.81091e-06	-1.53805e-10	-1.36387
6256107	chr4:6256107:G:C	1.12989e-08	-1.68321	-0.295813	4.84016e-06	-1.66923	-0.401191
6256425	chr4:6256425:C:A	1.70769e-08	-1.43069	-0.13531	5.97437e-06	-1.22004	-0.639853
6256580	chr4:6256580:A:G	2.28563e-08	-1.53805e-10	-1.2745	1.03779e-05	-1.53805e-10	-1.30769
6256624	chr4:6256624:G:A	2.28753e-08	-1.53805e-10	-1.27367	1.03851e-05	-1.53805e-10	-1.30699
6256916	chr4:6256916:C:T	2.07988e-08	-1.53805e-10	-1.36883	9.82575e-06	-1.53805e-10	-1.36236
6257051	chr4:6257051:A:C	2.23577e-08	-1.53805e-10	-1.29655	1.03419e-05	-1.53805e-10	-1.31116
6257058	chr4:6257058:G:A	3.74611e-08	-1.53805e-10	-0.780424	1.66412e-05	-1.53805e-10	-0.835489
6257166	chr4:6257166:A:G	2.42972e-08	-1.53805e-10	-1.21337	1.10109e-05	-1.53805e-10	-1.24848
6257196	chr4:6257196:G:A	2.4342e-08	-1.53805e-10	-1.21152	1.10259e-05	-1.53805e-10	-1.24712
6257218	chr4:6257218:T:C	1.61545e-08	-1.55876	-0.0627736	5.53489e-06	-1.49817	-0.43813
6257262	chr4:6257262:A:AG	2.06008e-08	-1.53805e-10	-1.3784	9.69812e-06	-1.53805e-10	-1.37544
6257310	chr4:6257310:T:C	2.368e-08	-1.53805e-10	-1.2391	1.0759e-05	-1.53805e-10	-1.27163
6257341	chr4:6257341:C:CTGT	1.04966e-08	-1.60798	-0.444696	4.90333e-06	-1.52969	-0.527767
6257502	chr4:6257502:C:T	3.5629e-08	-1.53805e-10	-0.830568	1.84937e-05	-1.53805e-10	-0.729937
6257556	chr4:6257556:G:A	2.06414e-08	-1.53805e-10	-1.37643	9.67503e-06	-1.53805e-10	-1.37782
6257628	chr4:6257628:G:A	6.66095e-07	-1.53805e-10	2.09771	0.00029045	-1.53805e-10	2.02406
6258098	chr4:6258098:T:A	5.43612e-08	-1.39937	0.991297	1.15919e-05	-1.21546	0.0184059
6258161	chr4:6258161:G:A	9.59545e-09	-1.72138	-0.421063	3.53692e-06	-1.71265	-0.671465
6258424	chr4:6258424:C:T	2.96256e-08	-1.53805e-10	-1.01509	1.3332e-05	-1.53805e-10	-1.0572
6258579	chr4:6258579:G:A	2.73983e-08	-1.53805e-10	-1.09325	1.23878e-05	-1.53805e-10	-1.13066
6258638	chr4:6258638:A:G	5.13062e-09	-1.51091	-1.25759	2.2643e-06	-1.49254	-1.33756
6258770	chr4:6258770:A:C	4.97913e-08	-1.53805e-10	-0.495886	2.07944e-05	-1.53805e-10	-0.612686
6258903	chr4:6258903:C:T	2.29288e-08	-1.53805e-10	-1.27133	1.05821e-05	-1.53805e-10	-1.28821
6259076	chr4:6259076:C:G	2.08952e-08	-1.53805e-10	-1.36421	9.89319e-06	-1.53805e-10	-1.35552
6259146	chr4:6259146:T:C	4.54392e-08	-1.53805e-10	-0.587352	1.9425e-05	-1.53805e-10	-0.680806
6259181	chr4:6259181:T:G	1.63385e-08	-1.6102	-3.69205e-10	7.45676e-06	-1.63825	-3.69205e-10
6259372	chr4:6259372:C:CA	2.33525e-08	-1.53805e-10	-1.25302	1.1575e-05	-1.53805e-10	-1.19852
6259639	chr4:6259639:A:G	3.09924e-08	-1.53805e-10	-0.969984	1.58192e-05	-1.53805e-10	-0.886147
6259721	chr4:6259721:C:T	2.17916e-08	-1.3222	-3.69205e-10	9.69565e-06	-1.37569	-3.69205e-10
6259868	chr4:6259868:G:A	2.07706e-08	-1.53805e-10	-1.37019	9.883e-06	-1.53805e-10	-1.35655
6260371	chr4:6260371:T:C	1.5258e-08	-1.67862	-3.69205e-10	7.15742e-06	-1.67922	-3.69205e-10
6260512	chr4:6260512:G:A	2.07349e-08	-1.53805e-10	-1.37191	9.6715e-06	-1.53805e-10	-1.37819
6261009	chr4:6261009:G:T	2.5845e-08	-1.53805e-10	-1.15161	1.14872e-05	-1.53805e-10	-1.20614
6261128	chr4:6261128:G:T	5.84338e-08	-1.09922	0.763392	2.27954e-05	-1.14108	0.620264
6261557	chr4:6261557:G:C	2.75008e-08	-1.53805e-10	-1.08951	1.24773e-05	-1.53805e-10	-1.12345
6261564	chr4:6261564:T:A	4.31635e-08	-1.53805e-10	-0.638731	2.16549e-05	-1.53805e-10	-0.572138
6261841	chr4:6261841:G:A	2.28161e-08	-1.53805e-10	-1.27626	1.06727e-05	-1.53805e-10	-1.27968
6261981	chr4:6261981:G:T	6.56559e-08	-1.16802	0.948723	2.66221e-05	-1.24484	0.879207
6262201	chr4:6262201:A:G	2.38718e-08	-1.53805e-10	-1.23103	1.16021e-05	-1.53805e-10	-1.19618
6262269	chr4:6262269:C:T	3.09137e-08	-0.553341	-0.419188	8.10651e-06	-0.852411	-0.70229
6262661	chr4:6262661:C:T	3.90296e-08	0.0264659	-0.765873	1.97873e-05	-0.0972695	-0.565057
6262667	chr4:6262667:C:T	4.87366e-09	-1.45581	-1.36407	2.07678e-06	-1.60324	-1.31331
6262817	chr4:6262817:C:T	3.54581e-08	-0.0217943	-0.813583	1.77131e-05	-0.144464	-0.628598
6263038	chr4:6263038:T:C	5.67167e-09	-1.53186	-1.13638	2.18061e-06	-1.65024	-1.21752
6263470	chr4:6263470:T:C	9.1711e-09	-1.64291	-0.544761	4.19541e-06	-1.70782	-0.505557
6263474	chr4:6263474:G:GGGGCATGACTGGGACAC	4.11909e-08	-1.53805e-10	-0.68551	2.05906e-05	-1.53805e-10	-0.622534
6264112	chr4:6264112:G:A	2.13464e-08	-1.53805e-10	-1.34285	1.01681e-05	-1.53805e-10	-1.32811
6265274	chr4:6265274:C:T	7.76896e-09	-1.50511	-0.848485	2.7487e-06	-1.63534	-1.0009
6265360	chr4:6265360:T:C	5.53425e-09	-1.64455	-1.04822	2.40141e-06	-1.70872	-1.0626
6266576	chr4:6266576:G:T	2.22355e-08	-1.53805e-10	-1.30204	1.07035e-05	-1.53805e-10	-1.2768
6266615	chr4:6266615:C:T	1.91397e-08	-1.45196	-3.69205e-10	9.38978e-06	-1.40775	-3.69205e-10
6266757	chr4:6266757:G:A	5.5584e-09	-1.5826	-1.10582	2.40428e-06	-1.62778	-1.14234
6267184	chr4:6267184:C:A	2.06166e-08	-1.53805e-10	-1.37763	9.68756e-06	-1.53805e-10	-1.37653
6267637	chr4:6267637:A:C	2.19172e-08	-1.53805e-10	-1.31645	1.00083e-05	-1.53805e-10	-1.34395
6268266	chr4:6268266:T:A	2.06083e-08	-1.53805e-10	-1.37803	9.71898e-06	-1.53805e-10	-1.37329
6268710	chr4:6268710:T:C	2.15746e-08	-1.53805e-10	-1.33221	1.03393e-05	-1.53805e-10	-1.31142
6269316	chr4:6269316:A:T	9.1247e-09	-1.43951	-0.753232	3.20608e-06	-1.59392	-0.888396
6269344	chr4:6269344:T:C	9.74835e-09	-1.43893	-0.687694	3.39963e-06	-1.59321	-0.830487
6269411	chr4:6269411:C:T	3.59436e-08	-1.53805e-10	-0.821776	1.79196e-05	-1.53805e-10	-0.761473
6269423	chr4:6269423:C:G	9.39315e-09	-1.41568	-0.748066	3.27026e-06	-1.57798	-0.88452
6269830	chr4:6269830:C:CGCCCCT	2.46886e-08	-1.53805e-10	-1.19739	1.27907e-05	-1.53805e-10	-1.09865
6270099	chr4:6270099:T:C	9.43161e-09	-1.56355	-0.596112	3.63122e-06	-1.66995	-0.687852
6270579	chr4:6270579:T:C	4.77325e-09	-1.54822	-1.29248	1.96758e-06	-1.66147	-1.3091
6270879	chr4:6270879:C:A	2.19439e-08	-1.53805e-10	-1.31524	1.00793e-05	-1.53805e-10	-1.33688
6270991	chr4:6270991:G:A	4.43183e-09	-1.55116	-1.36376	1.84423e-06	-1.66465	-1.37066
6271021	chr4:6271021:C:T	5.06322e-08	-1.53805e-10	-0.479139	2.58002e-05	-1.53805e-10	-0.396986
6271062	chr4:6271062:C:T	2.26667e-08	-1.53805e-10	-1.28283	1.05926e-05	-1.53805e-10	-1.28721
6271211	chr4:6271211:C:T	1.70017e-07	-1.53805e-10	0.73217	6.67051e-05	-1.53805e-10	0.552913
6271438	chr4:6271438:C:T	2.35561e-08	-1.53805e-10	-1.24434	1.13686e-05	-1.53805e-10	-1.21652
6271494	chr4:6271494:C:G	2.41069e-08	-1.53805e-10	-1.22123	1.07432e-05	-1.53805e-10	-1.27309
6271883	chr4:6271883:C:A	2.05998e-08	-1.53805e-10	-1.37845	9.71864e-06	-1.53805e-10	-1.37332
6271933	chr4:6271933:C:T	2.05995e-08	-1.53805e-10	-1.37846	9.72143e-06	-1.53805e-10	-1.37304
6272075	chr4:6272075:T:G	4.40034e-09	-1.56667	-1.35538	1.85818e-06	-1.6745	-1.35327
6272275	chr4:6272275:C:T	2.10785e-08	-1.53805e-10	-1.35548	1.00335e-05	-1.53805e-10	-1.34144
6272427	chr4:6272427:T:A	2.06841e-08	-1.53805e-10	-1.37436	9.81884e-06	-1.53805e-10	-1.36306
6272630	chr4:6272630:T:G	2.56416e-08	-1.53805e-10	-1.15951	1.16625e-05	-1.53805e-10	-1.19099
6273005	chr4:6273005:A:T	2.65177e-08	-1.53805e-10	-1.12591	1.16467e-05	-1.53805e-10	-1.19234
6273086	chr4:6273086:A:G	2.55493e-08	-1.53805e-10	-1.16312	1.28943e-05	-1.53805e-10	-1.09059
6273592	chr4:6273592:T:C	2.10462e-08	-1.53805e-10	-1.35701	1.00559e-05	-1.53805e-10	-1.3392
6274008	chr4:6274008:G:A	8.18969e-09	-1.69709	-0.603762	3.19137e-06	-1.71507	-0.771846
6274055	chr4:6274055:TC:T	4.20434e-09	-1.72225	-1.24536	2.06795e-06	-1.69964	-1.22117
6274293	chr4:6274293:C:T	2.61336e-08	-1.53805e-10	-1.14051	1.19846e-05	-1.53805e-10	-1.16375
6274854	chr4:6274854:G:A	4.68093e-09	-1.57843	-1.2818	2.42148e-06	-1.49317	-1.26982
6274903	chr4:6274903:G:C	3.93999e-09	-1.65882	-1.37373	1.77069e-06	-1.70396	-1.37204
6275025	chr4:6275025:A:G	5.48738e-09	-1.49466	-1.20661	2.50025e-06	-1.55728	-1.17369
6275090	chr4:6275090:C:G	2.61614e-08	-1.53805e-10	-1.13944	1.29444e-05	-1.53805e-10	-1.08671
6275322	chr4:6275322:G:A	5.12106e-09	-1.53802	-1.23235	2.6811e-06	-1.44302	-1.21813
6275450	chr4:6275450:T:C	2.06636e-08	-1.53805e-10	-1.37535	9.76053e-06	-1.53805e-10	-1.36902
6275889	chr4:6275889:C:A	2.07037e-08	-1.53805e-10	-1.37341	9.7913e-06	-1.53805e-10	-1.36587
6276225	chr4:6276225:C:G	2.30302e-08	-1.53805e-10	-1.26692	1.04607e-05	-1.53805e-10	-1.29975
6276412	chr4:6276412:C:T	2.51773e-08	-1.53805e-10	-1.17778	1.24024e-05	-1.53805e-10	-1.12948
6276492	chr4:6276492:G:A	5.18317e-09	-1.37998	-1.37832	2.67133e-06	-1.28757	-1.37722
6276512	chr4:6276512:C:T	2.55073e-07	-1.53805e-10	1.13782	9.52113e-05	-1.53805e-10	0.908731
6276712	chr4:6276712:T:G	2.10963e-08	-1.53805e-10	-1.35463	1.00463e-05	-1.53805e-10	-1.34017
6277320	chr4:6277320:C:T	4.92636e-09	-1.53024	-1.27889	2.52828e-06	-1.43276	-1.28707
6277464	chr4:6277464:C:T	2.60898e-08	-1.53805e-10	-1.14218	1.2951e-05	-1.53805e-10	-1.08619
6277680	chr4:6277680:C:T	2.06258e-08	-1.53805e-10	-1.37718	9.72729e-06	-1.53805e-10	-1.37243
6277827	chr4:6277827:C:T	2.65893e-08	-1.53805e-10	-1.12322	1.29184e-05	-1.53805e-10	-1.08872
6278682	chr4:6278682:C:T	1.01311e-08	-1.69899	-0.389129	4.79569e-06	-1.71989	-0.359758
6278872	chr4:6278872:A:G	2.60511e-08	-1.53805e-10	-1.14367	1.29213e-05	-1.53805e-10	-1.08849
6279147	chr4:6279147:C:G	2.96603e-08	-1.53805e-10	-1.01392	1.46561e-05	-1.53805e-10	-0.962509
6279731	chr4:6279731:A:C	8.30532e-09	-1.72035	-0.566485	3.277e-06	-1.68856	-0.771874
6279769	chr4:6279769:A:G	8.24013e-09	-1.71753	-0.577178	3.1957e-06	-1.67973	-0.805828
6280048	chr4:6280048:G:A	5.95048e-09	-1.60787	-1.01239	3.27393e-06	-1.47906	-0.982313
6280051	chr4:6280051:CAG:C	5.43791e-09	-1.34725	-1.36308	2.48307e-06	-1.37078	-1.36709
6280234	chr4:6280234:C:T	4.46237e-09	-1.7218	-1.18625	2.21977e-06	-1.70339	-1.14657
6280430	chr4:6280430:T:C	4.21751e-09	-1.63165	-1.33283	2.22894e-06	-1.51569	-1.33015
6280580	chr4:6280580:C:T	6.62945e-09	-1.1339	-1.37831	3.02301e-06	-1.16418	-1.37693
6280614	chr4:6280614:A:G	4.30603e-09	-1.64445	-1.29926	2.16661e-06	-1.63022	-1.24399
6280666	chr4:6280666:A:G	3.82652e-09	-1.72261	-1.33916	1.86896e-06	-1.68884	-1.33314
6280691	chr4:6280691:CTGTGCTAAGTG:C	5.27327e-09	-1.38424	-1.35684	2.40874e-06	-1.40673	-1.36153
6280746	chr4:6280746:T:C	4.21359e-09	-1.64561	-1.3198	2.20859e-06	-1.53686	-1.31815
6280869	chr4:6280869:C:T	6.1619e-09	-1.70241	-0.882936	2.78344e-06	-1.6199	-1.00378
6281394	chr4:6281394:C:A	6.07705e-09	-1.40082	-1.19838	2.76189e-06	-1.42333	-1.20812
6281411	chr4:6281411:A:G	6.04909e-09	-1.38959	-1.21423	2.7528e-06	-1.41077	-1.22398
6281473	chr4:6281473:G:A	2.47298e-08	-1.53805e-10	-1.19572	1.25176e-05	-1.53805e-10	-1.12023
6281526	chr4:6281526:T:C	3.9057e-09	-1.72156	-1.31973	1.92957e-06	-1.68084	-1.30923
6281627	chr4:6281627:C:T	5.94598e-09	-1.42576	-1.19525	2.70387e-06	-1.44682	-1.20587
6281733	chr4:6281733:C:T	4.16144e-09	-1.72142	-1.25645	2.04496e-06	-1.70488	-1.22711
6281741	chr4:6281741:G:GGT	2.87601e-08	-1.53805e-10	-1.04474	1.32742e-05	-1.53805e-10	-1.06155
6281746	chr4:6281746:T:C	5.77038e-09	-1.40602	-1.24497	2.62439e-06	-1.4283	-1.25422
6281834	chr4:6281834:T:C	4.18493e-08	-1.53805e-10	-0.669651	1.83993e-05	-1.53805e-10	-0.735056
6281930	chr4:6281930:G:A	6.12979e-09	-1.35431	-1.23626	2.78565e-06	-1.37775	-1.24514
6282097	chr4:6282097:C:T	2.14104e-08	-1.53805e-10	-1.33985	1.04511e-05	-1.53805e-10	-1.30066
6282257	chr4:6282257:T:C	2.57484e-08	-1.53805e-10	-1.15536	1.27035e-05	-1.53805e-10	-1.10549
6282424	chr4:6282424:G:A	3.14599e-08	-0.955013	-3.69205e-10	1.367e-05	-1.03217	-3.69205e-10
6282475	chr4:6282475:G:A	2.47479e-08	-1.53805e-10	-1.19499	1.21488e-05	-1.53805e-10	-1.15014
6282734	chr4:6282734:G:A	5.0767e-07	-1.53805e-10	1.8261	0.000184164	-1.53805e-10	1.56846
6282906	chr4:6282906:A:G	4.68703e-09	-1.72277	-1.13616	2.39764e-06	-1.68725	-1.08563
6283194	chr4:6283194:C:G	2.06021e-08	-1.53805e-10	-1.37833	9.73423e-06	-1.53805e-10	-1.37172
6283197	chr4:6283197:G:A	2.54197e-08	-1.53805e-10	-1.1682	1.13934e-05	-1.53805e-10	-1.21433
6283223	chr4:6283223:T:A	2.37936e-08	-1.53805e-10	-1.23431	1.15291e-05	-1.53805e-10	-1.2025
6283238	chr4:6283238:A:G	4.38659e-09	-1.7223	-1.20287	2.1981e-06	-1.68651	-1.17327
6283374	chr4:6283374:A:G	2.37695e-08	-1.53805e-10	-1.23533	1.15159e-05	-1.53805e-10	-1.20364
6283504	chr4:6283504:C:G	8.14952e-09	-1.24618	-1.05959	4.46217e-06	-1.28729	-0.864444
6283771	chr4:6283771:C:A	2.50202e-08	-1.53805e-10	-1.18404	1.26803e-05	-1.53805e-10	-1.10732
6283988	chr4:6283988:A:G	9.05208e-09	-1.70113	-0.499607	3.54527e-06	-1.64348	-0.738278
6284021	chr4:6284021:G:A	2.55126e-08	-1.53805e-10	-1.16455	1.25758e-05	-1.53805e-10	-1.11559
6284168	chr4:6284168:G:A	4.72066e-09	-1.50571	-1.34607	2.71402e-06	-1.31778	-1.33116
6284360	chr4:6284360:T:C	9.14275e-09	-1.71339	-0.47738	3.52659e-06	-1.66966	-0.717376
6284485	chr4:6284485:T:C	2.57889e-08	-1.53805e-10	-1.15378	1.27254e-05	-1.53805e-10	-1.10377
6284776	chr4:6284776:A:T	2.24569e-08	-1.53805e-10	-1.29213	1.08959e-05	-1.53805e-10	-1.25898
6285602	chr4:6285602:C:T	5.54079e-09	-1.6993	-0.99229	2.83285e-06	-1.61831	-0.987779
6285729	chr4:6285729:C:T	4.73046e-08	-1.70657	1.15945	1.8295e-05	-1.72267	0.981933
6286238	chr4:6286238:G:A	4.62129e-09	-1.68246	-1.19059	2.53166e-06	-1.59214	-1.12635
6286511	chr4:6286511:A:G	4.4985e-09	-1.52284	-1.37714	2.06216e-06	-1.55504	-1.36857
6288024	chr4:6288024:C:T	2.60477e-08	-1.53805e-10	-1.1438	1.16617e-05	-1.53805e-10	-1.19106
6288292	chr4:6288292:G:C	2.46411e-08	-1.53805e-10	-1.19931	1.19533e-05	-1.53805e-10	-1.16636
6288762	chr4:6288762:G:A	2.53031e-08	-1.53805e-10	-1.1728	1.28931e-05	-1.53805e-10	-1.09068
6288867	chr4:6288867:T:C	5.30557e-09	-1.71321	-1.02176	2.8755e-06	-1.65452	-0.936623
6289159	chr4:6289159:C:T	2.43775e-08	-1.53805e-10	-1.21007	1.19929e-05	-1.53805e-10	-1.16305
6289276	chr4:6289276:C:G	3.94543e-09	-1.71781	-1.31336	1.89383e-06	-1.71478	-1.29398
6289930	chr4:6289930:T:C	1.24417e-07	-1.53805e-10	0.419911	5.2415e-05	-1.53805e-10	0.311825
6290010	chr4:6290010:G:C	4.3023e-09	-1.72275	-1.22183	2.09952e-06	-1.69795	-1.20771
6290176	chr4:6290176:G:T	4.28143e-09	-1.71734	-1.2321	2.1517e-06	-1.67314	-1.20797
6290293	chr4:6290293:A:C	3.89029e-09	-1.72119	-1.32405	1.90751e-06	-1.68628	-1.31528
6290521	chr4:6290521:T:C	2.41766e-08	-1.53805e-10	-1.21834	1.19021e-05	-1.53805e-10	-1.17065
6290580	chr4:6290580:A:G	2.27005e-08	-1.53805e-10	-1.28134	1.11043e-05	-1.53805e-10	-1.24003
6290916	chr4:6290916:G:C	3.73164e-09	-1.71273	-1.37415	1.73753e-06	-1.71765	-1.37726
6291182	chr4:6291182:C:T	4.02118e-09	-1.69316	-1.31899	1.84318e-06	-1.72265	-1.31323
6291188	chr4:6291188:A:G	4.23826e-09	-1.72173	-1.23785	2.11938e-06	-1.68533	-1.21091
6291623	chr4:6291623:T:C	4.35004e-09	-1.7224	-1.21115	2.14375e-06	-1.70262	-1.18219
6291719	chr4:6291719:T:C	4.21445e-09	-1.72276	-1.24245	2.08209e-06	-1.69803	-1.21596
6291747	chr4:6291747:A:G	4.21203e-09	-1.72277	-1.24302	2.08211e-06	-1.69743	-1.21656
6291791	chr4:6291791:TC:T	2.56282e-08	-1.53805e-10	-1.16003	1.27248e-05	-1.53805e-10	-1.10382
6291823	chr4:6291823:G:A	2.1194e-08	-1.53805e-10	-1.35001	9.75945e-06	-1.53805e-10	-1.36913
6291969	chr4:6291969:C:G	4.45595e-09	-1.71479	-1.1947	2.16756e-06	-1.68112	-1.19265
6292111	chr4:6292111:A:G	3.91909e-09	-1.72261	-1.31526	1.9323e-06	-1.69211	-1.29655
6292179	chr4:6292179:G:A	2.20102e-08	-1.53805e-10	-1.31222	1.08449e-05	-1.53805e-10	-1.26368
6292192	chr4:6292192:C:G	4.14689e-09	-1.72083	-1.26054	2.07667e-06	-1.68076	-1.23584
6292240	chr4:6292240:G:A	4.18808e-09	-1.72272	-1.24876	2.07567e-06	-1.69435	-1.22274
6292274	chr4:6292274:A:G	4.09578e-09	-1.7226	-1.27117	2.02991e-06	-1.69241	-1.24696
6292368	chr4:6292368:A:G	4.2005e-09	-1.72253	-1.246	2.06656e-06	-1.70145	-1.22003
6292397	chr4:6292397:G:T	3.79936e-09	-1.71467	-1.35423	1.90892e-06	-1.65979	-1.34104
6292412	chr4:6292412:A:AC	4.71683e-08	-1.65061	1.1006	1.94424e-05	-1.69502	1.01511
6292790	chr4:6292790:C:T	4.18624e-09	-1.7218	-1.25012	2.09159e-06	-1.68567	-1.22378
6292817	chr4:6292817:A:G	4.10771e-09	-1.72232	-1.26854	2.04112e-06	-1.6894	-1.24447
6292880	chr4:6292880:G:A	4.1758e-09	-1.72225	-1.25217	2.07961e-06	-1.68882	-1.22637
6292949	chr4:6292949:G:A	2.52982e-08	-1.53805e-10	-1.173	1.2996e-05	-1.53805e-10	-1.08273
6293032	chr4:6293032:G:A	4.12611e-09	-1.72212	-1.26427	2.0538e-06	-1.68787	-1.2398
6293062	chr4:6293062:C:T	3.90554e-08	-0.738745	-3.69205e-10	1.74118e-05	-0.790222	-3.69205e-10
6293075	chr4:6293075:G:T	2.00976e-07	-1.53805e-10	0.899458	7.84675e-05	-1.53805e-10	0.715316
6293337	chr4:6293337:A:G	3.76981e-09	-1.71484	-1.36186	1.77802e-06	-1.714	-1.35786
6293360	chr4:6293360:T:A	3.71196e-09	-1.71405	-1.37812	1.73563e-06	-1.71778	-1.37822
6293490	chr4:6293490:T:C	4.13418e-09	-1.71923	-1.26521	2.08108e-06	-1.67383	-1.24066
6293681	chr4:6293681:G:A	1.16171e-08	-1.36581	-0.585446	6.02038e-06	-1.26683	-0.585391
6293724	chr4:6293724:A:G	4.40093e-09	-1.72258	-1.19933	2.19534e-06	-1.69199	-1.16904
6293822	chr4:6293822:C:T	4.10805e-09	-1.68753	-1.30325	1.7803e-06	-1.70549	-1.3651
6293835	chr4:6293835:C:T	2.09769e-08	-1.53805e-10	-1.3603	1.0055e-05	-1.53805e-10	-1.33929
6294004	chr4:6294004:A:ATC	6.88755e-09	-1.71575	-0.758266	2.98312e-06	-1.72211	-0.832292
6294023	chr4:6294023:A:G	2.89787e-08	-1.11928	0.0821116	4.86025e-06	-1.33753	-0.72875
6294048	chr4:6294048:C:T	7.55838e-09	-1.62837	-0.752705	2.97846e-06	-1.68187	-0.874092
6294096	chr4:6294096:A:G	4.43792e-09	-1.68393	-1.22961	2.35645e-06	-1.69668	-1.09353
6294126	chr4:6294126:C:T	8.5933e-09	-1.46637	-0.786374	3.41314e-06	-1.53454	-0.885194
6294258	chr4:6294258:G:A	4.0398e-09	-1.6676	-1.33993	1.79211e-06	-1.71227	-1.3517
6294479	chr4:6294479:CA:C	9.15094e-09	-1.72153	-0.468342	3.92894e-06	-1.70064	-0.578356
6294598	chr4:6294598:T:C	1.7368e-08	-1.5491	-3.69205e-10	8.29807e-06	-1.53134	-3.69205e-10
6294616	chr4:6294616:A:G	3.86181e-09	-1.71019	-1.3424	1.96032e-06	-1.64777	-1.32649
6294642	chr4:6294642:C:T	3.48214e-07	-1.53805e-10	1.44909	0.000130944	-1.53805e-10	1.22741
6294671	chr4:6294671:AGAG:A	2.52435e-08	-1.53805e-10	-1.17516	1.14571e-05	-1.53805e-10	-1.20876
6294720	chr4:6294720:G:T	7.3938e-09	-1.72185	-0.681237	2.76921e-06	-1.70927	-0.919534
6294810	chr4:6294810:G:A	1.51364e-08	-1.68662	-3.69205e-10	7.21714e-06	-1.67091	-3.69205e-10
6295290	chr4:6295290:G:A	2.06032e-08	-1.53805e-10	-1.37828	9.7277e-06	-1.53805e-10	-1.37239
6295376	chr4:6295376:CCTTT:C	2.06386e-08	-1.53805e-10	-1.37656	9.67177e-06	-1.53805e-10	-1.37816
6295393	chr4:6295393:G:A	2.12736e-08	-1.53805e-10	-1.34626	1.03326e-05	-1.53805e-10	-1.31206
6295455	chr4:6295455:C:T	2.11556e-08	-1.53805e-10	-1.35182	1.01038e-05	-1.53805e-10	-1.33446
6295707	chr4:6295707:A:G	2.06035e-08	-1.53805e-10	-1.37827	9.69024e-06	-1.53805e-10	-1.37625
6295763	chr4:6295763:C:G	3.49168e-08	-1.53805e-10	-0.850759	1.56878e-05	-1.53805e-10	-0.894483
6295919	chr4:6295919:A:C	3.82967e-09	-1.69426	-1.36669	1.75289e-06	-1.72272	-1.36338
6296636	chr4:6296636:G:A	2.31598e-08	-1.26131	-3.69205e-10	9.82168e-06	-1.36278	-3.69205e-10
6296648	chr4:6296648:C:T	3.74321e-09	-1.71379	-1.36999	1.77096e-06	-1.71699	-1.35885
6296915	chr4:6296915:G:A	1.69721e-08	-0.826136	-0.746018	9.15448e-06	-0.685889	-0.747236
6296978	chr4:6296978:C:A	2.06081e-08	-1.53805e-10	-1.37804	9.75762e-06	-1.53805e-10	-1.36932
6297667	chr4:6297667:C:G	2.08511e-08	-1.53805e-10	-1.36632	9.73286e-06	-1.53805e-10	-1.37186
6297964	chr4:6297964:A:G	2.1671e-08	-1.53805e-10	-1.32775	1.05539e-05	-1.53805e-10	-1.29087
6298186	chr4:6298186:C:T	3.72343e-09	-1.71062	-1.37847	1.7535e-06	-1.70806	-1.3777
6298213	chr4:6298213:C:T	8.49491e-09	-1.49607	-0.76819	3.08522e-06	-1.60221	-0.918535
6298766	chr4:6298766:C:T	2.09491e-08	-1.53805e-10	-1.36163	9.79033e-06	-1.53805e-10	-1.36597
6298890	chr4:6298890:T:C	2.69751e-08	-1.53805e-10	-1.10881	1.43587e-05	-1.53805e-10	-0.983009
6299307	chr4:6299307:C:G	1.24176e-08	-1.65096	-0.233652	5.5265e-06	-1.69829	-0.239527
6299331	chr4:6299331:G:A	8.2247e-09	-1.69901	-0.597576	4.31984e-06	-1.65475	-0.529397
6299996	chr4:6299996:G:A	2.28016e-08	-1.53805e-10	-1.2769	1.10342e-05	-1.53805e-10	-1.24637
6300325	chr4:6300325:A:T	2.15353e-08	-1.53805e-10	-1.33404	1.04534e-05	-1.53805e-10	-1.30044
6300354	chr4:6300354:C:T	2.45267e-08	-1.53805e-10	-1.20397	1.15146e-05	-1.53805e-10	-1.20375
6300472	chr4:6300472:C:T	3.7861e-09	-1.69464	-1.37776	1.74122e-06	-1.72276	-1.37003
6300539	chr4:6300539:G:A	1.47298e-08	-1.71385	-3.69205e-10	6.86251e-06	-1.7213	-3.69205e-10
6300712	chr4:6300712:T:C	2.07761e-08	-1.53805e-10	-1.36993	9.83995e-06	-1.53805e-10	-1.36092
6300818	chr4:6300818:C:T	7.54306e-09	-1.68899	-0.694108	4.12959e-06	-1.71553	-0.513656
6301103	chr4:6301103:C:T	1.47729e-08	-1.71093	-3.69205e-10	6.97421e-06	-1.70515	-3.69205e-10
6301290	chr4:6301290:C:T	9.23803e-08	-1.53805e-10	0.122186	4.00845e-05	-1.53805e-10	0.043621
6301295	chr4:6301295:C:T	3.76445e-09	-1.71094	-1.36718	1.75659e-06	-1.72065	-1.36334
6301600	chr4:6301600:C:T	2.66768e-08	-1.53805e-10	-1.11993	1.38838e-05	-1.53805e-10	-1.01664
6301814	chr4:6301814:C:T	2.37292e-07	-1.53805e-10	1.06556	9.11308e-05	-1.53805e-10	0.864927
6302042	chr4:6302042:G:A	2.2524e-08	-1.53805e-10	-1.28914	1.07096e-05	-1.53805e-10	-1.27623
6302117	chr4:6302117:G:A	1.66138e-08	-1.66444	0.0709463	7.07679e-06	-1.70159	0.0110463
6302559	chr4:6302559:C:T	4.26344e-09	-1.58064	-1.37301	2.17975e-06	-1.48976	-1.3784
6302721	chr4:6302721:G:A	1.71827e-08	-0.926193	-0.633634	7.41766e-06	-1.05413	-0.589375
6302964	chr4:6302964:G:C	1.35132e-07	-1.53805e-10	0.502523	5.46228e-05	-1.53805e-10	0.353082
6302980	chr4:6302980:C:T	2.35035e-08	-1.53805e-10	-1.24658	1.16885e-05	-1.53805e-10	-1.18877
6303035	chr4:6303035:C:G	1.45995e-08	-1.72274	-3.69205e-10	6.8564e-06	-1.72219	-3.69205e-10
6303072	chr4:6303072:G:C	8.13623e-09	-1.71785	-0.589546	3.51309e-06	-1.65351	-0.737365
6303105	chr4:6303105:T:C	2.36365e-08	-1.53805e-10	-1.24094	1.17766e-05	-1.53805e-10	-1.18125
6303148	chr4:6303148:G:GGGT	3.65555e-07	-1.53805e-10	1.49769	0.000136191	-1.53805e-10	1.26669
6303574	chr4:6303574:G:A	2.55704e-08	-1.53805e-10	-1.16229	1.24361e-05	-1.53805e-10	-1.12677
6303877	chr4:6303877:G:A	2.07072e-08	-1.53805e-10	-1.37325	9.79872e-06	-1.53805e-10	-1.36512
6303885	chr4:6303885:G:A	6.34237e-08	-1.53805e-10	-0.25389	3.33378e-05	-1.53805e-10	-0.140676
6303939	chr4:6303939:C:T	1.79291e-07	-1.53805e-10	0.785285	6.92351e-05	-1.53805e-10	0.59014
6304121	chr4:6304121:G:A	2.06023e-08	-1.53805e-10	-1.37832	9.67361e-06	-1.53805e-10	-1.37797
6304163	chr4:6304163:C:T	2.07356e-08	-1.53805e-10	-1.37188	9.90255e-06	-1.53805e-10	-1.35458
6304267	chr4:6304267:T:C	2.16032e-08	0.0457889	-1.37668	8.51107e-06	-0.12754	-1.37846
6304417	chr4:6304417:C:A	4.08945e-09	-1.71417	-1.28115	2.07214e-06	-1.66151	-1.25727
6305482	chr4:6305482:C:T	3.8407e-08	-0.755487	-3.69205e-10	1.67935e-05	-0.826377	-3.69205e-10
6305859	chr4:6305859:A:G	2.30374e-08	-1.53805e-10	-1.26661	1.04905e-05	-1.53805e-10	-1.29689
6305900	chr4:6305900:G:A	7.13407e-09	-1.69	-0.748842	2.78654e-06	-1.71612	-0.906448
6305942	chr4:6305942:G:A	6.00591e-09	-1.69249	-0.918492	2.41192e-06	-1.71727	-1.04968
6306148	chr4:6306148:G:C	2.17242e-08	-1.53805e-10	-1.3253	1.02938e-05	-1.53805e-10	-1.31583
6306222	chr4:6306222:C:T	4.4629e-08	-0.605344	-3.69205e-10	1.92692e-05	-0.688862	-3.69205e-10
6306293	chr4:6306293:G:A	7.93501e-09	-1.67242	-0.660023	3.17806e-06	-1.70773	-0.783366
6306407	chr4:6306407:G:A	2.10028e-08	-1.53805e-10	-1.35907	9.72737e-06	-1.53805e-10	-1.37243
6306475	chr4:6306475:G:A	2.96892e-08	-1.53805e-10	-1.01295	1.31485e-05	-1.53805e-10	-1.07106
6306942	chr4:6306942:G:A	2.09444e-08	-1.53805e-10	-1.36186	9.70195e-06	-1.53805e-10	-1.37504
6307035	chr4:6307035:T:C	5.69145e-09	-1.68914	-0.975626	2.21071e-06	-1.71712	-1.13693
6307039	chr4:6307039:G:A	1.21362e-08	-1.64496	-0.262575	4.49791e-06	-1.69052	-0.453232
6307119	chr4:6307119:G:A	2.48669e-08	-1.53805e-10	-1.19019	1.19818e-05	-1.53805e-10	-1.16398
6307305	chr4:6307305:A:G	2.48781e-08	-1.53805e-10	-1.18974	1.19876e-05	-1.53805e-10	-1.1635
6307341	chr4:6307341:A:G	2.3434e-08	-1.53805e-10	-1.24954	1.12428e-05	-1.53805e-10	-1.22764
6307492	chr4:6307492:G:A	2.48669e-08	-1.53805e-10	-1.19019	1.19818e-05	-1.53805e-10	-1.16398
6307747	chr4:6307747:G:A	2.06755e-08	-1.53805e-10	-1.37478	9.80781e-06	-1.53805e-10	-1.36419
6307774	chr4:6307774:C:A	3.7603e-08	-1.53805e-10	-0.776644	1.86758e-05	-1.53805e-10	-0.720139
6307803	chr4:6307803:A:G	2.36352e-08	-1.53805e-10	-1.24099	1.14807e-05	-1.53805e-10	-1.2067
6307993	chr4:6307993:G:A	5.63101e-08	-1.53805e-10	-0.372854	2.94224e-05	-1.53805e-10	-0.265613
6308291	chr4:6308291:A:G	2.1193e-08	-1.35005	-3.69205e-10	7.16337e-06	-1.67839	-3.69205e-10
6308323	chr4:6308323:C:T	2.55333e-08	-1.53805e-10	-1.16374	1.22085e-05	-1.53805e-10	-1.14523
6308391	chr4:6308391:T:G	2.62348e-08	-1.53805e-10	-1.13664	1.22077e-05	-1.53805e-10	-1.1453
6308422	chr4:6308422:T:A	2.07719e-08	-1.53805e-10	-1.37013	9.97418e-06	-1.53805e-10	-1.34737
6308455	chr4:6308455:C:T	3.49201e-08	-1.53805e-10	-0.850664	1.62675e-05	-1.53805e-10	-0.8582
6308640	chr4:6308640:A:C	9.74614e-09	-1.72104	-0.405818	4.05601e-06	-1.71775	-0.529424
6308702	chr4:6308702:T:C	2.34497e-08	-1.53805e-10	-1.24887	1.16655e-05	-1.53805e-10	-1.19074
6309080	chr4:6309080:G:A	5.27089e-08	-1.53805e-10	-0.438943	2.74087e-05	-1.53805e-10	-0.336507
6309313	chr4:6309313:T:C	2.20423e-08	-1.70662	0.395857	8.0318e-06	-1.72235	0.158389
6309851	chr4:6309851:T:C	3.33427e-08	-1.53805e-10	-0.896889	1.56168e-05	-1.53805e-10	-0.899018
6309946	chr4:6309946:C:T	3.69671e-09	-1.7207	-1.37558	1.74943e-06	-1.71599	-1.37209
6309988	chr4:6309988:G:A	1.27765e-08	-1.7226	-0.133525	5.30664e-06	-1.71356	-0.264848
6310005	chr4:6310005:CAGA:C	2.88096e-08	-1.53805e-10	-1.04302	1.41427e-05	-1.53805e-10	-0.998168
6310086	chr4:6310086:C:T	2.65262e-08	-1.53805e-10	-1.1256	1.45632e-05	-1.53805e-10	-0.968868
6310277	chr4:6310277:G:T	1.325e-08	-1.71882	-0.100912	5.85896e-06	-1.69204	-0.187354
6310352	chr4:6310352:C:G	1.22956e-08	-1.72239	-0.172098	5.39895e-06	-1.70539	-0.255778
6310393	chr4:6310393:AACCTT:A	5.89923e-08	-1.53805e-10	-0.32632	3.08401e-05	-1.53805e-10	-0.218553
6310432	chr4:6310432:G:A	3.68725e-08	-1.53805e-10	-0.79626	1.82312e-05	-1.53805e-10	-0.744237
6310448	chr4:6310448:T:C	1.20782e-08	-1.72187	-0.190456	5.31783e-06	-1.70251	-0.273795
6310720	chr4:6310720:G:A	2.10941e-08	-1.53805e-10	-1.35473	9.7424e-06	-1.53805e-10	-1.37088
6310801	chr4:6310801:C:G	1.27638e-08	-1.72182	-0.135296	5.5295e-06	-1.7158	-0.221471
6311372	chr4:6311372:C:T	2.32856e-08	-1.53805e-10	-1.25589	1.20047e-05	-1.53805e-10	-1.16207
6311501	chr4:6311501:C:T	2.2468e-08	-1.53805e-10	-1.29163	1.09196e-05	-1.53805e-10	-1.25681
6311931	chr4:6311931:C:G	1.51333e-08	-1.68683	-3.69205e-10	7.29539e-06	-1.66013	-3.69205e-10
6312121	chr4:6312121:T:C	8.20623e-09	-1.61406	-0.684775	4.83258e-06	-1.63497	-0.437017
6312282	chr4:6312282:C:G	4.40553e-08	-1.53805e-10	-0.618281	2.21358e-05	-1.53805e-10	-0.550173
6312297	chr4:6312297:C:T	4.71062e-08	-1.60033	1.04901	1.40143e-05	-1.69257	0.685279
6312359	chr4:6312359:C:T	2.31419e-08	-1.53805e-10	-1.26208	1.19204e-05	-1.53805e-10	-1.16912
6312392	chr4:6312392:T:A	4.36708e-09	-1.70594	-1.2237	1.85241e-06	-1.71573	-1.31515
6312460	chr4:6312460:T:G	9.35111e-08	-1.53805e-10	0.134353	4.97444e-05	-1.53805e-10	0.259529
6312499	chr4:6312499:GT:G	3.28206e-08	-1.53805e-10	-0.912671	1.5003e-05	-1.53805e-10	-0.939121
6313057	chr4:6313057:C:T	1.21196e-08	-1.71735	-0.19155	6.22513e-06	-1.67573	-0.143039
6313127	chr4:6313127:A:G	4.23172e-09	-1.72277	-1.23835	2.00342e-06	-1.72212	-1.2304
6313165	chr4:6313165:A:G	3.91311e-09	-1.71476	-1.32464	1.82292e-06	-1.71851	-1.32841
6313360	chr4:6313360:T:G	5.43817e-09	-1.65784	-1.05245	2.6579e-06	-1.651	-1.01883
6313605	chr4:6313605:C:T	5.09048e-09	-1.72084	-1.05552	3.07676e-06	-1.68735	-0.836135
6313663	chr4:6313663:A:C	2.13713e-08	-1.71843	0.376757	9.81334e-06	-1.66037	0.296745
6313679	chr4:6313679:A:G	6.2709e-08	-1.71118	1.44596	2.56138e-05	-1.7195	1.31527
6313836	chr4:6313836:T:C	2.01145e-08	-1.71866	0.316371	1.02859e-05	-1.6777	0.361101
6313987	chr4:6313987:T:A	3.06245e-08	-1.53805e-10	-0.981926	1.53976e-05	-1.53805e-10	-0.913157
6314043	chr4:6314043:G:C	2.10312e-08	-1.53805e-10	-1.35772	9.79168e-06	-1.53805e-10	-1.36584
6314310	chr4:6314310:C:T	1.66824e-08	-1.72024	0.130863	7.07462e-06	-1.72125	0.0303921
6314461	chr4:6314461:A:C	1.65377e-08	-1.59808	-3.69205e-10	7.52458e-06	-1.62919	-3.69205e-10
6314613	chr4:6314613:A:G	3.7238e-08	-1.71839	0.931997	1.98072e-05	-1.67645	1.01513
6314614	chr4:6314614:T:C	3.88995e-08	-1.72156	0.978814	2.05199e-05	-1.68913	1.06316
6314623	chr4:6314623:G:A	4.44789e-08	-1.68098	1.07227	1.95196e-05	-1.56074	0.884792
6314654	chr4:6314654:C:A	2.11239e-08	-1.64078	0.287461	9.20696e-06	-1.49195	0.0645468
6314911	chr4:6314911:A:T	1.85679e-07	-1.57126	2.39155	0.000109617	-1.38785	2.43748
6314943	chr4:6314943:C:T	2.06041e-08	-1.53805e-10	-1.37824	9.67039e-06	-1.53805e-10	-1.3783
6314955	chr4:6314955:G:A	2.6816e-08	-1.53805e-10	-1.11473	1.26613e-05	-1.53805e-10	-1.10882
6316065	chr4:6316065:A:G	3.19118e-08	-1.53805e-10	-0.940753	1.64459e-05	-1.53805e-10	-0.847292
6316178	chr4:6316178:TCTC:T	9.77916e-08	-1.53805e-10	0.179111	4.29439e-05	-1.53805e-10	0.112526
6316264	chr4:6316264:T:C	2.35551e-08	-1.53805e-10	-1.24439	1.14647e-05	-1.53805e-10	-1.2081
6316483	chr4:6316483:A:G	2.09209e-08	-1.53805e-10	-1.36298	1.00852e-05	-1.53805e-10	-1.3363
6317072	chr4:6317072:C:T	1.04169e-07	-1.60571	1.84799	5.69165e-05	-1.45952	1.85373
6317081	chr4:6317081:C:T	1.08264e-07	-1.607	1.88784	5.90956e-05	-1.4612	1.89299
6317196	chr4:6317196:G:A	4.93035e-08	-0.505732	-3.69205e-10	2.04316e-05	-0.630286	-3.69205e-10
6317204	chr4:6317204:G:A	3.78046e-09	-1.70727	-1.36661	1.82448e-06	-1.68838	-1.35769
6317301	chr4:6317301:T:TC	3.49881e-08	-1.53805e-10	-0.848718	1.77427e-05	-1.53805e-10	-0.771392
6317362	chr4:6317362:C:G	1.80629e-07	-1.5701	2.36282	0.000108573	-1.38707	2.42713
6317449	chr4:6317449:G:C	2.42381e-08	-1.53805e-10	-1.2158	1.20723e-05	-1.53805e-10	-1.15646
6317629	chr4:6317629:C:T	3.95525e-09	-1.70252	-1.32617	1.81432e-06	-1.71241	-1.33925
6317681	chr4:6317681:G:A	3.15893e-08	-1.53805e-10	-0.950908	1.62793e-05	-1.53805e-10	-0.857475
6317809	chr4:6317809:C:T	8.10021e-09	-1.71644	-0.595396	3.76899e-06	-1.72274	-0.597817
6317842	chr4:6317842:A:C	6.15912e-09	-1.46199	-1.1238	3.1499e-06	-1.3291	-1.1709
6317866	chr4:6317866:C:T	5.99189e-09	-1.48182	-1.1315	3.05299e-06	-1.35346	-1.17779
6317978	chr4:6317978:A:C	6.85969e-09	-1.47149	-1.00657	3.46292e-06	-1.34086	-1.0644
6318120	chr4:6318120:T:C	5.75878e-09	-1.50702	-1.14598	2.91714e-06	-1.38501	-1.19176
6318139	chr4:6318139:G:A	4.40429e-09	-1.62167	-1.29947	1.8891e-06	-1.67147	-1.3398
6318284	chr4:6318284:C:T	1.48067e-08	-0.936285	-0.772361	8.96739e-06	-0.807195	-0.646579
6318315	chr4:6318315:T:G	5.34083e-09	-1.50055	-1.22779	2.76796e-06	-1.37572	-1.25353
6318343	chr4:6318343:T:G	4.10031e-08	-1.71114	1.02106	2.09527e-05	-1.72276	1.11765
6318376	chr4:6318376:C:T	3.7468e-08	-1.53805e-10	-0.780241	1.6536e-05	-1.53805e-10	-0.84183
6318788	chr4:6318788:C:T	9.20555e-09	-1.5911	-0.592816	4.547e-06	-1.45223	-0.680673
6318790	chr4:6318790:T:A	9.05309e-09	-1.60328	-0.597345	4.4518e-06	-1.46942	-0.684638
6319021	chr4:6319021:C:G	4.41065e-09	-1.67949	-1.24022	1.92859e-06	-1.70794	-1.28264
6319075	chr4:6319075:A:G	3.73051e-09	-1.71066	-1.37653	1.76035e-06	-1.72242	-1.35943
6319078	chr4:6319078:T:G	6.62313e-08	-1.53805e-10	-0.210574	3.47169e-05	-1.53805e-10	-0.100143
6319470	chr4:6319470:A:G	2.15025e-08	-1.53805e-10	-1.33556	1.02439e-05	-1.53805e-10	-1.32068
6319661	chr4:6319661:C:A	2.06307e-08	-1.53805e-10	-1.37695	9.83839e-06	-1.53805e-10	-1.36108
6320189	chr4:6320189:T:C	2.66854e-08	-1.53805e-10	-1.11961	1.30715e-05	-1.53805e-10	-1.07694
6320374	chr4:6320374:G:A	5.13538e-09	-1.3915	-1.37608	2.81394e-06	-1.23562	-1.37716
6320457	chr4:6320457:C:T	5.4723e-09	-1.35608	-1.34795	2.94664e-06	-1.20064	-1.36606
6320492	chr4:6320492:T:C	5.2127e-09	-1.392	-1.36063	2.80066e-06	-1.24405	-1.37347
6320504	chr4:6320504:C:A	5.69161e-08	-1.53805e-10	-0.36215	2.35128e-05	-1.53805e-10	-0.489824
6321628	chr4:6321628:GGTTAT:G	5.1527e-08	-1.53805e-10	-0.46162	2.13076e-05	-1.53805e-10	-0.588302
6321645	chr4:6321645:T:TA	2.10373e-08	-1.53805e-10	-1.35743	1.03292e-05	-1.53805e-10	-1.31239
6321727	chr4:6321727:A:C	5.25624e-08	-1.63829	1.19656	8.54554e-06	-1.67586	0.1739
6321738	chr4:6321738:C:T	2.21909e-08	-1.68709	0.38304	8.79525e-06	-1.71995	0.246795
6322006	chr4:6322006:G:A	5.60142e-09	-1.30225	-1.37845	2.8546e-06	-1.224	-1.37443
6322014	chr4:6322014:A:G	2.23036e-08	-1.64331	0.344332	8.52218e-06	-1.70135	0.196651
6322091	chr4:6322091:T:C	9.08586e-09	-1.61263	-0.584377	3.3414e-06	-1.68507	-0.755909
6322098	chr4:6322098:TTGTCGTCGCCAAGTCTGCCA:T	9.14889e-09	-1.62237	-0.567726	3.37002e-06	-1.69122	-0.741231
6322282	chr4:6322282:G:A	2.07655e-08	-1.53805e-10	-1.37043	1.00507e-05	-1.53805e-10	-1.33973
6323058	chr4:6323058:T:C	9.05806e-09	-1.65605	-0.54402	4.48531e-06	-1.50618	-0.640386
6323291	chr4:6323291:A:T	6.22176e-09	-1.68611	-0.889569	2.5261e-06	-1.72036	-1.00033
6323359	chr4:6323359:G:A	6.14422e-09	-1.69735	-0.890864	2.43649e-06	-1.72254	-1.03427
6324107	chr4:6324107:T:C	2.18511e-08	-1.53805e-10	-1.31947	1.04624e-05	-1.53805e-10	-1.29958
6324695	chr4:6324695:T:G	4.60284e-08	-1.53805e-10	-0.574469	1.78622e-05	-1.53805e-10	-0.764681
6325079	chr4:6325079:C:T	4.21528e-08	-1.53805e-10	-0.662425	1.87822e-05	-1.53805e-10	-0.714459
6325249	chr4:6325249:C:T	9.47914e-09	-1.21891	-0.935728	5.98547e-06	-1.08622	-0.77181
6325342	chr4:6325342:C:T	1.58298e-08	-1.64183	-3.69205e-10	7.72757e-06	-1.60257	-3.69205e-10
6325373	chr4:6325373:G:C	2.08657e-08	-1.53805e-10	-1.36562	9.89803e-06	-1.53805e-10	-1.35503
6325552	chr4:6325552:G:T	2.10978e-08	-1.53805e-10	-1.35456	9.83921e-06	-1.53805e-10	-1.36099
6325821	chr4:6325821:T:C	3.07005e-08	-1.53805e-10	-0.979448	1.36871e-05	-1.53805e-10	-1.03091
6325831	chr4:6325831:C:T	2.90202e-08	-1.53805e-10	-1.03573	1.27118e-05	-1.53805e-10	-1.10484
6326044	chr4:6326044:T:C	1.23598e-08	-1.50652	-0.382756	8.5166e-06	-1.3194	-0.185949
6326280	chr4:6326280:G:A	3.63757e-08	-1.53805e-10	-0.809827	1.69572e-05	-1.53805e-10	-0.816678
6326417	chr4:6326417:G:A	2.07594e-08	-1.53805e-10	-1.37073	9.84284e-06	-1.53805e-10	-1.36062
6326588	chr4:6326588:C:T	3.50787e-08	-1.53805e-10	-0.846134	1.76257e-05	-1.53805e-10	-0.77801
6326627	chr4:6326627:G:C	1.38947e-08	-1.46694	-0.305284	8.08745e-06	-1.19067	-0.366385
6326681	chr4:6326681:G:A	3.18111e-08	-1.53805e-10	-0.943911	1.38162e-05	-1.53805e-10	-1.02153
6326780	chr4:6326780:A:G	5.11125e-09	-1.63657	-1.13571	2.84623e-06	-1.52444	-1.07693
6326804	chr4:6326804:G:A	8.25572e-08	-1.53805e-10	0.00976408	4.17179e-05	-1.53805e-10	0.0835614
6326822	chr4:6326822:G:A	6.09509e-09	-1.23642	-1.35982	2.46811e-06	-1.36548	-1.37843
6326858	chr4:6326858:G:A	3.17333e-08	-1.53805e-10	-0.946361	1.3759e-05	-1.53805e-10	-1.02567
6327180	chr4:6327180:TGA:T	2.08732e-08	-1.53805e-10	-1.36526	9.98094e-06	-1.53805e-10	-1.34669
6327380	chr4:6327380:A:G	7.14187e-09	-1.69476	-0.742995	4.14612e-06	-1.6277	-0.597495
6327652	chr4:6327652:G:T	2.19315e-08	-1.53805e-10	-1.3158	1.08159e-05	-1.53805e-10	-1.26635
6327677	chr4:6327677:G:A	2.22566e-08	-1.53805e-10	-1.30109	1.07828e-05	-1.53805e-10	-1.26942
6327738	chr4:6327738:G:A	2.28964e-07	2.40688	-1.37705	0.000125958	2.56439	-1.37581
6327973	chr4:6327973:AGCCCTCC:A	6.0049e-08	1.05881	-1.36738	2.4069e-05	0.910645	-1.37709
6328911	chr4:6328911:ATGGTGACCGGGTGC:A	1.30544e-08	-0.457184	-1.37742	5.00542e-06	-0.662282	-1.37456
6329072	chr4:6329072:T:C	3.0191e-08	-1.53805e-10	-0.996185	1.62558e-05	-1.53805e-10	-0.858921
6329184	chr4:6329184:G:A	4.43172e-09	-1.56684	-1.3481	1.92714e-06	-1.63309	-1.35824
6329193	chr4:6329193:G:A	3.03042e-08	-1.53805e-10	-0.99244	1.36196e-05	-1.53805e-10	-1.03586
6329211	chr4:6329211:C:G	1.13251e-08	-0.639151	-1.33756	5.36361e-06	-0.591148	-1.37658
6329217	chr4:6329217:C:T	1.37483e-08	-0.404348	-1.37846	6.27515e-06	-0.459362	-1.35141
6329227	chr4:6329227:G:A	2.53539e-08	-1.53805e-10	-1.17079	1.20342e-05	-1.53805e-10	-1.15961
6329474	chr4:6329474:G:A	2.08466e-08	-1.53805e-10	-1.36654	1.00714e-05	-1.53805e-10	-1.33766
6329712	chr4:6329712:T:C	3.2655e-08	-1.53805e-10	-0.91773	1.45836e-05	-1.53805e-10	-0.967469
6329740	chr4:6329740:C:A	2.05996e-08	-1.53805e-10	-1.37846	9.68201e-06	-1.53805e-10	-1.3771
6329789	chr4:6329789:C:A	2.52556e-08	-1.53805e-10	-1.17468	1.16239e-05	-1.53805e-10	-1.1943
6329877	chr4:6329877:C:T	1.50543e-08	-1.69206	-3.69205e-10	6.98274e-06	-1.70393	-3.69205e-10
6330524	chr4:6330524:T:G	2.32675e-08	-1.53805e-10	-1.25667	1.08011e-05	-1.53805e-10	-1.26772
6330835	chr4:6330835:T:C	1.47298e-08	-1.71385	-3.69205e-10	6.85245e-06	-1.72276	-3.69205e-10
6330846	chr4:6330846:C:T	2.23465e-08	-1.53805e-10	-1.29706	1.1103e-05	-1.53805e-10	-1.24016
6331168	chr4:6331168:A:C	4.73105e-08	-1.53805e-10	-0.546996	1.99753e-05	-1.53805e-10	-0.652873
6331399	chr4:6331399:C:T	7.30078e-09	-1.20605	-1.20969	4.16922e-06	-1.24596	-0.973683
6331856	chr4:6331856:G:A	5.98611e-09	-1.53189	-1.0824	2.64174e-06	-1.5636	-1.11233
6332001	chr4:6332001:C:T	2.05994e-08	-1.53805e-10	-1.37847	9.70408e-06	-1.53805e-10	-1.37482
6332151	chr4:6332151:T:C	2.06235e-08	-1.53805e-10	-1.37729	9.74757e-06	-1.53805e-10	-1.37035
6332153	chr4:6332153:C:T	2.06124e-08	-1.53805e-10	-1.37783	9.68037e-06	-1.53805e-10	-1.37727
6332179	chr4:6332179:C:A	2.21153e-08	-1.53805e-10	-1.30746	1.06163e-05	-1.53805e-10	-1.28498
6332193	chr4:6332193:G:A	2.06046e-08	-1.53805e-10	-1.37821	9.77585e-06	-1.53805e-10	-1.36745
6332369	chr4:6332369:C:G	7.3603e-08	-1.53805e-10	-0.105041	3.035e-05	-1.53805e-10	-0.234571
6332569	chr4:6332569:T:C	2.26155e-08	-1.53805e-10	-1.28509	1.14759e-05	-1.53805e-10	-1.20712
6332720	chr4:6332720:G:C	1.02578e-08	-0.703317	-1.37237	4.22832e-06	-0.827278	-1.37828
6332772	chr4:6332772:A:G	1.40868e-08	-1.46118	-0.297314	1.28948e-05	-1.27643	0.185888
6332857	chr4:6332857:C:T	2.09813e-08	-1.53805e-10	-1.3601	1.02423e-05	-1.53805e-10	-1.32084
6332863	chr4:6332863:T:C	2.09899e-08	-1.53805e-10	-1.35968	1.02705e-05	-1.53805e-10	-1.31809
6333096	chr4:6333096:C:T	2.06018e-08	-1.53805e-10	-1.37835	9.72181e-06	-1.53805e-10	-1.373
6333186	chr4:6333186:C:T	1.53272e-08	-1.55112	-0.122982	6.39762e-06	-1.63319	-0.158252
6333329	chr4:6333329:G:C	2.31546e-08	-1.53805e-10	-1.26153	1.14684e-05	-1.53805e-10	-1.20777
6333390	chr4:6333390:C:T	2.04014e-08	-1.38812	-3.69205e-10	1.08937e-05	-1.25918	-3.69205e-10
6333459	chr4:6333459:C:T	8.23345e-09	-1.72161	-0.57391	3.36691e-06	-1.63363	-0.799739
6333476	chr4:6333476:C:T	1.46898e-08	-0.346192	-1.37038	8.21182e-06	-0.174625	-1.36717
6333480	chr4:6333480:T:C	2.09664e-08	-1.53805e-10	-1.3608	1.01372e-05	-1.53805e-10	-1.33116
6333765	chr4:6333765:G:A	2.56764e-08	-1.15816	-3.69205e-10	1.11191e-05	-1.23871	-3.69205e-10
6333911	chr4:6333911:A:C	3.41492e-08	-1.53805e-10	-0.872989	1.71998e-05	-1.53805e-10	-0.802472
6333997	chr4:6333997:A:T	2.14181e-08	-1.53805e-10	-1.33949	9.70988e-06	-1.53805e-10	-1.37422
6334084	chr4:6334084:A:C	2.36898e-08	-1.53805e-10	-1.23868	1.01635e-05	-1.53805e-10	-1.32857
6334202	chr4:6334202:T:C	1.80372e-08	-0.179071	-1.33222	7.17622e-06	-0.430232	-1.24636
6334239	chr4:6334239:T:C	1.29917e-08	-1.47439	-0.365031	5.20259e-06	-1.70494	-0.293271
6334241	chr4:6334241:T:C	1.42227e-07	1.49502	-0.941325	8.16125e-05	1.4216	-0.666991
6334326	chr4:6334326:T:C	5.51582e-09	-1.72244	-0.973671	2.14904e-06	-1.70416	-1.17819
6334400	chr4:6334400:C:T	8.93068e-08	-1.22461	1.31296	3.54071e-05	-1.22101	1.14055
6334735	chr4:6334735:C:A	6.65784e-08	0.868081	-1.07343	4.55211e-05	1.21004	-1.03923
6334821	chr4:6334821:C:T	4.04634e-08	-1.53805e-10	-0.70333	1.97981e-05	-1.53805e-10	-0.661783
6334891	chr4:6334891:A:G	2.76228e-08	-1.53805e-10	-1.08508	1.21048e-05	-1.53805e-10	-1.15376
6335115	chr4:6335115:C:T	3.9583e-09	-1.6914	-1.33651	1.73532e-06	-1.72276	-1.37341
6335235	chr4:6335235:G:A	9.91173e-08	-1.32337	1.51595	3.8951e-05	-1.32549	1.34043
6335632	chr4:6335632:G:C	2.07979e-08	-1.53805e-10	-1.36888	1.00543e-05	-1.53805e-10	-1.33937
6335670	chr4:6335670:G:A	3.23265e-08	0.447355	-1.37519	2.54126e-05	0.902634	-1.31476
6335705	chr4:6335705:C:A	2.35064e-08	-1.53805e-10	-1.24645	1.08293e-05	-1.53805e-10	-1.26511
6335950	chr4:6335950:A:G	1.26972e-08	-1.3619	-0.500446	7.02198e-06	-1.37915	-0.319173
6336094	chr4:6336094:C:T	1.16712e-07	-1.34396	1.69994	4.91306e-05	-1.33831	1.58543
6336102	chr4:6336102:A:G	2.76548e-08	-0.364595	-0.719331	1.76105e-05	-0.0423854	-0.73649
6336221	chr4:6336221:G:C	2.06424e-08	-1.53805e-10	-1.37638	9.8076e-06	-1.53805e-10	-1.36421
6336324	chr4:6336324:G:A	3.40726e-08	-1.53805e-10	-0.875234	1.71542e-05	-1.53805e-10	-0.805127
6336524	chr4:6336524:T:C	1.52176e-08	-0.837317	-0.843956	1.15209e-05	-0.56049	-0.642711
6337264	chr4:6337264:A:AG	3.7764e-08	-0.772372	-3.69205e-10	1.66115e-05	-0.837273	-3.69205e-10
6337313	chr4:6337313:T:C	3.83738e-08	-1.53805e-10	-0.756353	1.94129e-05	-1.53805e-10	-0.681429
6337467	chr4:6337467:T:C	8.37267e-08	0.04135	-0.017519	5.1307e-05	0.315454	-0.0249962
6337520	chr4:6337520:A:G	5.27114e-08	0.0196784	-0.458574	3.17151e-05	0.303888	-0.494463
6337558	chr4:6337558:C:T	4.58058e-08	-1.53805e-10	-0.579317	1.7024e-05	-1.53805e-10	-0.812743
6337655	chr4:6337655:G:T	2.90567e-08	0.326629	-1.36111	2.73027e-05	0.953654	-1.29404
6337805	chr4:6337805:G:A	8.71677e-08	-1.53805e-10	0.0641063	3.7926e-05	-1.53805e-10	-0.0117301
6337815	chr4:6337815:CTCGGGCATT:C	2.12905e-08	-0.0890485	-1.25642	2.49655e-05	0.621749	-1.05162
6337873	chr4:6337873:G:A	2.2328e-08	-1.53805e-10	-1.29789	9.97453e-06	-1.53805e-10	-1.34733
6338217	chr4:6338217:C:T	3.34895e-08	-1.53805e-10	-0.892495	1.68448e-05	-1.53805e-10	-0.823328
6338257	chr4:6338257:A:C	3.32217e-08	-1.53805e-10	-0.900525	1.3673e-05	-1.53805e-10	-1.03195
6338461	chr4:6338461:G:A	3.34942e-08	-1.53805e-10	-0.892355	1.68473e-05	-1.53805e-10	-0.823178
6338550	chr4:6338550:C:T	2.80167e-08	-1.53805e-10	-1.07093	1.24941e-05	-1.53805e-10	-1.12211
6339141	chr4:6339141:A:G	2.1264e-08	-1.53805e-10	-1.34671	1.03327e-05	-1.53805e-10	-1.31206
6339292	chr4:6339292:T:C	2.07062e-08	-1.53805e-10	-1.37329	9.77917e-06	-1.53805e-10	-1.36711
6339323	chr4:6339323:T:C	4.98241e-08	-1.53805e-10	-0.495228	2.74116e-05	-1.53805e-10	-0.3364
6339377	chr4:6339377:G:A	2.08254e-08	-1.53805e-10	-1.36755	9.93087e-06	-1.53805e-10	-1.35172
6339421	chr4:6339421:C:T	1.37291e-07	-1.22924	1.74761	5.34532e-05	-1.24439	1.57583
6339494	chr4:6339494:C:T	1.37297e-07	-1.19146	1.70988	5.33186e-05	-1.2081	1.53702
6339505	chr4:6339505:G:T	1.60108e-08	-1.63046	-3.69205e-10	7.18743e-06	-1.67503	-3.69205e-10
6339506	chr4:6339506:C:T	1.55779e-08	-1.65787	-3.69205e-10	7.05407e-06	-1.69376	-3.69205e-10
6339638	chr4:6339638:A:G	3.75603e-08	-1.53805e-10	-0.777779	1.49852e-05	-1.53805e-10	-0.940306
6339975	chr4:6339975:T:C	3.02717e-08	-1.53805e-10	-0.993515	1.49175e-05	-1.53805e-10	-0.944833
6340013	chr4:6340013:T:G	1.96644e-08	-1.37348	-0.0514395	1.04491e-05	-1.12597	-0.174883
6340141	chr4:6340141:C:T	1.6398e-08	-1.60657	-3.69205e-10	7.53586e-06	-1.6277	-3.69205e-10
6340164	chr4:6340164:C:CA	4.91407e-08	-1.53805e-10	-0.509039	1.95949e-05	-1.53805e-10	-0.672097
6340341	chr4:6340341:T:C	2.43102e-08	-1.53805e-10	-1.21283	1.11662e-05	-1.53805e-10	-1.23448
6340372	chr4:6340372:AGGTGCAATGCATCAGAGG:A	4.30516e-08	-0.00166368	-0.639665	4.0474e-05	0.422136	-0.368845
6340812	chr4:6340812:G:A	3.45966e-08	-1.53805e-10	-0.859971	1.40234e-05	-1.53805e-10	-1.00664
6340851	chr4:6340851:C:T	3.36199e-08	-1.53805e-10	-0.888609	1.36881e-05	-1.53805e-10	-1.03084
6341037	chr4:6341037:G:A	2.75772e-08	-1.32572	0.23898	1.15586e-05	-1.363	0.163066
6341564	chr4:6341564:C:T	4.06265e-08	-1.53805e-10	-0.699307	1.79948e-05	-1.53805e-10	-0.757288
6341860	chr4:6341860:A:T	5.43647e-08	-1.53805e-10	-0.408013	2.07971e-05	-1.53805e-10	-0.612554
6342291	chr4:6342291:G:A	3.15052e-08	-1.53805e-10	-0.953575	1.40885e-05	-1.53805e-10	-1.00201
6342510	chr4:6342510:A:G	7.46874e-09	-1.04556	-1.34744	3.55157e-06	-1.00401	-1.37597
6342633	chr4:6342633:C:G	7.74083e-08	-1.53805e-10	-0.054633	3.99378e-05	-1.53805e-10	0.0399539
6342749	chr4:6342749:T:A	2.74919e-08	-1.53805e-10	-1.08983	1.3653e-05	-1.53805e-10	-1.03341
6343002	chr4:6343002:AG:A	3.65139e-08	-1.53805e-10	-0.806035	1.82371e-05	-1.53805e-10	-0.743909
6343054	chr4:6343054:G:A	2.73592e-08	-1.53805e-10	-1.09467	1.35685e-05	-1.53805e-10	-1.03962
6343082	chr4:6343082:C:T	4.72534e-08	-1.53805e-10	-0.548202	2.59417e-05	-1.53805e-10	-0.391518
6343168	chr4:6343168:T:C	2.42915e-08	-1.53805e-10	-1.2136	1.10472e-05	-1.53805e-10	-1.24519
6343256	chr4:6343256:C:T	2.42573e-08	-0.405594	-0.809417	1.21532e-05	-0.520136	-0.62964
6343311	chr4:6343311:G:A	2.03307e-08	-0.343876	-1.04772	1.53169e-05	0.113113	-1.03153
6343345	chr4:6343345:C:T	2.25448e-08	-1.53805e-10	-1.28822	1.07074e-05	-1.53805e-10	-1.27644
6343464	chr4:6343464:C:T	2.06028e-08	-1.53805e-10	-1.3783	9.71865e-06	-1.53805e-10	-1.37332
6343511	chr4:6343511:G:A	2.08295e-08	-1.53805e-10	-1.36736	9.72898e-06	-1.53805e-10	-1.37226
6343570	chr4:6343570:A:G	2.09562e-08	-1.53805e-10	-1.36129	9.97249e-06	-1.53805e-10	-1.34754
6344564	chr4:6344564:C:T	3.65149e-08	-1.53805e-10	-0.806006	1.86585e-05	-1.53805e-10	-0.721067
6344853	chr4:6344853:C:T	2.90612e-08	-1.53805e-10	-1.03432	1.30433e-05	-1.53805e-10	-1.0791
6344985	chr4:6344985:A:G	1.20855e-08	-0.634574	-1.27715	3.85172e-06	-0.927918	-1.37093
6345184	chr4:6345184:C:T	2.60628e-08	-1.53805e-10	-1.14322	1.2474e-05	-1.53805e-10	-1.12372
6345300	chr4:6345300:G:A	3.21921e-08	0.431075	-1.36308	1.06518e-05	0.083317	-1.36496
6345336	chr4:6345336:G:A	2.86484e-08	-1.53805e-10	-1.04863	1.25473e-05	-1.53805e-10	-1.11787
6345558	chr4:6345558:G:C	3.32366e-08	-1.53805e-10	-0.900076	1.67672e-05	-1.53805e-10	-0.827946
6345649	chr4:6345649:A:C	5.08484e-08	-1.53805e-10	-0.474879	1.85707e-05	-1.53805e-10	-0.725782
6345996	chr4:6345996:C:G	3.0064e-08	-1.53805e-10	-1.0004	1.31011e-05	-1.53805e-10	-1.07467
6346043	chr4:6346043:CCA:C	1.50559e-08	-1.69195	-3.69205e-10	6.88875e-06	-1.71748	-3.69205e-10
6346214	chr4:6346214:G:A	3.62073e-08	-1.53805e-10	-0.814468	1.58109e-05	-1.53805e-10	-0.886671
6346261	chr4:6346261:C:T	8.30728e-08	-1.53805e-10	0.0159901	3.00363e-05	-1.53805e-10	-0.244961
6346464	chr4:6346464:T:C	2.69251e-08	-1.44796	0.337294	7.62019e-06	-1.5253	-0.0912665
6346786	chr4:6346786:G:A	4.4441e-09	-1.53468	-1.37747	2.1817e-06	-1.49004	-1.37722
6347126	chr4:6347126:T:G	2.07884e-08	-1.53805e-10	-1.36933	9.94524e-06	-1.53805e-10	-1.35027
6347189	chr4:6347189:G:A	5.52029e-09	-1.71231	-0.982984	2.12097e-06	-1.62104	-1.27445
6347404	chr4:6347404:C:T	2.39697e-08	-0.529777	-0.697161	7.10136e-06	-0.745265	-0.941816
6347567	chr4:6347567:C:T	6.19951e-09	-1.72204	-0.857213	2.78417e-06	-1.72199	-0.901425
6347836	chr4:6347836:C:T	1.32455e-07	-1.53805e-10	0.482515	5.2724e-05	-1.53805e-10	0.317703
6348049	chr4:6348049:G:A	2.5548e-08	-1.53805e-10	-1.16317	1.26915e-05	-1.53805e-10	-1.10644
6348331	chr4:6348331:G:A	5.48487e-09	-1.32554	-1.37619	2.812e-06	-1.24575	-1.36772
6348596	chr4:6348596:C:T	2.1141e-08	-1.53805e-10	-1.35251	9.74269e-06	-1.53805e-10	-1.37085
6348622	chr4:6348622:C:G	2.11829e-08	-1.53805e-10	-1.35053	1.0094e-05	-1.53805e-10	-1.33543
6348713	chr4:6348713:C:T	7.76139e-08	-1.53805e-10	-0.0519802	4.25083e-05	-1.53805e-10	0.102331
6348983	chr4:6348983:T:G	1.28786e-08	-1.38296	-0.465195	9.70058e-06	-1.31483	-0.0603558
6349099	chr4:6349099:A:G	5.35685e-09	-1.45465	-1.2707	2.76365e-06	-1.39742	-1.2334
6349261	chr4:6349261:C:A	2.11689e-08	-1.53805e-10	-1.35119	1.00863e-05	-1.53805e-10	-1.33619
6349720	chr4:6349720:T:G	2.40829e-08	-1.53805e-10	-1.22222	1.16745e-05	-1.53805e-10	-1.18996
6349765	chr4:6349765:C:T	5.77857e-09	-1.28762	-1.36195	3.0012e-06	-1.21405	-1.33431
6350007	chr4:6350007:C:T	2.23132e-08	-1.53805e-10	-1.29855	1.03622e-05	-1.53805e-10	-1.3092
6350266	chr4:6350266:C:T	2.23185e-08	-1.53805e-10	-1.29831	1.0188e-05	-1.53805e-10	-1.32615
6350308	chr4:6350308:T:C	2.47712e-08	-1.53805e-10	-1.19405	1.09343e-05	-1.53805e-10	-1.25546
6350333	chr4:6350333:A:G	6.73331e-09	-1.2294	-1.26726	3.02738e-06	-1.16362	-1.37605
6350670	chr4:6350670:CA:C	7.39744e-08	-1.27395	1.17394	4.6945e-05	-1.21794	1.41955
6350748	chr4:6350748:T:C	2.09406e-08	-1.53805e-10	-1.36204	9.88106e-06	-1.53805e-10	-1.35675
6350989	chr4:6350989:G:A	2.27876e-08	-1.53805e-10	-1.27751	1.09681e-05	-1.53805e-10	-1.25238
6351139	chr4:6351139:T:C	2.05999e-08	-1.53805e-10	-1.37844	9.67357e-06	-1.53805e-10	-1.37797
6351266	chr4:6351266:T:TCG	2.06957e-08	-1.53805e-10	-1.3738	9.67658e-06	-1.53805e-10	-1.37766
6351335	chr4:6351335:T:A	7.1247e-09	-1.14312	-1.29704	3.34513e-06	-1.17235	-1.26751
6351381	chr4:6351381:T:C	4.8909e-09	-1.5172	-1.29915	2.66757e-06	-1.47433	-1.19187
6351490	chr4:6351490:G:T	2.18119e-08	-1.32127	-3.69205e-10	9.49762e-06	-1.39633	-3.69205e-10
6351665	chr4:6351665:G:A	3.24614e-08	-1.53805e-10	-0.923676	1.40274e-05	-1.53805e-10	-1.00635
6351779	chr4:6351779:C:T	5.6185e-09	-1.68675	-0.990909	2.53522e-06	-1.70292	-1.01417
6351828	chr4:6351828:G:A	2.09932e-08	-1.53805e-10	-1.35953	9.80693e-06	-1.53805e-10	-1.36428
6352071	chr4:6352071:T:C	5.66297e-09	-1.68389	-0.985885	3.47289e-06	-1.66112	-0.741261
6352079	chr4:6352079:A:G	2.15343e-08	-1.53805e-10	-1.33408	1.07708e-05	-1.53805e-10	-1.27053
6352100	chr4:6352100:C:T	2.10616e-08	-1.53805e-10	-1.35627	9.95059e-06	-1.53805e-10	-1.34974
6352337	chr4:6352337:CT:C	2.10575e-08	-1.53805e-10	-1.35647	9.94802e-06	-1.53805e-10	-1.34999
6352341	chr4:6352341:C:G	2.10616e-08	-1.53805e-10	-1.35628	9.95022e-06	-1.53805e-10	-1.34977
6352360	chr4:6352360:GC:G	2.06135e-08	-1.53805e-10	-1.37778	9.70677e-06	-1.53805e-10	-1.37454
6352488	chr4:6352488:G:A	5.84178e-08	0.986064	-1.32217	1.06291e-05	-0.00209875	-1.28167
6352639	chr4:6352639:A:G	4.98762e-09	-1.56247	-1.2343	2.96592e-06	-1.50204	-1.05814
6352741	chr4:6352741:A:G	5.43224e-09	-1.60917	-1.1022	3.23104e-06	-1.57423	-0.900338
6352812	chr4:6352812:CTG:C	5.12341e-08	-1.53805e-10	-0.467321	2.03321e-05	-1.53805e-10	-0.635166
6354044	chr4:6354044:C:A	2.18497e-08	-1.53805e-10	-1.31954	1.06013e-05	-1.53805e-10	-1.28639
6354245	chr4:6354245:G:A	2.51984e-08	-1.53805e-10	-1.17695	1.12389e-05	-1.53805e-10	-1.22799
6354309	chr4:6354309:C:T	3.38214e-08	-1.08973	0.207092	1.01617e-05	-1.12958	-0.199161
6354513	chr4:6354513:C:T	5.92348e-09	-1.44396	-1.18084	3.17803e-06	-1.42486	-1.06625
6354553	chr4:6354553:C:A	5.60412e-08	-1.53805e-10	-0.377641	2.4141e-05	-1.53805e-10	-0.463455
6354568	chr4:6354568:A:G	5.22076e-08	-1.53805e-10	-0.448499	2.07505e-05	-1.53805e-10	-0.614797
6354614	chr4:6354614:T:C	6.67811e-09	-1.41355	-1.09135	2.48278e-06	-1.42321	-1.31478
6354638	chr4:6354638:G:A	7.7261e-09	-1.49013	-0.868995	5.3597e-06	-1.42726	-0.541197
6354786	chr4:6354786:G:A	7.76728e-09	-1.1959	-1.15791	3.15735e-06	-1.15118	-1.34646
6354805	chr4:6354805:G:A	2.10675e-08	-1.53805e-10	-1.356	1.00135e-05	-1.53805e-10	-1.34343
6354830	chr4:6354830:C:A	3.74471e-08	-1.67915	0.89835	1.27611e-05	-1.67277	0.571801
6355209	chr4:6355209:A:ATGAATG	3.97818e-09	-1.71685	-1.30605	1.74847e-06	-1.71016	-1.37847
6355256	chr4:6355256:G:A	4.01082e-09	-1.64154	-1.37319	1.95669e-06	-1.60025	-1.37587
6355282	chr4:6355282:G:A	3.9241e-09	-1.66539	-1.3712	1.96005e-06	-1.62933	-1.34507
6355360	chr4:6355360:T:C	3.99531e-09	-1.64269	-1.37591	1.96519e-06	-1.5995	-1.37228
6355483	chr4:6355483:C:A	2.40551e-08	-1.53805e-10	-1.22338	1.0817e-05	-1.53805e-10	-1.26625
6355806	chr4:6355806:C:T	2.49758e-08	-1.53805e-10	-1.18582	1.12026e-05	-1.53805e-10	-1.23122
6355866	chr4:6355866:C:T	2.16775e-08	-1.53805e-10	-1.32745	1.0003e-05	-1.53805e-10	-1.34449
6355867	chr4:6355867:A:G	1.27226e-08	-1.38054	-0.479812	3.98444e-06	-1.42573	-0.839243
6355881	chr4:6355881:C:A	2.90757e-08	-1.53805e-10	-1.03382	1.31803e-05	-1.53805e-10	-1.06864
6355953	chr4:6355953:C:T	2.81213e-08	-1.53805e-10	-1.0672	1.2773e-05	-1.53805e-10	-1.10003
6356137	chr4:6356137:C:T	2.08656e-08	-1.53805e-10	-1.36562	9.72251e-06	-1.53805e-10	-1.37292
6356243	chr4:6356243:A:G	2.58854e-08	-0.768318	-0.381729	1.80402e-05	-0.660209	-0.0945558
6356283	chr4:6356283:T:C	1.09671e-08	-1.52378	-0.485046	4.81532e-06	-1.4646	-0.61096
6356463	chr4:6356463:C:T	5.37732e-09	-1.50514	-1.2164	2.993e-06	-1.44002	-1.11107
6356484	chr4:6356484:T:C	5.635e-09	-1.68334	-0.991391	3.11667e-06	-1.66729	-0.843312
6357073	chr4:6357073:C:A	2.11635e-08	-1.53805e-10	-1.35145	9.92439e-06	-1.53805e-10	-1.35237
6357174	chr4:6357174:C:T	2.06683e-08	-1.53805e-10	-1.37512	9.80733e-06	-1.53805e-10	-1.36424
6357213	chr4:6357213:G:A	3.20645e-08	-1.53805e-10	-0.935979	1.55016e-05	-1.53805e-10	-0.906422
6357352	chr4:6357352:C:G	4.10301e-08	-1.53805e-10	-0.689422	1.7447e-05	-1.53805e-10	-0.788198
6357439	chr4:6357439:A:C	7.6743e-09	-1.46144	-0.904413	3.06605e-06	-1.48034	-1.04664
6358018	chr4:6358018:C:T	2.07357e-08	-1.53805e-10	-1.37187	9.77474e-06	-1.53805e-10	-1.36757
6358184	chr4:6358184:T:C	4.07662e-08	-0.462535	-0.233339	2.95012e-05	-0.338959	0.0760205
6358385	chr4:6358385:AG:A	3.56996e-08	-1.53805e-10	-0.828587	1.53548e-05	-1.53805e-10	-0.915942
6358549	chr4:6358549:A:G	4.36814e-08	-0.566302	-0.0605021	3.19546e-05	-0.451106	0.268054
6358564	chr4:6358564:G:A	1.6616e-08	-1.59336	-3.69205e-10	8.25866e-06	-1.53611	-3.69205e-10
6358585	chr4:6358585:A:C	5.47994e-09	-1.57626	-1.12637	3.39441e-06	-1.51149	-0.913749
6358822	chr4:6358822:G:A	9.32169e-09	-1.64057	-0.530812	5.22142e-06	-1.59671	-0.397888
6358971	chr4:6358971:T:C	2.3742e-08	-1.53805e-10	-1.23648	1.1445e-05	-1.53805e-10	-1.20981
6359039	chr4:6359039:T:C	7.52752e-09	-1.01738	-1.36778	4.00221e-06	-0.908037	-1.35249
6359061	chr4:6359061:C:T	2.99675e-08	-1.53805e-10	-1.00361	1.31109e-05	-1.53805e-10	-1.07393
6359149	chr4:6359149:T:G	2.09363e-08	-1.53805e-10	-1.36224	1.01403e-05	-1.53805e-10	-1.33085
6359200	chr4:6359200:A:G	4.02574e-08	-0.279177	-0.429257	2.85792e-05	-0.145267	-0.149421
6359294	chr4:6359294:A:G	5.93789e-09	-1.46762	-1.15475	2.71293e-06	-1.374	-1.27534
6360087	chr4:6360087:T:C	6.70379e-09	-1.3607	-1.14035	3.56256e-06	-1.26706	-1.10983
6360134	chr4:6360134:G:T	2.48032e-08	-1.19275	-3.69205e-10	1.11579e-05	-1.23522	-3.69205e-10
6360211	chr4:6360211:C:A	2.15124e-08	-1.53805e-10	-1.3351	1.02608e-05	-1.53805e-10	-1.31904
6360418	chr4:6360418:G:A	2.06436e-08	-1.53805e-10	-1.37632	9.8258e-06	-1.53805e-10	-1.36236
6360456	chr4:6360456:T:C	6.98483e-09	-1.10383	-1.35616	4.03356e-06	-0.975233	-1.27749
6360461	chr4:6360461:C:T	2.06901e-08	-1.53805e-10	-1.37407	9.82147e-06	-1.53805e-10	-1.3628
6360747	chr4:6360747:G:T	1.76491e-08	-1.53304	-3.69205e-10	8.50561e-06	-1.50664	-3.69205e-10
6360790	chr4:6360790:A:C	2.22953e-08	-1.53805e-10	-1.29935	1.05257e-05	-1.53805e-10	-1.29354
6360920	chr4:6360920:T:C	5.10203e-09	-1.41248	-1.36161	2.8827e-06	-1.31674	-1.2719
6361027	chr4:6361027:T:C	3.24353e-08	-0.505645	-0.418835	2.31367e-05	-0.384273	-0.121674
6361070	chr4:6361070:G:A	2.07402e-08	-1.53805e-10	-1.37165	9.86415e-06	-1.53805e-10	-1.35846
6361091	chr4:6361091:A:C	4.10146e-08	-1.53805e-10	-0.689799	1.71074e-05	-1.53805e-10	-0.807859
6361409	chr4:6361409:A:T	3.3819e-08	-1.53805e-10	-0.882705	1.44307e-05	-1.53805e-10	-0.978011
6361686	chr4:6361686:G:C	8.79481e-09	-1.68761	-0.541954	2.61352e-06	-1.67561	-1.01106
6361695	chr4:6361695:G:A	2.14517e-08	-1.53805e-10	-1.33793	1.03077e-05	-1.53805e-10	-1.31448
6361725	chr4:6361725:C:T	2.10409e-08	-1.53805e-10	-1.35726	1.00138e-05	-1.53805e-10	-1.3434
6361881	chr4:6361881:G:A	3.78641e-09	-1.71422	-1.35809	2.09863e-06	-1.7227	-1.18338
6361926	chr4:6361926:G:A	2.08402e-08	-1.53805e-10	-1.36685	9.85754e-06	-1.53805e-10	-1.35913
6361958	chr4:6361958:G:A	2.15059e-08	-1.53805e-10	-1.3354	1.02587e-05	-1.53805e-10	-1.31925
6362006	chr4:6362006:G:A	2.06e-08	-1.53805e-10	-1.37844	9.74149e-06	-1.53805e-10	-1.37097
6362052	chr4:6362052:G:A	2.1e-08	-1.62097	0.261767	8.78168e-06	-1.65371	0.179011
6362151	chr4:6362151:C:T	2.07211e-08	-1.53805e-10	-1.37258	9.79663e-06	-1.53805e-10	-1.36533
6362176	chr4:6362176:C:T	2.28358e-08	-1.62042	0.345016	9.52854e-06	-1.65323	0.260156
6362209	chr4:6362209:G:C	8.14876e-09	-1.60243	-0.703432	2.5852e-06	-1.5928	-1.10477
6362359	chr4:6362359:G:C	2.78208e-08	-1.07794	-3.69205e-10	1.23214e-05	-1.13603	-3.69205e-10
6362584	chr4:6362584:G:A	6.60609e-09	-1.55276	-0.962974	2.37992e-06	-1.52926	-1.25104
6362797	chr4:6362797:C:T	2.97403e-08	-1.53805e-10	-1.01122	1.24609e-05	-1.53805e-10	-1.12477
6362859	chr4:6362859:C:A	5.71272e-08	-0.358446	-3.69205e-10	2.25501e-05	-0.53163	-3.69205e-10
6363106	chr4:6363106:T:A	2.12139e-08	-1.53805e-10	-1.34907	1.01637e-05	-1.53805e-10	-1.32855
6363122	chr4:6363122:A:C	1.66838e-08	-0.368532	-1.22076	9.34681e-06	-0.264492	-1.14784
6363153	chr4:6363153:T:G	1.09911e-08	-1.09638	-0.910254	4.97025e-06	-0.977917	-1.06598
6363376	chr4:6363376:A:G	8.87335e-09	-1.65276	-0.567916	2.99833e-06	-1.6053	-0.944015
6363439	chr4:6363439:C:T	2.88955e-08	-1.53805e-10	-1.04004	1.30973e-05	-1.53805e-10	-1.07496
6363447	chr4:6363447:C:T	1.84826e-08	-1.44243	-0.0444693	5.36139e-06	-1.62869	-0.339451
6363778	chr4:6363778:T:C	2.11557e-08	-1.53805e-10	-1.35182	9.67399e-06	-1.53805e-10	-1.37793
6364418	chr4:6364418:G:A	3.52352e-08	-1.53805e-10	-0.841683	1.52443e-05	-1.53805e-10	-0.923164
6364720	chr4:6364720:G:A	2.09886e-08	-1.53805e-10	-1.35975	9.94722e-06	-1.53805e-10	-1.35007
6364896	chr4:6364896:C:T	2.06082e-08	-1.53805e-10	-1.37804	9.67887e-06	-1.53805e-10	-1.37742
6365516	chr4:6365516:G:A	6.22233e-08	0.31164	-0.584638	1.77563e-05	0.178717	-0.949343
6365537	chr4:6365537:C:A	2.30124e-08	-1.53805e-10	-1.2677	1.0547e-05	-1.53805e-10	-1.29152
6365700	chr4:6365700:G:T	3.34498e-08	-1.53805e-10	-0.893681	1.43954e-05	-1.53805e-10	-0.980457
6365740	chr4:6365740:T:C	1.50187e-08	-1.49658	-0.197848	6.32369e-06	-1.51967	-0.283391
6365914	chr4:6365914:G:C	2.72727e-08	-1.53805e-10	-1.09784	1.3831e-05	-1.53805e-10	-1.02045
6366024	chr4:6366024:C:T	1.42193e-08	-0.615312	-1.13382	4.79982e-06	-0.770826	-1.30796
6366048	chr4:6366048:G:A	2.06847e-08	-1.53805e-10	-1.37433	9.75844e-06	-1.53805e-10	-1.36924
6366276	chr4:6366276:C:T	5.5311e-09	-1.32532	-1.36802	2.48222e-06	-1.36567	-1.37255
6366293	chr4:6366293:G:A	6.6008e-09	-1.33906	-1.17747	2.58127e-06	-1.44538	-1.2537
6366399	chr4:6366399:G:A	8.26311e-09	-1.33512	-0.956802	2.6442e-06	-1.45631	-1.2187
6366800	chr4:6366800:C:T	3.88225e-08	-1.53805e-10	-0.744728	1.73309e-05	-1.53805e-10	-0.794879
6366812	chr4:6366812:G:A	1.64877e-08	-1.60111	-3.69205e-10	8.14089e-06	-1.55047	-3.69205e-10
6366964	chr4:6366964:G:A	2.06855e-08	-1.53805e-10	-1.37429	9.85747e-06	-1.53805e-10	-1.35914
6367278	chr4:6367278:C:T	2.14061e-08	-1.34005	-3.69205e-10	9.28857e-06	-1.41858	-3.69205e-10
6367441	chr4:6367441:C:T	2.00269e-08	-1.6954	0.288748	5.64647e-06	-1.71798	-0.198363
6367517	chr4:6367517:A:G	5.50423e-09	-1.3386	-1.35961	2.2834e-06	-1.45145	-1.37025
6367657	chr4:6367657:T:C	1.00368e-08	-1.71107	-0.386395	4.06191e-06	-1.72185	-0.523867
6367976	chr4:6367976:A:T	1.07686e-08	-1.24103	-0.786057	4.66683e-06	-1.16725	-0.939639
6368162	chr4:6368162:G:C	5.47056e-09	-1.48824	-1.21611	2.04864e-06	-1.56989	-1.36031
6368426	chr4:6368426:T:C	2.37414e-08	-1.23651	-3.69205e-10	1.17185e-05	-1.1862	-3.69205e-10
6368594	chr4:6368594:A:G	2.76416e-08	-1.53805e-10	-1.0844	1.24029e-05	-1.53805e-10	-1.12944
6368768	chr4:6368768:C:T	2.93061e-08	-1.53805e-10	-1.02593	1.31716e-05	-1.53805e-10	-1.06931
6368978	chr4:6368978:G:T	7.38474e-09	-1.5216	-0.882714	2.51262e-06	-1.5468	-1.17925
6368994	chr4:6368994:T:C	1.84159e-08	-0.136375	-1.35414	7.04673e-06	-0.316336	-1.37847
6369698	chr4:6369698:C:T	1.40458e-07	-1.53805e-10	0.541182	5.37367e-05	-1.53805e-10	0.336728
6369747	chr4:6369747:C:T	2.8804e-08	-1.53805e-10	-1.04321	1.29325e-05	-1.53805e-10	-1.08762
6369861	chr4:6369861:T:C	3.29158e-08	-0.909776	-3.69205e-10	1.65325e-05	-0.84204	-3.69205e-10
6369866	chr4:6369866:T:C	9.48795e-09	-1.12737	-1.02633	4.09764e-06	-1.031	-1.20596
6370523	chr4:6370523:C:T	2.07349e-08	-1.53805e-10	-1.37191	9.82833e-06	-1.53805e-10	-1.3621
6370684	chr4:6370684:C:T	2.64946e-08	-1.53805e-10	-1.12679	1.32441e-05	-1.53805e-10	-1.06381
6370731	chr4:6370731:C:T	4.94649e-09	-1.61753	-1.18752	1.87081e-06	-1.66643	-1.35457
6371133	chr4:6371133:C:T	2.06486e-08	-1.53805e-10	-1.37608	9.81324e-06	-1.53805e-10	-1.36364
6371440	chr4:6371440:A:T	3.43924e-08	-0.865892	-3.69205e-10	1.43514e-05	-0.98352	-3.69205e-10
6371601	chr4:6371601:C:G	1.3141e-08	-0.7405	-1.08749	6.18789e-06	-0.843132	-0.981641
6371914	chr4:6371914:C:T	1.54004e-07	0.633249	-3.69205e-10	6.35417e-05	0.504329	-3.69205e-10
6372115	chr4:6372115:C:T	2.0925e-08	-1.53805e-10	-1.36278	9.69215e-06	-1.53805e-10	-1.37605
6372118	chr4:6372118:C:T	2.08713e-08	-1.53805e-10	-1.36535	9.68306e-06	-1.53805e-10	-1.37699
6372121	chr4:6372121:A:G	3.22795e-08	-1.53805e-10	-0.929296	1.44784e-05	-1.53805e-10	-0.974709
6372462	chr4:6372462:A:G	1.2869e-08	-0.561818	-1.28709	5.24644e-06	-0.668581	-1.32124
6372536	chr4:6372536:G:A	2.36012e-08	-1.53805e-10	-1.24243	1.04975e-05	-1.53805e-10	-1.29623
6372739	chr4:6372739:G:C	3.35051e-08	-1.53805e-10	-0.892031	1.50126e-05	-1.53805e-10	-0.938481
6372741	chr4:6372741:T:C	4.73138e-09	-1.50191	-1.3476	2.57093e-06	-1.37937	-1.32373
6372810	chr4:6372810:G:A	1.83818e-08	-1.49236	-3.69205e-10	8.18323e-06	-1.54528	-3.69205e-10
6372826	chr4:6372826:C:T	3.11554e-08	-1.53805e-10	-0.96474	1.28787e-05	-1.53805e-10	-1.0918
6372882	chr4:6372882:A:C	3.33241e-08	-1.53805e-10	-0.897447	1.49187e-05	-1.53805e-10	-0.94475
6372997	chr4:6372997:C:T	2.86026e-08	-1.53805e-10	-1.05023	1.24064e-05	-1.53805e-10	-1.12916
6373144	chr4:6373144:G:A	5.60007e-08	-1.53805e-10	-0.378364	2.78091e-05	-1.53805e-10	-0.322004
6373314	chr4:6373314:A:G	3.23536e-08	-1.53805e-10	-0.927002	1.45012e-05	-1.53805e-10	-0.97314
6373395	chr4:6373395:A:G	3.16354e-08	-1.53805e-10	-0.94945	1.30365e-05	-1.53805e-10	-1.07961
6373482	chr4:6373482:C:T	2.53413e-08	-1.53805e-10	-1.17129	1.24685e-05	-1.53805e-10	-1.12416
6373542	chr4:6373542:A:G	5.98555e-09	-1.61146	-1.00292	2.18733e-06	-1.70942	-1.15526
6373579	chr4:6373579:C:T	2.90175e-08	-1.53805e-10	-1.03583	1.21354e-05	-1.53805e-10	-1.15124
6374154	chr4:6374154:G:T	2.61084e-08	-1.53805e-10	-1.14147	1.15032e-05	-1.53805e-10	-1.20474
6374234	chr4:6374234:C:A	6.22988e-08	-1.53805e-10	-0.271786	3.28334e-05	-1.53805e-10	-0.15592
6374245	chr4:6374245:C:T	9.34695e-09	-1.28342	-0.885258	3.13333e-06	-1.49246	-1.01281
6374259	chr4:6374259:T:C	2.06196e-08	-1.53805e-10	-1.37748	9.80651e-06	-1.53805e-10	-1.36432
6374339	chr4:6374339:A:G	2.05995e-08	-1.53805e-10	-1.37846	9.73001e-06	-1.53805e-10	-1.37215
6374341	chr4:6374341:A:G	8.34166e-09	-1.20381	-1.07866	2.82569e-06	-1.43009	-1.17852
6374546	chr4:6374546:C:T	7.7021e-09	-1.25051	-1.11172	2.65917e-06	-1.46554	-1.20381
6374611	chr4:6374611:T:C	2.75462e-08	-1.52341	0.435541	1.40675e-05	-1.55149	0.547987
6375048	chr4:6375048:C:T	2.19752e-08	-1.31381	-3.69205e-10	1.05515e-05	-1.2911	-3.69205e-10
6375124	chr4:6375124:G:T	1.22416e-08	-0.906746	-0.992143	4.87689e-06	-0.992548	-1.07031
6375273	chr4:6375273:A:G	2.44397e-08	-1.53805e-10	-1.20752	1.0744e-05	-1.53805e-10	-1.27302
6375315	chr4:6375315:C:T	2.67171e-08	-1.53805e-10	-1.11842	1.17125e-05	-1.53805e-10	-1.18671
6375542	chr4:6375542:C:T	2.66213e-08	-1.53805e-10	-1.12202	1.16746e-05	-1.53805e-10	-1.18995
6375582	chr4:6375582:C:T	3.04888e-08	-0.496704	-0.489664	7.19119e-06	-0.913699	-0.760812
6375803	chr4:6375803:C:G	3.23853e-08	-0.395891	-0.530132	7.58171e-06	-0.829094	-0.792535
6375807	chr4:6375807:A:G	1.28617e-08	-1.19949	-0.649984	4.72896e-06	-1.27081	-0.82285
6375828	chr4:6375828:C:T	2.10755e-08	-1.53805e-10	-1.35562	9.76242e-06	-1.53805e-10	-1.36883
6376326	chr4:6376326:G:A	2.77563e-07	0.327915	0.894405	5.10418e-05	0.436856	-0.15158
6376353	chr4:6376353:A:G	2.0771e-08	-1.53805e-10	-1.37017	9.99334e-06	-1.53805e-10	-1.34545
6376690	chr4:6376690:G:C	2.13495e-08	-1.53805e-10	-1.3427	9.8852e-06	-1.53805e-10	-1.35633
6377244	chr4:6377244:G:C	4.34425e-08	-1.53805e-10	-0.63229	2.14821e-05	-1.53805e-10	-0.580146
6377431	chr4:6377431:G:A	3.19791e-08	-0.261019	-0.677625	1.31406e-05	-0.0144736	-1.05719
6377460	chr4:6377460:A:C	1.03753e-08	-0.820232	-1.24407	4.20477e-06	-0.923971	-1.28718
6377909	chr4:6377909:G:A	2.3882e-08	-1.2306	-3.69205e-10	1.03875e-05	-1.30676	-3.69205e-10
6377948	chr4:6377948:C:T	2.72147e-08	-1.53805e-10	-1.09997	1.18615e-05	-1.53805e-10	-1.17407
6378137	chr4:6378137:G:A	3.32112e-08	-1.53805e-10	-0.900841	1.67405e-05	-1.53805e-10	-0.829538
6378228	chr4:6378228:G:A	7.64483e-08	-1.53805e-10	-0.0671132	3.82827e-05	-1.53805e-10	-0.00237001
6378623	chr4:6378623:C:T	2.12239e-08	-1.53805e-10	-1.3486	9.78067e-06	-1.53805e-10	-1.36696
6378868	chr4:6378868:C:T	2.17939e-08	-0.917405	-0.404692	7.30111e-06	-1.08168	-0.577667
6379031	chr4:6379031:CT:C	1.55284e-08	-1.66585	0.00479372	8.35303e-06	-1.38633	-0.138417
6379596	chr4:6379596:G:A	3.96902e-09	-1.65317	-1.37204	2.40394e-06	-1.39185	-1.37841
6380528	chr4:6380528:TG:T	1.12692e-07	-0.392364	0.713298	4.01154e-05	-0.563851	0.608244
6380662	chr4:6380662:C:T	9.65118e-09	-1.37297	-0.763672	4.42527e-06	-1.46675	-0.693288
6380740	chr4:6380740:G:A	3.16522e-08	-1.53805e-10	-0.948919	1.38351e-05	-1.53805e-10	-1.02016
6380784	chr4:6380784:G:A	1.51829e-08	-1.68356	-3.69205e-10	6.86973e-06	-1.72024	-3.69205e-10
6381471	chr4:6381471:C:A	6.44635e-08	-1.53805e-10	-0.237627	2.69416e-05	-1.53805e-10	-0.353696
6381697	chr4:6381697:C:T	3.0632e-08	-1.53805e-10	-0.981681	1.52537e-05	-1.53805e-10	-0.922544
6382079	chr4:6382079:G:A	2.08056e-08	-1.53805e-10	-1.36851	9.91018e-06	-1.53805e-10	-1.35381
6382096	chr4:6382096:A:C	2.64193e-08	-1.53805e-10	-1.12963	1.24629e-05	-1.53805e-10	-1.12462
6382238	chr4:6382238:G:T	4.8629e-09	-1.71419	-1.1079	2.13148e-06	-1.69113	-1.19943
6382242	chr4:6382242:G:A	5.63691e-08	-1.53805e-10	-0.371806	2.37056e-05	-1.53805e-10	-0.481658
6382338	chr4:6382338:A:T	2.61224e-08	-1.53805e-10	-1.14094	1.27389e-05	-1.53805e-10	-1.10271
6382756	chr4:6382756:C:T	9.48395e-08	-1.53805e-10	0.148459	3.62968e-05	-1.53805e-10	-0.0556394
6382947	chr4:6382947:G:A	3.45901e-08	-0.339941	-0.520218	1.00908e-05	-0.49649	-0.839258
6383096	chr4:6383096:C:T	1.63477e-08	-1.04117	-0.568464	5.74931e-06	-1.08651	-0.811781
6383233	chr4:6383233:GAACCCCCCC:G	2.6109e-08	-1.53805e-10	-1.14145	1.11797e-05	-1.53805e-10	-1.23327
6383258	chr4:6383258:C:T	9.20646e-09	-1.04936	-1.13446	3.63394e-06	-1.17827	-1.17879
6383527	chr4:6383527:G:A	2.11998e-08	-1.53805e-10	-1.34974	1.01732e-05	-1.53805e-10	-1.32761
6383585	chr4:6383585:C:T	1.15204e-08	-0.581305	-1.37831	4.26684e-06	-0.830519	-1.36598
6383644	chr4:6383644:A:G	1.16771e-08	-0.809263	-1.13683	7.49717e-06	-0.700531	-0.932311
6383725	chr4:6383725:A:G	4.88238e-09	-1.50857	-1.30953	2.14965e-06	-1.5826	-1.29946
6383827	chr4:6383827:A:G	2.56925e-08	-1.53805e-10	-1.15753	1.10271e-05	-1.53805e-10	-1.24701
6384016	chr4:6384016:C:T	6.66802e-09	-1.54705	-0.959358	3.27617e-06	-1.6173	-0.843395
6384193	chr4:6384193:C:A	1.04849e-08	-0.675645	-1.37815	3.91087e-06	-0.913544	-1.37006
6384221	chr4:6384221:C:T	6.20123e-09	-1.72277	-0.85621	2.8842e-06	-1.70604	-0.882084
6384312	chr4:6384312:A:C	2.66029e-08	0.0435208	-1.16623	7.74801e-06	-0.259673	-1.34026
6384706	chr4:6384706:T:C	1.65166e-08	-1.59936	-3.69205e-10	6.86548e-06	-1.72086	-3.69205e-10
6384896	chr4:6384896:G:T	7.46228e-09	-1.19959	-1.19427	3.6105e-06	-1.1397	-1.22382
6384955	chr4:6384955:T:G	6.93728e-09	-1.4674	-0.999416	2.25595e-06	-1.58365	-1.25014
6385154	chr4:6385154:T:C	3.72742e-08	-1.48591	0.70048	1.71647e-05	-1.46731	0.662798
6385582	chr4:6385582:T:A	4.48787e-09	-1.59405	-1.3083	2.04485e-06	-1.58611	-1.34594
6385731	chr4:6385731:A:G	2.21982e-08	-1.53805e-10	-1.30372	1.08695e-05	-1.53805e-10	-1.2614
6385785	chr4:6385785:G:A	2.12164e-08	-1.53805e-10	-1.34895	9.86104e-06	-1.53805e-10	-1.35878
6385905	chr4:6385905:A:G	2.39827e-08	-1.53805e-10	-1.22639	1.1868e-05	-1.53805e-10	-1.17352
6385964	chr4:6385964:G:C	3.22666e-08	-1.53805e-10	-0.929695	1.68981e-05	-1.53805e-10	-0.820169
6386026	chr4:6386026:T:C	5.86259e-09	-1.64394	-0.991196	2.87396e-06	-1.68487	-0.906803
6386208	chr4:6386208:G:A	3.173e-08	-1.53805e-10	-0.946466	1.54215e-05	-1.53805e-10	-0.911605
6386247	chr4:6386247:G:A	5.44086e-09	-1.61845	-1.09134	2.61332e-06	-1.66772	-1.01902
6386323	chr4:6386323:GCAAA:G	1.12256e-07	-1.53805e-10	0.317055	4.69741e-05	-1.53805e-10	0.202227
6386464	chr4:6386464:C:G	9.24392e-09	-0.901575	-1.27819	3.85129e-06	-0.924445	-1.37451
6386645	chr4:6386645:C:T	3.11718e-08	-1.53805e-10	-0.964214	1.57612e-05	-1.53805e-10	-0.889815
6386690	chr4:6386690:T:C	2.06016e-08	-1.53805e-10	-1.37836	9.70412e-06	-1.53805e-10	-1.37482
6386988	chr4:6386988:GTC:G	2.09857e-08	-1.53805e-10	-1.35988	9.77678e-06	-1.53805e-10	-1.36736
6387231	chr4:6387231:A:G	3.93287e-09	-1.66743	-1.36693	1.84905e-06	-1.68878	-1.34392
6387412	chr4:6387412:T:G	6.48478e-09	-1.51619	-1.01808	2.61773e-06	-1.46796	-1.2171
6387844	chr4:6387844:A:G	8.10735e-08	-1.53805e-10	-0.00837127	3.14897e-05	-1.53805e-10	-0.197706
6387892	chr4:6387892:T:G	2.06024e-08	-1.53805e-10	-1.37832	9.71343e-06	-1.53805e-10	-1.37386
6388021	chr4:6388021:C:G	4.90438e-09	-1.60816	-1.20544	2.20593e-06	-1.65198	-1.20424
6388241	chr4:6388241:G:C	1.51754e-08	-1.68405	-3.69205e-10	6.96304e-06	-1.70675	-3.69205e-10
6388476	chr4:6388476:A:G	1.51745e-08	-0.712264	-0.971845	4.74882e-06	-0.985124	-1.10435
6388624	chr4:6388624:G:A	9.09691e-09	-1.68759	-0.508199	3.74526e-06	-1.68303	-0.643845
6388673	chr4:6388673:G:A	2.10978e-08	-1.53805e-10	-1.35456	1.01152e-05	-1.53805e-10	-1.33333
6388741	chr4:6388741:G:A	1.53436e-08	-1.67303	-3.69205e-10	7.46384e-06	-1.6373	-3.69205e-10
6388838	chr4:6388838:CA:C	4.17801e-09	-1.65395	-1.31994	1.99289e-06	-1.63287	-1.32491
6388954	chr4:6388954:C:T	1.21665e-08	-1.67345	-0.231586	4.51612e-06	-1.67238	-0.46734
6389318	chr4:6389318:C:T	4.21778e-09	-1.6248	-1.33962	1.8138e-06	-1.69444	-1.35751
6389629	chr4:6389629:G:A	1.12727e-08	-1.68147	-0.299872	4.22402e-06	-1.68106	-0.525525
6389659	chr4:6389659:T:C	1.07929e-08	-1.63272	-0.392125	4.12259e-06	-1.63057	-0.600312
6389946	chr4:6389946:T:C	1.44825e-08	-1.44964	-0.281149	5.36247e-06	-1.42555	-0.542394
6389948	chr4:6389948:G:A	1.20919e-08	-1.53714	-0.374051	4.4743e-06	-1.52797	-0.621045
6390008	chr4:6390008:A:G	1.38027e-08	-1.49385	-0.285016	5.05643e-06	-1.48231	-0.544395
6390092	chr4:6390092:T:G	1.40744e-08	-1.54375	-0.215619	5.36184e-06	-1.46527	-0.502796
6390148	chr4:6390148:A:G	1.20613e-08	-1.65697	-0.256753	4.08253e-06	-1.692	-0.548654
6390154	chr4:6390154:G:C	4.46766e-09	-1.54984	-1.35702	2.23767e-06	-1.47397	-1.36797
6390204	chr4:6390204:G:A	1.53918e-08	-1.66989	-3.69205e-10	7.45206e-06	-1.63888	-3.69205e-10
6390615	chr4:6390615:C:T	4.48126e-09	-1.58897	-1.31485	1.97194e-06	-1.65087	-1.31748
6390892	chr4:6390892:C:G	4.83464e-07	-0.557729	2.33498	9.07557e-05	-0.654417	1.51522
6390910	chr4:6390910:G:A	5.13669e-09	-1.68021	-1.08711	2.18703e-06	-1.68874	-1.17609
6391567	chr4:6391567:A:G	1.12041e-08	-1.50834	-0.479108	7.94257e-06	-1.44257	-0.132557
6391694	chr4:6391694:C:T	1.06906e-08	-1.40116	-0.633209	7.49866e-06	-1.32238	-0.310265
6392581	chr4:6392581:G:A	2.80957e-08	-1.53805e-10	-1.06811	1.25884e-05	-1.53805e-10	-1.11459
6392673	chr4:6392673:T:C	5.53713e-09	-1.32768	-1.36457	2.50406e-06	-1.37587	-1.35358
6392684	chr4:6392684:C:G	2.19248e-08	-1.53805e-10	-1.31611	1.01276e-05	-1.53805e-10	-1.33211
6392715	chr4:6392715:C:G	6.20095e-09	-1.32184	-1.25719	2.34693e-06	-1.47478	-1.31948
6392965	chr4:6392965:C:A	2.73904e-08	-1.53805e-10	-1.09353	1.16376e-05	-1.53805e-10	-1.19312
6393263	chr4:6393263:G:A	8.03622e-09	-1.38699	-0.932783	5.33325e-06	-1.30589	-0.667517
6393442	chr4:6393442:C:A	2.06293e-08	-1.53805e-10	-1.37702	9.66937e-06	-1.53805e-10	-1.3784
6393566	chr4:6393566:C:T	3.92591e-09	-1.71273	-1.3234	2.15027e-06	-1.61961	-1.26216
6393989	chr4:6393989:G:A	5.18441e-09	-1.60886	-1.14921	3.10431e-06	-1.56618	-0.94839
6394119	chr4:6394119:G:A	3.03959e-08	-1.53805e-10	-0.989419	1.51124e-05	-1.53805e-10	-0.931853
6394330	chr4:6394330:C:T	2.06233e-08	-1.53805e-10	-1.37731	9.7484e-06	-1.53805e-10	-1.37026
6394589	chr4:6394589:A:G	2.37683e-08	-1.53805e-10	-1.23537	1.04462e-05	-1.53805e-10	-1.30113
6394666	chr4:6394666:C:T	3.48405e-08	-1.53805e-10	-0.852946	1.3825e-05	-1.53805e-10	-1.02089
6394819	chr4:6394819:A:G	2.06814e-08	-1.53805e-10	-1.37449	9.81119e-06	-1.53805e-10	-1.36384
6394950	chr4:6394950:G:A	1.5029e-08	-1.69375	-3.69205e-10	7.22601e-06	-1.66968	-3.69205e-10
6395125	chr4:6395125:T:C	1.49336e-08	-1.00215	-0.697961	5.25521e-06	-1.1665	-0.821646
6395295	chr4:6395295:A:T	2.00714e-08	-1.40443	-3.69205e-10	9.80527e-06	-1.36445	-3.69205e-10
6395491	chr4:6395491:G:A	3.32119e-08	-0.900818	-3.69205e-10	1.78189e-05	-0.76711	-3.69205e-10
6395517	chr4:6395517:G:C	2.22957e-08	-1.53805e-10	-1.29933	1.02256e-05	-1.53805e-10	-1.32247
6395599	chr4:6395599:G:A	2.05838e-08	-1.37922	-3.69205e-10	1.03071e-05	-1.31453	-3.69205e-10
6395659	chr4:6395659:C:T	5.07251e-08	-0.0574461	-0.419861	1.44644e-05	-0.43368	-0.541997
6395673	chr4:6395673:T:C	1.72633e-08	-0.199705	-1.35544	6.65773e-06	-0.400847	-1.35074
6395856	chr4:6395856:T:C	2.0352e-06	4.38104	-1.16642	0.000687653	4.21352	-1.3276
6396042	chr4:6396042:A:G	9.1597e-07	3.72896	-1.3127	0.000448255	3.58827	-1.13028
6396786	chr4:6396786:G:T	9.6772e-07	-1.69726	4.16847	0.000379285	-1.72101	4.01193
6396931	chr4:6396931:G:A	3.68822e-08	-1.53805e-10	-0.795999	1.93779e-05	-1.53805e-10	-0.683237
6397162	chr4:6397162:G:A	1.68058e-07	-1.53805e-10	0.720584	6.08874e-05	-1.53805e-10	0.461658
6397195	chr4:6397195:C:T	2.26468e-08	-1.53805e-10	-1.28371	1.0481e-05	-1.53805e-10	-1.29781
6397732	chr4:6397732:T:C	1.46282e-08	-1.72078	-3.69205e-10	6.8576e-06	-1.72201	-3.69205e-10
6397858	chr4:6397858:A:T	5.38203e-09	-1.59333	-1.12733	3.6679e-06	-1.33913	-1.00862
6398051	chr4:6398051:C:T	4.26912e-09	-1.58743	-1.36488	2.856e-06	-1.26247	-1.33547
6398090	chr4:6398090:T:C	1.74961e-08	-0.241951	-1.2998	9.23936e-06	-0.0593401	-1.36456
6398264	chr4:6398264:A:G	2.11182e-08	-1.53805e-10	-1.35359	1.0043e-05	-1.53805e-10	-1.34049
6398270	chr4:6398270:TA:T	7.90484e-08	-0.327106	0.293439	2.11907e-05	-0.893726	0.299919
6398274	chr4:6398274:C:A	3.36683e-08	-1.53805e-10	-0.88717	1.78188e-05	-1.53805e-10	-0.767114
6398323	chr4:6398323:GAATGAGAGAA:G	1.67333e-06	-1.52622	4.54506	0.000485132	-1.51099	4.04804
6398419	chr4:6398419:A:C	3.32857e-08	-1.53805e-10	-0.898599	1.75239e-05	-1.53805e-10	-0.783803
6398953	chr4:6398953:T:C	6.0617e-07	-1.599	3.60243	0.000234622	-1.59575	3.40635
6399061	chr4:6399061:G:A	9.04434e-07	-1.56736	3.97095	0.00019701	-1.56252	3.19841
6399072	chr4:6399072:G:A	3.87594e-09	-1.68917	-1.35977	1.83486e-06	-1.69139	-1.34901
6399096	chr4:6399096:A:G	3.72447e-08	-1.53805e-10	-0.786217	1.91799e-05	-1.53805e-10	-0.693503
6399602	chr4:6399602:T:C	2.2366e-06	-1.57284	4.88183	0.000629793	-1.57005	4.36807
6400180	chr4:6400180:A:G	3.77491e-08	-1.53805e-10	-0.772766	2.03158e-05	-1.53805e-10	-0.635968
6400201	chr4:6400201:C:T	2.39015e-06	-1.57379	4.94918	0.000665608	-1.56965	4.42299
6400269	chr4:6400269:A:G	2.15159e-08	-1.53805e-10	-1.33494	1.04398e-05	-1.53805e-10	-1.30174
6400283	chr4:6400283:T:C	2.54868e-06	-1.57097	5.01058	0.000708005	-1.56751	4.48259
6400310	chr4:6400310:C:T	3.88459e-09	-1.67076	-1.37595	2.33137e-06	-1.44389	-1.35702
6400432	chr4:6400432:T:C	6.70269e-08	-0.796239	0.597605	1.80991e-05	-1.06045	0.308943
6400501	chr4:6400501:G:T	2.38206e-07	0.236694	0.832716	6.27887e-05	-0.413838	0.906245
6400590	chr4:6400590:T:C	1.48665e-06	-1.56404	4.4646	0.000419572	-1.56055	3.95242
6400662	chr4:6400662:A:G	2.50892e-08	-1.53805e-10	-1.18129	1.24705e-05	-1.53805e-10	-1.124
6400787	chr4:6400787:A:G	1.52795e-08	-1.67721	-3.69205e-10	6.97316e-06	-1.7053	-3.69205e-10
6400827	chr4:6400827:G:A	5.68376e-08	-1.53805e-10	-0.363529	3.00641e-05	-1.53805e-10	-0.244036
6400834	chr4:6400834:C:T	2.07687e-08	-1.53805e-10	-1.37028	9.82096e-06	-1.53805e-10	-1.36285
6400904	chr4:6400904:G:A	9.04277e-08	-0.37106	0.471884	2.62278e-05	-0.944648	0.564098
6400984	chr4:6400984:T:C	3.27889e-08	-1.53805e-10	-0.913636	1.71794e-05	-1.53805e-10	-0.803656
6401005	chr4:6401005:T:C	9.60708e-09	-1.3619	-0.779325	3.18862e-06	-1.56525	-0.922527
6401021	chr4:6401021:G:A	2.25497e-06	-1.53445	4.85162	0.000628786	-1.53242	4.32884
6401117	chr4:6401117:A:C	3.28274e-08	-1.53805e-10	-0.912464	1.72037e-05	-1.53805e-10	-0.802242
6401235	chr4:6401235:C:T	2.10351e-08	-1.53805e-10	-1.35754	9.79472e-06	-1.53805e-10	-1.36552
6401345	chr4:6401345:A:T	1.32446e-06	-1.53805e-10	2.78504	0.000399696	-1.53805e-10	2.34334
6401348	chr4:6401348:G:A	1.57203e-08	-1.64878	-3.69205e-10	7.34173e-06	-1.65379	-3.69205e-10
6401349	chr4:6401349:T:C	3.2327e-08	-1.53805e-10	-0.927824	1.39138e-05	-1.53805e-10	-1.01449
6401447	chr4:6401447:C:T	2.60355e-08	-1.53805e-10	-1.14427	1.30405e-05	-1.53805e-10	-1.07931
6401599	chr4:6401599:C:T	2.61563e-08	-1.53805e-10	-1.13964	1.29733e-05	-1.53805e-10	-1.08448
6401776	chr4:6401776:C:T	1.92333e-06	-1.49928	4.65737	0.000538529	-1.49783	4.1393
6401955	chr4:6401955:T:A	3.42489e-08	-1.53805e-10	-0.870073	1.75488e-05	-1.53805e-10	-0.782381
6402033	chr4:6402033:G:A	3.30438e-08	-1.53805e-10	-0.905895	1.7331e-05	-1.53805e-10	-0.794873
6402134	chr4:6402134:C:T	2.08912e-08	-1.53805e-10	-1.3644	1.00019e-05	-1.53805e-10	-1.3446
6402304	chr4:6402304:T:C	3.1789e-08	-1.53805e-10	-0.944605	1.66262e-05	-1.53805e-10	-0.83639
6402497	chr4:6402497:CCTT:C	5.22523e-09	-1.55226	-1.19797	2.0281e-06	-1.71369	-1.22658
6402552	chr4:6402552:G:A	4.65943e-07	-1.34094	3.08128	0.000114924	-1.3193	2.41621
6402573	chr4:6402573:G:A	6.64723e-07	-1.32785	3.4235	0.000170308	-1.3069	2.79714
6402699	chr4:6402699:A:G	6.76339e-08	0.049209	-0.238827	1.71213e-05	-0.568095	-0.23895
6402701	chr4:6402701:G:A	3.87624e-09	-1.67372	-1.37515	2.32295e-06	-1.45049	-1.35404
6402804	chr4:6402804:G:A	8.18986e-07	-1.57126	3.8756	0.000199369	-1.57942	3.2272
6403099	chr4:6403099:G:A	5.70975e-09	-1.67182	-0.989736	2.93506e-06	-1.67058	-0.900058
6403189	chr4:6403189:G:A	2.32527e-08	-1.53805e-10	-1.25731	1.08027e-05	-1.53805e-10	-1.26758
6403326	chr4:6403326:G:A	2.16739e-08	-1.53805e-10	-1.32762	1.00067e-05	-1.53805e-10	-1.34412
6403390	chr4:6403390:T:C	2.31395e-08	-1.53805e-10	-1.26219	1.13809e-05	-1.53805e-10	-1.21543
6403762	chr4:6403762:C:A	2.16536e-08	-1.53805e-10	-1.32855	9.99891e-06	-1.53805e-10	-1.34489
6404535	chr4:6404535:C:T	2.37557e-08	-1.53805e-10	-1.23591	1.15887e-05	-1.53805e-10	-1.19734
6404540	chr4:6404540:C:G	8.06446e-09	-1.47496	-0.841305	2.84459e-06	-1.64139	-0.960557
6404657	chr4:6404657:T:TG	1.12033e-08	-1.41744	-0.570085	3.76167e-06	-1.60603	-0.716472
6404684	chr4:6404684:T:C	3.84753e-09	-1.69622	-1.36007	1.75492e-06	-1.72038	-1.36457
6404768	chr4:6404768:C:T	4.09908e-08	-1.53805e-10	-0.69038	2.15168e-05	-1.53805e-10	-0.578534
6404771	chr4:6404771:G:A	4.38707e-09	-1.62986	-1.29521	1.95767e-06	-1.69602	-1.27959
6404820	chr4:6404820:G:A	5.08623e-08	-1.53805e-10	-0.474605	2.67419e-05	-1.53805e-10	-0.361136
6404830	chr4:6404830:G:C	2.76345e-08	-1.53805e-10	-1.08466	1.21524e-05	-1.53805e-10	-1.14984
6405220	chr4:6405220:G:A	2.11017e-08	-1.53805e-10	-1.35437	1.01407e-05	-1.53805e-10	-1.33081
6405223	chr4:6405223:C:T	2.06027e-08	-1.53805e-10	-1.3783	9.70568e-06	-1.53805e-10	-1.37466
6405738	chr4:6405738:A:G	2.8055e-08	-1.53805e-10	-1.06956	1.21495e-05	-1.53805e-10	-1.15008
6405774	chr4:6405774:T:C	2.67573e-08	-1.53805e-10	-1.11692	1.32869e-05	-1.53805e-10	-1.06059
6405792	chr4:6405792:C:T	2.09372e-08	-1.53805e-10	-1.3622	9.95799e-06	-1.53805e-10	-1.34899
6405969	chr4:6405969:T:G	2.12672e-08	-1.53805e-10	-1.34656	1.0166e-05	-1.53805e-10	-1.32832
6406050	chr4:6406050:A:C	1.53879e-08	-1.67015	-3.69205e-10	7.19004e-06	-1.67467	-3.69205e-10
6406060	chr4:6406060:G:A	2.44877e-08	-1.53805e-10	-1.20556	1.17655e-05	-1.53805e-10	-1.1822
6406074	chr4:6406074:C:T	3.43763e-08	-1.53805e-10	-0.866358	1.38081e-05	-1.53805e-10	-1.02211
6406278	chr4:6406278:C:T	2.61747e-08	-1.53805e-10	-1.13893	1.26413e-05	-1.53805e-10	-1.1104
6406287	chr4:6406287:T:C	5.70348e-08	-1.53805e-10	-0.360065	3.3005e-05	-1.53805e-10	-0.15071
6406525	chr4:6406525:T:C	2.86978e-08	-1.53805e-10	-1.04691	1.41275e-05	-1.53805e-10	-0.999243
6406833	chr4:6406833:G:A	2.06929e-08	-1.53805e-10	-1.37394	9.7474e-06	-1.53805e-10	-1.37037
6406882	chr4:6406882:T:A	2.07275e-08	-1.53805e-10	-1.37227	9.6734e-06	-1.53805e-10	-1.37799
6407097	chr4:6407097:C:T	2.05996e-08	-1.53805e-10	-1.37846	9.67553e-06	-1.53805e-10	-1.37777
6407107	chr4:6407107:C:T	3.01656e-08	-1.53805e-10	-0.997025	1.21164e-05	-1.53805e-10	-1.15281
6407113	chr4:6407113:C:T	2.27218e-08	-1.53805e-10	-1.2804	1.10257e-05	-1.53805e-10	-1.24714
6407332	chr4:6407332:G:A	2.426e-08	-1.53805e-10	-1.2149	1.18486e-05	-1.53805e-10	-1.17516
6407453	chr4:6407453:T:G	1.02263e-08	-1.34025	-0.738521	4.57108e-06	-1.32513	-0.802491
6407488	chr4:6407488:G:A	1.50752e-07	0.0247248	0.587185	3.5384e-05	-0.607528	0.52642
6407498	chr4:6407498:G:A	4.32969e-08	-1.53805e-10	-0.635646	1.84508e-05	-1.53805e-10	-0.732258
6407543	chr4:6407543:C:T	1.55146e-07	0.376298	0.264344	3.55342e-05	-0.291179	0.214305
6407773	chr4:6407773:A:G	1.3273e-08	-1.23183	-0.586162	6.10588e-06	-1.21793	-0.62019
6407778	chr4:6407778:A:G	1.20883e-08	-1.25907	-0.652417	5.40075e-06	-1.24135	-0.71948
6407821	chr4:6407821:G:A	9.96594e-09	-1.21323	-0.891323	4.7602e-06	-1.2009	-0.886181
6408227	chr4:6408227:C:T	1.43541e-07	0.198626	0.364265	3.38091e-05	-0.439968	0.31333
6408260	chr4:6408260:A:C	2.09327e-08	-1.53805e-10	-1.36241	1.01114e-05	-1.53805e-10	-1.3337
6408374	chr4:6408374:T:G	2.06336e-08	-1.53805e-10	-1.37681	9.66961e-06	-1.53805e-10	-1.37838
6408401	chr4:6408401:T:C	2.87404e-08	-1.53805e-10	-1.04543	1.29282e-05	-1.53805e-10	-1.08796
6408561	chr4:6408561:C:T	4.55189e-08	0.0628176	-0.648417	1.15942e-05	-0.554786	-0.642076
6408612	chr4:6408612:A:G	2.06027e-08	-1.53805e-10	-1.37831	9.68135e-06	-1.53805e-10	-1.37717
6408722	chr4:6408722:G:A	7.58201e-08	0.104699	-0.180062	1.96905e-05	-0.529223	-0.13801
6408868	chr4:6408868:T:C	6.14737e-09	-1.24201	-1.34569	2.29694e-06	-1.484	-1.33179
6409108	chr4:6409108:C:G	2.14155e-08	-1.53805e-10	-1.33961	9.92531e-06	-1.53805e-10	-1.35228
6409271	chr4:6409271:T:C	2.35931e-08	-1.53805e-10	-1.24277	1.19858e-05	-1.53805e-10	-1.16365
6409300	chr4:6409300:T:C	2.12943e-08	-1.53805e-10	-1.34529	1.04721e-05	-1.53805e-10	-1.29866
6409410	chr4:6409410:G:A	2.66857e-08	-1.53805e-10	-1.1196	1.23081e-05	-1.53805e-10	-1.13711
6409610	chr4:6409610:CAG:C	2.06081e-08	-1.53805e-10	-1.37804	9.68342e-06	-1.53805e-10	-1.37695
6409652	chr4:6409652:A:G	2.21122e-08	-1.53805e-10	-1.3076	1.05489e-05	-1.53805e-10	-1.29135
6409692	chr4:6409692:A:G	6.38778e-09	-1.58574	-0.963604	3.11088e-06	-1.59347	-0.918998
6409750	chr4:6409750:G:A	5.60818e-08	0.164242	-0.541158	1.42411e-05	-0.47879	-0.512446
6409866	chr4:6409866:C:T	1.95623e-08	-1.70793	0.277812	5.13902e-06	-1.70777	-0.302732
6409978	chr4:6409978:A:C	5.3237e-08	0.167448	-0.596421	1.32257e-05	-0.481301	-0.583907
6410001	chr4:6410001:A:G	2.06887e-08	-1.53805e-10	-1.37414	9.75894e-06	-1.53805e-10	-1.36918
6410051	chr4:6410051:G:T	2.74e-08	-1.53805e-10	-1.09319	1.26755e-05	-1.53805e-10	-1.1077
6410252	chr4:6410252:A:G	7.0718e-08	-1.62151	1.47649	3.36686e-05	-1.67583	1.54502
6410328	chr4:6410328:C:T	2.15169e-08	-1.53805e-10	-1.33489	1.02337e-05	-1.53805e-10	-1.32168
6410567	chr4:6410567:G:A	1.6064e-08	-1.62714	-3.69205e-10	7.67664e-06	-1.60919	-3.69205e-10
6410621	chr4:6410621:G:T	2.79378e-08	-1.53805e-10	-1.07375	1.24581e-05	-1.53805e-10	-1.125
6410640	chr4:6410640:C:T	5.56795e-09	-1.56616	-1.12054	2.3779e-06	-1.5945	-1.18665
6410674	chr4:6410674:A:G	2.05998e-08	-1.53805e-10	-1.37844	9.83732e-06	-1.53805e-10	-1.36118
6411041	chr4:6411041:G:T	8.11536e-09	-1.31402	-0.995945	3.3969e-06	-1.39714	-1.02736
6411044	chr4:6411044:T:C	3.01281e-08	-1.00587	0.00759837	1.75753e-05	-1.17235	0.391472
6411125	chr4:6411125:C:T	1.4181e-05	0.753239	4.40269	0.00681052	0.0919284	5.08693
6411228	chr4:6411228:C:T	2.14015e-08	-1.53805e-10	-1.34027	1.07409e-05	-1.53805e-10	-1.27331
6411244	chr4:6411244:A:G	2.32365e-08	-1.53805e-10	-1.258	1.07528e-05	-1.53805e-10	-1.2722
6411377	chr4:6411377:C:T	2.07681e-07	-1.53805e-10	0.932277	8.3348e-05	-1.53805e-10	0.775656
6411456	chr4:6411456:T:A	2.1982e-08	-1.53805e-10	-1.3135	1.11503e-05	-1.53805e-10	-1.2359
6411459	chr4:6411459:G:A	3.44318e-08	-1.53805e-10	-0.864746	1.68254e-05	-1.53805e-10	-0.824478
6411519	chr4:6411519:A:G	2.08096e-08	-1.53805e-10	-1.36831	1.00212e-05	-1.53805e-10	-1.34267
6411540	chr4:6411540:C:T	3.62985e-08	-1.53805e-10	-0.81195	1.7797e-05	-1.53805e-10	-0.768337
6411697	chr4:6411697:C:T	1.21932e-08	-0.525373	-1.37747	3.59782e-06	-0.990409	-1.37663
6411820	chr4:6411820:A:G	4.18102e-09	-1.71144	-1.26174	1.9096e-06	-1.71855	-1.28192
6411843	chr4:6411843:C:T	2.50428e-08	-1.25003	0.0668893	9.65545e-06	-1.46095	0.0811033
6411844	chr4:6411844:G:A	1.23383e-08	-0.514219	-1.3768	3.60401e-06	-0.98697	-1.37835
6411930	chr4:6411930:C:T	2.05995e-08	-1.53805e-10	-1.37846	9.72082e-06	-1.53805e-10	-1.3731
6412184	chr4:6412184:G:A	3.41918e-08	-1.53805e-10	-0.87174	1.67478e-05	-1.53805e-10	-0.829104
6412351	chr4:6412351:C:T	1.89003e-08	-1.46455	-3.69205e-10	8.23636e-06	-1.53881	-3.69205e-10
6412353	chr4:6412353:C:G	2.09881e-08	-1.53805e-10	-1.35977	9.71258e-06	-1.53805e-10	-1.37395
6412363	chr4:6412363:G:A	3.46262e-08	-1.53805e-10	-0.859117	1.59077e-05	-1.53805e-10	-0.880567
6412485	chr4:6412485:C:T	1.43509e-08	-0.425211	-1.3147	4.26106e-06	-0.915593	-1.28226
6412495	chr4:6412495:G:C	1.4703e-08	-0.396651	-1.31902	4.33599e-06	-0.893044	-1.28737
6412671	chr4:6412671:G:A	2.29574e-08	0.105983	-1.37607	5.92436e-06	-0.500995	-1.3673
6412734	chr4:6412734:G:A	5.00891e-09	-1.71991	-1.0726	2.40846e-06	-1.72277	-1.04561
6412795	chr4:6412795:G:C	2.13844e-08	-1.53805e-10	-1.34107	9.99434e-06	-1.53805e-10	-1.34535
6412802	chr4:6412802:G:T	1.42372e-08	-0.372143	-1.37573	4.05379e-06	-0.875609	-1.37211
6412905	chr4:6412905:C:A	1.33139e-08	-0.440327	-1.37459	3.8619e-06	-0.926025	-1.37018
6412914	chr4:6412914:C:G	7.78651e-09	-1.71663	-0.634702	3.52306e-06	-1.72204	-0.665998
6413003	chr4:6413003:T:C	1.28139e-08	-0.500742	-1.35245	3.78716e-06	-0.972278	-1.34347
6413220	chr4:6413220:T:G	2.08912e-08	-1.53805e-10	-1.3644	9.93052e-06	-1.53805e-10	-1.35176
6413230	chr4:6413230:G:A	6.05145e-09	-1.2408	-1.36263	2.75411e-06	-1.26435	-1.36993
6413280	chr4:6413280:C:T	2.69378e-08	-1.53805e-10	-1.1102	1.383e-05	-1.53805e-10	-1.02053
6413350	chr4:6413350:G:A	1.42972e-08	-0.372777	-1.37088	4.0927e-06	-0.872599	-1.36556
6413472	chr4:6413472:T:TA	2.10015e-08	-0.348715	-1.01042	6.52018e-06	-0.662851	-1.10962
6413481	chr4:6413481:T:C	1.19782e-08	-0.544788	-1.37585	3.53756e-06	-1.00624	-1.37769
6413529	chr4:6413529:C:T	3.21702e-08	-1.53805e-10	-0.932686	1.41977e-05	-1.53805e-10	-0.994291
6413602	chr4:6413602:C:T	1.40266e-08	-0.38623	-1.37654	3.99773e-06	-0.883337	-1.37831
6413613	chr4:6413613:T:G	1.34849e-08	-0.426165	-1.37599	3.877e-06	-0.914535	-1.37777
6413630	chr4:6413630:G:A	8.83959e-09	-0.93313	-1.29136	3.91714e-06	-0.96334	-1.31867
6413647	chr4:6413647:A:G	2.21196e-08	-1.53805e-10	-1.30727	1.02378e-05	-1.53805e-10	-1.32128
6413831	chr4:6413831:C:A	2.66354e-08	0.223594	-1.34508	6.5522e-06	-0.406863	-1.36071
6413832	chr4:6413832:C:G	2.67095e-08	0.224901	-1.34361	6.56684e-06	-0.405708	-1.35963
6413858	chr4:6413858:T:C	1.20844e-08	-0.540809	-1.37101	3.54593e-06	-1.00704	-1.37453
6413891	chr4:6413891:G:A	2.65716e-08	0.219715	-1.3436	6.54159e-06	-0.409584	-1.3596
6413896	chr4:6413896:T:A	6.44991e-08	-1.53805e-10	-0.237076	2.84894e-05	-1.53805e-10	-0.297837
6414139	chr4:6414139:T:C	1.46641e-08	-1.71832	-3.69205e-10	6.85987e-06	-1.72168	-3.69205e-10
6414279	chr4:6414279:A:G	2.08002e-08	-1.53805e-10	-1.36876	9.98759e-06	-1.53805e-10	-1.34603
6414301	chr4:6414301:G:A	9.41412e-09	-1.69222	-0.4693	4.07011e-06	-1.70745	-0.53625
6414357	chr4:6414357:T:A	3.36599e-08	-0.88742	-3.69205e-10	1.80896e-05	-0.752031	-3.69205e-10
6414359	chr4:6414359:G:A	2.76147e-08	-1.08538	-3.69205e-10	1.2594e-05	-1.11415	-3.69205e-10
6414437	chr4:6414437:A:T	1.36626e-08	-0.413057	-1.37601	3.964e-06	-0.897508	-1.37261
6414710	chr4:6414710:G:A	1.66859e-08	-0.219666	-1.3695	4.66482e-06	-0.744403	-1.36292
6414791	chr4:6414791:G:A	1.5224e-08	-0.318239	-1.36262	4.34949e-06	-0.823601	-1.35371
6414978	chr4:6414978:T:G	1.0235e-08	-0.719707	-1.35821	3.13535e-06	-1.13325	-1.37137
6415331	chr4:6415331:T:C	2.05999e-08	-1.53805e-10	-1.37844	9.92522e-06	-1.53805e-10	-1.35229
6415510	chr4:6415510:G:A	1.92888e-08	-1.4442	-3.69205e-10	1.01897e-05	-1.32599	-3.69205e-10
6415731	chr4:6415731:A:C	5.37205e-08	-1.53805e-10	-0.419932	2.75289e-05	-1.53805e-10	-0.332132
6415834	chr4:6415834:C:T	4.18667e-08	-1.53805e-10	-0.669235	1.84885e-05	-1.53805e-10	-0.730221
6415835	chr4:6415835:G:A	5.92726e-09	-1.69892	-0.925242	3.32169e-06	-1.71478	-0.732111
6416012	chr4:6416012:C:A	8.65891e-09	-1.0968	-1.14834	3.59807e-06	-1.13436	-1.23261
6416058	chr4:6416058:T:C	1.06748e-08	-1.72253	-0.313312	5.61943e-06	-1.71754	-0.203597
6416170	chr4:6416170:A:AAGCT	1.00195e-08	-1.71297	-0.386224	5.34023e-06	-1.69948	-0.272621
6416175	chr4:6416175:A:C	9.91878e-09	-1.71355	-0.39575	5.28175e-06	-1.70038	-0.282727
6416212	chr4:6416212:C:T	4.95197e-08	-0.501357	-3.69205e-10	2.61759e-05	-0.382528	-3.69205e-10
6416255	chr4:6416255:C:T	2.46171e-08	-0.236968	-0.963319	6.61015e-06	-0.800857	-0.957905
6416377	chr4:6416377:G:A	2.22541e-08	-1.53805e-10	-1.3012	1.14716e-05	-1.53805e-10	-1.2075
6416396	chr4:6416396:G:A	2.97217e-08	-1.53805e-10	-1.01185	1.38011e-05	-1.53805e-10	-1.02262
6416548	chr4:6416548:G:A	2.09962e-08	-1.53805e-10	-1.35939	9.74102e-06	-1.53805e-10	-1.37102
6416863	chr4:6416863:T:A	3.47458e-08	0.414582	-1.27025	8.04324e-06	-0.247033	-1.3155
6416864	chr4:6416864:C:T	3.43747e-08	0.407532	-1.27394	7.97399e-06	-0.252873	-1.31831
6417643	chr4:6417643:G:A	1.94489e-08	-1.43594	-3.69205e-10	8.95433e-06	-1.45523	-3.69205e-10
6417779	chr4:6417779:T:C	3.61511e-08	-1.53805e-10	-0.81602	1.77e-05	-1.53805e-10	-0.773802
6417846	chr4:6417846:C:T	1.96934e-08	-1.42345	-3.69205e-10	9.06664e-06	-1.44277	-3.69205e-10
6418218	chr4:6418218:G:A	2.05013e-08	-1.38324	-3.69205e-10	9.42558e-06	-1.40394	-3.69205e-10
6418867	chr4:6418867:T:C	2.06708e-08	-1.53805e-10	-1.37501	9.93288e-06	-1.53805e-10	-1.35152
6418882	chr4:6418882:G:C	2.15822e-08	-1.53805e-10	-1.33186	1.05462e-05	-1.53805e-10	-1.2916
6418891	chr4:6418891:G:C	2.57895e-08	-1.53805e-10	-1.15376	1.15549e-05	-1.53805e-10	-1.20026
6419555	chr4:6419555:G:A	7.11774e-08	-1.53805e-10	-0.138552	2.90603e-05	-1.53805e-10	-0.277996
6419992	chr4:6419992:C:T	5.13234e-08	0.731137	-1.19672	1.33238e-05	0.00570837	-1.06353
6420229	chr4:6420229:G:A	8.62057e-08	-1.53805e-10	0.0530093	3.78694e-05	-1.53805e-10	-0.0132256
6420293	chr4:6420293:C:T	2.80709e-08	-1.069	-3.69205e-10	1.26058e-05	-1.11321	-3.69205e-10
6420730	chr4:6420730:G:A	5.94438e-09	-1.26048	-1.3608	2.57193e-06	-1.32712	-1.37559
6420749	chr4:6420749:A:C	3.12322e-08	0.167428	-1.1297	7.31666e-06	-0.455468	-1.20175
6420795	chr4:6420795:C:T	6.83722e-08	-1.53805e-10	-0.178761	2.78281e-05	-1.53805e-10	-0.321322
6421024	chr4:6421024:A:G	2.16053e-08	-1.53805e-10	-1.33079	9.89028e-06	-1.53805e-10	-1.35582
6421274	chr4:6421274:T:C	1.4617e-08	-1.72154	-3.69205e-10	6.85549e-06	-1.72232	-3.69205e-10
6421333	chr4:6421333:C:A	2.06983e-08	-1.53805e-10	-1.37368	9.71474e-06	-1.53805e-10	-1.37372
6421519	chr4:6421519:C:T	3.00579e-08	-1.0006	-3.69205e-10	1.35388e-05	-1.04181	-3.69205e-10
6421725	chr4:6421725:GC:G	2.42828e-08	-1.53805e-10	-1.21396	1.27195e-05	-1.53805e-10	-1.10424
6421970	chr4:6421970:T:C	6.1617e-08	-1.53805e-10	-0.28279	2.51643e-05	-1.53805e-10	-0.42194
6422168	chr4:6422168:G:A	8.8652e-09	-1.12494	-1.09665	3.49334e-06	-1.18222	-1.2143
6422363	chr4:6422363:G:A	1.29658e-08	-0.63677	-1.20464	3.60069e-06	-1.16382	-1.20242
6422374	chr4:6422374:C:T	1.67779e-08	-1.26628	-0.317383	6.58632e-06	-1.30733	-0.455043
6422399	chr4:6422399:G:A	2.84092e-08	-1.53805e-10	-1.05702	1.39542e-05	-1.53805e-10	-1.01159
6422451	chr4:6422451:A:G	1.8679e-08	-0.482943	-0.993383	4.79184e-06	-1.04752	-1.03293
6422529	chr4:6422529:A:G	2.09542e-08	-1.53805e-10	-1.36139	9.93027e-06	-1.53805e-10	-1.35178
6422584	chr4:6422584:A:T	1.27827e-08	-0.630298	-1.22533	3.42657e-06	-1.15297	-1.26283
6422598	chr4:6422598:A:G	1.37498e-08	-0.612319	-1.17039	3.62268e-06	-1.13957	-1.22058
6422939	chr4:6422939:C:T	3.70318e-07	-0.140244	1.65088	3.63039e-05	-0.832326	0.776883
6422977	chr4:6422977:A:C	7.84598e-09	-1.02259	-1.32114	3.37876e-06	-1.13451	-1.29535
6423097	chr4:6423097:A:G	7.29185e-08	-1.53805e-10	-0.114385	2.89811e-05	-1.53805e-10	-0.280724
6423203	chr4:6423203:AG:CG	2.07604e-08	-1.53805e-10	-1.37068	9.68455e-06	-1.53805e-10	-1.37684
6423297	chr4:6423297:G:A	2.59822e-08	-1.53805e-10	-1.14632	1.09516e-05	-1.53805e-10	-1.25388
6423308	chr4:6423308:A:G	2.41858e-08	-0.993711	-0.224252	8.55565e-06	-1.06081	-0.439971
6423423	chr4:6423423:C:T	4.40068e-08	-1.53805e-10	-0.619383	2.21828e-05	-1.53805e-10	-0.548051
6423424	chr4:6423424:G:A	2.36525e-08	-0.232771	-1.00749	4.56596e-06	-0.9184	-1.21034
6423484	chr4:6423484:A:G	2.87394e-08	-1.53805e-10	-1.04546	1.43777e-05	-1.53805e-10	-0.981691
6423539	chr4:6423539:A:G	2.62768e-08	-1.53805e-10	-1.13504	1.15101e-05	-1.53805e-10	-1.20414
6423581	chr4:6423581:G:A	2.2905e-08	-0.204419	-1.06795	4.5248e-06	-0.888284	-1.24951
6423603	chr4:6423603:C:A	2.38729e-08	-1.53805e-10	-1.23099	1.0752e-05	-1.53805e-10	-1.27227
6423650	chr4:6423650:A:T	2.07452e-08	-1.53805e-10	-1.37141	9.69919e-06	-1.53805e-10	-1.37533
6423663	chr4:6423663:G:A	1.31395e-08	-0.794253	-1.03385	3.19453e-06	-1.30063	-1.1853
6423897	chr4:6423897:G:A	2.98061e-07	1.27773	0.0158395	3.64892e-05	0.175108	-0.225459
6423977	chr4:6423977:C:T	6.73464e-09	-1.11828	-1.37818	3.09483e-06	-1.14196	-1.37567
6424036	chr4:6424036:C:T	4.08668e-08	-1.53805e-10	-0.693409	2.12223e-05	-1.53805e-10	-0.592318
6424113	chr4:6424113:C:T	1.93878e-08	-0.0703525	-1.36873	7.24189e-06	-0.292801	-1.37468
6424352	chr4:6424352:A:G	2.21437e-08	-1.53805e-10	-1.30618	1.02748e-05	-1.53805e-10	-1.31767
6424656	chr4:6424656:G:A	2.48266e-08	-1.53805e-10	-1.19181	1.1359e-05	-1.53805e-10	-1.21736
6424674	chr4:6424674:A:G	1.86064e-08	-1.48022	-3.69205e-10	8.67129e-06	-1.48735	-3.69205e-10
6424706	chr4:6424706:G:A	2.27612e-08	-1.53805e-10	-1.27867	1.08636e-05	-1.53805e-10	-1.26195
6424805	chr4:6424805:G:A	4.37831e-09	-1.60564	-1.32142	2.05021e-06	-1.58661	-1.34282
6424893	chr4:6424893:A:G	1.93366e-07	-0.477847	1.3387	5.71494e-05	-0.643616	1.04192
6424921	chr4:6424921:A:G	4.40841e-07	1.53451	0.150446	6.56983e-05	0.38267	0.155035
6424987	chr4:6424987:C:G	1.84781e-08	-1.48714	-3.69205e-10	8.61225e-06	-1.49418	-3.69205e-10
6425031	chr4:6425031:A:G	1.20859e-08	-0.618239	-1.29345	3.03182e-06	-1.19665	-1.34155
6425207	chr4:6425207:C:G	1.19404e-08	-0.610973	-1.31283	3.00002e-06	-1.1918	-1.35695
6425483	chr4:6425483:G:A	3.74767e-09	-1.72163	-1.36097	1.74424e-06	-1.71715	-1.3739
6425885	chr4:6425885:A:T	7.83118e-08	-1.53805e-10	-0.0430292	4.15099e-05	-1.53805e-10	0.0785641
6425942	chr4:6425942:G:A	5.50311e-09	-1.71891	-0.979499	2.13936e-06	-1.72272	-1.16415
6426030	chr4:6426030:T:C	2.11636e-08	-0.0383649	-1.31308	8.07644e-06	-0.258344	-1.30007
6426152	chr4:6426152:C:T	4.4326e-09	-1.53953	-1.37521	2.12182e-06	-1.51667	-1.37842
6426245	chr4:6426245:C:G	2.74667e-08	-0.0681386	-1.02262	5.11749e-06	-0.791227	-1.22348
6426438	chr4:6426438:T:C	2.11649e-08	-1.53805e-10	-1.35138	9.78619e-06	-1.53805e-10	-1.3664
6426542	chr4:6426542:T:C	2.37271e-08	-1.53805e-10	-1.23711	1.1663e-05	-1.53805e-10	-1.19094
6426609	chr4:6426609:GC:G	5.60345e-09	-1.30286	-1.37749	2.99928e-06	-1.21265	-1.33635
6426880	chr4:6426880:C:T	2.08121e-08	-1.53805e-10	-1.36819	9.68626e-06	-1.53805e-10	-1.37666
6426989	chr4:6426989:G:A	2.69748e-08	-1.53805e-10	-1.10882	1.17908e-05	-1.53805e-10	-1.18005
6427360	chr4:6427360:G:C	2.10913e-08	-1.53805e-10	-1.35487	9.96275e-06	-1.53805e-10	-1.34852
6427404	chr4:6427404:C:T	2.70197e-08	-0.166556	-0.940603	6.6845e-06	-0.642033	-1.10554
6427491	chr4:6427491:A:G	1.85276e-08	-1.48447	-3.69205e-10	8.58096e-06	-1.49782	-3.69205e-10
6427678	chr4:6427678:G:A	1.83244e-08	-1.4955	-3.69205e-10	8.8089e-06	-1.47161	-3.69205e-10
6427853	chr4:6427853:G:T	8.11456e-08	-1.53805e-10	-0.00748189	4.24536e-05	-1.53805e-10	0.101042
6428100	chr4:6428100:G:T	2.0754e-08	-1.53805e-10	-1.37099	9.66947e-06	-1.53805e-10	-1.37839
6428153	chr4:6428153:T:G	1.6171e-08	-1.62051	-3.69205e-10	7.90963e-06	-1.57929	-3.69205e-10
6428220	chr4:6428220:T:A	2.12767e-08	-1.53805e-10	-1.34612	1.05982e-05	-1.53805e-10	-1.28668
6428265	chr4:6428265:G:A	2.97027e-08	0.125163	-1.13765	6.45785e-06	-0.588943	-1.19313
6428464	chr4:6428464:G:A	2.27538e-08	-1.53805e-10	-1.27899	1.09742e-05	-1.53805e-10	-1.25182
6428504	chr4:6428504:G:A	3.53853e-08	-1.53805e-10	-0.83743	1.3555e-05	-1.53805e-10	-1.04061
6428530	chr4:6428530:C:T	3.97997e-08	0.475953	-1.19582	8.39204e-06	-0.298243	-1.22184
6428715	chr4:6428715:C:T	2.37066e-08	-1.53805e-10	-1.23798	1.13102e-05	-1.53805e-10	-1.22166
6428988	chr4:6428988:G:T	5.74047e-08	-0.353601	-3.69205e-10	2.49114e-05	-0.432042	-3.69205e-10
6429046	chr4:6429046:C:A	3.61761e-08	0.396732	-1.21206	7.74669e-06	-0.367835	-1.23227
6429080	chr4:6429080:AATGTGTAGATACATGCC:A	2.27136e-08	-1.53805e-10	-1.28077	1.11333e-05	-1.53805e-10	-1.23743
6429326	chr4:6429326:G:A	1.48402e-08	-1.70639	-3.69205e-10	7.11599e-06	-1.68502	-3.69205e-10
6429357	chr4:6429357:T:C	7.9047e-08	-1.53805e-10	-0.0336848	2.99904e-05	-1.53805e-10	-0.24649
6429386	chr4:6429386:G:A	3.16001e-08	-1.53805e-10	-0.950567	1.2407e-05	-1.53805e-10	-1.12911
6429389	chr4:6429389:AG:A	2.79092e-08	-1.53805e-10	-1.07477	1.24758e-05	-1.53805e-10	-1.12358
6429536	chr4:6429536:G:A	4.52116e-08	-0.0373709	-0.555003	1.22652e-05	-0.211222	-0.929377
6429633	chr4:6429633:C:T	8.50302e-08	-1.53805e-10	0.0392788	3.37131e-05	-1.53805e-10	-0.129482
6429689	chr4:6429689:G:A	5.32571e-08	0.608484	-1.03708	9.54473e-06	-0.159658	-1.23172
6429801	chr4:6429801:G:A	4.53864e-08	-1.53805e-10	-0.588515	1.62424e-05	-1.53805e-10	-0.859741
6429939	chr4:6429939:C:G	4.57163e-08	-1.53805e-10	-0.581273	1.95294e-05	-1.53805e-10	-0.67545
6430538	chr4:6430538:C:T	3.39103e-08	0.485636	-1.36564	7.26878e-06	-0.285597	-1.37818
6430706	chr4:6430706:C:T	5.42282e-08	-1.53805e-10	-0.410526	2.15578e-05	-1.53805e-10	-0.576632
6430857	chr4:6430857:G:A	1.51859e-08	-1.68336	-3.69205e-10	7.21348e-06	-1.67142	-3.69205e-10
6430869	chr4:6430869:G:A	4.21157e-08	-1.53805e-10	-0.663305	1.55251e-05	-1.53805e-10	-0.90491
6430904	chr4:6430904:G:A	4.92858e-08	-1.53805e-10	-0.506091	1.77486e-05	-1.53805e-10	-0.771063
6430943	chr4:6430943:AC:A	5.42236e-08	-1.53805e-10	-0.410611	2.25257e-05	-1.53805e-10	-0.532713
6431166	chr4:6431166:G:A	2.51012e-08	-1.53805e-10	-1.18081	1.21079e-05	-1.53805e-10	-1.15351
6431250	chr4:6431250:T:A	2.02835e-07	-1.53805e-10	0.908665	5.3723e-05	-1.53805e-10	0.336473
6431560	chr4:6431560:T:C	3.40537e-08	-1.53805e-10	-0.875788	1.75592e-05	-1.53805e-10	-0.781792
6431564	chr4:6431564:G:C	1.73792e-08	-0.223988	-1.32447	5.8217e-06	-0.50823	-1.37755
6431873	chr4:6431873:T:A	2.33875e-08	-1.53805e-10	-1.25153	1.06706e-05	-1.53805e-10	-1.27988
6432065	chr4:6432065:G:A	3.5285e-08	-1.53805e-10	-0.84027	1.79611e-05	-1.53805e-10	-0.759161
6432071	chr4:6432071:C:T	3.5285e-08	-1.53805e-10	-0.84027	1.79611e-05	-1.53805e-10	-0.759161
6432122	chr4:6432122:T:C	3.5275e-08	-1.53805e-10	-0.840552	1.79557e-05	-1.53805e-10	-0.759463
6432261	chr4:6432261:C:T	2.40605e-08	-1.53805e-10	-1.22315	1.10975e-05	-1.53805e-10	-1.24065
6432480	chr4:6432480:C:A	6.90125e-08	-1.53805e-10	-0.16944	2.71776e-05	-1.53805e-10	-0.344974
6432576	chr4:6432576:G:C	2.06537e-08	-1.53805e-10	-1.37583	9.74584e-06	-1.53805e-10	-1.37053
6432803	chr4:6432803:T:C	9.50373e-08	1.26768	-1.11714	1.56956e-05	0.394872	-1.28886
6433150	chr4:6433150:G:T	5.64206e-08	-1.53805e-10	-0.370893	1.99521e-05	-1.53805e-10	-0.654034
6433614	chr4:6433614:G:A	3.94777e-08	-1.53805e-10	-0.727991	2.06321e-05	-1.53805e-10	-0.620519
6433652	chr4:6433652:T:C	4.77177e-07	0.791635	0.972526	4.44732e-05	-0.0198183	0.167336
6433759	chr4:6433759:C:T	3.26244e-08	-1.53805e-10	-0.918668	1.674e-05	-1.53805e-10	-0.829564
6433768	chr4:6433768:T:C	1.01229e-08	-0.770537	-1.31839	3.53311e-06	-1.13618	-1.24901
6434199	chr4:6434199:G:A	2.71521e-08	-0.0521578	-1.05011	5.84864e-06	-0.699712	-1.18145
6434226	chr4:6434226:G:A	1.0202e-07	-1.53805e-10	0.221443	3.92404e-05	-1.53805e-10	0.0223393
6434340	chr4:6434340:C:T	7.43676e-08	-1.53805e-10	-0.0947072	2.84297e-05	-1.53805e-10	-0.299934
6434462	chr4:6434462:G:A	1.63268e-08	-1.61092	-3.69205e-10	7.58358e-06	-1.62138	-3.69205e-10
6434562	chr4:6434562:C:T	2.95138e-08	-1.53805e-10	-1.01887	1.47853e-05	-1.53805e-10	-0.953736
6434615	chr4:6434615:T:G	2.0651e-08	-1.53805e-10	-1.37596	9.74364e-06	-1.53805e-10	-1.37075
6434792	chr4:6434792:TA:T	3.46747e-08	-1.53805e-10	-0.857716	1.79117e-05	-1.53805e-10	-0.761914
6434925	chr4:6434925:AT:A	4.13945e-08	-1.53805e-10	-0.680579	1.52396e-05	-1.53805e-10	-0.923469
6435022	chr4:6435022:T:C	2.75564e-08	-1.53805e-10	-1.08749	1.16328e-05	-1.53805e-10	-1.19354
6435163	chr4:6435163:C:T	4.56952e-08	-1.53805e-10	-0.581734	2.43923e-05	-1.53805e-10	-0.453101
6435464	chr4:6435464:A:T	1.6806e-08	-0.390268	-1.19172	4.05097e-06	-0.956247	-1.29217
6435470	chr4:6435470:T:C	3.51978e-08	-1.53805e-10	-0.842744	1.82003e-05	-1.53805e-10	-0.745933
6436644	chr4:6436644:A:G	8.6672e-08	1.09744	-1.03903	1.4643e-05	0.174502	-1.13791
6436933	chr4:6436933:G:C	8.15749e-08	0.702717	-0.704923	1.50863e-05	-0.0682771	-0.865301
6437148	chr4:6437148:G:A	1.0119e-07	-1.53805e-10	0.213277	3.88866e-05	-1.53805e-10	0.0132809
6437192	chr4:6437192:A:G	3.07458e-08	-1.53805e-10	-0.977974	1.20595e-05	-1.53805e-10	-1.15752
6437325	chr4:6437325:C:T	2.07485e-08	-1.53805e-10	-1.37125	9.8073e-06	-1.53805e-10	-1.36424
6437416	chr4:6437416:A:C	2.96694e-08	-1.53805e-10	-1.01361	1.17847e-05	-1.53805e-10	-1.18056
6437498	chr4:6437498:C:T	2.24556e-08	-1.53805e-10	-1.29219	9.75386e-06	-1.53805e-10	-1.3697
6437656	chr4:6437656:C:G	8.55345e-08	-1.53805e-10	0.0451923	3.25254e-05	-1.53805e-10	-0.165348
6437979	chr4:6437979:C:T	2.06537e-08	-1.53805e-10	-1.37583	9.74584e-06	-1.53805e-10	-1.37053
6437980	chr4:6437980:G:A	8.97321e-08	-1.53805e-10	0.0931018	3.61506e-05	-1.53805e-10	-0.0596742
6438120	chr4:6438120:T:C	1.47338e-08	-1.71359	-3.69205e-10	7.01844e-06	-1.69883	-3.69205e-10
6438290	chr4:6438290:C:CA	1.50505e-08	-1.69232	-3.69205e-10	7.20543e-06	-1.67253	-3.69205e-10
6438404	chr4:6438404:G:A	4.16061e-08	-1.53805e-10	-0.675481	1.54172e-05	-1.53805e-10	-0.911885
6438455	chr4:6438455:T:C	2.85304e-08	-1.53805e-10	-1.05276	1.14616e-05	-1.53805e-10	-1.20836
6438552	chr4:6438552:A:G	9.37566e-08	-1.53805e-10	0.136975	3.6179e-05	-1.53805e-10	-0.0588881
6438634	chr4:6438634:A:G	2.20794e-08	-1.53805e-10	-1.30908	1.0518e-05	-1.53805e-10	-1.29428
6438699	chr4:6438699:C:G	4.0454e-08	-1.53805e-10	-0.703561	1.50988e-05	-1.53805e-10	-0.932751
6438724	chr4:6438724:CA:AA	2.06387e-08	-1.53805e-10	-1.37656	9.72438e-06	-1.53805e-10	-1.37273
6438738	chr4:6438738:T:C	2.15186e-08	-1.53805e-10	-1.33481	9.89655e-06	-1.53805e-10	-1.35518
6438777	chr4:6438777:C:T	2.7228e-08	0.14233	-1.24181	7.0942e-06	-0.333903	-1.35419
6438893	chr4:6438893:T:G	2.39497e-07	2.44179	-1.36697	3.24514e-05	1.18201	-1.34963
6439688	chr4:6439688:G:A	2.9257e-07	1.31755	-0.0425689	3.39084e-05	0.276109	-0.399815
6439723	chr4:6439723:C:T	1.72671e-08	-1.55493	-3.69205e-10	7.62779e-06	-1.61557	-3.69205e-10
6439795	chr4:6439795:C:G	2.92754e-08	-1.53805e-10	-1.02698	1.28281e-05	-1.53805e-10	-1.09573
6440205	chr4:6440205:T:A	2.27623e-07	1.33884	-0.314881	2.6853e-05	0.296342	-0.653332
6440208	chr4:6440208:G:A	2.3717e-07	2.22949	-1.16444	3.0383e-05	1.01738	-1.25086
6440210	chr4:6440210:A:C	2.23565e-07	1.32376	-0.317786	2.64473e-05	0.283514	-0.65573
6440240	chr4:6440240:G:A	4.23907e-07	1.68767	-0.041884	4.63518e-05	0.579216	-0.390325
6440244	chr4:6440244:G:A	2.9644e-08	-1.01447	-3.69205e-10	1.16357e-05	-1.19329	-3.69205e-10
6440321	chr4:6440321:G:A	1.6358e-08	-1.60901	-3.69205e-10	6.85496e-06	-1.7224	-3.69205e-10
6440448	chr4:6440448:T:G	2.16465e-08	-1.53805e-10	-1.32888	9.94206e-06	-1.53805e-10	-1.35059
6440556	chr4:6440556:C:T	2.8799e-08	0.0729941	-1.11638	8.31581e-06	-0.530381	-0.998828
6441204	chr4:6441204:A:G	2.09152e-07	2.31434	-1.375	2.81458e-05	1.04365	-1.35362
6441318	chr4:6441318:C:G	2.50548e-07	1.60214	-0.482219	2.78342e-05	0.480087	-0.801191
6441405	chr4:6441405:G:A	1.10879e-07	-1.53805e-10	0.304709	4.15849e-05	-1.53805e-10	0.0803692
6441415	chr4:6441415:C:A	1.4137e-07	1.5149	-0.967251	1.82774e-05	0.399867	-1.14157
6441492	chr4:6441492:C:T	2.8463e-08	-1.53805e-10	-1.05512	1.24745e-05	-1.53805e-10	-1.12368
6441671	chr4:6441671:T:C	2.81324e-08	-1.53805e-10	-1.0668	1.46554e-05	-1.53805e-10	-0.962558
6441692	chr4:6441692:G:A	2.11151e-08	-1.53805e-10	-1.35374	1.02974e-05	-1.53805e-10	-1.31548
6441721	chr4:6441721:T:C	2.84207e-08	-1.53805e-10	-1.05661	1.24715e-05	-1.53805e-10	-1.12392
6441895	chr4:6441895:G:A	2.083e-08	-1.53805e-10	-1.36733	9.8742e-06	-1.53805e-10	-1.35744
6442297	chr4:6442297:C:T	1.65829e-08	-1.59536	-3.69205e-10	7.65887e-06	-1.6115	-3.69205e-10
6442427	chr4:6442427:G:A	2.88164e-08	-1.53805e-10	-1.04278	1.42733e-05	-1.53805e-10	-0.988979
6442744	chr4:6442744:G:A	1.65287e-08	-1.59863	-3.69205e-10	7.65282e-06	-1.61229	-3.69205e-10
6442836	chr4:6442836:A:T	5.57921e-08	0.988551	-1.37065	1.38856e-05	0.354683	-1.3712
6443024	chr4:6443024:G:A	2.55629e-08	-1.53805e-10	-1.16258	1.16495e-05	-1.53805e-10	-1.19211
6443089	chr4:6443089:T:C	1.14967e-08	-1.53103	-0.430635	3.48039e-06	-1.68755	-0.71267
6443118	chr4:6443118:GT:G	4.37537e-08	0.721999	-1.34715	1.09947e-05	0.126933	-1.37689
6443129	chr4:6443129:C:T	4.08436e-08	0.668976	-1.36295	1.04806e-05	0.080531	-1.37837
6443209	chr4:6443209:T:A	2.59173e-08	-1.53805e-10	-1.14882	1.1287e-05	-1.53805e-10	-1.22372
6443532	chr4:6443532:G:A	2.06031e-08	-1.53805e-10	-1.37829	9.71631e-06	-1.53805e-10	-1.37356
6443772	chr4:6443772:C:T	3.05298e-08	-1.53805e-10	-0.985025	1.50667e-05	-1.53805e-10	-0.934879
6443979	chr4:6443979:G:T	2.07601e-08	-1.53805e-10	-1.37069	9.66966e-06	-1.53805e-10	-1.37838
6444196	chr4:6444196:G:A	1.8727e-08	-0.743739	-0.730021	6.60722e-06	-0.97771	-0.781496
6444269	chr4:6444269:G:C	2.88497e-08	-1.04163	-3.69205e-10	1.34436e-05	-1.04887	-3.69205e-10
6444381	chr4:6444381:TC:T	1.26831e-08	-0.659279	-1.20418	4.55243e-06	-0.89915	-1.23256
6444454	chr4:6444454:G:T	3.07068e-08	-1.53805e-10	-0.979245	1.35394e-05	-1.53805e-10	-1.04176
6444521	chr4:6444521:G:A	5.92723e-08	-1.53805e-10	-0.321585	3.06549e-05	-1.53805e-10	-0.224576
6444578	chr4:6444578:C:G	2.08483e-08	-1.53805e-10	-1.36646	1.00206e-05	-1.53805e-10	-1.34273
6444643	chr4:6444643:G:A	9.7462e-09	-1.17793	-0.948921	3.56741e-06	-1.3399	-1.03562
6444725	chr4:6444725:C:T	2.06168e-08	-1.53805e-10	-1.37762	9.68681e-06	-1.53805e-10	-1.3766
6444862	chr4:6444862:A:G	1.89809e-08	-0.310868	-1.14943	4.27312e-06	-0.929075	-1.26595
6444898	chr4:6444898:C:T	1.66876e-08	-1.58906	-3.69205e-10	8.00672e-06	-1.56709	-3.69205e-10
6444976	chr4:6444976:G:A	4.97786e-09	-1.54252	-1.25621	2.21713e-06	-1.53819	-1.31297
6445081	chr4:6445081:C:T	4.4195e-08	-1.53805e-10	-0.615116	1.90907e-05	-1.53805e-10	-0.698169
6445124	chr4:6445124:G:A	2.07602e-08	-1.53805e-10	-1.37069	9.67136e-06	-1.53805e-10	-1.3782
6445529	chr4:6445529:A:G	1.63587e-08	-0.946137	-0.662834	5.85758e-06	-1.14946	-0.730175
6445744	chr4:6445744:T:TTTCAAATGTATAAG	1.49993e-08	-0.940734	-0.754992	5.38582e-06	-1.14558	-0.818023
6445773	chr4:6445773:T:C	1.81269e-08	-0.144095	-1.36223	5.5665e-06	-0.552166	-1.37844
6445822	chr4:6445822:AC:A	1.45852e-08	-0.934818	-0.788904	5.24211e-06	-1.14068	-0.849963
6445869	chr4:6445869:C:T	2.29542e-08	-1.53805e-10	-1.27023	1.04228e-05	-1.53805e-10	-1.30337
6445880	chr4:6445880:G:A	1.50737e-08	-0.894968	-0.795811	5.5415e-06	-1.08827	-0.846838
6446379	chr4:6446379:C:T	2.07054e-08	-1.53805e-10	-1.37333	9.87417e-06	-1.53805e-10	-1.35745
6446512	chr4:6446512:C:T	2.27221e-08	-1.53805e-10	-1.28039	1.04087e-05	-1.53805e-10	-1.30473
6446628	chr4:6446628:T:C	4.12617e-08	-1.53805e-10	-0.683793	2.14845e-05	-1.53805e-10	-0.580037
6446784	chr4:6446784:G:A	2.07843e-08	-1.53805e-10	-1.36953	9.66931e-06	-1.53805e-10	-1.37841
6446794	chr4:6446794:C:T	6.16237e-08	-1.53805e-10	-0.282681	2.36589e-05	-1.53805e-10	-0.48363
6446833	chr4:6446833:C:T	1.18203e-08	-1.68695	-0.246958	3.75848e-06	-1.71555	-0.607807
6447143	chr4:6447143:C:A	2.475e-08	-1.53805e-10	-1.1949	1.20895e-05	-1.53805e-10	-1.15503
6447152	chr4:6447152:T:A	2.09644e-08	-0.00250119	-1.3584	6.25039e-06	-0.478493	-1.33623
6447222	chr4:6447222:C:T	3.90984e-08	0.618173	-1.35582	1.03238e-05	0.046802	-1.35972
6447283	chr4:6447283:C:T	2.74008e-08	-1.53805e-10	-1.09315	1.33734e-05	-1.53805e-10	-1.0541
6447303	chr4:6447303:T:C	2.20128e-08	-1.53805e-10	-1.3121	1.00474e-05	-1.53805e-10	-1.34006
6447807	chr4:6447807:G:A	3.74208e-08	-0.456444	-0.325056	6.03379e-06	-1.04727	-0.802722
6447810	chr4:6447810:C:T	2.06582e-08	-1.53805e-10	-1.37561	9.67076e-06	-1.53805e-10	-1.37826
6447859	chr4:6447859:C:T	2.06712e-08	-1.53805e-10	-1.37498	9.74212e-06	-1.53805e-10	-1.37091
6447904	chr4:6447904:G:A	3.15699e-08	-1.53805e-10	-0.951524	1.56305e-05	-1.53805e-10	-0.898145
6447959	chr4:6447959:G:C	8.24513e-09	-1.14339	-1.15071	3.90711e-06	-1.02231	-1.26226
6448027	chr4:6448027:A:T	7.11077e-09	-1.71629	-0.725824	3.29175e-06	-1.72143	-0.734523
6448464	chr4:6448464:C:A	2.14059e-08	-1.53805e-10	-1.34006	9.84511e-06	-1.53805e-10	-1.36039
6448580	chr4:6448580:C:T	2.21074e-08	-1.53805e-10	-1.30781	1.00816e-05	-1.53805e-10	-1.33666
6448615	chr4:6448615:T:C	2.55703e-08	-1.53805e-10	-1.1623	1.27335e-05	-1.53805e-10	-1.10313
6448656	chr4:6448656:C:T	3.32985e-08	-1.53805e-10	-0.898213	1.39862e-05	-1.53805e-10	-1.0093
6448698	chr4:6448698:C:T	2.1272e-08	-1.53805e-10	-1.34634	9.81346e-06	-1.53805e-10	-1.36361
6449097	chr4:6449097:C:T	2.90089e-08	-1.53805e-10	-1.03612	1.46085e-05	-1.53805e-10	-0.965763
6449223	chr4:6449223:G:A	3.70768e-09	-1.71873	-1.37459	1.79581e-06	-1.69458	-1.36733
6449353	chr4:6449353:G:A	1.00355e-08	-0.907299	-1.1903	3.7399e-06	-1.11946	-1.20885
6449509	chr4:6449509:G:A	3.04661e-08	-0.987111	-3.69205e-10	1.37738e-05	-1.0246	-3.69205e-10
6449588	chr4:6449588:C:T	2.21639e-08	-1.53805e-10	-1.30526	1.01921e-05	-1.53805e-10	-1.32575
6449829	chr4:6449829:AG:A	4.55425e-08	-1.53805e-10	-0.58508	1.92046e-05	-1.53805e-10	-0.692221
6449944	chr4:6449944:C:T	1.70973e-08	-1.56481	-3.69205e-10	7.60019e-06	-1.61919	-3.69205e-10
6450227	chr4:6450227:TG:T	2.18124e-08	-1.53805e-10	-1.32125	1.08873e-05	-1.53805e-10	-1.25977
6450580	chr4:6450580:C:T	7.56912e-09	-1.15335	-1.2263	2.66808e-06	-1.32129	-1.34472
6451087	chr4:6451087:T:C	3.61754e-08	-1.53805e-10	-0.815349	1.49889e-05	-1.53805e-10	-0.940061
6451241	chr4:6451241:C:G	2.07572e-08	-1.53805e-10	-1.37083	9.69163e-06	-1.53805e-10	-1.37611
6451469	chr4:6451469:C:T	7.96843e-09	-1.02521	-1.30303	2.92002e-06	-1.20236	-1.37341
6452172	chr4:6452172:T:C	9.02925e-09	-0.91962	-1.28364	3.22072e-06	-1.10905	-1.36871
6452258	chr4:6452258:T:C	7.94713e-09	-1.51008	-0.820839	3.74318e-06	-1.63215	-0.695279
6452292	chr4:6452292:TG:T	2.0601e-08	-1.53805e-10	-1.37839	9.67344e-06	-1.53805e-10	-1.37798
6452333	chr4:6452333:C:T	7.76957e-09	-1.48708	-0.866429	3.60867e-06	-1.61695	-0.747073
6452608	chr4:6452608:C:T	2.66689e-08	0.257962	-1.37819	9.15784e-06	-0.0579479	-1.37481
6452719	chr4:6452719:G:C	2.0886e-08	-1.53805e-10	-1.36465	9.71017e-06	-1.53805e-10	-1.37419
6452778	chr4:6452778:C:A	2.21866e-08	-1.53805e-10	-1.30424	1.01321e-05	-1.53805e-10	-1.33166
6453104	chr4:6453104:C:T	2.23441e-08	-1.53805e-10	-1.29717	1.01654e-05	-1.53805e-10	-1.32838
6453338	chr4:6453338:G:C	2.12267e-08	-1.53805e-10	-1.34847	9.80139e-06	-1.53805e-10	-1.36484
6453588	chr4:6453588:C:T	5.80499e-08	-1.53805e-10	-0.342424	2.95618e-05	-1.53805e-10	-0.260886
6454194	chr4:6454194:G:A	2.34596e-08	-1.24845	-3.69205e-10	1.70208e-05	-0.812934	-3.69205e-10
6454321	chr4:6454321:G:A	2.11483e-08	-1.53805e-10	-1.35217	1.00864e-05	-1.53805e-10	-1.33618
6454350	chr4:6454350:G:A	1.59138e-08	-1.63654	-3.69205e-10	7.16833e-06	-1.67769	-3.69205e-10
6454451	chr4:6454451:G:A	2.08926e-08	-1.53805e-10	-1.36433	9.69402e-06	-1.53805e-10	-1.37586
6454485	chr4:6454485:A:G	2.05998e-08	-1.53805e-10	-1.37845	9.70499e-06	-1.53805e-10	-1.37473
6454531	chr4:6454531:G:A	2.47916e-08	-1.53805e-10	-1.19322	1.10758e-05	-1.53805e-10	-1.24261
6454554	chr4:6454554:C:T	2.11218e-08	-1.53805e-10	-1.35342	9.7499e-06	-1.53805e-10	-1.37011
6454953	chr4:6454953:A:G	2.06017e-08	-1.53805e-10	-1.37835	9.699e-06	-1.53805e-10	-1.37535
6455027	chr4:6455027:G:A	2.08306e-08	-1.53805e-10	-1.36731	9.68458e-06	-1.53805e-10	-1.37683
6455044	chr4:6455044:C:T	5.9866e-08	-0.311618	-3.69205e-10	1.97418e-05	-0.664628	-3.69205e-10
6455049	chr4:6455049:C:CACCT	2.09383e-08	-0.0295175	-1.33263	5.87742e-06	-0.515206	-1.36104
6455127	chr4:6455127:G:C	2.08772e-08	-1.53805e-10	-1.36507	9.70303e-06	-1.53805e-10	-1.37493
6455144	chr4:6455144:G:A	9.04312e-09	-1.55052	-0.651198	2.77895e-06	-1.67701	-0.948289
6455271	chr4:6455271:C:T	2.08376e-08	-1.53805e-10	-1.36697	9.68399e-06	-1.53805e-10	-1.37689
6455394	chr4:6455394:A:C	2.06069e-08	-1.53805e-10	-1.3781	9.74062e-06	-1.53805e-10	-1.37106
6455404	chr4:6455404:T:C	2.06688e-08	-1.53805e-10	-1.3751	9.66962e-06	-1.53805e-10	-1.37838
6455405	chr4:6455405:G:A	2.11156e-08	-1.53805e-10	-1.35372	9.6865e-06	-1.53805e-10	-1.37664
6455588	chr4:6455588:G:T	8.64342e-09	-1.08896	-1.15797	2.93616e-06	-1.25383	-1.31644
6455800	chr4:6455800:C:T	2.53674e-08	-1.53805e-10	-1.17026	1.23187e-05	-1.53805e-10	-1.13625
6455885	chr4:6455885:G:T	1.78342e-08	-0.186714	-1.33589	5.61547e-06	-0.630391	-1.29145
6455915	chr4:6455915:A:AC	2.06849e-08	-1.53805e-10	-1.37432	9.82357e-06	-1.53805e-10	-1.36258
6455974	chr4:6455974:C:G	1.96285e-08	-0.113429	-1.31332	6.27252e-06	-0.592508	-1.21868
6455975	chr4:6455975:A:G	2.17016e-08	-0.0278866	-1.29845	6.88749e-06	-0.521838	-1.19582
6456485	chr4:6456485:A:G	6.75487e-08	-1.53805e-10	-0.190879	3.00901e-05	-1.53805e-10	-0.243173
6456560	chr4:6456560:C:T	2.10516e-08	-1.53805e-10	-1.35675	1.00797e-05	-1.53805e-10	-1.33685
6456690	chr4:6456690:T:C	4.1289e-09	-1.72035	-1.26537	2.05979e-06	-1.71331	-1.21146
6456813	chr4:6456813:A:C	2.07544e-08	-1.53805e-10	-1.37097	9.67036e-06	-1.53805e-10	-1.3783
6456825	chr4:6456825:T:C	7.23342e-09	-1.0606	-1.36441	2.64198e-06	-1.29853	-1.37731
6456876	chr4:6456876:G:A	2.18872e-08	-1.53805e-10	-1.31783	1.04258e-05	-1.53805e-10	-1.30308
6456941	chr4:6456941:C:T	3.73923e-09	-1.71117	-1.37368	1.81015e-06	-1.70056	-1.3534
6457073	chr4:6457073:G:A	2.30294e-08	-1.53805e-10	-1.26696	1.0052e-05	-1.53805e-10	-1.3396
6457443	chr4:6457443:C:T	3.94796e-08	-1.53805e-10	-0.727943	1.97738e-05	-1.53805e-10	-0.663008
6457466	chr4:6457466:G:A	4.70399e-08	0.206315	-0.759046	8.83802e-06	-0.30886	-1.15945
6457735	chr4:6457735:C:T	1.39642e-08	-0.467747	-1.29949	4.53632e-06	-0.767091	-1.36816
6457755	chr4:6457755:G:C	4.37109e-09	-1.55447	-1.37425	1.94486e-06	-1.62245	-1.35973
6457827	chr4:6457827:C:T	3.85756e-08	-1.53805e-10	-0.751106	1.92915e-05	-1.53805e-10	-0.687704
6457888	chr4:6457888:A:G	1.39102e-08	-1.70238	-0.0687257	4.03862e-06	-1.71847	-0.532991
6458292	chr4:6458292:T:C	5.14511e-09	-1.39802	-1.36766	2.28671e-06	-1.44752	-1.37273
6458369	chr4:6458369:T:C	7.16723e-09	-1.22151	-1.2127	2.54648e-06	-1.3706	-1.34206
6458397	chr4:6458397:T:A	1.3217e-08	-0.452436	-1.36979	4.57044e-06	-0.755469	-1.37229
6458407	chr4:6458407:C:T	3.69316e-09	-1.71951	-1.37774	1.7518e-06	-1.71312	-1.37361
6458414	chr4:6458414:G:A	6.94255e-09	-1.21059	-1.25547	2.52594e-06	-1.3613	-1.35945
6458427	chr4:6458427:A:G	4.96838e-09	-1.42229	-1.37834	2.12354e-06	-1.51909	-1.37519
6458538	chr4:6458538:A:G	4.0574e-08	-1.53805e-10	-0.7006	2.03362e-05	-1.53805e-10	-0.634967
6458635	chr4:6458635:A:G	1.81722e-08	-0.227562	-1.27627	5.68968e-06	-0.560462	-1.34825
6458716	chr4:6458716:G:GGGT	1.58195e-08	-0.342348	-1.30014	5.07266e-06	-0.661012	-1.36249
6458780	chr4:6458780:G:C	9.60062e-08	-1.53805e-10	0.160686	3.55214e-05	-1.53805e-10	-0.077232
6458812	chr4:6458812:A:G	5.01634e-09	-1.4302	-1.36083	2.20966e-06	-1.47833	-1.3762
6459024	chr4:6459024:T:G	3.84325e-09	-1.71521	-1.3422	1.89911e-06	-1.63872	-1.36726
6459238	chr4:6459238:G:A	2.2908e-08	-1.53805e-10	-1.27224	1.03571e-05	-1.53805e-10	-1.3097
6459248	chr4:6459248:A:G	3.70009e-09	-1.71748	-1.37789	1.77482e-06	-1.71038	-1.36329
6459290	chr4:6459290:G:A	5.1362e-09	-1.40957	-1.35784	2.25176e-06	-1.45868	-1.37698
6459764	chr4:6459764:C:G	2.2098e-08	0.0662722	-1.37451	6.97539e-06	-0.333264	-1.37172
6459801	chr4:6459801:A:C	2.26634e-08	-1.53805e-10	-1.28298	1.09945e-05	-1.53805e-10	-1.24997
6460587	chr4:6460587:C:T	3.8307e-08	-1.53805e-10	-0.758094	1.63198e-05	-1.53805e-10	-0.854989
6461096	chr4:6461096:T:C	3.47522e-08	-1.53805e-10	-0.855484	1.71595e-05	-1.53805e-10	-0.804819
6461132	chr4:6461132:G:A	2.4199e-08	-1.21742	-3.69205e-10	1.78515e-05	-0.765278	-3.69205e-10
6461347	chr4:6461347:T:C	5.44589e-09	-1.35315	-1.35572	2.36731e-06	-1.40725	-1.37836
6461680	chr4:6461680:AG:A	5.22088e-09	-1.37333	-1.37773	2.36738e-06	-1.42598	-1.35961
6461769	chr4:6461769:C:T	1.72709e-08	-1.55471	-3.69205e-10	7.64793e-06	-1.61293	-3.69205e-10
6461937	chr4:6461937:G:A	5.10258e-09	-1.40243	-1.37155	2.10389e-06	-1.57393	-1.32965
6461985	chr4:6461985:G:T	3.74316e-09	-1.70853	-1.37527	1.74892e-06	-1.72276	-1.36561
6462364	chr4:6462364:A:G	3.72641e-09	-1.7103	-1.37798	1.92364e-06	-1.62545	-1.3677
6462411	chr4:6462411:G:A	3.72348e-09	-1.71747	-1.3716	1.73099e-06	-1.72031	-1.37837
6462438	chr4:6462438:C:T	3.73469e-09	-1.71185	-1.37421	1.89532e-06	-1.62982	-1.37816
6462443	chr4:6462443:T:C	1.2415e-08	-0.642076	-1.24274	4.1543e-06	-0.899679	-1.32355
6462547	chr4:6462547:T:C	1.17852e-08	-1.71876	-0.21812	3.98116e-06	-1.65177	-0.614027
6463001	chr4:6463001:C:A	5.32012e-09	-1.36732	-1.36491	2.35442e-06	-1.41453	-1.37654
6463069	chr4:6463069:T:G	4.02204e-08	-1.53805e-10	-0.709353	1.70893e-05	-1.53805e-10	-0.808913
6463074	chr4:6463074:A:G	1.12387e-08	-1.70866	-0.275702	3.93177e-06	-1.61746	-0.660821
6463564	chr4:6463564:G:C	1.53556e-08	-1.41038	-0.26186	7.75486e-06	-1.32156	-0.277492
6463647	chr4:6463647:T:C	1.83055e-08	-0.220153	-1.27637	7.12539e-06	-0.559522	-1.12418
6463874	chr4:6463874:C:T	1.35489e-08	-1.72129	-0.0761309	4.53217e-06	-1.71539	-0.420775
6463928	chr4:6463928:T:C	3.80741e-08	0.584354	-1.34855	1.12499e-05	0.140793	-1.3678
6464064	chr4:6464064:T:C	2.22391e-08	0.0608183	-1.36269	7.59809e-06	-0.319425	-1.30005
6464151	chr4:6464151:T:A	1.62589e-08	-0.246149	-1.36894	6.00508e-06	-0.576917	-1.27785
6464201	chr4:6464201:T:C	1.38058e-08	-0.545478	-1.23316	5.26023e-06	-0.89105	-1.09614
6464360	chr4:6464360:G:T	2.1277e-08	-0.144665	-1.20144	8.4491e-06	-0.494388	-1.01892
6464406	chr4:6464406:G:C	4.29855e-08	-1.53805e-10	-0.642863	2.15908e-05	-1.53805e-10	-0.575101
6464579	chr4:6464579:T:C	2.44561e-08	-1.53805e-10	-1.20685	1.09497e-05	-1.53805e-10	-1.25406
6464597	chr4:6464597:T:C	5.75754e-09	-1.38982	-1.2634	2.35311e-06	-1.44237	-1.34926
6464660	chr4:6464660:G:A	7.21111e-09	-1.67916	-0.748944	2.71046e-06	-1.66092	-0.989331
6464782	chr4:6464782:C:T	3.08128e-08	-1.53805e-10	-0.975797	1.34212e-05	-1.53805e-10	-1.05053
6464800	chr4:6464800:C:G	8.83976e-09	-0.962389	-1.26208	3.12517e-06	-1.14891	-1.35897
6465272	chr4:6465272:T:G	6.93922e-09	-1.13151	-1.33503	3.15347e-06	-1.13434	-1.36453
6465319	chr4:6465319:A:G	5.17324e-08	-1.53805e-10	-0.457643	2.14577e-05	-1.53805e-10	-0.581283
6465485	chr4:6465485:G:A	2.27472e-08	-1.53805e-10	-1.27928	9.95735e-06	-1.53805e-10	-1.34906
6465509	chr4:6465509:T:C	6.90829e-09	-1.1616	-1.30941	2.58717e-06	-1.32196	-1.37485
6465678	chr4:6465678:T:C	7.88116e-09	-1.51044	-0.828815	2.55058e-06	-1.65067	-1.06038
6465945	chr4:6465945:TC:T	7.05521e-09	-1.13833	-1.31163	2.63932e-06	-1.30144	-1.3754
6466038	chr4:6466038:G:A	6.38238e-09	-1.2093	-1.34089	2.47562e-06	-1.36247	-1.37841
6466092	chr4:6466092:T:C	3.79722e-08	-0.165512	-0.601362	8.5188e-06	-0.62136	-0.883733
6466163	chr4:6466163:A:G	5.65278e-08	-0.178373	-0.190622	1.20796e-05	-0.633937	-0.521913
6466176	chr4:6466176:G:A	2.10348e-08	-1.35755	-3.69205e-10	9.70404e-06	-1.37483	-3.69205e-10
6466215	chr4:6466215:A:G	1.86795e-08	-0.653287	-0.823012	4.08894e-06	-1.12766	-1.11142
6466240	chr4:6466240:A:G	2.91562e-08	-1.53805e-10	-1.03106	1.51258e-05	-1.53805e-10	-0.930965
6466258	chr4:6466258:A:G	5.35976e-09	-1.38338	-1.34143	3.08829e-06	-1.1645	-1.35525
6466412	chr4:6466412:C:A	6.20961e-08	-1.45954	1.1845	2.76018e-05	-1.50861	1.17913
6466829	chr4:6466829:G:C	3.07316e-08	-1.34748	0.369046	7.66864e-06	-1.55688	-0.0533514
6466918	chr4:6466918:T:C	2.26634e-08	-1.00628	-0.276692	4.81774e-06	-1.37473	-0.700334
6467108	chr4:6467108:C:T	5.65873e-08	-1.70429	1.33635	1.3794e-05	-1.72277	0.699634
6467110	chr4:6467110:C:T	2.32193e-08	-1.53805e-10	-1.25875	1.06946e-05	-1.53805e-10	-1.27763
6467352	chr4:6467352:AATAGAC:A	2.25361e-08	-1.53805e-10	-1.28861	1.02198e-05	-1.53805e-10	-1.32304
6467598	chr4:6467598:A:G	2.46837e-08	-1.53805e-10	-1.19759	1.18676e-05	-1.53805e-10	-1.17356
6467910	chr4:6467910:A:G	8.35946e-09	-1.16987	-1.11047	3.9573e-06	-1.18501	-1.0868
6468120	chr4:6468120:T:C	2.14695e-08	-1.53805e-10	-1.33709	1.04052e-05	-1.53805e-10	-1.30507
6468273	chr4:6468273:G:C	2.8248e-08	-1.53805e-10	-1.06271	1.27239e-05	-1.53805e-10	-1.10388
6468334	chr4:6468334:T:C	8.75259e-09	-0.948501	-1.28588	2.76405e-06	-1.3246	-1.30607
6468517	chr4:6468517:T:C	2.24445e-08	-1.53805e-10	-1.29268	1.0093e-05	-1.53805e-10	-1.33553
6468638	chr4:6468638:C:T	1.09223e-08	-1.70251	-0.310412	3.31412e-06	-1.71572	-0.733457
6468663	chr4:6468663:G:A	1.0963e-08	-1.70364	-0.305559	3.32854e-06	-1.71508	-0.729751
6468939	chr4:6468939:G:A	9.99268e-09	-1.6622	-0.439677	3.13906e-06	-1.71009	-0.793352
6469302	chr4:6469302:C:G	6.29158e-09	-1.64771	-0.916803	2.28604e-06	-1.70344	-1.11711
6469444	chr4:6469444:G:A	6.53128e-09	-1.69654	-0.830584	2.29617e-06	-1.72196	-1.09417
6469519	chr4:6469519:A:G	1.23946e-08	-1.67391	-0.212555	3.98362e-06	-1.71531	-0.549871
6469658	chr4:6469658:G:T	3.23423e-08	-1.53805e-10	-0.927352	1.43852e-05	-1.53805e-10	-0.981171
6470059	chr4:6470059:A:G	8.86991e-09	-1.24216	-0.978906	3.13074e-06	-1.39961	-1.10649
6470377	chr4:6470377:T:C	8.21086e-09	-1.72171	-0.576555	3.31601e-06	-1.69921	-0.749401
6470688	chr4:6470688:G:A	5.86293e-08	-1.59006	1.25756	1.69389e-05	-1.46336	0.645605
6470979	chr4:6470979:C:T	2.27064e-08	-1.53805e-10	-1.28108	1.1302e-05	-1.53805e-10	-1.22239
6471529	chr4:6471529:G:A	2.0698e-08	-1.53805e-10	-1.37369	9.67118e-06	-1.53805e-10	-1.37822
6471538	chr4:6471538:G:A	1.45997e-08	-1.72272	-3.69205e-10	6.8968e-06	-1.71631	-3.69205e-10
6471797	chr4:6471797:T:C	5.87949e-09	-1.67748	-0.954773	2.27188e-06	-1.72208	-1.10468
6471910	chr4:6471910:G:T	1.77598e-08	-1.52679	-3.69205e-10	9.87279e-06	-1.35759	-3.69205e-10
6472352	chr4:6472352:C:T	2.54158e-08	-1.16835	-3.69205e-10	1.15266e-05	-1.20271	-3.69205e-10
6472474	chr4:6472474:C:A	2.42932e-08	-1.53805e-10	-1.21353	1.08505e-05	-1.53805e-10	-1.26316
6472683	chr4:6472683:C:A	8.38182e-08	-1.53805e-10	0.0249229	3.1195e-05	-1.53805e-10	-0.20711
6473028	chr4:6473028:T:C	7.54762e-09	-1.51375	-0.868741	2.54761e-06	-1.64301	-1.0692
6473086	chr4:6473086:A:C	5.35046e-09	-1.61813	-1.10842	2.25549e-06	-1.55088	-1.28312
6473139	chr4:6473139:T:A	4.41366e-09	-1.54056	-1.37847	1.8643e-06	-1.65981	-1.36467
6473175	chr4:6473175:C:T	6.60529e-09	-1.69015	-0.825704	3.0244e-06	-1.60576	-0.934892
6473222	chr4:6473222:T:C	3.69754e-09	-1.71868	-1.37738	1.75457e-06	-1.72061	-1.36454
6473274	chr4:6473274:A:G	3.50374e-08	-1.53805e-10	-0.847311	2.12964e-05	-1.53805e-10	-0.588829
6473366	chr4:6473366:G:C	2.24933e-08	-1.53805e-10	-1.29051	1.03713e-05	-1.53805e-10	-1.30832
6473970	chr4:6473970:T:C	6.77585e-09	-1.17937	-1.31099	2.50342e-06	-1.35538	-1.37433
6474078	chr4:6474078:G:A	3.44628e-08	-1.53805e-10	-0.863846	1.35772e-05	-1.53805e-10	-1.03898
6474253	chr4:6474253:C:T	1.6085e-08	-1.62584	-3.69205e-10	7.81427e-06	-1.59142	-3.69205e-10
6474427	chr4:6474427:C:T	2.53055e-08	-1.53805e-10	-1.1727	1.11942e-05	-1.53805e-10	-1.23198
6474991	chr4:6474991:A:G	5.21841e-09	-1.60015	-1.15138	2.19487e-06	-1.71493	-1.14631
6475152	chr4:6475152:G:C	2.22951e-08	-1.53805e-10	-1.29936	1.01347e-05	-1.53805e-10	-1.3314
6475255	chr4:6475255:G:A	2.19668e-08	-1.53805e-10	-1.3142	1.13564e-05	-1.53805e-10	-1.21759
6475820	chr4:6475820:C:T	7.65727e-09	-1.05233	-1.31574	2.85676e-06	-1.25033	-1.34735
6475991	chr4:6475991:G:A	1.46095e-08	-1.72205	-3.69205e-10	6.92251e-06	-1.71259	-3.69205e-10
6476189	chr4:6476189:G:A	4.5591e-09	-1.64979	-1.23681	1.99791e-06	-1.72274	-1.23253
6476543	chr4:6476543:C:T	7.5014e-09	-1.05972	-1.32892	2.81245e-06	-1.25678	-1.35653
6476600	chr4:6476600:G:A	2.85452e-08	-1.53805e-10	-1.05224	1.25406e-05	-1.53805e-10	-1.11839
6476965	chr4:6476965:A:C	5.82116e-09	-1.71927	-0.922954	2.49737e-06	-1.71971	-1.01242
6477253	chr4:6477253:G:A	7.96116e-09	-1.0025	-1.32665	2.95623e-06	-1.20873	-1.35473
6477279	chr4:6477279:G:A	1.49402e-08	-1.69967	-3.69205e-10	7.23051e-06	-1.66906	-3.69205e-10
6477501	chr4:6477501:T:C	7.2242e-09	-1.04801	-1.37828	2.78715e-06	-1.24717	-1.37518
6477523	chr4:6477523:A:G	7.57884e-09	-0.999917	-1.37845	2.90944e-06	-1.20659	-1.37282
6477588	chr4:6477588:T:C	7.36747e-09	-1.02819	-1.37847	2.84312e-06	-1.22921	-1.37326
6477684	chr4:6477684:G:C	9.84574e-09	-0.739108	-1.37758	3.65941e-06	-0.973824	-1.37624
6477895	chr4:6477895:T:C	2.67447e-08	-1.53805e-10	-1.11739	1.13569e-05	-1.53805e-10	-1.21754
6477966	chr4:6477966:T:C	5.62028e-09	-1.36307	-1.31427	2.9948e-06	-1.21812	-1.33237
6477975	chr4:6477975:T:A	2.81915e-08	-1.53805e-10	-1.06471	1.42865e-05	-1.53805e-10	-0.988053
6478154	chr4:6478154:G:A	9.7076e-08	-1.53805e-10	0.171767	4.2565e-05	-1.53805e-10	0.103664
6478307	chr4:6478307:C:T	1.84602e-08	-1.06302	-0.425092	4.33156e-06	-1.24666	-0.934775
6478742	chr4:6478742:G:A	3.792e-09	-1.72136	-1.34948	1.79513e-06	-1.68388	-1.37841
6478783	chr4:6478783:G:T	2.15408e-08	-1.53805e-10	-1.33378	9.76213e-06	-1.53805e-10	-1.36886
6479010	chr4:6479010:C:T	2.48078e-08	-1.53805e-10	-1.19257	1.30588e-05	-1.53805e-10	-1.07791
6479011	chr4:6479011:G:A	3.08214e-08	-1.53805e-10	-0.975519	1.50633e-05	-1.53805e-10	-0.935105
6479142	chr4:6479142:G:A	4.31045e-08	0.0128211	-0.652921	1.28071e-05	-0.749141	-0.348226
6479535	chr4:6479535:C:T	2.08005e-08	-1.53805e-10	-1.36875	9.89549e-06	-1.53805e-10	-1.35529
6479699	chr4:6479699:G:A	1.76026e-08	-1.53568	-3.69205e-10	6.87253e-06	-1.71984	-3.69205e-10
6480503	chr4:6480503:G:T	1.05488e-08	-1.56308	-0.484638	4.37892e-06	-1.57552	-0.59504
6481517	chr4:6481517:T:C	1.2349e-08	-1.69481	-0.195348	5.43491e-06	-1.7217	-0.232822
6481542	chr4:6481542:C:A	2.34357e-08	-1.53805e-10	-1.24947	1.05554e-05	-1.53805e-10	-1.29073
6481808	chr4:6481808:A:G	2.06073e-08	-1.53805e-10	-1.37808	9.76154e-06	-1.53805e-10	-1.36892
6482299	chr4:6482299:C:G	2.25112e-08	-1.53805e-10	-1.28971	1.02218e-05	-1.53805e-10	-1.32285
6482441	chr4:6482441:C:G	2.57145e-08	-1.53805e-10	-1.15667	1.17225e-05	-1.53805e-10	-1.18586
6482598	chr4:6482598:G:A	6.56695e-09	-1.62961	-0.892064	3.10487e-06	-1.67111	-0.843284
6482618	chr4:6482618:C:T	2.5362e-08	-1.53805e-10	-1.17048	1.16017e-05	-1.53805e-10	-1.19622
6482873	chr4:6482873:T:C	2.99943e-08	-1.53805e-10	-1.00272	1.22827e-05	-1.53805e-10	-1.13917
6483514	chr4:6483514:T:A	2.67679e-08	-1.53805e-10	-1.11652	1.22301e-05	-1.53805e-10	-1.14347
6484106	chr4:6484106:A:G	2.86593e-08	-0.354744	-0.693506	1.04979e-05	-0.593466	-0.702731
6484250	chr4:6484250:T:G	2.61437e-08	-1.53805e-10	-1.14012	1.19602e-05	-1.53805e-10	-1.16578
6484345	chr4:6484345:T:C	1.88138e-07	-1.53805e-10	0.83345	0.000125787	-1.53805e-10	1.18722
6484647	chr4:6484647:T:G	4.25512e-08	-1.53591	0.882888	1.87803e-05	-1.37894	0.664382
6484947	chr4:6484947:C:T	1.37785e-08	-0.487314	-1.29331	4.27364e-06	-0.817164	-1.37774
6484967	chr4:6484967:G:A	1.31284e-07	-1.53805e-10	0.473634	8.88327e-05	-1.53805e-10	0.839386
6485234	chr4:6485234:A:G	1.18184e-07	-1.53805e-10	0.368515	7.89103e-05	-1.53805e-10	0.720944
6485298	chr4:6485298:A:G	2.23892e-08	-1.53805e-10	-1.29515	1.09798e-05	-1.53805e-10	-1.25131
6485348	chr4:6485348:A:G	2.70656e-08	-1.53805e-10	-1.10546	1.23304e-05	-1.53805e-10	-1.1353
6485416	chr4:6485416:G:C	4.93904e-08	-1.53805e-10	-0.503971	2.17312e-05	-1.53805e-10	-0.568621
6485716	chr4:6485716:C:T	3.86921e-08	-1.56415	0.816059	1.69918e-05	-1.41534	0.600708
6485999	chr4:6485999:C:T	2.64228e-08	-0.267727	-0.861774	7.7978e-06	-0.761758	-0.831768
6486102	chr4:6486102:C:T	1.2512e-07	-1.53805e-10	0.425546	8.40409e-05	-1.53805e-10	0.783935
6486203	chr4:6486203:T:C	2.61255e-08	-1.53805e-10	-1.14081	1.19522e-05	-1.53805e-10	-1.16645
6486695	chr4:6486695:C:T	1.59306e-08	-1.63548	-3.69205e-10	7.35847e-06	-1.65152	-3.69205e-10
6486978	chr4:6486978:A:G	1.3534e-08	-0.420067	-1.37846	5.5773e-06	-0.567216	-1.36145
6487524	chr4:6487524:T:C	6.96006e-09	-1.08857	-1.37497	2.73041e-06	-1.28335	-1.35957
6487905	chr4:6487905:T:A	2.01983e-08	-1.39813	-3.69205e-10	9.95115e-06	-1.34968	-3.69205e-10
6488605	chr4:6488605:A:T	8.1078e-08	-1.53805e-10	-0.00831613	3.55403e-05	-1.53805e-10	-0.0767
6488750	chr4:6488750:T:C	4.60767e-08	-0.214584	-0.358836	1.83288e-05	-0.251863	-0.487033
6489014	chr4:6489014:GCTGT:G	4.68477e-08	-0.257482	-0.299344	1.85667e-05	-0.294843	-0.431156
6489062	chr4:6489062:T:C	5.02317e-09	-1.45752	-1.33214	2.04391e-06	-1.60351	-1.32899
6489064	chr4:6489064:C:T	2.95487e-08	-1.5743	0.556612	8.97144e-06	-1.43163	-0.0216925
6489107	chr4:6489107:G:A	5.68372e-09	-1.71665	-0.949468	2.60831e-06	-1.71098	-0.977686
6489149	chr4:6489149:G:A	2.96418e-08	-1.53805e-10	-1.01454	1.58328e-05	-1.53805e-10	-0.885284
6489208	chr4:6489208:T:C	6.88377e-09	-1.09756	-1.377	2.69794e-06	-1.28996	-1.36492
6489473	chr4:6489473:G:C	1.7915e-07	0.784496	-3.69205e-10	7.7594e-05	0.704122	-3.69205e-10
6489755	chr4:6489755:C:T	2.80212e-08	-1.53805e-10	-1.07077	1.2806e-05	-1.53805e-10	-1.09745
6489925	chr4:6489925:T:C	6.83341e-09	-1.10788	-1.37402	2.69384e-06	-1.29853	-1.35787
6489939	chr4:6489939:G:A	1.52345e-08	-1.68017	-3.69205e-10	7.40388e-06	-1.64536	-3.69205e-10
6490620	chr4:6490620:G:A	4.19127e-08	-1.53805e-10	-0.668138	1.82301e-05	-1.53805e-10	-0.744297
6490678	chr4:6490678:C:T	2.17173e-08	-1.53805e-10	-1.32562	1.00067e-05	-1.53805e-10	-1.34411
6490963	chr4:6490963:C:T	2.06143e-08	-1.53805e-10	-1.37774	9.6987e-06	-1.53805e-10	-1.37538
6491012	chr4:6491012:G:A	4.45335e-09	-1.63396	-1.27611	1.9018e-06	-1.71807	-1.2865
6491228	chr4:6491228:T:C	2.52848e-08	-1.53805e-10	-1.17352	1.15857e-05	-1.53805e-10	-1.1976
6491300	chr4:6491300:G:A	2.20763e-08	-1.53805e-10	-1.30922	9.9087e-06	-1.53805e-10	-1.35396
6491755	chr4:6491755:C:T	1.65911e-07	-1.53805e-10	0.707721	0.000113977	-1.53805e-10	1.08863
6491784	chr4:6491784:T:C	7.39797e-09	-1.63425	-0.76827	2.95555e-06	-1.71872	-0.844964
6491799	chr4:6491799:A:G	1.64951e-07	-1.53805e-10	0.701919	0.000113261	-1.53805e-10	1.08233
6491921	chr4:6491921:C:T	3.51781e-08	-1.53805e-10	-0.843303	1.79162e-05	-1.53805e-10	-0.761662
6491977	chr4:6491977:A:G	7.37086e-09	-1.14023	-1.26596	3.07417e-06	-1.32654	-1.1978
6492023	chr4:6492023:C:T	1.42399e-07	-1.53805e-10	0.554908	9.64338e-05	-1.53805e-10	0.921488
6492264	chr4:6492264:G:C	9.52003e-07	-1.53805e-10	2.45484	0.000362504	-1.53805e-10	2.24567
6492589	chr4:6492589:T:A	2.42807e-08	-1.53805e-10	-1.21404	1.18942e-05	-1.53805e-10	-1.17132
6492640	chr4:6492640:T:C	2.07359e-08	-1.53805e-10	-1.37186	9.67883e-06	-1.53805e-10	-1.37743
6492803	chr4:6492803:G:A	1.7909e-07	-1.53805e-10	0.784159	0.000124074	-1.53805e-10	1.17351
6492908	chr4:6492908:C:A	1.52639e-08	-1.67823	-3.69205e-10	7.23062e-06	-1.66904	-3.69205e-10
6493179	chr4:6493179:C:T	4.02349e-08	-1.53805e-10	-0.708992	1.85776e-05	-1.53805e-10	-0.725412
6493242	chr4:6493242:C:T	1.23523e-08	-0.540112	-1.34977	4.40654e-06	-0.825019	-1.33926
6493795	chr4:6493795:C:A	3.34121e-08	-0.0721981	-0.822611	9.6474e-06	-0.830338	-0.550342
6493841	chr4:6493841:C:T	1.98452e-08	-1.41577	-3.69205e-10	9.77319e-06	-1.36772	-3.69205e-10
6493872	chr4:6493872:T:C	9.15827e-09	-0.831938	-1.35713	3.4993e-06	-1.06659	-1.32822
6493971	chr4:6493971:A:G	8.82977e-09	-1.42436	-0.801234	4.72432e-06	-1.62828	-0.466367
6494134	chr4:6494134:C:T	3.72013e-08	-0.353052	-0.434332	1.48967e-05	-0.390358	-0.55587
6494242	chr4:6494242:G:A	1.65851e-08	-0.884786	-0.710438	4.11453e-06	-1.10772	-1.12512
6494513	chr4:6494513:C:T	2.28881e-08	-1.53805e-10	-1.27311	1.04511e-05	-1.53805e-10	-1.30066
6494518	chr4:6494518:C:T	3.43402e-08	0.294682	-1.16209	6.46751e-06	-0.533671	-1.24691
6494583	chr4:6494583:A:C	2.16407e-08	-1.53805e-10	-1.32915	1.04919e-05	-1.53805e-10	-1.29677
6494600	chr4:6494600:C:T	3.98901e-08	0.49569	-1.21329	8.49065e-06	-0.13535	-1.37305
6494648	chr4:6494648:G:A	2.03954e-08	-0.645754	-0.742666	6.00998e-06	-0.906603	-0.947344
6494658	chr4:6494658:G:A	1.15602e-08	-0.585785	-1.37037	4.10307e-06	-0.857956	-1.37768
6494752	chr4:6494752:A:G	2.05788e-08	-0.429237	-0.950229	1.24076e-05	-0.523206	-0.605849
6494916	chr4:6494916:G:A	2.73067e-07	-0.315256	1.52125	8.90272e-05	-0.3498	1.19137
6495129	chr4:6495129:T:C	2.18436e-08	-1.53805e-10	-1.31982	1.0982e-05	-1.53805e-10	-1.25111
6495285	chr4:6495285:A:G	2.65946e-08	-1.53805e-10	-1.12302	1.21529e-05	-1.53805e-10	-1.1498
6495651	chr4:6495651:A:G	2.32913e-08	-1.53805e-10	-1.25565	1.05045e-05	-1.53805e-10	-1.29557
6495734	chr4:6495734:G:A	5.98898e-08	-1.53805e-10	-0.311222	2.63448e-05	-1.53805e-10	-0.376098
6495894	chr4:6495894:A:G	1.09971e-07	0.296492	-3.69205e-10	4.80101e-05	0.224043	-3.69205e-10
6495964	chr4:6495964:C:A	4.58968e-08	-1.53805e-10	-0.577332	1.98613e-05	-1.53805e-10	-0.658595
6496058	chr4:6496058:C:A	4.65079e-08	-1.56273	0.998623	2.03753e-05	-1.41291	0.779861
6496270	chr4:6496270:A:G	5.28617e-08	-1.5191	1.08305	2.33475e-05	-1.35418	0.857301
6496573	chr4:6496573:T:C	2.39583e-08	-1.53805e-10	-1.22741	1.04734e-05	-1.53805e-10	-1.29853
6496588	chr4:6496588:A:G	6.31762e-08	-1.53805e-10	-0.257799	2.50076e-05	-1.53805e-10	-0.428187
6496748	chr4:6496748:C:G	1.05071e-08	-0.977833	-1.07384	3.63178e-06	-1.22066	-1.13698
6496929	chr4:6496929:G:A	3.98135e-09	-1.65376	-1.36835	2.15437e-06	-1.54277	-1.3371
6496946	chr4:6496946:C:T	7.95108e-08	-1.53805e-10	-0.0278345	4.90637e-05	-1.53805e-10	0.245752
6497036	chr4:6497036:G:A	6.63883e-08	-1.53805e-10	-0.208207	2.90729e-05	-1.53805e-10	-0.277563
6497134	chr4:6497134:A:C	4.63778e-08	-1.53805e-10	-0.566906	2.42752e-05	-1.53805e-10	-0.457914
6497160	chr4:6497160:C:T	3.1215e-08	-1.53805e-10	-0.962828	1.20479e-05	-1.53805e-10	-1.15848
6497310	chr4:6497310:G:A	1.7345e-08	-0.625618	-0.924807	5.28521e-06	-0.884913	-1.09754
6497334	chr4:6497334:C:A	2.33063e-08	-1.53805e-10	-1.255	1.05101e-05	-1.53805e-10	-1.29503
6497389	chr4:6497389:G:T	3.56531e-08	0.160237	-0.990128	6.66464e-06	-0.45748	-1.29307
6497494	chr4:6497494:T:C	2.73742e-08	-1.53805e-10	-1.09413	1.24902e-05	-1.53805e-10	-1.12242
6497542	chr4:6497542:A:C	2.35225e-08	-1.53805e-10	-1.24577	1.0588e-05	-1.53805e-10	-1.28764
6498171	chr4:6498171:A:G	2.34094e-08	-1.53805e-10	-1.25059	1.1394e-05	-1.53805e-10	-1.21428
6498454	chr4:6498454:T:C	2.10291e-08	-1.53805e-10	-1.35782	1.02663e-05	-1.53805e-10	-1.3185
6498543	chr4:6498543:A:G	2.39334e-08	-1.53805e-10	-1.22845	1.07431e-05	-1.53805e-10	-1.27311
6498545	chr4:6498545:G:A	5.99381e-08	-1.53805e-10	-0.310415	3.7281e-05	-1.53805e-10	-0.0288831
6498730	chr4:6498730:T:C	6.3205e-09	-1.20941	-1.35052	2.50522e-06	-1.37405	-1.35494
6499701	chr4:6499701:T:C	6.09643e-09	-1.25484	-1.34118	2.44266e-06	-1.40821	-1.34606
6499862	chr4:6499862:C:T	1.89141e-08	-1.46382	-3.69205e-10	9.36137e-06	-1.41078	-3.69205e-10
6499908	chr4:6499908:C:T	2.37986e-08	-1.53805e-10	-1.2341	1.1606e-05	-1.53805e-10	-1.19585
6500443	chr4:6500443:C:T	2.70344e-08	-1.6305	0.523885	8.04432e-06	-1.51966	-0.0427393
6500563	chr4:6500563:A:G	3.29925e-08	-1.21116	0.303711	1.33991e-05	-1.22702	0.174833
6500675	chr4:6500675:T:C	2.25744e-08	-1.53805e-10	-1.28691	1.09324e-05	-1.53805e-10	-1.25564
6500682	chr4:6500682:A:G	2.92661e-08	-1.18661	0.159317	1.19479e-05	-1.20374	0.0369208
6500775	chr4:6500775:C:T	4.2428e-09	-1.59753	-1.36097	2.87101e-06	-1.24531	-1.3474
6500798	chr4:6500798:G:A	3.36365e-08	-1.61778	0.729665	1.47458e-05	-1.49954	0.543131
6500929	chr4:6500929:G:A	4.27474e-08	-1.62289	0.974473	1.84372e-05	-1.5066	0.773609
6500960	chr4:6500960:A:G	1.06775e-08	-1.22373	-0.811853	4.80544e-06	-1.49532	-0.582299
6501646	chr4:6501646:G:T	2.0918e-08	-1.53805e-10	-1.36312	1.01278e-05	-1.53805e-10	-1.33209
6501792	chr4:6501792:C:T	4.86281e-08	-1.53805e-10	-0.519526	2.09855e-05	-1.53805e-10	-0.603537
6501893	chr4:6501893:T:C	2.01673e-08	-0.21078	-1.18889	5.18987e-06	-0.966731	-1.03393
6502281	chr4:6502281:G:C	2.18673e-08	-1.53805e-10	-1.31874	1.05472e-05	-1.53805e-10	-1.2915
6502337	chr4:6502337:T:C	2.35727e-08	-1.53805e-10	-1.24364	1.14816e-05	-1.53805e-10	-1.20663
6502437	chr4:6502437:C:T	2.35838e-08	-1.53805e-10	-1.24317	1.14879e-05	-1.53805e-10	-1.20608
6502471	chr4:6502471:T:C	4.63535e-08	-1.53805e-10	-0.567431	2.12113e-05	-1.53805e-10	-0.592836
6502483	chr4:6502483:C:T	4.11635e-08	-1.53805e-10	-0.686175	1.86707e-05	-1.53805e-10	-0.720412
6502564	chr4:6502564:T:C	4.12329e-08	-1.53805e-10	-0.684491	1.87019e-05	-1.53805e-10	-0.718741
6502990	chr4:6502990:G:A	8.05941e-09	-0.951056	-1.36583	3.0564e-06	-1.15794	-1.37219
6503151	chr4:6503151:C:G	2.07191e-08	-1.53805e-10	-1.37267	9.82697e-06	-1.53805e-10	-1.36224
6503452	chr4:6503452:A:G	2.2933e-08	-1.53805e-10	-1.27115	1.04836e-05	-1.53805e-10	-1.29755
6503807	chr4:6503807:AAC:A	1.26052e-07	-1.53805e-10	0.432969	5.53332e-05	-1.53805e-10	0.366004
6503924	chr4:6503924:C:T	2.31156e-08	-1.53805e-10	-1.26322	1.05575e-05	-1.53805e-10	-1.29053
6504309	chr4:6504309:C:CT	2.81824e-08	-1.53805e-10	-1.06503	1.28035e-05	-1.53805e-10	-1.09765
6504366	chr4:6504366:T:A	2.48371e-08	-1.53805e-10	-1.19139	1.21671e-05	-1.53805e-10	-1.14863
6504537	chr4:6504537:T:C	9.17921e-09	-1.23019	-0.956598	4.15119e-06	-1.50611	-0.717865
6504612	chr4:6504612:A:G	2.32164e-08	-1.53805e-10	-1.25887	1.05967e-05	-1.53805e-10	-1.28682
6504788	chr4:6504788:C:T	9.70301e-09	-1.21528	-0.916009	4.40547e-06	-1.49664	-0.667884
6504985	chr4:6504985:C:T	2.22014e-08	-1.53805e-10	-1.30357	1.01929e-05	-1.53805e-10	-1.32568
6504995	chr4:6504995:C:T	2.47556e-08	-1.53805e-10	-1.19467	1.19421e-05	-1.53805e-10	-1.1673
6505093	chr4:6505093:C:T	2.48606e-08	-1.53805e-10	-1.19044	1.21794e-05	-1.53805e-10	-1.14762
6505363	chr4:6505363:G:T	2.46021e-08	-1.53805e-10	-1.20089	1.20419e-05	-1.53805e-10	-1.15898
6505690	chr4:6505690:C:G	8.50822e-09	-1.19246	-1.07024	3.76819e-06	-1.48188	-0.838889
6505710	chr4:6505710:C:A	9.19487e-09	-1.12783	-1.05725	4.01885e-06	-1.43778	-0.818598
6505839	chr4:6505839:G:A	6.80334e-08	-1.53805e-10	-0.183728	2.9797e-05	-1.53805e-10	-0.25296
6505998	chr4:6505998:AT:A	2.16955e-08	-1.53805e-10	-1.32662	1.00043e-05	-1.53805e-10	-1.34435
6506114	chr4:6506114:C:A	1.65217e-08	-0.396012	-1.20304	4.39781e-06	-1.09058	-1.07568
6506181	chr4:6506181:A:T	2.51599e-08	-1.53805e-10	-1.17848	1.21871e-05	-1.53805e-10	-1.14699
6506294	chr4:6506294:A:T	2.96077e-08	-1.53805e-10	-1.01569	1.37327e-05	-1.53805e-10	-1.02759
6506411	chr4:6506411:G:A	4.52878e-09	-1.51987	-1.3734	2.04641e-06	-1.6366	-1.29468
6506572	chr4:6506572:C:T	2.15581e-08	-1.53805e-10	-1.33298	9.95322e-06	-1.53805e-10	-1.34947
6506706	chr4:6506706:G:A	3.04602e-07	-1.51752	2.8328	0.000197189	-1.34805	2.98485
6506730	chr4:6506730:T:C	2.159e-08	-1.53805e-10	-1.3315	1.07906e-05	-1.53805e-10	-1.26869
6506887	chr4:6506887:C:T	2.15581e-08	-1.53805e-10	-1.33298	9.95322e-06	-1.53805e-10	-1.34947
6507284	chr4:6507284:C:T	2.4827e-08	-1.53805e-10	-1.19179	1.21616e-05	-1.53805e-10	-1.14908
6507435	chr4:6507435:G:A	2.0608e-08	-1.53805e-10	-1.37805	9.70824e-06	-1.53805e-10	-1.37439
6507558	chr4:6507558:T:C	2.06076e-08	-1.53805e-10	-1.37807	9.70582e-06	-1.53805e-10	-1.37464
6507685	chr4:6507685:T:C	9.42374e-09	-1.12198	-1.03852	4.13926e-06	-1.43149	-0.795364
6508082	chr4:6508082:A:G	8.03481e-09	-1.25557	-1.06437	3.56132e-06	-1.52082	-0.856418
6508230	chr4:6508230:T:G	2.63733e-08	-1.53805e-10	-1.13138	1.19992e-05	-1.53805e-10	-1.16253
6508234	chr4:6508234:T:G	1.17544e-06	-1.53805e-10	2.66567	0.000658577	-1.53805e-10	2.84271
6508357	chr4:6508357:T:C	2.06074e-08	-1.53805e-10	-1.37808	9.70548e-06	-1.53805e-10	-1.37468
6508538	chr4:6508538:A:G	4.12354e-09	-1.70031	-1.28671	1.87813e-06	-1.70275	-1.31434
6508568	chr4:6508568:G:A	2.06086e-08	-1.53805e-10	-1.37802	9.70731e-06	-1.53805e-10	-1.37449
6508667	chr4:6508667:C:T	3.12942e-08	-1.53805e-10	-0.960295	1.3822e-05	-1.53805e-10	-1.02111
6509083	chr4:6509083:G:A	4.38847e-09	-1.66057	-1.26417	1.99592e-06	-1.66156	-1.2947
6509186	chr4:6509186:A:G	2.33765e-08	-1.53805e-10	-1.25199	1.0556e-05	-1.53805e-10	-1.29067
6509420	chr4:6509420:G:A	1.60679e-08	-1.67105	0.044144	5.72723e-06	-1.671	-0.231138
6509598	chr4:6509598:G:A	5.61563e-08	-1.28989	0.914306	3.53884e-05	-1.12068	1.03969
6510153	chr4:6510153:C:T	2.245e-08	-1.27012	-0.0223133	6.75411e-06	-1.38752	-0.3497
6510470	chr4:6510470:T:C	1.40122e-08	-1.36806	-0.395743	7.80206e-06	-1.21372	-0.379257
6510533	chr4:6510533:T:C	1.61735e-08	-1.64135	0.0209986	6.22522e-06	-1.63903	-0.179728
6510646	chr4:6510646:C:T	2.08173e-08	-1.53805e-10	-1.36794	9.74373e-06	-1.53805e-10	-1.37074
6510693	chr4:6510693:T:C	1.41076e-08	-1.65227	-0.10475	5.12113e-06	-1.64933	-0.364666
6510699	chr4:6510699:C:T	4.36237e-08	-1.53805e-10	-0.628126	1.9933e-05	-1.53805e-10	-0.65499
6510700	chr4:6510700:G:A	1.41097e-08	-0.400591	-1.35627	4.11699e-06	-0.883984	-1.34826
6510730	chr4:6510730:C:A	1.15516e-08	-0.586872	-1.37003	2.92168e-06	-1.20281	-1.3724
6510744	chr4:6510744:G:A	4.33573e-08	-1.53805e-10	-0.634251	1.9178e-05	-1.53805e-10	-0.693606
6510909	chr4:6510909:A:G	1.61011e-08	-1.63081	0.00597509	5.5731e-06	-1.63028	-0.299133
6511090	chr4:6511090:T:G	1.64991e-08	-1.63368	0.0332566	5.90778e-06	-1.63028	-0.240817
6511120	chr4:6511120:C:A	1.32923e-08	-1.65102	-0.165526	4.84981e-06	-1.64785	-0.420574
6511233	chr4:6511233:C:T	1.39905e-08	-1.5959	-0.169442	5.10527e-06	-1.59195	-0.425144
6511237	chr4:6511237:CCGCTGGTGA:C	1.43961e-08	-1.62151	-0.115259	5.20678e-06	-1.61872	-0.378688
6513237	chr4:6513237:T:A	4.30519e-07	-1.53805e-10	1.66127	0.000166192	-1.53805e-10	1.46578
6513320	chr4:6513320:G:A	9.5309e-09	-1.46735	-0.681839	2.57442e-06	-1.62261	-1.07914
6513340	chr4:6513340:T:C	3.87753e-09	-1.70834	-1.34019	2.03933e-06	-1.66005	-1.27469
6513750	chr4:6513750:T:C	6.90441e-09	-1.24596	-1.2256	2.31208e-06	-1.56192	-1.2473
6513865	chr4:6513865:G:A	4.36192e-08	-1.53805e-10	-0.628229	1.89311e-05	-1.53805e-10	-0.706563
6514044	chr4:6514044:C:A	6.13734e-09	-1.24905	-1.34029	2.53723e-06	-1.34013	-1.37617
6514164	chr4:6514164:C:T	7.93794e-09	-1.72177	-0.610308	4.40696e-06	-1.60473	-0.559454
6514548	chr4:6514548:AG:A	2.26703e-08	-1.61021	0.327543	8.45093e-06	-1.61289	0.0997946
6514575	chr4:6514575:C:A	3.61076e-08	-0.817223	-3.69205e-10	1.87063e-05	-0.718509	-3.69205e-10
6514597	chr4:6514597:T:C	5.54908e-08	-1.53805e-10	-0.387509	2.2227e-05	-1.53805e-10	-0.546059
6514881	chr4:6514881:G:A	2.35379e-08	-1.61411	0.368996	8.74199e-06	-1.61716	0.137928
6514907	chr4:6514907:A:G	3.92315e-08	-1.53805e-10	-0.734248	1.71009e-05	-1.53805e-10	-0.808238
6515339	chr4:6515339:T:C	1.36457e-08	-0.947299	-0.843001	4.40103e-06	-1.37711	-0.788415
6515556	chr4:6515556:G:C	3.86603e-08	-1.53805e-10	-0.748915	1.66225e-05	-1.53805e-10	-0.836614
6515559	chr4:6515559:A:G	3.54519e-08	-1.53805e-10	-0.83555	1.35519e-05	-1.53805e-10	-1.04084
6515589	chr4:6515589:G:A	2.32659e-08	-1.53805e-10	-1.25674	1.15394e-05	-1.53805e-10	-1.2016
6515640	chr4:6515640:T:A	1.95129e-08	-1.65149	0.218834	7.36847e-06	-1.6529	0.00274537
6515736	chr4:6515736:T:G	7.61639e-09	-1.01372	-1.3597	4.36331e-06	-0.804111	-1.37003
6515866	chr4:6515866:A:G	2.0602e-08	-1.53805e-10	-1.37834	9.81056e-06	-1.53805e-10	-1.36391
6516319	chr4:6516319:A:C	2.41977e-08	-0.318952	-0.898518	1.15814e-05	-0.0303068	-1.16766
6516726	chr4:6516726:G:A	6.52365e-09	-1.42408	-1.10421	3.44924e-06	-1.49764	-0.911579
6517638	chr4:6517638:C:T	3.50966e-08	-1.53805e-10	-0.845622	1.4021e-05	-1.53805e-10	-1.00681
6517644	chr4:6517644:C:T	2.16483e-08	-1.53805e-10	-1.3288	1.13227e-05	-1.53805e-10	-1.22056
6517789	chr4:6517789:G:A	1.48707e-08	-1.70433	-3.69205e-10	6.88171e-06	-1.7185	-3.69205e-10
6517820	chr4:6517820:T:C	3.05136e-08	-1.53805e-10	-0.985555	1.24822e-05	-1.53805e-10	-1.12307
6517851	chr4:6517851:T:C	2.33333e-08	-1.53805e-10	-1.25385	1.1554e-05	-1.53805e-10	-1.20034
6518254	chr4:6518254:G:T	2.72471e-08	-1.53805e-10	-1.09878	1.23765e-05	-1.53805e-10	-1.13157
6518320	chr4:6518320:T:C	9.4595e-09	-1.56021	-0.596498	4.66707e-06	-1.70089	-0.405944
6518624	chr4:6518624:T:A	2.16739e-08	-1.53805e-10	-1.32762	1.04592e-05	-1.53805e-10	-1.29989
6518671	chr4:6518671:C:T	1.23016e-07	-1.53805e-10	0.408585	5.53098e-05	-1.53805e-10	0.365582
6518855	chr4:6518855:G:A	2.71868e-08	-1.53805e-10	-1.10099	1.39766e-05	-1.53805e-10	-1.00999
6518968	chr4:6518968:A:G	5.62057e-08	-1.53805e-10	-0.374708	2.94772e-05	-1.53805e-10	-0.263751
6519171	chr4:6519171:C:T	2.29281e-08	-1.53805e-10	-1.27136	1.03704e-05	-1.53805e-10	-1.30841
6519230	chr4:6519230:G:A	6.29365e-09	-1.55445	-1.00973	2.61468e-06	-1.43566	-1.25057
6519254	chr4:6519254:T:C	2.78288e-07	-1.53805e-10	1.22493	0.000111174	-1.53805e-10	1.06373
6519913	chr4:6519913:A:AG	4.53866e-09	-1.60683	-1.28426	1.9405e-06	-1.67434	-1.31008
6520157	chr4:6520157:C:T	4.44291e-09	-1.62553	-1.28689	2.08706e-06	-1.65339	-1.25822
6520247	chr4:6520247:C:T	3.90809e-09	-1.69886	-1.34182	2.05087e-06	-1.63652	-1.29258
6520355	chr4:6520355:A:G	2.32812e-08	-1.53805e-10	-1.25608	1.0563e-05	-1.53805e-10	-1.29001
6520407	chr4:6520407:T:C	2.86563e-08	-1.53805e-10	-1.04835	1.30064e-05	-1.53805e-10	-1.08193
6520951	chr4:6520951:G:A	5.466e-09	-1.34036	-1.36482	2.27673e-06	-1.44754	-1.37709
6520952	chr4:6520952:T:A	1.87097e-08	-1.47469	-3.69205e-10	8.08426e-06	-1.55745	-3.69205e-10
6521658	chr4:6521658:C:T	2.16626e-08	-1.53805e-10	-1.32814	9.97388e-06	-1.53805e-10	-1.3474
6521668	chr4:6521668:A:G	4.27536e-09	-1.6116	-1.33926	1.90308e-06	-1.67837	-1.32553
6522041	chr4:6522041:A:T	8.84673e-09	-0.95305	-1.27063	3.13394e-06	-1.20409	-1.30099
6522079	chr4:6522079:G:A	2.07849e-08	-1.53805e-10	-1.3695	9.66877e-06	-1.53805e-10	-1.37847
6522243	chr4:6522243:A:C	2.40285e-08	-1.53805e-10	-1.22448	1.08412e-05	-1.53805e-10	-1.26401
6522343	chr4:6522343:C:T	2.14198e-08	-1.53805e-10	-1.33941	1.00072e-05	-1.53805e-10	-1.34407
6522364	chr4:6522364:G:A	1.21647e-07	-1.53805e-10	0.397399	6.71199e-05	-1.53805e-10	0.559112
6522707	chr4:6522707:A:G	1.51026e-08	-0.782735	-0.906124	4.93388e-06	-0.95261	-1.09863
6522886	chr4:6522886:G:C	2.06191e-08	-1.53805e-10	-1.37751	9.76876e-06	-1.53805e-10	-1.36818
6523429	chr4:6523429:C:G	4.94885e-09	-1.51135	-1.29322	2.2448e-06	-1.53067	-1.30809
6523436	chr4:6523436:C:T	5.84646e-09	-1.45103	-1.18686	2.62744e-06	-1.56452	-1.11684
6523451	chr4:6523451:G:A	2.18287e-08	-1.53805e-10	-1.3205	1.00206e-05	-1.53805e-10	-1.34273
6523605	chr4:6523605:C:T	3.90341e-09	-1.67414	-1.36773	1.81006e-06	-1.7212	-1.33281
6523663	chr4:6523663:G:A	6.84789e-09	-1.28187	-1.19791	2.49016e-06	-1.61045	-1.12458
6523764	chr4:6523764:C:T	6.94393e-09	-1.35595	-1.10991	3.09569e-06	-1.48982	-1.02754
6524397	chr4:6524397:G:C	2.09314e-08	-1.53805e-10	-1.36247	9.80325e-06	-1.53805e-10	-1.36465
6524498	chr4:6524498:G:T	3.05808e-08	-1.53805e-10	-0.983355	1.3811e-05	-1.53805e-10	-1.0219
6525140	chr4:6525140:C:T	3.07557e-08	-1.53805e-10	-0.97765	1.30552e-05	-1.53805e-10	-1.07818
6525156	chr4:6525156:G:A	8.09323e-09	-1.11182	-1.20088	3.0911e-06	-1.15036	-1.36848
6525543	chr4:6525543:C:A	3.72217e-08	-1.01654	0.229709	1.0173e-05	-1.13119	-0.196442
6525644	chr4:6525644:C:G	9.27044e-09	-1.45042	-0.72648	4.18645e-06	-1.5778	-0.63771
6525890	chr4:6525890:T:A	2.1669e-08	-1.53805e-10	-1.32785	9.99033e-06	-1.53805e-10	-1.34575
6526056	chr4:6526056:C:G	2.09582e-08	-0.755665	-0.605533	7.61831e-06	-0.838202	-0.778611
6526080	chr4:6526080:C:T	2.37731e-08	-1.53805e-10	-1.23517	1.02397e-05	-1.53805e-10	-1.3211
6526539	chr4:6526539:T:G	2.31973e-08	-1.53805e-10	-1.25969	1.05263e-05	-1.53805e-10	-1.29349
6526543	chr4:6526543:G:A	9.22272e-09	-1.58748	-0.594573	3.32423e-06	-1.63341	-0.812722
6526573	chr4:6526573:C:T	8.23563e-09	-1.04246	-1.2528	3.30582e-06	-1.07469	-1.37699
6526709	chr4:6526709:C:A	2.07924e-08	-1.53805e-10	-1.36914	9.86015e-06	-1.53805e-10	-1.35887
6527093	chr4:6527093:G:A	3.73587e-08	-0.783161	-3.69205e-10	1.5695e-05	-0.894027	-3.69205e-10
6527164	chr4:6527164:C:T	2.10994e-08	-1.53805e-10	-1.35448	1.03169e-05	-1.53805e-10	-1.31358
6527225	chr4:6527225:G:A	8.76889e-09	-1.59666	-0.635855	3.20593e-06	-1.64212	-0.840244
6527538	chr4:6527538:C:T	3.36351e-08	-1.53805e-10	-0.888158	1.77653e-05	-1.53805e-10	-0.770122
6527733	chr4:6527733:C:A	3.77393e-09	-1.69908	-1.37653	1.84259e-06	-1.66216	-1.37404
6527751	chr4:6527751:T:C	5.90087e-09	-1.50288	-1.12575	2.56797e-06	-1.47599	-1.22826
6527757	chr4:6527757:C:T	4.22741e-08	-1.53805e-10	-0.659553	1.91831e-05	-1.53805e-10	-0.69334
6527850	chr4:6527850:A:G	2.24447e-08	-1.53805e-10	-1.29267	1.0237e-05	-1.53805e-10	-1.32136
6528130	chr4:6528130:G:A	4.95089e-08	-1.53805e-10	-0.501575	2.55931e-05	-1.53805e-10	-0.405047
6528354	chr4:6528354:G:A	6.90334e-09	-1.25867	-1.21305	3.04538e-06	-1.2269	-1.30684
6528403	chr4:6528403:G:A	3.82048e-09	-1.68622	-1.37713	1.88164e-06	-1.6423	-1.37292
6528466	chr4:6528466:C:G	9.65954e-09	-0.914666	-1.22112	3.74759e-06	-0.950948	-1.37531
6528528	chr4:6528528:A:T	8.87998e-09	-1.09493	-1.125	3.61821e-06	-1.1114	-1.24999
6528531	chr4:6528531:G:C	8.87724e-09	-1.10172	-1.11852	3.61076e-06	-1.11811	-1.24534
6528533	chr4:6528533:CAG:C	8.96425e-09	-1.1056	-1.10488	3.63241e-06	-1.12194	-1.23553
6528747	chr4:6528747:C:T	8.0258e-09	-1.12321	-1.19786	3.25593e-06	-1.17133	-1.29556
6528813	chr4:6528813:T:C	4.49967e-09	-1.54507	-1.35465	2.32331e-06	-1.5063	-1.29808
6528941	chr4:6528941:T:C	4.35007e-09	-1.59317	-1.34037	1.96997e-06	-1.62511	-1.34424
6529095	chr4:6529095:G:C	2.09447e-08	-1.53805e-10	-1.36184	1.00039e-05	-1.53805e-10	-1.34439
6529439	chr4:6529439:A:G	2.3122e-08	-1.14486	-0.11808	6.22993e-06	-1.2248	-0.593201
6529469	chr4:6529469:C:G	5.50717e-09	-1.32528	-1.3724	2.43714e-06	-1.37927	-1.37728
6529525	chr4:6529525:CTG:C	1.05102e-08	-1.64	-0.411379	3.74115e-06	-1.67181	-0.656165
6529762	chr4:6529762:C:G	3.97376e-08	-1.53805e-10	-0.721428	1.80272e-05	-1.53805e-10	-0.755486
6529851	chr4:6529851:C:T	1.70065e-08	-1.57013	-3.69205e-10	7.84347e-06	-1.58769	-3.69205e-10
6530318	chr4:6530318:G:A	2.71776e-08	-1.53805e-10	-1.10134	1.21111e-05	-1.53805e-10	-1.15324
6530338	chr4:6530338:C:T	6.3908e-09	-1.20343	-1.34543	3.2024e-06	-1.10885	-1.37462
6530339	chr4:6530339:G:A	6.15626e-09	-1.24956	-1.3367	3.05617e-06	-1.1589	-1.3713
6530448	chr4:6530448:G:A	2.11925e-08	-1.53805e-10	-1.35008	1.0535e-05	-1.53805e-10	-1.29267
6530519	chr4:6530519:C:T	2.06117e-08	-1.53805e-10	-1.37787	9.66915e-06	-1.53805e-10	-1.37843
6530610	chr4:6530610:T:C	4.15919e-08	-1.53805e-10	-0.675823	1.45004e-05	-1.53805e-10	-0.973195
6530795	chr4:6530795:G:A	4.4043e-08	-1.53805e-10	-0.618561	1.78156e-05	-1.53805e-10	-0.767293
6530871	chr4:6530871:G:T	4.31823e-09	-1.68878	-1.2521	2.03643e-06	-1.70438	-1.23179
6530958	chr4:6530958:G:A	2.1086e-08	-1.53805e-10	-1.35512	1.012e-05	-1.53805e-10	-1.33285
6530965	chr4:6530965:C:T	4.00627e-08	0.262902	-0.976182	1.26426e-05	0.117245	-1.22754
6531084	chr4:6531084:A:G	6.93594e-09	-1.39883	-1.06818	2.51572e-06	-1.47695	-1.24786
6531168	chr4:6531168:G:A	2.1086e-08	-1.53805e-10	-1.35512	1.012e-05	-1.53805e-10	-1.33285
6531176	chr4:6531176:C:T	2.75091e-08	-1.53805e-10	-1.08921	1.21112e-05	-1.53805e-10	-1.15324
6531190	chr4:6531190:A:G	8.5621e-09	-0.902456	-1.35393	4.10434e-06	-0.858806	-1.37652
6531400	chr4:6531400:A:C	1.31516e-08	-0.500515	-1.32667	6.11477e-06	-0.458795	-1.37787
6531444	chr4:6531444:A:G	4.9888e-08	-1.53805e-10	-0.493946	1.98788e-05	-1.53805e-10	-0.657714
6531522	chr4:6531522:G:A	2.11222e-08	-1.53805e-10	-1.3534	9.73874e-06	-1.53805e-10	-1.37126
6531873	chr4:6531873:C:G	8.93322e-09	-0.889357	-1.32459	3.62351e-06	-0.982064	-1.37786
6531910	chr4:6531910:G:A	2.90464e-08	-1.03483	-3.69205e-10	1.187e-05	-1.17335	-3.69205e-10
6532218	chr4:6532218:C:T	9.15815e-09	-1.09727	-1.09182	5.37251e-06	-1.11374	-0.852329
6532417	chr4:6532417:C:A	9.61452e-08	1.46019	-1.29805	3.52668e-05	1.294	-1.37843
6532490	chr4:6532490:G:A	3.13643e-08	-1.53805e-10	-0.958058	1.38026e-05	-1.53805e-10	-1.02251
6532518	chr4:6532518:T:C	2.72393e-08	-1.53805e-10	-1.09906	1.21683e-05	-1.53805e-10	-1.14854
6532559	chr4:6532559:G:A	3.02204e-08	-0.99521	-3.69205e-10	1.28781e-05	-1.09184	-3.69205e-10
6532566	chr4:6532566:C:T	2.69998e-08	-1.53805e-10	-1.1079	1.20725e-05	-1.53805e-10	-1.15644
6532589	chr4:6532589:G:A	2.06322e-08	-1.53805e-10	-1.37687	9.70424e-06	-1.53805e-10	-1.37481
6532900	chr4:6532900:C:T	5.9974e-09	-1.52173	-1.09067	2.73377e-06	-1.50498	-1.13671
6533140	chr4:6533140:A:G	5.08e-08	-1.53805e-10	-0.475831	2.55664e-05	-1.53805e-10	-0.40609
6533521	chr4:6533521:T:C	2.53842e-08	-1.53805e-10	-1.1696	1.0392e-05	-1.53805e-10	-1.30633
6533586	chr4:6533586:C:T	4.30878e-09	-1.70316	-1.23991	1.9033e-06	-1.69697	-1.30681
6533637	chr4:6533637:C:T	2.12698e-08	-1.53805e-10	-1.34644	1.03148e-05	-1.53805e-10	-1.31379
6533681	chr4:6533681:T:C	6.78955e-08	-1.53805e-10	-0.185758	3.45819e-05	-1.53805e-10	-0.104037
6533818	chr4:6533818:C:T	9.76772e-09	-0.838202	-1.28644	3.84545e-06	-0.928256	-1.37222
6533881	chr4:6533881:C:T	8.24341e-08	-1.53805e-10	0.00827234	3.44087e-05	-1.53805e-10	-0.109058
6534029	chr4:6534029:CAT:C	1.06496e-08	-1.13014	-0.908066	3.90652e-06	-1.0631	-1.22162
6534032	chr4:6534032:G:A	6.59849e-08	-1.53805e-10	-0.214302	2.77579e-05	-1.53805e-10	-0.323846
6534138	chr4:6534138:AC:A	4.32363e-08	-1.53805e-10	-0.637047	2.37635e-05	-1.53805e-10	-0.479218
6534238	chr4:6534238:C:T	2.06013e-08	-1.53805e-10	-1.37837	9.679e-06	-1.53805e-10	-1.37741
6534366	chr4:6534366:A:G	1.02148e-08	-0.752244	-1.32764	3.79083e-06	-0.951389	-1.36339
6534471	chr4:6534471:A:G	6.68803e-07	-1.53805e-10	2.10176	0.000416843	-1.53805e-10	2.38534
6534561	chr4:6534561:CCATA:C	3.68269e-08	-1.53805e-10	-0.797499	1.78192e-05	-1.53805e-10	-0.767089
6534748	chr4:6534748:G:A	8.16378e-08	-1.53805e-10	-0.001435	4.30864e-05	-1.53805e-10	0.115838
6534857	chr4:6534857:G:A	5.46325e-08	-1.53805e-10	-0.403098	2.03649e-05	-1.53805e-10	-0.633554
6535123	chr4:6535123:G:A	1.24861e-08	-0.765452	-1.11366	5.20485e-06	-0.916833	-1.08094
6535252	chr4:6535252:G:A	5.35307e-09	-1.58102	-1.14503	2.94095e-06	-1.63085	-0.937785
6535341	chr4:6535341:A:G	4.08738e-07	-1.53805e-10	1.60935	0.000261653	-1.53805e-10	1.91965
6535596	chr4:6535596:G:A	1.15999e-07	-1.53805e-10	0.349856	4.43385e-05	-1.53805e-10	0.144485
6535664	chr4:6535664:C:T	1.37817e-07	-1.53805e-10	0.522203	5.2086e-05	-1.53805e-10	0.305527
6536014	chr4:6536014:C:T	6.16142e-09	-1.41088	-1.17454	2.32285e-06	-1.44553	-1.35904
6536241	chr4:6536241:G:A	2.07676e-08	-1.53805e-10	-1.37033	9.99098e-06	-1.53805e-10	-1.34569
6536378	chr4:6536378:C:T	1.01039e-08	-1.66674	-0.424065	2.974e-06	-1.68953	-0.867934
6536466	chr4:6536466:A:G	2.1864e-08	-1.53805e-10	-1.31888	1.01061e-05	-1.53805e-10	-1.33423
6536693	chr4:6536693:C:G	4.62806e-08	-1.53805e-10	-0.569005	2.47124e-05	-1.53805e-10	-0.440064
6536744	chr4:6536744:C:G	4.25721e-09	-1.64065	-1.31446	2.15256e-06	-1.54209	-1.33862
6536838	chr4:6536838:T:C	1.39851e-08	-1.7093	-0.0564371	8.10651e-06	-1.55043	-0.0042756
6536853	chr4:6536853:G:A	2.39128e-08	-1.53805e-10	-1.22932	1.16408e-05	-1.53805e-10	-1.19285
6536929	chr4:6536929:G:A	1.60942e-08	-1.06892	-0.556349	7.051e-06	-1.22421	-0.469986
6537446	chr4:6537446:G:A	2.3723e-08	-1.53805e-10	-1.23728	1.15454e-05	-1.53805e-10	-1.20108
6537550	chr4:6537550:TG:T	1.79607e-07	-1.53805e-10	0.787046	6.71909e-05	-1.53805e-10	0.56017
6538096	chr4:6538096:T:C	6.23855e-08	-1.53805e-10	-0.270394	2.71241e-05	-1.53805e-10	-0.346946
6538148	chr4:6538148:A:G	1.14652e-07	-0.502323	0.840499	4.14336e-05	-0.791708	0.868433
6538304	chr4:6538304:A:G	3.95971e-08	-1.53805e-10	-0.724972	1.80598e-05	-1.53805e-10	-0.75368
6538372	chr4:6538372:T:G	4.83615e-09	-1.56605	-1.26156	1.7936e-06	-1.71315	-1.34999
6538426	chr4:6538426:G:A	1.36311e-08	-0.913478	-0.877896	5.53797e-06	-1.14041	-0.795331
6538518	chr4:6538518:A:G	2.05997e-08	-1.53805e-10	-1.37845	9.74667e-06	-1.53805e-10	-1.37044
6538543	chr4:6538543:A:AG	1.55956e-08	-0.735688	-0.921053	4.83012e-06	-0.865903	-1.20659
6538861	chr4:6538861:C:T	2.06393e-08	-1.53805e-10	-1.37653	9.6873e-06	-1.53805e-10	-1.37655
6539304	chr4:6539304:C:A	2.15575e-08	-1.68118	0.348181	8.69473e-06	-1.72002	0.235372
6539390	chr4:6539390:G:A	9.78556e-08	-1.53805e-10	0.179766	3.73138e-05	-1.53805e-10	-0.028005
6539391	chr4:6539391:T:G	2.12205e-08	-1.53805e-10	-1.34876	1.01555e-05	-1.53805e-10	-1.32936
6539501	chr4:6539501:C:T	1.57755e-08	-0.60461	-1.04066	7.03314e-06	-0.718176	-0.978559
6539738	chr4:6539738:C:T	1.478e-07	0.0590456	0.53309	3.77229e-05	0.155	-0.172101
6539797	chr4:6539797:C:T	1.89412e-08	-1.71282	0.250429	8.33926e-06	-1.71961	0.193218
6539815	chr4:6539815:A:G	4.9481e-09	-1.52574	-1.27898	2.05533e-06	-1.70156	-1.22537
6539865	chr4:6539865:G:A	2.32912e-08	-1.53805e-10	-1.25565	1.13208e-05	-1.53805e-10	-1.22073
6540088	chr4:6540088:C:T	9.82612e-09	-1.10196	-1.01672	5.01159e-06	-0.981979	-1.05364
6540208	chr4:6540208:A:G	2.08865e-08	-1.53805e-10	-1.36462	9.74636e-06	-1.53805e-10	-1.37047
6540234	chr4:6540234:G:T	7.32767e-09	-1.0422	-1.36987	3.70505e-06	-0.962366	-1.37531
6540235	chr4:6540235:C:A	2.07049e-08	-1.53805e-10	-1.37336	9.6688e-06	-1.53805e-10	-1.37846
6540268	chr4:6540268:A:G	2.49878e-08	-1.53805e-10	-1.18534	1.21856e-05	-1.53805e-10	-1.14711
6540380	chr4:6540380:T:C	1.48625e-08	-0.532419	-1.17247	6.738e-06	-0.655849	-1.08376
6540392	chr4:6540392:C:T	1.67259e-08	-1.58677	-3.69205e-10	7.76525e-06	-1.59771	-3.69205e-10
6540410	chr4:6540410:TC:T	6.17746e-08	-1.53805e-10	-0.280235	2.44965e-05	-1.53805e-10	-0.44884
6540674	chr4:6540674:C:T	1.95238e-08	-1.2566	-0.175494	9.55001e-06	-1.36809	-0.0227393
6540723	chr4:6540723:T:C	2.20837e-08	-1.53805e-10	-1.30889	1.01034e-05	-1.53805e-10	-1.33449
6540733	chr4:6540733:TG:T	2.07153e-08	-1.53805e-10	-1.37285	9.84051e-06	-1.53805e-10	-1.36086
6540984	chr4:6540984:A:T	3.09503e-08	-1.63634	0.664991	1.25859e-05	-1.70218	0.58739
6541177	chr4:6541177:G:A	9.32884e-09	-1.40143	-0.769187	4.97944e-06	-1.22318	-0.81887
6541212	chr4:6541212:A:G	3.788e-08	-1.53805e-10	-0.769304	1.73128e-05	-1.53805e-10	-0.795924
6541314	chr4:6541314:A:G	3.24338e-08	-1.62713	0.7026	1.31027e-05	-1.69743	0.622882
6541426	chr4:6541426:T:G	2.08734e-08	-1.53805e-10	-1.36525	9.96214e-06	-1.53805e-10	-1.34858
6541546	chr4:6541546:G:A	1.95398e-07	-1.53805e-10	0.871313	0.000106297	-1.53805e-10	1.01887
6542051	chr4:6542051:C:T	2.12558e-07	-1.53805e-10	0.95549	0.000116733	-1.53805e-10	1.11252
6542093	chr4:6542093:G:T	2.09651e-08	-1.53805e-10	-1.36087	9.96745e-06	-1.53805e-10	-1.34804
6542228	chr4:6542228:T:C	2.26992e-08	-1.69517	0.413767	1.02556e-05	-1.72271	0.403167
6542232	chr4:6542232:G:A	2.09183e-08	-1.53805e-10	-1.3631	1.00381e-05	-1.53805e-10	-1.34098
6542361	chr4:6542361:G:C	2.11364e-08	-1.53805e-10	-1.35273	9.7765e-06	-1.53805e-10	-1.36739
6542574	chr4:6542574:G:A	2.37604e-08	-1.23571	-3.69205e-10	1.18604e-05	-1.17416	-3.69205e-10
6542744	chr4:6542744:C:T	2.15127e-08	-1.53805e-10	-1.33509	1.0284e-05	-1.53805e-10	-1.31678
6542764	chr4:6542764:C:T	2.1093e-08	-1.53805e-10	-1.35478	9.82348e-06	-1.53805e-10	-1.36259
6542879	chr4:6542879:T:G	6.65456e-09	-1.37148	-1.13695	4.19323e-06	-1.25989	-0.954011
6543227	chr4:6543227:A:C	4.79425e-08	-1.53805e-10	-0.533725	1.73214e-05	-1.53805e-10	-0.795428
6543232	chr4:6543232:C:T	9.38146e-08	-1.53805e-10	0.137594	3.62766e-05	-1.53805e-10	-0.0561948
6543428	chr4:6543428:A:G	2.08821e-08	-1.53805e-10	-1.36484	9.74472e-06	-1.53805e-10	-1.37064
6543436	chr4:6543436:T:C	1.58647e-08	-1.15783	-0.481803	7.39969e-06	-1.35677	-0.289163
6543492	chr4:6543492:G:T	1.05722e-07	-1.53805e-10	0.257085	4.05628e-05	-1.53805e-10	0.0554839
6543536	chr4:6543536:C:A	2.31311e-08	-1.53805e-10	-1.26255	1.04238e-05	-1.53805e-10	-1.30327
6543547	chr4:6543547:C:T	6.24197e-08	-0.269846	-3.69205e-10	2.61829e-05	-0.382262	-3.69205e-10
6543550	chr4:6543550:G:A	7.40413e-09	-1.10361	-1.29808	3.23792e-06	-1.19124	-1.28119
6543610	chr4:6543610:C:T	2.0685e-08	-1.53805e-10	-1.37432	9.66903e-06	-1.53805e-10	-1.37844
6543931	chr4:6543931:C:T	2.21557e-08	-1.53805e-10	-1.30563	1.06787e-05	-1.53805e-10	-1.27911
6544057	chr4:6544057:T:C	4.11987e-08	-1.53805e-10	-0.68532	1.59119e-05	-1.53805e-10	-0.880302
6544281	chr4:6544281:G:A	2.0711e-08	-1.53805e-10	-1.37306	9.68958e-06	-1.53805e-10	-1.37632
6544340	chr4:6544340:T:C	1.72798e-07	-1.53805e-10	0.748397	9.36642e-05	-1.53805e-10	0.892348
6544622	chr4:6544622:C:A	2.21557e-08	-1.53805e-10	-1.30563	1.06787e-05	-1.53805e-10	-1.27911
6544625	chr4:6544625:G:T	2.10446e-08	-1.53805e-10	-1.35709	1.02433e-05	-1.53805e-10	-1.32075
6544706	chr4:6544706:A:G	3.93802e-09	-1.6819	-1.35115	1.73912e-06	-1.71579	-1.3782
6544739	chr4:6544739:G:A	2.5079e-08	-1.53805e-10	-1.1817	1.06161e-05	-1.53805e-10	-1.285
6544782	chr4:6544782:C:G	2.4389e-08	-1.53805e-10	-1.2096	1.03941e-05	-1.53805e-10	-1.30613
6544842	chr4:6544842:T:C	3.06436e-08	-1.53805e-10	-0.981302	1.28104e-05	-1.53805e-10	-1.09711
6544855	chr4:6544855:T:C	2.10446e-08	-1.53805e-10	-1.35709	1.02433e-05	-1.53805e-10	-1.32075
6544933	chr4:6544933:T:C	2.94499e-08	-1.68765	0.66661	9.18863e-06	-1.72191	0.292505
6544987	chr4:6544987:C:T	9.99127e-08	-1.53805e-10	0.20057	4.02205e-05	-1.53805e-10	0.0470097
6545100	chr4:6545100:C:T	2.07486e-08	-1.53805e-10	-1.37125	9.67605e-06	-1.53805e-10	-1.37771
6545416	chr4:6545416:T:C	4.09269e-09	-1.64687	-1.34765	1.91282e-06	-1.69597	-1.30282
6545590	chr4:6545590:A:G	6.55279e-09	-1.63693	-0.886906	2.26359e-06	-1.72234	-1.10808
6545682	chr4:6545682:T:C	4.0179e-09	-1.67682	-1.33615	1.90367e-06	-1.71172	-1.29186
6546449	chr4:6546449:G:C	5.93435e-09	-1.5623	-1.06067	2.66495e-06	-1.63344	-1.03374
6546550	chr4:6546550:T:C	2.16833e-07	-1.53805e-10	0.975401	7.94019e-05	-1.53805e-10	0.727154
6546718	chr4:6546718:A:C	2.19545e-08	-1.53805e-10	-1.31475	1.07926e-05	-1.53805e-10	-1.26851
6546963	chr4:6546963:C:T	2.08635e-08	-1.53805e-10	-1.36573	9.67907e-06	-1.53805e-10	-1.3774
6547097	chr4:6547097:A:C	1.46041e-08	-1.72243	-3.69205e-10	6.89928e-06	-1.71595	-3.69205e-10
6547160	chr4:6547160:C:A	1.45473e-08	-1.5227	-0.203622	7.91538e-06	-1.58395	0.0053872
6547193	chr4:6547193:T:C	5.39716e-09	-1.65658	-1.06128	2.63943e-06	-1.53724	-1.13957
6547361	chr4:6547361:G:A	7.84439e-08	-1.53805e-10	-0.0413437	3.12376e-05	-1.53805e-10	-0.205745
6547456	chr4:6547456:TG:T	4.0849e-09	-1.68918	-1.30725	2.08327e-06	-1.70482	-1.20861
6547529	chr4:6547529:C:T	2.10692e-08	-1.53805e-10	-1.35591	9.66877e-06	-1.53805e-10	-1.37847
6547746	chr4:6547746:A:C	3.11597e-08	-1.53805e-10	-0.964601	1.69266e-05	-1.53805e-10	-0.818484
6547757	chr4:6547757:A:G	2.48551e-08	-1.53805e-10	-1.19066	1.13479e-05	-1.53805e-10	-1.21834
6547768	chr4:6547768:C:T	6.14819e-09	-1.41844	-1.16913	2.97245e-06	-1.48614	-1.07185
6547843	chr4:6547843:A:C	2.1595e-08	-1.53805e-10	-1.33126	1.07369e-05	-1.53805e-10	-1.27369
6548043	chr4:6548043:C:A	7.86114e-09	-1.35947	-0.982324	3.90448e-06	-1.43524	-0.849998
6548483	chr4:6548483:G:A	3.20361e-08	-1.53805e-10	-0.936864	1.45051e-05	-1.53805e-10	-0.972871
6548491	chr4:6548491:A:G	5.23149e-09	-1.71965	-1.02938	1.94595e-06	-1.7218	-1.25982
6548626	chr4:6548626:T:G	2.82465e-08	-1.53805e-10	-1.06276	1.30194e-05	-1.53805e-10	-1.08092
6548769	chr4:6548769:T:G	1.63292e-07	-1.53805e-10	0.691814	8.77582e-05	-1.53805e-10	0.827218
6549444	chr4:6549444:T:A	2.2062e-08	-1.53805e-10	-1.30987	1.10927e-05	-1.53805e-10	-1.24108
6549576	chr4:6549576:A:G	2.07294e-08	-1.53805e-10	-1.37217	9.66915e-06	-1.53805e-10	-1.37843
6549748	chr4:6549748:T:C	2.36043e-08	-1.53805e-10	-1.2423	1.17675e-05	-1.53805e-10	-1.18202
6550060	chr4:6550060:G:A	5.22185e-09	-1.70033	-1.05055	2.87328e-06	-1.64052	-0.951399
6550232	chr4:6550232:T:C	3.83376e-09	-1.69211	-1.36777	1.7438e-06	-1.72243	-1.36887
6550443	chr4:6550443:T:C	1.56822e-08	-1.71913	0.0679347	4.44991e-06	-1.65665	-0.497828
6550466	chr4:6550466:C:T	2.09942e-08	-1.53805e-10	-1.35948	9.95202e-06	-1.53805e-10	-1.34959
6550766	chr4:6550766:C:T	6.72148e-08	-1.53805e-10	-0.195834	2.67616e-05	-1.53805e-10	-0.3604
6550803	chr4:6550803:G:A	4.32545e-08	-1.53805e-10	-0.636626	2.32751e-05	-1.53805e-10	-0.499984
6551000	chr4:6551000:A:C	4.60058e-08	-1.53805e-10	-0.574959	1.95797e-05	-1.53805e-10	-0.672875
6551178	chr4:6551178:A:G	1.24516e-07	-1.53805e-10	0.420706	4.6879e-05	-1.53805e-10	0.200202
6551243	chr4:6551243:A:T	7.48328e-08	-1.53805e-10	-0.0884704	2.95201e-05	-1.53805e-10	-0.262295
6551390	chr4:6551390:G:A	7.2798e-08	-1.53805e-10	-0.116039	2.8773e-05	-1.53805e-10	-0.287929
6551686	chr4:6551686:G:A	3.84487e-08	-1.53805e-10	-0.754402	1.64084e-05	-1.53805e-10	-0.849576
6551934	chr4:6551934:T:C	6.69292e-08	-1.53805e-10	-0.200092	2.65751e-05	-1.53805e-10	-0.367395
6552091	chr4:6552091:G:C	2.43686e-08	-1.53805e-10	-1.21043	1.12017e-05	-1.53805e-10	-1.2313
6552274	chr4:6552274:C:T	5.97025e-08	-1.53805e-10	-0.314354	2.38922e-05	-1.53805e-10	-0.473814
6552599	chr4:6552599:C:T	2.23627e-08	-1.53805e-10	-1.29633	1.13574e-05	-1.53805e-10	-1.2175
6552712	chr4:6552712:T:A	1.4601e-08	-1.72264	-3.69205e-10	6.87202e-06	-1.71991	-3.69205e-10
6553373	chr4:6553373:C:A	7.50756e-08	-1.53805e-10	-0.085231	3.21392e-05	-1.53805e-10	-0.177291
6553411	chr4:6553411:G:A	4.38809e-09	-1.71613	-1.2087	2.47957e-06	-1.68796	-1.05132
6553991	chr4:6553991:A:G	2.14346e-08	-1.53805e-10	-1.33872	1.0677e-05	-1.53805e-10	-1.27927
6554102	chr4:6554102:C:T	2.06702e-08	-1.53805e-10	-1.37503	9.67936e-06	-1.53805e-10	-1.37737
6554122	chr4:6554122:A:G	1.19099e-07	-1.53805e-10	0.37623	4.47323e-05	-1.53805e-10	0.153327
6554155	chr4:6554155:G:T	7.8788e-08	-1.53805e-10	-0.0369668	4.43098e-05	-1.53805e-10	0.143837
6554204	chr4:6554204:T:G	7.3262e-08	-1.53805e-10	-0.109685	2.88164e-05	-1.53805e-10	-0.286424
6554267	chr4:6554267:G:A	6.89662e-09	-1.59311	-0.879586	2.93686e-06	-1.71748	-0.85255
6554768	chr4:6554768:G:A	1.02253e-08	-0.88993	-1.18894	5.40649e-06	-0.818867	-1.1409
6554777	chr4:6554777:T:C	8.75203e-08	-1.53805e-10	0.0681434	3.91616e-05	-1.53805e-10	0.0203275
6554856	chr4:6554856:T:G	2.96883e-08	-1.53805e-10	-1.01298	1.29055e-05	-1.53805e-10	-1.08972
6555544	chr4:6555544:T:C	4.56954e-09	-1.62527	-1.25905	2.52191e-06	-1.4482	-1.27416
6555581	chr4:6555581:G:A	3.87174e-08	-1.53805e-10	-0.747438	1.6507e-05	-1.53805e-10	-0.843585
6555815	chr4:6555815:G:A	1.7053e-08	-1.5674	-3.69205e-10	7.59571e-06	-1.61978	-3.69205e-10
6555994	chr4:6555994:T:C	8.01988e-08	-1.53805e-10	-0.0192184	3.13711e-05	-1.53805e-10	-0.201482
6556330	chr4:6556330:T:C	9.59287e-08	-1.53805e-10	0.159878	3.7211e-05	-1.53805e-10	-0.030764
6556365	chr4:6556365:G:T	2.53664e-08	-1.53805e-10	-1.1703	1.11761e-05	-1.53805e-10	-1.23359
6556633	chr4:6556633:C:T	9.98079e-08	-1.53805e-10	0.19952	3.86183e-05	-1.53805e-10	0.00635795
6556663	chr4:6556663:G:C	4.33086e-08	-1.53805e-10	-0.635376	1.83323e-05	-1.53805e-10	-0.738705
6556702	chr4:6556702:T:C	2.83293e-08	-1.53805e-10	-1.05983	1.1527e-05	-1.53805e-10	-1.20268
6556731	chr4:6556731:T:C	1.47226e-08	-1.49448	-0.219867	6.46092e-06	-1.54259	-0.239005
6557079	chr4:6557079:C:T	2.35973e-08	-1.53805e-10	-1.2426	1.14443e-05	-1.53805e-10	-1.20988
6557097	chr4:6557097:A:C	1.705e-07	-1.53805e-10	0.73501	0.00011182	-1.53805e-10	1.06952
6557334	chr4:6557334:A:G	1.10043e-08	-0.723293	-1.28215	5.74534e-06	-0.642105	-1.25687
6557505	chr4:6557505:A:G	5.74707e-08	-1.53805e-10	-0.352452	3.07912e-05	-1.53805e-10	-0.220139
6557648	chr4:6557648:G:A	1.46591e-08	-1.71867	-3.69205e-10	7.80333e-06	-1.59282	-3.69205e-10
6557717	chr4:6557717:G:C	2.26674e-08	-1.53805e-10	-1.2828	1.0471e-05	-1.53805e-10	-1.29876
6557841	chr4:6557841:C:A	2.24662e-08	-1.53805e-10	-1.29171	1.08272e-05	-1.53805e-10	-1.26531
6557862	chr4:6557862:C:T	7.3114e-08	-1.53805e-10	-0.111708	2.89553e-05	-1.53805e-10	-0.281617
6558328	chr4:6558328:G:T	1.49369e-08	-1.69989	-3.69205e-10	7.18542e-06	-1.67531	-3.69205e-10
6558468	chr4:6558468:G:A	2.10524e-08	-1.53805e-10	-1.35671	9.94862e-06	-1.53805e-10	-1.34993
6558892	chr4:6558892:G:A	2.19545e-08	-1.53805e-10	-1.31475	1.10877e-05	-1.53805e-10	-1.24153
6558959	chr4:6558959:G:A	6.65681e-09	-1.70926	-0.798831	4.17281e-06	-1.68431	-0.53447
6559203	chr4:6559203:C:T	3.24611e-08	-1.53805e-10	-0.923686	1.66849e-05	-1.53805e-10	-0.832863
6559204	chr4:6559204:A:G	4.24174e-09	-1.60356	-1.3552	2.37837e-06	-1.41565	-1.3653
6559559	chr4:6559559:A:G	9.78665e-08	-1.53805e-10	0.179878	3.67192e-05	-1.53805e-10	-0.0440696
6559679	chr4:6559679:T:C	1.2577e-07	-1.53805e-10	0.430728	4.62734e-05	-1.53805e-10	0.187199
6560030	chr4:6560030:A:G	1.0581e-07	-1.53805e-10	0.257922	3.94192e-05	-1.53805e-10	0.0268854
6560550	chr4:6560550:G:A	5.52e-08	-1.53805e-10	-0.392764	2.94524e-05	-1.53805e-10	-0.264593
6561216	chr4:6561216:G:A	7.23945e-09	-1.65944	-0.764741	2.2684e-06	-1.5881	-1.24019
6561330	chr4:6561330:A:T	2.16576e-08	-1.53805e-10	-1.32837	1.03752e-05	-1.53805e-10	-1.30795
6561640	chr4:6561640:C:CACCT	2.197e-08	-1.53805e-10	-1.31405	1.05556e-05	-1.53805e-10	-1.29071
6561722	chr4:6561722:T:C	4.41456e-09	-1.71639	-1.20243	1.99888e-06	-1.71123	-1.24355
6562207	chr4:6562207:T:TG	3.42655e-08	-1.53805e-10	-0.869588	1.46625e-05	-1.53805e-10	-0.962078
6562379	chr4:6562379:T:C	2.47043e-08	-1.53805e-10	-1.19675	1.13053e-05	-1.53805e-10	-1.2221
6562667	chr4:6562667:T:C	4.06051e-08	-1.53805e-10	-0.699833	1.7614e-05	-1.53805e-10	-0.778672
6562758	chr4:6562758:A:G	1.38161e-07	-1.53805e-10	0.52469	5.75887e-05	-1.53805e-10	0.405959
6562865	chr4:6562865:A:C	1.07329e-08	-1.40204	-0.628376	2.77634e-06	-1.47912	-1.14711
6562869	chr4:6562869:C:A	3.90713e-09	-1.7003	-1.34063	1.79387e-06	-1.72261	-1.34038
6562889	chr4:6562889:G:A	3.86878e-08	-1.53805e-10	-0.748202	1.63517e-05	-1.53805e-10	-0.853037
6563097	chr4:6563097:T:C	2.16068e-08	-1.33072	-3.69205e-10	9.4483e-06	-1.40153	-3.69205e-10
6563522	chr4:6563522:G:A	3.10845e-08	-1.53805e-10	-0.967017	1.58918e-05	-1.53805e-10	-0.881563
6564279	chr4:6564279:C:G	1.11691e-07	-1.53805e-10	0.312009	4.71466e-05	-1.53805e-10	0.205895
6564735	chr4:6564735:T:TA	1.61564e-08	-1.62141	-3.69205e-10	7.28983e-06	-1.66089	-3.69205e-10
6564835	chr4:6564835:C:T	3.85848e-08	-1.53805e-10	-0.750868	1.61738e-05	-1.53805e-10	-0.863978
6565071	chr4:6565071:T:G	3.68054e-09	-1.7226	-1.37807	2.02804e-06	-1.56675	-1.37355
6565239	chr4:6565239:C:T	2.06663e-08	-1.53805e-10	-1.37522	9.66887e-06	-1.53805e-10	-1.37846
6565464	chr4:6565464:G:C	4.24524e-08	-1.53805e-10	-0.655345	2.21557e-05	-1.53805e-10	-0.549274
6565465	chr4:6565465:G:A	4.25082e-08	-1.53805e-10	-0.654031	2.21869e-05	-1.53805e-10	-0.547864
6565493	chr4:6565493:C:T	4.02078e-08	-1.53805e-10	-0.709667	1.70664e-05	-1.53805e-10	-0.810254
6565761	chr4:6565761:A:G	2.01455e-08	-1.40075	-3.69205e-10	1.00355e-05	-1.34124	-3.69205e-10
6565811	chr4:6565811:G:A	1.25538e-08	-1.69123	-0.182472	2.83165e-06	-1.72276	-0.883746
6565902	chr4:6565902:G:A	2.80343e-08	-1.53805e-10	-1.0703	1.23701e-05	-1.53805e-10	-1.13209
6566039	chr4:6566039:A:G	2.08641e-08	-1.48531	0.119611	8.01591e-06	-1.53341	-0.0325255
6566072	chr4:6566072:C:T	2.07667e-08	-1.53805e-10	-1.37038	9.84414e-06	-1.53805e-10	-1.36049
6566102	chr4:6566102:T:C	5.27519e-09	-1.52775	-1.21296	2.19269e-06	-1.57705	-1.2852
6566663	chr4:6566663:A:C	5.8797e-09	-1.47113	-1.16109	2.35644e-06	-1.52967	-1.26055
6567399	chr4:6567399:A:G	7.17258e-08	-1.53805e-10	-0.130877	4.11174e-05	-1.53805e-10	0.0690636
6567591	chr4:6567591:C:G	2.09964e-08	-1.53805e-10	-1.35937	9.98307e-06	-1.53805e-10	-1.34648
6567675	chr4:6567675:C:T	7.84546e-08	-1.53805e-10	-0.0412075	4.53812e-05	-1.53805e-10	0.16773
6567680	chr4:6567680:A:C	4.12975e-08	-1.53805e-10	-0.682924	2.09515e-05	-1.53805e-10	-0.605159
6568015	chr4:6568015:A:G	2.07256e-08	-1.53805e-10	-1.37236	9.68996e-06	-1.53805e-10	-1.37628
6568102	chr4:6568102:A:C	7.31842e-08	-1.53805e-10	-0.110748	3.28785e-05	-1.53805e-10	-0.15455
6568143	chr4:6568143:A:C	5.54416e-09	-1.35072	-1.34026	2.65489e-06	-1.42216	-1.2488
6568168	chr4:6568168:G:A	8.46841e-08	-1.53805e-10	0.035201	4.79269e-05	-1.53805e-10	0.222309
6568305	chr4:6568305:C:T	6.00603e-09	-1.26877	-1.34219	2.86004e-06	-1.34887	-1.24766
6568346	chr4:6568346:G:A	2.29768e-07	-1.53805e-10	1.03334	8.13831e-05	-1.53805e-10	0.751799
6568397	chr4:6568397:G:A	2.0651e-08	-1.53805e-10	-1.37596	9.75122e-06	-1.53805e-10	-1.36998
6568547	chr4:6568547:T:C	4.21358e-08	-1.53805e-10	-0.66283	2.19798e-05	-1.53805e-10	-0.557244
6568612	chr4:6568612:C:G	5.84332e-09	-1.29394	-1.34449	2.78363e-06	-1.37202	-1.25159
6568620	chr4:6568620:C:A	8.34577e-09	-1.35705	-0.924918	3.57992e-06	-1.20457	-1.16746
6569010	chr4:6569010:G:C	2.20465e-07	-1.53805e-10	0.992014	7.82622e-05	-1.53805e-10	0.712696
6569041	chr4:6569041:G:A	8.22142e-09	-1.37014	-0.926841	3.51655e-06	-1.22064	-1.16925
6569149	chr4:6569149:A:G	6.23595e-09	-1.37533	-1.19806	2.48527e-06	-1.44497	-1.29202
6569203	chr4:6569203:G:A	2.11075e-08	-1.53805e-10	-1.3541	1.01672e-05	-1.53805e-10	-1.3282
6569363	chr4:6569363:G:A	1.015e-08	-1.13195	-0.954296	3.3752e-06	-1.2292	-1.20172
6569433	chr4:6569433:G:T	8.9954e-08	-1.53805e-10	0.0955712	5.0949e-05	-1.53805e-10	0.283457
6569617	chr4:6569617:C:T	3.26117e-08	-1.53805e-10	-0.919055	1.38429e-05	-1.53805e-10	-1.0196
6569879	chr4:6569879:G:A	2.08481e-08	-1.53805e-10	-1.36647	9.93125e-06	-1.53805e-10	-1.35168
6570025	chr4:6570025:G:C	6.16879e-09	-1.46468	-1.11954	2.28585e-06	-1.52591	-1.29472
6570285	chr4:6570285:A:G	6.56092e-09	-1.47932	-1.04327	2.51238e-06	-1.53973	-1.1864
6570292	chr4:6570292:G:C	8.12207e-09	-1.37527	-0.933876	2.72013e-06	-1.45021	-1.19648
6570359	chr4:6570359:A:G	1.61727e-08	-0.550881	-1.06952	5.01183e-06	-0.703871	-1.3317
6570653	chr4:6570653:T:A	2.90122e-08	-1.08026	0.0442492	7.97164e-06	-1.1827	-0.38878
6570771	chr4:6570771:A:G	3.05519e-08	-1.53805e-10	-0.9843	1.54605e-05	-1.53805e-10	-0.909083
6570997	chr4:6570997:T:C	1.12964e-07	-1.53805e-10	0.323341	4.74966e-05	-1.53805e-10	0.21329
6571186	chr4:6571186:A:G	2.13374e-08	-1.53805e-10	-1.34326	1.01938e-05	-1.53805e-10	-1.32559
6571403	chr4:6571403:G:T	2.1003e-08	-1.53805e-10	-1.35906	9.98499e-06	-1.53805e-10	-1.34628
6571538	chr4:6571538:G:T	2.09636e-08	-1.53805e-10	-1.36094	9.96077e-06	-1.53805e-10	-1.34871
6571656	chr4:6571656:C:T	3.92424e-08	-1.53805e-10	-0.733969	1.65233e-05	-1.53805e-10	-0.842598
6571780	chr4:6571780:T:C	4.73065e-08	-0.54708	-3.69205e-10	2.41699e-05	-0.462262	-3.69205e-10
6571857	chr4:6571857:A:T	2.19159e-08	-1.53805e-10	-1.31652	1.07534e-05	-1.53805e-10	-1.27215
6571961	chr4:6571961:C:T	6.46817e-08	-1.53805e-10	-0.234249	2.70954e-05	-1.53805e-10	-0.348004
6572009	chr4:6572009:C:T	2.06539e-08	-1.53805e-10	-1.37582	9.66876e-06	-1.53805e-10	-1.37847
6572157	chr4:6572157:C:T	7.05997e-09	-1.28101	-1.16828	2.72693e-06	-1.36329	-1.28091
6572203	chr4:6572203:A:T	3.45793e-08	-1.53805e-10	-0.860473	1.49222e-05	-1.53805e-10	-0.944518
6572369	chr4:6572369:G:A	2.23783e-08	-1.53805e-10	-1.29564	1.0376e-05	-1.53805e-10	-1.30787
6572454	chr4:6572454:C:T	1.78454e-07	-1.53805e-10	0.780604	6.59336e-05	-1.53805e-10	0.541279
6572481	chr4:6572481:A:G	2.4583e-08	-1.53805e-10	-1.20167	1.21232e-05	-1.53805e-10	-1.15225
6572543	chr4:6572543:G:A	2.12254e-08	-1.53805e-10	-1.34853	9.78345e-06	-1.53805e-10	-1.36668
6572902	chr4:6572902:G:T	1.60414e-07	-1.53805e-10	0.67403	5.97865e-05	-1.53805e-10	0.443412
6573145	chr4:6573145:T:C	5.76527e-09	-1.5574	-1.09448	2.54838e-06	-1.57828	-1.13363
6573768	chr4:6573768:G:A	1.53569e-08	-1.67216	-3.69205e-10	7.4997e-06	-1.63251	-3.69205e-10
6574135	chr4:6574135:G:A	2.06488e-08	-1.53805e-10	-1.37607	9.6693e-06	-1.53805e-10	-1.37841
6574233	chr4:6574233:C:T	8.90558e-09	-1.07807	-1.13898	2.92106e-06	-1.21866	-1.35676
6574301	chr4:6574301:T:A	2.21469e-08	-1.53805e-10	-1.30603	1.0277e-05	-1.53805e-10	-1.31746
6574416	chr4:6574416:A:G	1.17699e-08	-1.18025	-0.757938	3.69027e-06	-1.27253	-1.06914
6574564	chr4:6574564:T:C	1.61988e-08	-1.61879	-3.69205e-10	8.12366e-06	-1.55259	-3.69205e-10
6574640	chr4:6574640:C:T	3.40978e-08	-0.874495	-3.69205e-10	1.62017e-05	-0.862252	-3.69205e-10
6575059	chr4:6575059:T:C	3.09061e-08	-1.53805e-10	-0.972774	1.30665e-05	-1.53805e-10	-1.07732
6575099	chr4:6575099:C:A	5.57896e-08	-1.53805e-10	-0.382139	2.40195e-05	-1.53805e-10	-0.468501
6575324	chr4:6575324:C:T	3.51529e-08	-1.53805e-10	-0.844021	1.52558e-05	-1.53805e-10	-0.922411
6575399	chr4:6575399:C:G	2.19746e-08	-1.53805e-10	-1.31384	1.01146e-05	-1.53805e-10	-1.33339
6575616	chr4:6575616:G:A	2.07875e-08	-1.53805e-10	-1.36937	9.88467e-06	-1.53805e-10	-1.35638
6575983	chr4:6575983:C:A	2.0609e-08	-1.53805e-10	-1.378	9.68766e-06	-1.53805e-10	-1.37652
6576161	chr4:6576161:T:C	4.93106e-08	-1.53805e-10	-0.505588	1.91605e-05	-1.53805e-10	-0.694518
6576325	chr4:6576325:G:A	3.1496e-08	-1.53805e-10	-0.953866	1.76758e-05	-1.53805e-10	-0.775173
6576760	chr4:6576760:A:G	1.72831e-08	-1.16306	-0.390939	6.36538e-06	-1.25181	-0.54468
6576887	chr4:6576887:C:T	2.63263e-08	-1.53805e-10	-1.13316	1.17627e-05	-1.53805e-10	-1.18243
6577180	chr4:6577180:G:A	6.7187e-08	-1.53805e-10	-0.196247	4.01353e-05	-1.53805e-10	0.0448889
6577188	chr4:6577188:C:T	4.12699e-08	-1.53805e-10	-0.683593	1.79857e-05	-1.53805e-10	-0.757789
6577206	chr4:6577206:C:G	2.39082e-08	-1.53805e-10	-1.22951	1.08062e-05	-1.53805e-10	-1.26725
6577277	chr4:6577277:A:G	3.27991e-08	-1.53805e-10	-0.913328	1.42185e-05	-1.53805e-10	-0.992823
6577356	chr4:6577356:C:T	2.65841e-08	-0.0967788	-1.02664	7.61192e-06	-0.307714	-1.30994
6577378	chr4:6577378:A:C	2.48447e-08	-1.53805e-10	-1.19108	1.11594e-05	-1.53805e-10	-1.23509
6577412	chr4:6577412:A:G	5.36811e-08	-1.53805e-10	-0.420666	2.27373e-05	-1.53805e-10	-0.523362
6577874	chr4:6577874:T:G	5.53559e-08	-1.53805e-10	-0.389944	2.40094e-05	-1.53805e-10	-0.468924
6578108	chr4:6578108:C:T	2.06346e-08	-1.53805e-10	-1.37676	9.66905e-06	-1.53805e-10	-1.37844
6578362	chr4:6578362:G:A	2.61198e-08	-1.53805e-10	-1.14103	1.16966e-05	-1.53805e-10	-1.18807
6578397	chr4:6578397:G:A	3.37935e-08	-1.53805e-10	-0.88346	1.77626e-05	-1.53805e-10	-0.770271
6578556	chr4:6578556:A:G	1.79057e-08	-0.186322	-1.33229	6.90393e-06	-0.344727	-1.37055
6579544	chr4:6579544:A:AGCTGGAGGGGCATTGTTAAGTAATGAACTGGGAGG	3.16389e-08	-1.53805e-10	-0.94934	1.37447e-05	-1.53805e-10	-1.02671
6579548	chr4:6579548:C:T	3.04539e-08	-1.53805e-10	-0.987512	1.32782e-05	-1.53805e-10	-1.06124
6579550	chr4:6579550:A:AGGTATG	3.096e-08	-1.53805e-10	-0.971033	1.34798e-05	-1.53805e-10	-1.04618
6579551	chr4:6579551:C:G	3.05203e-08	-1.53805e-10	-0.985336	1.3312e-05	-1.53805e-10	-1.0587
6579624	chr4:6579624:CATT:C	2.19384e-08	-1.53805e-10	-1.31549	1.01627e-05	-1.53805e-10	-1.32865
6579632	chr4:6579632:C:T	4.68217e-08	-0.114195	-0.443186	1.18992e-05	-0.23823	-0.932664
6579677	chr4:6579677:C:A	1.00715e-07	-1.53805e-10	0.208568	6.03721e-05	-1.53805e-10	0.453158
6579717	chr4:6579717:T:C	9.41284e-08	-1.53805e-10	0.140932	3.37093e-05	-1.53805e-10	-0.129593
6579752	chr4:6579752:T:C	7.17768e-08	-0.167413	0.0372473	1.61849e-05	-0.292585	-0.570702
6579778	chr4:6579778:A:G	4.19214e-08	-1.53805e-10	-0.66793	1.69976e-05	-1.53805e-10	-0.814297
6579834	chr4:6579834:A:G	1.93588e-08	-0.313713	-1.12687	6.70103e-06	-0.429614	-1.31549
6579881	chr4:6579881:T:C	2.92866e-08	-0.284382	-0.742217	7.62737e-06	-0.4418	-1.17383
6580161	chr4:6580161:A:G	6.31181e-08	-0.152527	-0.106193	1.42802e-05	-0.277473	-0.711023
6580210	chr4:6580210:G:A	1.28667e-07	-1.53805e-10	0.4535	8.03585e-05	-1.53805e-10	0.739129
6580558	chr4:6580558:G:A	3.6685e-08	-1.53805e-10	-0.80136	1.57406e-05	-1.53805e-10	-0.891127
6580631	chr4:6580631:A:T	2.11251e-08	-1.53805e-10	-1.35326	1.01414e-05	-1.53805e-10	-1.33074
6580750	chr4:6580750:T:C	8.62856e-08	-0.0353649	0.0893004	2.92004e-05	-0.140224	-0.132962
6580752	chr4:6580752:C:T	2.53302e-08	-1.53805e-10	-1.17173	1.11071e-05	-1.53805e-10	-1.23978
6580778	chr4:6580778:C:T	9.72189e-08	-0.0407112	0.213949	1.83328e-05	-0.168096	-0.570578
6580786	chr4:6580786:T:C	4.78132e-08	-1.53805e-10	-0.536427	1.91442e-05	-1.53805e-10	-0.695366
6580789	chr4:6580789:C:A	2.66292e-08	-1.53805e-10	-1.12172	1.47893e-05	-1.53805e-10	-0.953462
6580823	chr4:6580823:G:A	5.53452e-08	-1.53805e-10	-0.390137	2.44198e-05	-1.53805e-10	-0.451974
6580903	chr4:6580903:T:C	1.00853e-08	-1.67108	-0.421562	3.76792e-06	-1.65734	-0.663507
6581018	chr4:6581018:G:T	2.50089e-08	-1.53805e-10	-1.1845	1.09874e-05	-1.53805e-10	-1.25062
6581220	chr4:6581220:G:A	2.07541e-08	-1.53805e-10	-1.37098	9.68604e-06	-1.53805e-10	-1.37668
6581256	chr4:6581256:CT:C	2.34086e-08	-1.53805e-10	-1.25062	1.06169e-05	-1.53805e-10	-1.28492
6581265	chr4:6581265:G:A	1.80553e-07	-1.72235	2.51465	0.000111199	-1.71921	2.78316
6581480	chr4:6581480:G:A	2.56535e-08	-1.53805e-10	-1.15905	1.13982e-05	-1.53805e-10	-1.21391
6581482	chr4:6581482:C:A	4.55557e-08	0.178967	-0.763759	1.35967e-05	0.0625048	-1.10004
6581807	chr4:6581807:C:T	2.44905e-08	-1.53805e-10	-1.20544	1.10473e-05	-1.53805e-10	-1.24518
6581987	chr4:6581987:C:T	1.17594e-07	0.164786	0.198723	2.21552e-05	0.0282745	-0.577571
6582288	chr4:6582288:T:A	2.37334e-08	-1.53805e-10	-1.23684	1.07387e-05	-1.53805e-10	-1.27352
6582425	chr4:6582425:A:G	2.91056e-08	-1.53805e-10	-1.0328	1.27599e-05	-1.53805e-10	-1.10106
6582652	chr4:6582652:G:A	2.15514e-08	-1.53805e-10	-1.33329	9.88827e-06	-1.53805e-10	-1.35602
6582741	chr4:6582741:C:T	3.57846e-08	-1.53805e-10	-0.82621	2.08253e-05	-1.53805e-10	-0.611198
6583171	chr4:6583171:AG:A	2.36843e-08	-1.53805e-10	-1.23891	1.07179e-05	-1.53805e-10	-1.27545
6584093	chr4:6584093:T:C	7.7337e-09	-1.0418	-1.31634	3.31094e-06	-1.08325	-1.36689
6584193	chr4:6584193:C:T	2.07094e-08	-1.53805e-10	-1.37314	9.82444e-06	-1.53805e-10	-1.36249
6584221	chr4:6584221:C:T	3.56251e-08	-1.53805e-10	-0.830677	1.58974e-05	-1.53805e-10	-0.881215
6584415	chr4:6584415:G:A	6.02654e-09	-1.68274	-0.924814	2.29587e-06	-1.69675	-1.11951
6584715	chr4:6584715:C:T	4.67979e-09	-1.48744	-1.37303	2.05552e-06	-1.63211	-1.29473
6584854	chr4:6584854:G:T	2.50462e-08	-1.53805e-10	-1.183	1.09979e-05	-1.53805e-10	-1.24966
6585123	chr4:6585123:G:A	2.74899e-08	-1.53805e-10	-1.08991	1.21041e-05	-1.53805e-10	-1.15382
6585883	chr4:6585883:G:A	2.16887e-08	-1.53805e-10	-1.32694	9.93337e-06	-1.53805e-10	-1.35147
6586597	chr4:6586597:C:T	2.09044e-08	-1.53805e-10	-1.36377	9.70152e-06	-1.53805e-10	-1.37509
6587296	chr4:6587296:G:A	7.04539e-08	-1.53805e-10	-0.148769	3.80394e-05	-1.53805e-10	-0.00874669
6587344	chr4:6587344:G:A	2.92872e-08	-1.53805e-10	-1.02658	1.23843e-05	-1.53805e-10	-1.13094
6587421	chr4:6587421:T:C	8.10024e-09	-0.95204	-1.35979	3.76184e-06	-1.00834	-1.31412
6587863	chr4:6587863:T:C	2.10119e-08	-1.53805e-10	-1.35864	1.00569e-05	-1.53805e-10	-1.33911
6587906	chr4:6587906:C:T	4.09345e-08	-1.53805e-10	-0.691755	1.73957e-05	-1.53805e-10	-0.791146
6588283	chr4:6588283:G:A	1.78849e-08	-0.740835	-0.778934	5.74587e-06	-0.809822	-1.08907
6588521	chr4:6588521:C:G	2.23428e-08	-1.53805e-10	-1.29722	1.02572e-05	-1.53805e-10	-1.31939
6588622	chr4:6588622:G:A	2.12721e-08	-1.53805e-10	-1.34633	9.75281e-06	-1.53805e-10	-1.36981
6588663	chr4:6588663:T:C	1.0737e-08	-0.872668	-1.15736	5.07957e-06	-0.905385	-1.11676
6588850	chr4:6588850:G:A	2.12036e-08	-1.53805e-10	-1.34956	1.0163e-05	-1.53805e-10	-1.32861
6588868	chr4:6588868:C:T	5.09847e-06	4.13297	-3.69205e-10	0.00188724	3.8955	-3.69205e-10
6589108	chr4:6589108:A:T	2.0971e-08	-1.53805e-10	-1.36059	1.0071e-05	-1.53805e-10	-1.33771
6589174	chr4:6589174:C:T	2.11234e-08	-1.53805e-10	-1.35335	1.0387e-05	-1.53805e-10	-1.30681
6589288	chr4:6589288:C:T	1.25846e-08	-0.636058	-1.23519	6.10207e-06	-0.698483	-1.14026
6589533	chr4:6589533:G:A	2.08166e-08	-1.53805e-10	-1.36797	9.84892e-06	-1.53805e-10	-1.36001
6590200	chr4:6590200:C:T	9.38911e-09	-1.3323	-0.831873	3.37476e-06	-1.3992	-1.03185
6590334	chr4:6590334:A:G	8.38801e-09	-1.36075	-0.91617	3.20864e-06	-1.43156	-1.04996
6590466	chr4:6590466:C:A	1.97367e-08	-1.42125	-3.69205e-10	1.0251e-05	-1.31999	-3.69205e-10
6590468	chr4:6590468:TC:T	5.43771e-08	-1.53805e-10	-0.407784	2.45213e-05	-1.53805e-10	-0.447825
6590478	chr4:6590478:C:T	1.61974e-08	-0.700496	-0.918383	5.32624e-06	-0.741536	-1.23319
6590574	chr4:6590574:A:T	1.22834e-07	-1.53805e-10	0.407104	7.49555e-05	-1.53805e-10	0.669527
6590604	chr4:6590604:G:A	2.17749e-08	-1.53805e-10	-1.32297	1.00117e-05	-1.53805e-10	-1.34362
6591390	chr4:6591390:T:C	1.43558e-08	-0.424457	-1.31512	6.23956e-06	-0.510336	-1.30612
6591472	chr4:6591472:C:T	1.34598e-08	-0.439941	-1.36408	6.56447e-06	-0.479314	-1.28638
6591710	chr4:6591710:G:A	1.67712e-07	-1.25452	1.97304	0.00011562	-1.32817	2.4311
6592053	chr4:6592053:C:T	1.20727e-07	0.389803	-3.69205e-10	5.53754e-05	0.366767	-3.69205e-10
6592282	chr4:6592282:A:C	2.07621e-08	-1.53805e-10	-1.3706	9.67765e-06	-1.53805e-10	-1.37755
6592445	chr4:6592445:C:G	2.07094e-08	-1.53805e-10	-1.37314	9.67041e-06	-1.53805e-10	-1.3783
6592446	chr4:6592446:T:A	2.23289e-08	-1.53805e-10	-1.29784	9.97566e-06	-1.53805e-10	-1.34722
6592504	chr4:6592504:G:A	2.54702e-08	-1.53805e-10	-1.16622	1.27746e-05	-1.53805e-10	-1.09991
6592529	chr4:6592529:G:A	7.4746e-09	-1.26168	-1.13054	4.64211e-06	-1.23172	-0.880482
6592568	chr4:6592568:C:A	1.48474e-08	-1.29466	-0.411242	9.6472e-06	-1.25916	-0.121545
6592685	chr4:6592685:G:A	3.69008e-09	-1.72	-1.37808	1.75437e-06	-1.71516	-1.3701
6592917	chr4:6592917:C:A	2.25334e-08	-1.53805e-10	-1.28873	1.0731e-05	-1.53805e-10	-1.27423
6593100	chr4:6593100:A:G	6.45758e-08	-0.349649	0.113762	4.71436e-05	0.271332	-0.0655017
6593389	chr4:6593389:C:T	2.41257e-08	-1.53805e-10	-1.22045	1.22911e-05	-1.53805e-10	-1.1385
6594006	chr4:6594006:C:T	3.21977e-08	-1.53805e-10	-0.931833	1.43528e-05	-1.53805e-10	-0.983421
6594307	chr4:6594307:GTGGCGCCTGCAGCCTCAGGGAGGC:G	1.08037e-08	-0.818108	-1.20573	4.80653e-06	-0.931621	-1.14577
6594364	chr4:6594364:G:A	2.40446e-08	-1.53805e-10	-1.22382	1.09271e-05	-1.53805e-10	-1.25612
6594380	chr4:6594380:G:A	3.45759e-08	-1.53805e-10	-0.860569	1.54794e-05	-1.53805e-10	-0.907857
6594468	chr4:6594468:G:A	2.3326e-08	-1.53805e-10	-1.25416	1.18279e-05	-1.53805e-10	-1.17691
6594633	chr4:6594633:G:A	2.13295e-08	-1.51338	0.169743	8.56962e-06	-1.55808	0.0589397
6594749	chr4:6594749:G:A	3.53363e-08	0.36445	-1.20327	1.0635e-05	0.0936044	-1.37682
6594750	chr4:6594750:C:T	1.21303e-07	0.394563	-3.69205e-10	5.60829e-05	0.379463	-3.69205e-10
6594788	chr4:6594788:C:T	3.07047e-08	-1.53805e-10	-0.97931	1.31137e-05	-1.53805e-10	-1.07371
6594790	chr4:6594790:T:C	3.83505e-08	-1.53805e-10	-0.75696	2.01166e-05	-1.53805e-10	-0.645823
6594825	chr4:6594825:C:T	2.38873e-08	-1.50165	0.27127	9.56601e-06	-1.54738	0.158225
6594920	chr4:6594920:A:G	8.20151e-09	-1.35642	-0.942991	3.89246e-06	-1.42459	-0.863733
6595077	chr4:6595077:C:T	2.22709e-08	-1.53805e-10	-1.30045	1.00967e-05	-1.53805e-10	-1.33516
6595087	chr4:6595087:C:T	2.32675e-08	-1.53805e-10	-1.25667	1.14916e-05	-1.53805e-10	-1.20575
6595362	chr4:6595362:C:T	2.64379e-08	0.0943709	-1.2233	8.4984e-06	-0.129371	-1.37812
6595395	chr4:6595395:A:C	3.18769e-08	-1.53805e-10	-0.941844	1.3547e-05	-1.53805e-10	-1.04121
6595553	chr4:6595553:T:G	1.34753e-08	-0.453652	-1.34921	5.34895e-06	-0.59792	-1.37255
6595910	chr4:6595910:C:G	2.09214e-08	-1.53805e-10	-1.36296	1.0026e-05	-1.53805e-10	-1.34218
6596441	chr4:6596441:G:A	2.06404e-08	-1.53805e-10	-1.37648	9.66927e-06	-1.53805e-10	-1.37842
6596457	chr4:6596457:A:G	5.28273e-09	-1.4032	-1.33608	2.37498e-06	-1.46831	-1.31407
6596623	chr4:6596623:C:G	3.61518e-08	0.562203	-1.3782	1.63845e-05	0.500779	-1.35181
6597148	chr4:6597148:C:T	2.12932e-08	-1.53805e-10	-1.34534	9.73487e-06	-1.53805e-10	-1.37165
6597249	chr4:6597249:G:A	2.07482e-08	-1.53805e-10	-1.37127	1.00713e-05	-1.53805e-10	-1.33768
6597575	chr4:6597575:C:G	2.08197e-08	-1.53805e-10	-1.36783	1.01488e-05	-1.53805e-10	-1.33002
6597828	chr4:6597828:G:A	2.07652e-08	-1.53805e-10	-1.37045	1.00903e-05	-1.53805e-10	-1.33579
6597957	chr4:6597957:T:A	7.36419e-09	-1.18775	-1.21935	3.19756e-06	-1.28715	-1.19783
6597988	chr4:6597988:A:G	2.08149e-08	-1.53805e-10	-1.36806	9.71527e-06	-1.53805e-10	-1.37367
6598285	chr4:6598285:A:G	6.75956e-09	-1.29387	-1.1989	2.96728e-06	-1.38227	-1.17745
6598470	chr4:6598470:G:A	2.88087e-08	-1.53805e-10	-1.04305	1.28125e-05	-1.53805e-10	-1.09694
6598479	chr4:6598479:C:T	2.29058e-08	-1.53805e-10	-1.27234	1.04088e-05	-1.53805e-10	-1.30472
6598513	chr4:6598513:C:A	2.13262e-08	-1.53805e-10	-1.34379	1.04798e-05	-1.53805e-10	-1.29792
6599588	chr4:6599588:A:G	7.03812e-08	0.504121	-0.653921	2.14345e-05	0.391461	-0.973828
6599604	chr4:6599604:A:G	2.06171e-08	-1.53805e-10	-1.37761	9.73362e-06	-1.53805e-10	-1.37178
6599650	chr4:6599650:G:A	2.05994e-08	-1.53805e-10	-1.37847	9.69563e-06	-1.53805e-10	-1.37569
6599694	chr4:6599694:C:G	2.06021e-08	-1.53805e-10	-1.37833	9.68382e-06	-1.53805e-10	-1.37691
6599887	chr4:6599887:G:A	2.216e-08	-1.53805e-10	-1.30544	1.09413e-05	-1.53805e-10	-1.25483
6600015	chr4:6600015:A:G	1.01303e-08	-1.51968	-0.568515	4.36149e-06	-1.5762	-0.598357
6600161	chr4:6600161:A:G	9.31494e-09	-0.800308	-1.3718	3.99123e-06	-0.939871	-1.3234
6600397	chr4:6600397:C:T	2.83411e-08	0.0300365	-1.08945	1.19713e-05	-0.0156328	-1.14923
6600410	chr4:6600410:C:G	3.02276e-08	-0.994971	-3.69205e-10	9.01234e-06	-1.44877	-3.69205e-10
6600528	chr4:6600528:A:G	7.97051e-09	-1.49659	-0.831392	3.41258e-06	-1.56342	-0.856476
6600556	chr4:6600556:G:T	3.77731e-08	-1.53805e-10	-0.77213	1.89061e-05	-1.53805e-10	-0.707881
6600651	chr4:6600651:G:A	2.21638e-08	-1.53805e-10	-1.30527	9.9756e-06	-1.53805e-10	-1.34723
6600789	chr4:6600789:A:G	1.03121e-08	-1.43372	-0.63669	4.4279e-06	-1.50272	-0.656723
6601138	chr4:6601138:A:C	8.45905e-08	-1.53805e-10	0.0340949	3.41762e-05	-1.53805e-10	-0.11584
6601326	chr4:6601326:A:G	8.74311e-09	-0.96348	-1.27198	4.60303e-06	-0.787246	-1.33341
6601564	chr4:6601564:A:AAGCAGGG	2.35448e-08	-0.415378	-0.829443	6.09031e-06	-0.593676	-1.24699
6601606	chr4:6601606:G:A	2.23652e-08	-1.53805e-10	-1.29622	9.89861e-06	-1.53805e-10	-1.35497
6602384	chr4:6602384:C:T	3.76259e-08	-1.53805e-10	-0.776034	1.66251e-05	-1.53805e-10	-0.836456
6602829	chr4:6602829:C:T	2.51857e-07	-1.53805e-10	1.12513	0.000144683	-1.53805e-10	1.32718
6602956	chr4:6602956:A:G	1.56268e-08	-0.741863	-0.912879	7.15033e-06	-0.84541	-0.834801
6603023	chr4:6603023:G:A	4.27763e-08	-0.647744	-3.69205e-10	2.37361e-05	-0.48037	-3.69205e-10
6603123	chr4:6603123:G:A	1.23603e-06	2.84482	-0.12889	0.000368249	2.72201	-0.460619
6603146	chr4:6603146:T:C	7.09881e-08	-1.53805e-10	-0.141215	3.04905e-05	-1.53805e-10	-0.229954
6603277	chr4:6603277:C:T	1.3164e-08	-0.659984	-1.16626	5.89642e-06	-0.760376	-1.11265
6603544	chr4:6603544:C:T	2.069e-08	-1.53805e-10	-1.37408	9.67286e-06	-1.53805e-10	-1.37804
6603620	chr4:6603620:GC:G	2.09307e-08	-1.53805e-10	-1.36251	9.95498e-06	-1.53805e-10	-1.3493
6603635	chr4:6603635:G:A	5.89917e-08	0.567949	-0.894279	2.52379e-05	0.526172	-0.945193
6603859	chr4:6603859:A:G	2.06011e-08	-1.53805e-10	-1.37838	9.85031e-06	-1.53805e-10	-1.35986
6604289	chr4:6604289:G:A	2.55923e-08	-1.53805e-10	-1.16144	1.13446e-05	-1.53805e-10	-1.21863
6604458	chr4:6604458:G:A	2.39309e-08	-1.53805e-10	-1.22856	1.07109e-05	-1.53805e-10	-1.27611
6604542	chr4:6604542:G:A	2.0674e-08	-1.53805e-10	-1.37485	9.78365e-06	-1.53805e-10	-1.36666
6604626	chr4:6604626:G:A	4.75273e-08	-1.53805e-10	-0.542423	2.10633e-05	-1.53805e-10	-0.599836
6604785	chr4:6604785:G:T	6.30358e-09	-1.69839	-0.864216	3.13854e-06	-1.69786	-0.805748
6605137	chr4:6605137:A:G	1.00339e-08	-1.11855	-0.979211	4.51697e-06	-1.20789	-0.931636
6605195	chr4:6605195:G:A	5.42341e-08	-1.53805e-10	-0.410417	2.29002e-05	-1.53805e-10	-0.516223
6605319	chr4:6605319:A:G	1.46457e-08	-1.71958	-3.69205e-10	6.85365e-06	-1.72259	-3.69205e-10
6605568	chr4:6605568:A:G	3.93507e-09	-1.6607	-1.37309	1.85208e-06	-1.65817	-1.37289
6605669	chr4:6605669:G:A	1.05542e-07	0.255382	-3.69205e-10	4.86387e-05	0.23705	-3.69205e-10
6605733	chr4:6605733:C:T	8.09463e-09	-0.942864	-1.36966	3.5184e-06	-1.04556	-1.3438
6606103	chr4:6606103:T:C	4.14813e-09	-1.65224	-1.32883	1.84043e-06	-1.69543	-1.34194
6606351	chr4:6606351:G:A	1.47401e-08	-1.71316	-3.69205e-10	6.96392e-06	-1.70663	-3.69205e-10
6606442	chr4:6606442:C:T	1.3081e-08	-0.49061	-1.34195	4.09857e-06	-0.872183	-1.36455
6606660	chr4:6606660:T:C	4.39975e-08	-1.53805e-10	-0.619595	1.9263e-05	-1.53805e-10	-0.68918
6606708	chr4:6606708:T:C	8.02958e-08	1.15539	-1.1734	2.77318e-05	1.02488	-1.34967
6606758	chr4:6606758:C:T	1.51413e-08	-1.6863	-3.69205e-10	7.21479e-06	-1.67123	-3.69205e-10
6606938	chr4:6606938:T:C	4.66399e-08	-1.53805e-10	-0.561271	1.95958e-05	-1.53805e-10	-0.672053
6607031	chr4:6607031:A:G	3.50196e-08	-1.53805e-10	-0.847819	1.83046e-05	-1.53805e-10	-0.740216
6607129	chr4:6607129:T:C	2.76608e-08	-0.132156	-0.951554	1.07378e-05	-0.425623	-0.847978
6607543	chr4:6607543:C:T	1.4822e-07	0.594972	-3.69205e-10	6.82749e-05	0.576174	-3.69205e-10
6607658	chr4:6607658:G:A	1.92971e-07	1.06288	-0.204074	6.91387e-05	0.992651	-0.403905
6608592	chr4:6608592:T:G	6.39402e-07	2.23371	-0.176901	0.00012093	2.04455	-0.896711
6608772	chr4:6608772:T:C	2.06118e-08	-1.53805e-10	-1.37786	9.72138e-06	-1.53805e-10	-1.37304
6608895	chr4:6608895:C:T	4.69973e-09	-1.64111	-1.21511	2.10911e-06	-1.69181	-1.20929
6608898	chr4:6608898:C:T	2.65542e-08	-1.53805e-10	-1.12454	1.38173e-05	-1.53805e-10	-1.02145
6609048	chr4:6609048:G:A	2.71475e-07	1.17237	0.0277705	9.64498e-05	1.08535	-0.163695
6609230	chr4:6609230:G:A	2.27089e-08	-1.53805e-10	-1.28097	1.0637e-05	-1.53805e-10	-1.28303
6609511	chr4:6609511:TG:T	3.91912e-09	-1.6625	-1.37536	1.77912e-06	-1.70227	-1.36898
6609833	chr4:6609833:G:A	2.07891e-08	-1.53805e-10	-1.3693	9.66972e-06	-1.53805e-10	-1.37837
6610657	chr4:6610657:G:A	7.0995e-09	-1.53089	-0.912817	3.43141e-06	-1.43606	-0.978339
6610810	chr4:6610810:C:A	9.41196e-08	0.404576	-0.263737	3.67337e-05	0.363682	-0.407356
6611001	chr4:6611001:C:T	2.33554e-06	3.35227	-3.69205e-10	0.000860829	3.11053	-3.69205e-10
6611005	chr4:6611005:C:G	2.06452e-08	-1.53805e-10	-1.37624	9.75736e-06	-1.53805e-10	-1.36935
6611237	chr4:6611237:C:T	2.06349e-08	-1.53805e-10	-1.37675	9.74502e-06	-1.53805e-10	-1.37061
6611333	chr4:6611333:C:G	2.34653e-08	-1.53805e-10	-1.24821	1.05758e-05	-1.53805e-10	-1.2888
6611348	chr4:6611348:G:A	4.21506e-08	-1.53805e-10	-0.662479	1.7772e-05	-1.53805e-10	-0.769744
6611386	chr4:6611386:G:T	2.08595e-08	-1.53805e-10	-1.36592	9.74304e-06	-1.53805e-10	-1.37082
6611525	chr4:6611525:T:G	3.49455e-08	-1.58556	0.73562	1.32837e-05	-1.52098	0.460147
6611759	chr4:6611759:A:G	7.49568e-08	-0.106507	0.0196926	2.86198e-05	-0.146603	-0.146668
6611878	chr4:6611878:A:G	6.07809e-08	-1.5706	1.27415	2.08064e-05	-1.50264	0.890529
6611926	chr4:6611926:A:C	4.19515e-08	-1.53805e-10	-0.667212	1.69699e-05	-1.53805e-10	-0.815924
6611989	chr4:6611989:T:C	3.84156e-08	-1.53805e-10	-0.755263	1.5796e-05	-1.53805e-10	-0.887609
6612185	chr4:6612185:C:T	2.26258e-08	-1.53805e-10	-1.28464	1.02703e-05	-1.53805e-10	-1.31811
6612274	chr4:6612274:G:A	1.6185e-08	-1.61964	-3.69205e-10	8.05946e-06	-1.56052	-3.69205e-10
6612441	chr4:6612441:A:G	5.06478e-08	-1.58168	1.10285	1.74227e-05	-1.51669	0.727096
6612656	chr4:6612656:GTCAGGT:G	4.74993e-08	-1.53805e-10	-0.543013	2.38861e-05	-1.53805e-10	-0.474072
6612732	chr4:6612732:A:G	2.18705e-08	-1.53805e-10	-1.31859	9.99625e-06	-1.53805e-10	-1.34516
6612798	chr4:6612798:G:A	2.21254e-08	-1.53805e-10	-1.307	1.00851e-05	-1.53805e-10	-1.33631
6613029	chr4:6613029:G:C	1.71101e-08	-1.50631	-0.0577468	7.87641e-06	-1.41303	-0.170463
6613189	chr4:6613189:C:T	2.27003e-08	-1.53805e-10	-1.28135	1.02972e-05	-1.53805e-10	-1.3155
6613227	chr4:6613227:C:T	5.90544e-09	-1.69432	-0.933532	2.81292e-06	-1.7183	-0.894845
6613324	chr4:6613324:C:A	2.15372e-08	-1.53805e-10	-1.33395	9.93024e-06	-1.53805e-10	-1.35178
6613407	chr4:6613407:T:G	2.24862e-08	-1.53805e-10	-1.29082	1.02108e-05	-1.53805e-10	-1.32392
6613760	chr4:6613760:AAAG:A	1.53976e-08	-1.66952	-3.69205e-10	7.33599e-06	-1.65458	-3.69205e-10
6613890	chr4:6613890:G:A	7.35073e-09	-1.64679	-0.762138	3.72724e-06	-1.57939	-0.752309
6614079	chr4:6614079:T:G	1.18441e-07	-1.53805e-10	0.370684	4.98126e-05	-1.53805e-10	0.260899
6614381	chr4:6614381:G:A	2.55121e-08	-1.53805e-10	-1.16457	1.26469e-05	-1.53805e-10	-1.10996
6614953	chr4:6614953:A:T	4.61688e-09	-1.71984	-1.15417	2.4536e-06	-1.64687	-1.10294
6615202	chr4:6615202:C:T	2.13036e-08	-1.53805e-10	-1.34485	9.8089e-06	-1.53805e-10	-1.36408
6615208	chr4:6615208:C:T	5.36891e-09	-1.56566	-1.15745	2.21121e-06	-1.72151	-1.13232
6615221	chr4:6615221:T:C	5.59413e-09	-1.57672	-1.10529	2.3222e-06	-1.72208	-1.08277
6615305	chr4:6615305:C:T	3.06789e-08	-1.53805e-10	-0.980152	1.36485e-05	-1.53805e-10	-1.03374
6615439	chr4:6615439:G:C	1.03145e-08	-1.06317	-1.00701	4.40281e-06	-1.09864	-1.06649
6615478	chr4:6615478:A:T	6.53641e-09	-1.14837	-1.37797	2.05822e-06	-1.56145	-1.36408
6615498	chr4:6615498:A:G	9.17703e-09	-0.869519	-1.31751	2.38316e-06	-1.40643	-1.37252
6615604	chr4:6615604:C:T	1.60168e-07	-1.53805e-10	0.672499	8.65799e-05	-1.53805e-10	0.8137
6615655	chr4:6615655:G:C	1.77352e-08	-0.743985	-0.784192	7.18522e-06	-0.782156	-0.893186
6615899	chr4:6615899:G:T	2.13224e-08	-1.53805e-10	-1.34397	9.9113e-06	-1.53805e-10	-1.35369
6615910	chr4:6615910:TCTC:T	4.46706e-08	-0.604411	-3.69205e-10	2.03439e-05	-0.634586	-3.69205e-10
6616030	chr4:6616030:C:T	9.23259e-09	-1.70112	-0.479872	3.09647e-06	-1.71096	-0.806141
6616219	chr4:6616219:T:C	2.22284e-08	-0.700061	-0.602297	9.06256e-06	-0.735904	-0.707312
6616295	chr4:6616295:C:T	2.10813e-08	-1.53805e-10	-1.35534	9.81434e-06	-1.53805e-10	-1.36352
6616363	chr4:6616363:T:C	2.78416e-08	-0.838289	-0.238908	1.09999e-05	-0.873951	-0.375531
6616395	chr4:6616395:T:C	3.3474e-08	-0.32611	-0.566848	1.27574e-05	-0.383448	-0.717812
6616424	chr4:6616424:C:A	1.41777e-07	-1.53805e-10	0.550525	7.66484e-05	-1.53805e-10	0.69186
6616474	chr4:6616474:G:A	1.29518e-08	-0.920475	-0.922016	5.47097e-06	-0.949272	-0.99864
6616606	chr4:6616606:G:A	2.78667e-08	-1.53805e-10	-1.0763	1.24189e-05	-1.53805e-10	-1.12815
6616951	chr4:6616951:G:A	2.32043e-08	-1.53805e-10	-1.25939	1.07167e-05	-1.53805e-10	-1.27557
6617048	chr4:6617048:G:A	3.15849e-08	-1.53805e-10	-0.951048	1.25533e-05	-1.53805e-10	-1.11739
6617277	chr4:6617277:A:G	6.45022e-09	-1.33341	-1.20621	2.38831e-06	-1.4074	-1.36938
6617325	chr4:6617325:A:G	5.00662e-09	-1.4145	-1.37847	2.46242e-06	-1.47322	-1.27301
6617477	chr4:6617477:G:A	6.62578e-09	-1.65105	-0.861711	1.94316e-06	-1.70686	-1.2762
6617651	chr4:6617651:T:C	4.46784e-09	-1.72143	-1.18539	1.98989e-06	-1.71955	-1.23974
6617838	chr4:6617838:G:A	2.14336e-08	-1.53805e-10	-1.33877	9.89624e-06	-1.53805e-10	-1.35521
6617910	chr4:6617910:C:T	4.11352e-09	-1.72249	-1.26696	1.74359e-06	-1.72209	-1.36933
6618009	chr4:6618009:G:A	2.20524e-08	-1.53805e-10	-1.31031	1.0035e-05	-1.53805e-10	-1.34129
6618206	chr4:6618206:G:A	2.18597e-08	-1.53805e-10	-1.31908	1.00619e-05	-1.53805e-10	-1.33861
6618291	chr4:6618291:A:G	3.34776e-08	-1.53805e-10	-0.89285	1.35491e-05	-1.53805e-10	-1.04105
6618356	chr4:6618356:T:G	4.76057e-09	-1.46874	-1.37462	2.43808e-06	-1.43616	-1.32
6618614	chr4:6618614:C:T	2.63272e-08	-1.53805e-10	-1.13312	1.17841e-05	-1.53805e-10	-1.18061
6618871	chr4:6618871:G:A	1.01847e-07	-1.53805e-10	0.219744	5.41349e-05	-1.53805e-10	0.34411
6618983	chr4:6618983:A:G	4.38147e-09	-1.55328	-1.37306	2.00467e-06	-1.62717	-1.32472
6619264	chr4:6619264:A:G	5.35365e-08	-1.53805e-10	-0.423363	1.95865e-05	-1.53805e-10	-0.672526
6619370	chr4:6619370:A:G	3.61345e-08	-1.53805e-10	-0.816479	1.5009e-05	-1.53805e-10	-0.93872
6619461	chr4:6619461:G:C	3.98474e-09	-1.69361	-1.32765	2.2276e-06	-1.70648	-1.13996
6619527	chr4:6619527:G:A	2.09166e-08	-1.53805e-10	-1.36319	1.01213e-05	-1.53805e-10	-1.33273
6620201	chr4:6620201:T:C	3.23455e-08	-1.53805e-10	-0.927251	1.36065e-05	-1.53805e-10	-1.03682
6620286	chr4:6620286:C:T	5.92333e-08	-1.53805e-10	-0.322244	2.56809e-05	-1.53805e-10	-0.40162
6620302	chr4:6620302:T:A	2.26995e-08	-1.53805e-10	-1.28138	1.14888e-05	-1.53805e-10	-1.206
6620408	chr4:6620408:G:A	1.17532e-07	-1.53805e-10	0.362986	6.25365e-05	-1.53805e-10	0.488382
6620413	chr4:6620413:C:A	5.55422e-09	-1.55089	-1.13828	2.23408e-06	-1.63893	-1.20461
6620454	chr4:6620454:G:A	3.98074e-08	-1.53805e-10	-0.719674	1.58769e-05	-1.53805e-10	-0.882501
6620517	chr4:6620517:C:T	1.22582e-07	-1.53805e-10	0.405051	6.53123e-05	-1.53805e-10	0.531813
6620581	chr4:6620581:G:C	2.39117e-08	-1.53805e-10	-1.22936	1.27385e-05	-1.53805e-10	-1.10274
6620701	chr4:6620701:T:G	2.14519e-08	-1.53805e-10	-1.33791	9.96291e-06	-1.53805e-10	-1.3485
6620920	chr4:6620920:A:G	2.42226e-08	-1.53805e-10	-1.21644	1.28966e-05	-1.53805e-10	-1.09041
6621059	chr4:6621059:T:C	5.37875e-09	-1.34779	-1.37348	2.75219e-06	-1.31789	-1.31708
6621284	chr4:6621284:G:A	4.77034e-08	-0.538724	-3.69205e-10	2.6898e-05	-0.355315	-3.69205e-10
6621305	chr4:6621305:G:T	2.58499e-08	-1.53805e-10	-1.15142	1.41669e-05	-1.53805e-10	-0.996463
6621476	chr4:6621476:A:G	5.58826e-08	-1.53805e-10	-0.380475	2.29905e-05	-1.53805e-10	-0.512286
6621557	chr4:6621557:G:A	1.0964e-07	-1.53805e-10	0.293477	5.83039e-05	-1.53805e-10	0.4183
6621605	chr4:6621605:G:A	2.45772e-08	-1.35481	0.152902	3.81732e-06	-1.51108	-0.796744
6621615	chr4:6621615:C:T	1.59193e-08	-1.6362	-3.69205e-10	8.11388e-06	-1.55379	-3.69205e-10
6622174	chr4:6622174:G:A	2.06678e-08	-1.53805e-10	-1.37515	9.67831e-06	-1.53805e-10	-1.37748
6622946	chr4:6622946:T:G	2.38943e-07	-1.53805e-10	1.0725	0.00013233	-1.53805e-10	1.23793
6623044	chr4:6623044:A:G	2.70846e-08	-1.53805e-10	-1.10476	1.17204e-05	-1.53805e-10	-1.18604
6623211	chr4:6623211:G:A	5.56195e-09	-1.31043	-1.37735	2.8602e-06	-1.26563	-1.33085
6623451	chr4:6623451:T:A	1.64558e-07	-1.53805e-10	0.699537	8.98212e-05	-1.53805e-10	0.850453
6623483	chr4:6623483:C:T	3.21493e-08	-1.53805e-10	-0.933337	1.36973e-05	-1.53805e-10	-1.03017
6623629	chr4:6623629:G:A	1.11693e-07	-1.53805e-10	0.312029	6.50319e-05	-1.53805e-10	0.52751
6623822	chr4:6623822:A:G	2.12236e-08	-1.53805e-10	-1.34861	9.78026e-06	-1.53805e-10	-1.367
6623916	chr4:6623916:T:C	1.2917e-07	0.4574	-3.69205e-10	4.43971e-05	0.145806	-3.69205e-10
6623950	chr4:6623950:A:G	3.49182e-08	-1.53805e-10	-0.85072	1.70532e-05	-1.53805e-10	-0.811028
6624178	chr4:6624178:T:C	1.53588e-08	-0.581072	-1.09097	3.87121e-06	-0.941864	-1.35194
6624427	chr4:6624427:A:G	2.32748e-08	-1.53805e-10	-1.25636	1.0365e-05	-1.53805e-10	-1.30893
6624471	chr4:6624471:G:T	6.18528e-08	-1.53805e-10	-0.27897	2.47593e-05	-1.53805e-10	-0.438167
6624536	chr4:6624536:T:C	4.82733e-09	-1.72277	-1.10666	2.90686e-06	-1.72179	-0.8585
6624582	chr4:6624582:G:C	1.46238e-08	-1.72108	-3.69205e-10	6.85384e-06	-1.72256	-3.69205e-10
6624624	chr4:6624624:G:A	8.67599e-08	-1.53805e-10	0.0594173	3.5801e-05	-1.53805e-10	-0.0693933
6624847	chr4:6624847:G:A	3.14126e-08	-1.53805e-10	-0.956518	1.35456e-05	-1.53805e-10	-1.04131
6625043	chr4:6625043:G:A	4.27904e-08	-1.53805e-10	-0.647413	2.18568e-05	-1.53805e-10	-0.562856
6625357	chr4:6625357:G:T	1.63531e-07	2.0513	-1.35803	2.86178e-05	1.08006	-1.3734
6625590	chr4:6625590:A:AC	2.42306e-08	-1.53805e-10	-1.21611	1.09327e-05	-1.53805e-10	-1.25561
6625750	chr4:6625750:G:A	1.41683e-07	1.92794	-1.37807	2.54805e-05	0.967147	-1.3766
6625883	chr4:6625883:T:A	1.74437e-07	2.09663	-1.3388	3.0819e-05	1.14108	-1.36032
6626035	chr4:6626035:T:C	3.53497e-08	-1.53805e-10	-0.838438	1.67021e-05	-1.53805e-10	-0.831834
6626255	chr4:6626255:GT:G	1.75275e-07	2.00927	-1.24664	3.25224e-05	1.04304	-1.20848
6626267	chr4:6626267:T:C	1.22908e-07	1.60583	-1.19812	2.38132e-05	0.698068	-1.1752
6626550	chr4:6626550:G:A	1.87382e-07	2.06755	-1.23813	3.46734e-05	1.09936	-1.20075
6626554	chr4:6626554:G:A	2.04479e-07	2.06867	-1.15193	3.87417e-05	1.08657	-1.07702
6626645	chr4:6626645:C:T	1.95544e-07	2.10575	-1.23369	3.75648e-05	1.17172	-1.19302
6626711	chr4:6626711:T:C	9.16501e-08	1.46924	-1.35499	2.00052e-05	0.679887	-1.33126
6626777	chr4:6626777:A:G	2.57879e-08	-1.53805e-10	-1.15382	1.14872e-05	-1.53805e-10	-1.20614
6626807	chr4:6626807:A:G	2.5565e-08	-1.53805e-10	-1.1625	1.14181e-05	-1.53805e-10	-1.21217
6626942	chr4:6626942:G:A	2.08016e-08	-1.53805e-10	-1.3687	9.72004e-06	-1.53805e-10	-1.37318
6626950	chr4:6626950:C:T	5.37397e-07	2.44053	-0.55752	9.26274e-05	1.83469	-0.953473
6627302	chr4:6627302:A:G	5.64587e-08	-1.53805e-10	-0.370217	2.76312e-05	-1.53805e-10	-0.328424
6627690	chr4:6627690:A:G	2.07162e-08	-1.53805e-10	-1.37281	9.67008e-06	-1.53805e-10	-1.37833
6627691	chr4:6627691:G:A	2.60974e-08	-1.53805e-10	-1.14189	1.28389e-05	-1.53805e-10	-1.09489
6628056	chr4:6628056:A:G	7.09677e-08	0.238552	-0.380053	2.18901e-05	-0.370062	-0.191271
6628090	chr4:6628090:A:T	7.87229e-08	0.908343	-0.946136	2.25858e-05	0.187057	-0.717102
6628220	chr4:6628220:G:A	9.43503e-08	0.717853	-0.574565	2.8966e-05	0.0340106	-0.315257
6628302	chr4:6628302:CAGAT:C	2.31839e-08	-1.53805e-10	-1.26027	1.0787e-05	-1.53805e-10	-1.26903
6628375	chr4:6628375:C:T	8.50076e-08	0.495072	-0.456058	2.73735e-05	-0.159482	-0.17831
6628457	chr4:6628457:C:T	3.69504e-08	-1.53805e-10	-0.794151	1.56041e-05	-1.53805e-10	-0.899837
6628468	chr4:6628468:T:C	2.14029e-08	-1.53805e-10	-1.3402	9.69119e-06	-1.53805e-10	-1.37615
6628596	chr4:6628596:G:A	2.07102e-08	-1.53805e-10	-1.3731	9.82565e-06	-1.53805e-10	-1.36237
6628651	chr4:6628651:T:A	2.58951e-08	-1.53805e-10	-1.14967	1.28698e-05	-1.53805e-10	-1.09249
6628745	chr4:6628745:G:A	9.41102e-08	0.506087	-0.365347	3.04535e-05	-0.153829	-0.0773392
6628937	chr4:6628937:A:G	8.1823e-08	0.37716	-0.376328	2.71073e-05	-0.260573	-0.0869925
6629071	chr4:6629071:T:TTTAAAATTA	8.35685e-08	0.458922	-0.436983	2.71024e-05	-0.190268	-0.157477
6629088	chr4:6629088:TA:T	5.2286e-08	-1.53805e-10	-0.446998	2.28146e-05	-1.53805e-10	-0.519966
6629271	chr4:6629271:A:G	2.13616e-08	-1.53805e-10	-1.34213	1.02185e-05	-1.53805e-10	-1.32317
6629409	chr4:6629409:A:G	2.5416e-08	-1.53805e-10	-1.16835	1.17687e-05	-1.53805e-10	-1.18192
6629418	chr4:6629418:C:T	8.59262e-08	0.455564	-0.405802	2.80126e-05	-0.192849	-0.121863
6629522	chr4:6629522:C:T	2.32731e-08	-1.53805e-10	-1.25643	1.05687e-05	-1.53805e-10	-1.28948
6629610	chr4:6629610:G:A	8.84903e-08	0.512239	-0.433073	2.84572e-05	-0.145893	-0.153074
6630435	chr4:6630435:A:C	3.0858e-08	-1.53924	0.564912	8.73811e-06	-1.64671	0.167031
6630517	chr4:6630517:T:A	1.52215e-08	-1.68102	-3.69205e-10	7.17148e-06	-1.67726	-3.69205e-10
6630693	chr4:6630693:TTC:T	2.06496e-08	-1.53805e-10	-1.37603	9.66905e-06	-1.53805e-10	-1.37844
6630788	chr4:6630788:A:G	1.47603e-08	-1.71179	-3.69205e-10	7.14841e-06	-1.68048	-3.69205e-10
6631283	chr4:6631283:G:A	2.3196e-08	-1.53805e-10	-1.25975	1.04606e-05	-1.53805e-10	-1.29975
6631408	chr4:6631408:C:G	2.06508e-08	-1.53805e-10	-1.37597	9.66899e-06	-1.53805e-10	-1.37844
6631451	chr4:6631451:A:G	2.37373e-08	-1.23668	-3.69205e-10	1.07579e-05	-1.27173	-3.69205e-10
6631502	chr4:6631502:T:C	2.07284e-08	-1.53805e-10	-1.37222	9.67682e-06	-1.53805e-10	-1.37763
6631549	chr4:6631549:T:C	5.60648e-08	0.522554	-0.899773	1.8122e-05	-0.142213	-0.60803
6632104	chr4:6632104:T:C	2.0361e-08	-0.261669	-1.12844	8.96425e-06	-0.682492	-0.771632
6632290	chr4:6632290:A:AG	6.53178e-08	0.284885	-0.509347	2.15008e-05	-0.332356	-0.246922
6632636	chr4:6632636:C:T	2.353e-08	-1.53805e-10	-1.24545	1.04584e-05	-1.53805e-10	-1.29996
6633009	chr4:6633009:T:C	3.82058e-08	-1.53805e-10	-0.76074	1.59696e-05	-1.53805e-10	-0.87668
6633013	chr4:6633013:C:A	1.15058e-07	0.981218	-0.639511	2.93454e-05	0.568392	-0.836623
6633151	chr4:6633151:G:A	2.09212e-08	-1.53805e-10	-1.36297	9.71574e-06	-1.53805e-10	-1.37362
6633703	chr4:6633703:T:C	2.19024e-08	-1.53805e-10	-1.31713	1.00711e-05	-1.53805e-10	-1.3377
6633769	chr4:6633769:G:A	3.4258e-08	-1.53805e-10	-0.869808	1.79967e-05	-1.53805e-10	-0.757179
6633833	chr4:6633833:A:T	3.43282e-07	1.43483	-3.69205e-10	0.000102039	0.977991	-3.69205e-10
6633840	chr4:6633840:T:G	5.35213e-08	-1.53805e-10	-0.423648	2.77132e-05	-1.53805e-10	-0.325458
6634166	chr4:6634166:G:A	5.89489e-08	0.760731	-1.08779	1.70712e-05	0.36808	-1.17806
6634168	chr4:6634168:C:T	7.27017e-08	-0.117362	-3.69205e-10	3.70863e-05	-0.0341201	-3.69205e-10
6634372	chr4:6634372:T:C	5.51118e-08	-1.53805e-10	-0.394363	2.39994e-05	-1.53805e-10	-0.469339
6634443	chr4:6634443:G:A	1.20329e-08	-1.4032	-0.51288	5.61096e-06	-1.35737	-0.565279
6634624	chr4:6634624:G:C	2.06052e-08	-1.53805e-10	-1.37818	9.79932e-06	-1.53805e-10	-1.36506
6634867	chr4:6634867:C:A	1.0364e-07	0.227863	0.00933775	3.37188e-05	-0.364373	0.23506
6634964	chr4:6634964:A:G	4.60963e-08	-1.53805e-10	-0.572995	2.24182e-05	-1.53805e-10	-0.537494
6635123	chr4:6635123:T:C	2.34268e-08	-1.53805e-10	-1.24985	1.05774e-05	-1.53805e-10	-1.28865
6635728	chr4:6635728:A:G	2.43281e-08	-1.53805e-10	-1.21209	1.12976e-05	-1.53805e-10	-1.22277
6636033	chr4:6636033:A:T	3.02575e-08	-1.53805e-10	-0.993984	1.38501e-05	-1.53805e-10	-1.01907
6636139	chr4:6636139:G:T	2.09544e-08	-1.53805e-10	-1.36138	9.72373e-06	-1.53805e-10	-1.3728
6636175	chr4:6636175:C:T	1.17051e-07	-1.32294	1.68182	2.72967e-05	-1.49928	1.15868
6636253	chr4:6636253:A:G	3.32754e-08	-1.53805e-10	-0.898909	1.52833e-05	-1.53805e-10	-0.920611
6637061	chr4:6637061:C:T	2.34584e-08	-1.53805e-10	-1.2485	1.09059e-05	-1.53805e-10	-1.25806
6637237	chr4:6637237:A:C	1.22795e-07	0.810112	-0.403324	3.91477e-05	0.104403	-0.0844299
6638501	chr4:6638501:G:C	2.34669e-08	-1.53805e-10	-1.24814	1.09069e-05	-1.53805e-10	-1.25798
6638801	chr4:6638801:T:C	1.7446e-08	-1.54462	-3.69205e-10	7.90806e-06	-1.57949	-3.69205e-10
6638846	chr4:6638846:T:G	2.10848e-08	-1.53805e-10	-1.35517	1.00241e-05	-1.53805e-10	-1.34238
6639572	chr4:6639572:C:G	1.96526e-08	-1.43437	0.00885444	5.81552e-06	-1.56977	-0.317071
6639940	chr4:6639940:G:A	1.86631e-08	-0.153673	-1.32351	6.55233e-06	-0.405946	-1.3616
6639941	chr4:6639941:G:A	2.74756e-08	-1.53805e-10	-1.09043	1.22698e-05	-1.53805e-10	-1.14023
6640130	chr4:6640130:T:C	4.92688e-08	-1.53805e-10	-0.506436	2.55899e-05	-1.53805e-10	-0.405169
6640363	chr4:6640363:C:T	1.60109e-08	-0.651871	-0.978585	5.76702e-06	-1.00061	-0.894604
6640457	chr4:6640457:AACAGGGGTG:A	9.79896e-08	1.4003	-1.21917	2.64277e-05	0.626543	-0.999499
6640914	chr4:6640914:C:T	2.6313e-08	-1.13366	-3.69205e-10	1.38546e-05	-1.01875	-3.69205e-10
6641487	chr4:6641487:C:A	2.46846e-08	-1.53805e-10	-1.19755	1.14055e-05	-1.53805e-10	-1.21327
6641793	chr4:6641793:C:G	2.06436e-08	-1.53805e-10	-1.37632	9.66885e-06	-1.53805e-10	-1.37846
6642546	chr4:6642546:C:G	3.73666e-09	-1.71098	-1.37456	1.80734e-06	-1.72074	-1.33477
6642664	chr4:6642664:G:A	3.79368e-09	-1.70436	-1.36603	1.84621e-06	-1.72242	-1.31181
6643118	chr4:6643118:C:T	4.01094e-08	-1.53805e-10	-0.712116	1.72395e-05	-1.53805e-10	-0.800164
6643127	chr4:6643127:C:T	2.06444e-08	-1.53805e-10	-1.37629	9.67074e-06	-1.53805e-10	-1.37826
6643614	chr4:6643614:G:A	2.14213e-08	-1.53805e-10	-1.33934	1.03737e-05	-1.53805e-10	-1.30809
6643667	chr4:6643667:A:G	2.41592e-08	-1.53805e-10	-1.21906	1.08507e-05	-1.53805e-10	-1.26314
6643870	chr4:6643870:T:C	4.15044e-08	-1.56209	0.884167	6.84538e-06	-1.57621	-0.147579
6644063	chr4:6644063:G:T	1.01002e-07	1.03183	-0.820416	2.55525e-05	0.64441	-1.05104
6644188	chr4:6644188:T:A	4.47699e-08	-1.53805e-10	-0.602192	1.91043e-05	-1.53805e-10	-0.697457
6644319	chr4:6644319:G:A	2.28061e-08	-0.518242	-0.758459	4.26637e-06	-0.926544	-1.27006
6644328	chr4:6644328:T:C	3.51112e-08	-1.53805e-10	-0.845207	1.59247e-05	-1.53805e-10	-0.879498
6644493	chr4:6644493:A:G	2.18562e-08	-0.594774	-0.724469	4.07657e-06	-0.989408	-1.2527
6644841	chr4:6644841:T:C	2.75501e-08	-1.53805e-10	-1.08772	1.40075e-05	-1.53805e-10	-1.00777
6644891	chr4:6644891:T:C	3.88907e-08	-1.53805e-10	-0.742973	1.67513e-05	-1.53805e-10	-0.828893
6645002	chr4:6645002:C:T	4.53419e-08	0.67442	-1.26392	1.43345e-05	0.334514	-1.31922
6645329	chr4:6645329:G:A	5.72433e-09	-1.6465	-1.0125	3.43559e-06	-1.70834	-0.704843
6645629	chr4:6645629:G:A	1.46096e-08	-1.72205	-3.69205e-10	6.86049e-06	-1.72159	-3.69205e-10
6645684	chr4:6645684:T:G	1.1863e-08	-1.54539	-0.384912	4.26446e-06	-1.47059	-0.726461
6646145	chr4:6646145:T:C	5.0577e-08	0.76705	-1.24728	3.8533e-05	1.21082	-1.20667
6646195	chr4:6646195:T:C	2.69745e-08	-1.70964	0.600804	1.02188e-05	-1.69884	0.375699
6646573	chr4:6646573:T:C	6.19082e-09	-1.57154	-1.00912	2.68329e-06	-1.64957	-1.01075
6646896	chr4:6646896:G:A	2.19181e-08	-1.53805e-10	-1.31641	9.84709e-06	-1.53805e-10	-1.36019
6647070	chr4:6647070:A:C	2.23577e-08	-1.53805e-10	-1.29656	1.11868e-05	-1.53805e-10	-1.23263
6647340	chr4:6647340:A:G	2.58304e-08	-1.4165	0.264319	1.257e-05	-1.53941	0.423357
6647374	chr4:6647374:A:C	4.25497e-07	-1.15994	2.80947	3.19291e-05	-1.21101	1.02716
6647438	chr4:6647438:A:G	3.94498e-08	-1.53805e-10	-0.728698	1.5432e-05	-1.53805e-10	-0.910926
6647646	chr4:6647646:C:G	4.72988e-08	-1.53805e-10	-0.547242	1.74226e-05	-1.53805e-10	-0.789603
6647651	chr4:6647651:T:C	2.57602e-08	-0.53125	-0.623648	1.16969e-05	-0.824111	-0.363932
6647809	chr4:6647809:A:G	1.85343e-08	-1.4841	-3.69205e-10	9.95295e-06	-1.3495	-3.69205e-10
6647972	chr4:6647972:G:A	6.33641e-08	-1.53805e-10	-0.25483	2.2995e-05	-1.53805e-10	-0.512091
6648094	chr4:6648094:G:A	7.52796e-08	-1.16056	1.07804	1.02673e-05	-1.20862	-0.109784
6648183	chr4:6648183:T:A	3.18518e-08	-1.53805e-10	-0.942634	1.40456e-05	-1.53805e-10	-1.00506
6648390	chr4:6648390:A:T	1.31631e-08	-1.5318	-0.294504	6.56232e-06	-1.62449	-0.141534
6648403	chr4:6648403:A:C	4.44835e-08	-1.53805e-10	-0.608609	2.41091e-05	-1.53805e-10	-0.464781
6648503	chr4:6648503:G:A	7.23442e-09	-1.06857	-1.35631	4.15009e-06	-0.87052	-1.35372
6648504	chr4:6648504:C:T	1.10589e-08	-0.830813	-1.16968	5.3513e-06	-0.667919	-1.30211
6648539	chr4:6648539:T:C	7.15441e-08	-1.53805e-10	-0.133413	2.55567e-05	-1.53805e-10	-0.40647
6648581	chr4:6648581:A:G	1.18659e-08	-0.556131	-1.37393	7.06045e-06	-0.318549	-1.37431
6648695	chr4:6648695:CCTGG:C	2.09577e-08	-1.53805e-10	-1.36122	9.69234e-06	-1.53805e-10	-1.37603
6648839	chr4:6648839:A:C	1.03134e-08	-1.02856	-1.04172	6.294e-06	-0.834347	-0.973425
6648919	chr4:6648919:A:G	1.29507e-08	-0.893916	-0.948663	8.12407e-06	-0.679284	-0.873253
6648953	chr4:6648953:T:C	3.63507e-08	-1.53805e-10	-0.810514	1.57591e-05	-1.53805e-10	-0.889947
6649085	chr4:6649085:T:C	2.174e-08	-1.53805e-10	-1.32457	1.03963e-05	-1.53805e-10	-1.30592
6649518	chr4:6649518:T:C	3.86512e-08	-1.53805e-10	-0.749151	2.16369e-05	-1.53805e-10	-0.572967
6649570	chr4:6649570:TA:T	7.17506e-09	-1.05932	-1.37379	4.11413e-06	-0.860065	-1.37288
6649630	chr4:6649630:G:A	2.06069e-08	-1.53805e-10	-1.3781	9.71471e-06	-1.53805e-10	-1.37373
6649694	chr4:6649694:A:G	9.27013e-09	-1.21039	-0.966543	4.41564e-06	-1.37584	-0.786378
6650651	chr4:6650651:A:G	2.07598e-07	-1.53805e-10	0.931875	9.89384e-05	-1.53805e-10	0.947129
6651378	chr4:6651378:G:A	3.85035e-08	-1.53805e-10	-0.752978	1.66992e-05	-1.53805e-10	-0.832005
6651840	chr4:6651840:C:CAGT	1.24026e-07	0.416765	-3.69205e-10	2.19951e-05	-0.556547	-3.69205e-10
6651891	chr4:6651891:A:G	2.226e-08	-1.53805e-10	-1.30094	1.02155e-05	-1.53805e-10	-1.32346
6652043	chr4:6652043:T:C	4.93216e-08	-1.20218	0.696813	2.1922e-05	-1.18424	0.624368
6652066	chr4:6652066:C:T	3.20604e-07	-1.46537	2.83185	4.77161e-05	-1.40689	1.62479
6652067	chr4:6652067:G:A	2.33438e-08	-1.53805e-10	-1.2534	1.06495e-05	-1.53805e-10	-1.28185
6652074	chr4:6652074:C:T	2.0837e-08	-1.53805e-10	-1.367	9.67084e-06	-1.53805e-10	-1.37825
6652168	chr4:6652168:G:A	2.57396e-08	-1.53805e-10	-1.1557	1.15522e-05	-1.53805e-10	-1.20049
6652886	chr4:6652886:A:T	6.29969e-09	-1.45471	-1.10852	2.78535e-06	-1.43549	-1.1875
6652945	chr4:6652945:G:C	3.08443e-08	-1.53805e-10	-0.974777	1.38923e-05	-1.53805e-10	-1.01603
6653237	chr4:6653237:C:G	9.65157e-09	-0.874671	-1.26194	4.44018e-06	-0.858224	-1.29845
6653525	chr4:6653525:C:T	2.06005e-08	-1.53805e-10	-1.37841	9.70731e-06	-1.53805e-10	-1.37449
6653983	chr4:6653983:G:A	7.57166e-09	-1.71217	-0.667145	3.33303e-06	-1.71783	-0.725654
6654406	chr4:6654406:A:G	1.71383e-08	-1.66688	0.10447	3.44828e-06	-1.67577	-0.733723
6654700	chr4:6654700:A:G	2.74133e-08	-1.53805e-10	-1.0927	1.21334e-05	-1.53805e-10	-1.1514
6654956	chr4:6654956:AAAAC:A	2.05995e-08	-1.53805e-10	-1.37846	9.69377e-06	-1.53805e-10	-1.37588
6654981	chr4:6654981:G:A	2.37183e-08	-1.53805e-10	-1.23748	1.05986e-05	-1.53805e-10	-1.28664
6655166	chr4:6655166:T:C	2.11862e-08	-1.35038	-3.69205e-10	1.1205e-05	-1.23101	-3.69205e-10
6655434	chr4:6655434:T:A	5.77746e-09	-1.63552	-1.01425	2.43265e-06	-1.63372	-1.12467
6655690	chr4:6655690:T:A	1.03341e-08	-1.18955	-0.878727	3.50435e-06	-1.13865	-1.25471
6655720	chr4:6655720:C:T	3.39647e-08	-1.53805e-10	-0.878407	1.51156e-05	-1.53805e-10	-0.931643
6655867	chr4:6655867:G:GA	2.30053e-08	-1.53805e-10	-1.268	1.03853e-05	-1.53805e-10	-1.30697
6655914	chr4:6655914:C:T	5.73356e-09	-1.65298	-1.00441	2.41008e-06	-1.65104	-1.11666
6656251	chr4:6656251:C:A	1.50099e-08	-1.68691	-0.00811346	4.23882e-06	-1.68647	-0.516612
6656805	chr4:6656805:A:G	2.82868e-08	-1.53805e-10	-1.06133	1.25158e-05	-1.53805e-10	-1.12038
6656907	chr4:6656907:A:G	6.61725e-09	-1.61549	-0.898558	3.44756e-06	-1.485	-0.924698
6656974	chr4:6656974:C:T	2.80667e-08	-1.06914	-3.69205e-10	1.22762e-05	-1.1397	-3.69205e-10
6657123	chr4:6657123:A:G	4.44009e-08	-1.36753	0.757065	1.6766e-05	-1.30656	0.478548
6657171	chr4:6657171:G:A	3.78516e-08	-1.53805e-10	-0.770055	1.66977e-05	-1.53805e-10	-0.832097
6657501	chr4:6657501:T:C	2.48894e-08	-1.53805e-10	-1.18929	1.11468e-05	-1.53805e-10	-1.23622
6657708	chr4:6657708:A:G	2.49303e-08	-1.53805e-10	-1.18764	1.11628e-05	-1.53805e-10	-1.23478
6657734	chr4:6657734:C:T	2.822e-08	-1.53805e-10	-1.0637	1.24897e-05	-1.53805e-10	-1.12247
6657819	chr4:6657819:A:G	4.06e-09	-1.71022	-1.29232	1.77006e-06	-1.71759	-1.35877
6658127	chr4:6658127:A:G	2.46958e-08	-1.53805e-10	-1.19709	1.21777e-05	-1.53805e-10	-1.14776
6658144	chr4:6658144:CACAA:C	1.07743e-08	-1.3145	-0.712059	4.14817e-06	-1.40737	-0.81733
6658186	chr4:6658186:A:G	2.18906e-08	-1.53805e-10	-1.31767	9.97134e-06	-1.53805e-10	-1.34765
6658349	chr4:6658349:A:G	2.21992e-08	-1.53805e-10	-1.30367	1.01754e-05	-1.53805e-10	-1.3274
6658598	chr4:6658598:G:A	3.51162e-08	-1.53805e-10	-0.845064	1.55921e-05	-1.53805e-10	-0.900601
6658698	chr4:6658698:C:T	5.78114e-09	-1.66256	-0.986563	2.42693e-06	-1.66003	-1.10072
6658797	chr4:6658797:G:A	2.77637e-08	-1.53805e-10	-1.08	1.23055e-05	-1.53805e-10	-1.13732
6658929	chr4:6658929:A:G	9.33459e-08	-0.847605	0.980189	2.92672e-05	-0.709908	0.439007
6659274	chr4:6659274:A:C	8.45646e-09	-1.72098	-0.547816	3.63099e-06	-1.70913	-0.648738
6659375	chr4:6659375:A:C	2.13889e-08	-1.53805e-10	-1.34085	9.91734e-06	-1.53805e-10	-1.35308
6659501	chr4:6659501:C:T	6.09e-09	-1.6584	-0.938683	2.53861e-06	-1.65604	-1.05971
6659838	chr4:6659838:A:G	2.26262e-08	-1.05216	-0.232457	9.83338e-06	-0.920651	-0.440934
6659842	chr4:6659842:G:A	2.2317e-08	-1.53805e-10	-1.29838	1.0147e-05	-1.53805e-10	-1.33019
6659864	chr4:6659864:G:A	3.4798e-08	-1.53805e-10	-0.854166	1.54386e-05	-1.53805e-10	-0.910495
6659919	chr4:6659919:C:T	9.5002e-09	-1.68117	-0.471249	3.17508e-06	-1.682	-0.810037
6660049	chr4:6660049:TAAGG:T	3.13188e-08	-1.53805e-10	-0.959509	1.39203e-05	-1.53805e-10	-1.01402
6660130	chr4:6660130:G:A	2.70731e-08	-1.53805e-10	-1.10519	1.19348e-05	-1.53805e-10	-1.16791
6660503	chr4:6660503:G:A	1.17599e-08	-1.64295	-0.296076	4.2774e-06	-1.53112	-0.662898
6660881	chr4:6660881:T:C	1.12462e-08	-1.37887	-0.604828	5.17238e-06	-1.29566	-0.708376
6660998	chr4:6660998:C:T	2.92244e-08	-1.53805e-10	-1.02872	1.28824e-05	-1.53805e-10	-1.09151
6661020	chr4:6661020:T:C	1.43876e-08	-1.68257	-0.0547943	4.34372e-06	-1.68656	-0.492074
6661092	chr4:6661092:G:A	1.29696e-08	-1.62676	-0.214363	2.93836e-06	-1.63589	-0.933625
6661140	chr4:6661140:G:A	3.78372e-08	-1.53805e-10	-0.770435	1.67922e-05	-1.53805e-10	-0.826452
6661433	chr4:6661433:T:C	1.39796e-08	-1.58405	-0.182077	3.11136e-06	-1.59621	-0.916095
6661533	chr4:6661533:T:C	9.81523e-09	-1.67414	-0.445652	3.27382e-06	-1.67787	-0.783539
6661690	chr4:6661690:C:T	2.06053e-08	-1.53805e-10	-1.37818	9.68031e-06	-1.53805e-10	-1.37727
6661787	chr4:6661787:G:T	1.80385e-08	-1.51122	-3.69205e-10	9.06158e-06	-1.44333	-3.69205e-10
6662392	chr4:6662392:C:T	1.6114e-08	-1.62404	-3.69205e-10	7.48529e-06	-1.63443	-3.69205e-10
6662853	chr4:6662853:G:T	2.37188e-08	-1.53805e-10	-1.23746	1.0653e-05	-1.53805e-10	-1.28152
6663186	chr4:6663186:T:G	8.58648e-09	-0.892687	-1.36085	5.29376e-06	-0.746364	-1.23448
6663253	chr4:6663253:A:G	4.1109e-08	-1.53805e-10	-0.6875	1.81286e-05	-1.53805e-10	-0.749876
6663472	chr4:6663472:C:T	1.49451e-08	-1.72239	0.0230466	5.34075e-06	-1.72254	-0.249459
6663596	chr4:6663596:C:G	2.94044e-08	-1.53805e-10	-1.02258	1.31234e-05	-1.53805e-10	-1.07297
6664128	chr4:6664128:C:T	2.61253e-08	-1.53805e-10	-1.14082	1.18319e-05	-1.53805e-10	-1.17657
6664211	chr4:6664211:G:A	9.66596e-09	-0.850733	-1.28438	5.45857e-06	-0.682677	-1.2675
6664238	chr4:6664238:C:T	1.64927e-08	-1.60081	-3.69205e-10	7.90522e-06	-1.57985	-3.69205e-10
6664333	chr4:6664333:G:A	6.44294e-08	-1.53805e-10	-0.238157	2.80586e-05	-1.53805e-10	-0.313073
6664494	chr4:6664494:G:A	2.90701e-08	-1.53805e-10	-1.03402	1.55763e-05	-1.53805e-10	-0.901619
6664508	chr4:6664508:T:C	3.6248e-08	-1.53805e-10	-0.813344	1.78437e-05	-1.53805e-10	-0.765716
6664517	chr4:6664517:A:T	8.78534e-09	-0.911999	-1.31864	4.84913e-06	-0.747076	-1.32149
6664815	chr4:6664815:T:A	1.49626e-08	-1.72119	0.023019	5.35732e-06	-1.72138	-0.247527
6665050	chr4:6665050:G:C	1.41175e-08	-1.64262	-0.113696	3.07722e-06	-1.6519	-0.871443
6665059	chr4:6665059:ACACT:A	4.15698e-09	-1.6318	-1.34714	2.14504e-06	-1.63774	-1.24647
6665072	chr4:6665072:C:T	1.48812e-08	-1.71218	0.0085507	5.4288e-06	-1.7115	-0.244152
6665103	chr4:6665103:A:ACCCGCTGACACTCATG	3.0589e-08	-1.53805e-10	-0.983085	1.30068e-05	-1.53805e-10	-1.0819
6665270	chr4:6665270:CCCA:C	5.8031e-09	-1.72272	-0.922618	2.85828e-06	-1.72253	-0.874622
6665278	chr4:6665278:A:G	1.36356e-08	-1.67037	-0.120674	2.9886e-06	-1.67801	-0.874549
6665293	chr4:6665293:T:C	1.66651e-08	-1.59041	-3.69205e-10	7.99383e-06	-1.5687	-3.69205e-10
6665305	chr4:6665305:TTC:T	1.354e-08	-1.58315	-0.214928	5.00714e-06	-1.59238	-0.444121
6665429	chr4:6665429:C:T	8.7201e-08	-1.70823	1.77272	2.45136e-05	-1.70893	1.26078
6665523	chr4:6665523:GCTCA:G	1.70747e-08	-1.56613	-3.69205e-10	8.23314e-06	-1.5392	-3.69205e-10
6665566	chr4:6665566:C:T	7.7924e-08	-1.7059	1.6579	2.21588e-05	-1.70672	1.15759
6665596	chr4:6665596:A:G	1.9637e-08	-1.42631	-3.69205e-10	1.04232e-05	-1.30334	-3.69205e-10
6665640	chr4:6665640:T:C	2.626e-08	-1.53805e-10	-1.13568	1.18304e-05	-1.53805e-10	-1.1767
6665945	chr4:6665945:G:A	2.10501e-08	-1.53805e-10	-1.35682	9.79148e-06	-1.53805e-10	-1.36586
6666100	chr4:6666100:G:T	2.85214e-08	-1.53805e-10	-1.05307	1.27556e-05	-1.53805e-10	-1.1014
6666289	chr4:6666289:C:T	2.11198e-08	-1.53805e-10	-1.35351	9.81688e-06	-1.53805e-10	-1.36326
6666317	chr4:6666317:A:C	1.36303e-08	-1.71078	-0.08065	4.15865e-06	-1.71452	-0.507654
6666577	chr4:6666577:G:A	1.65006e-08	-1.60033	-3.69205e-10	7.91024e-06	-1.57921	-3.69205e-10
6666921	chr4:6666921:A:G	4.44054e-09	-1.72192	-1.19103	2.1401e-06	-1.7204	-1.16611
6666975	chr4:6666975:T:C	2.09592e-08	-1.53805e-10	-1.36115	9.70373e-06	-1.53805e-10	-1.37486
6667115	chr4:6667115:T:C	3.56267e-08	-1.65031	0.819673	1.41112e-05	-1.64432	0.643922
6667210	chr4:6667210:A:C	2.78185e-08	-1.70203	0.624007	9.28943e-06	-1.70746	0.288966
6667727	chr4:6667727:C:G	2.79536e-08	-1.70279	0.629606	6.97691e-06	-1.71587	0.0111094
6667739	chr4:6667739:G:A	2.73723e-08	-1.53805e-10	-1.0942	1.2309e-05	-1.53805e-10	-1.13704
6667839	chr4:6667839:G:C	3.16665e-08	-1.5668	0.618337	8.65588e-06	-1.587	0.0978711
6668022	chr4:6668022:G:A	1.1317e-08	-0.787847	-1.18957	6.12237e-06	-0.634241	-1.20118
6668268	chr4:6668268:G:A	5.32672e-08	-1.53805e-10	-0.428407	2.96329e-05	-1.53805e-10	-0.258484
6668540	chr4:6668540:C:T	2.95119e-08	-1.71131	0.692378	7.75127e-06	-1.71514	0.115629
6668545	chr4:6668545:A:C	2.06764e-08	-1.53805e-10	-1.37473	9.67591e-06	-1.53805e-10	-1.37773
6668588	chr4:6668588:C:T	1.7244e-08	-0.298478	-1.25778	9.29171e-06	-0.149596	-1.26865
6668867	chr4:6668867:C:T	2.89743e-08	-1.53805e-10	-1.03732	1.2759e-05	-1.53805e-10	-1.10113
6669614	chr4:6669614:C:G	1.01817e-07	-1.61476	1.8342	3.00495e-05	-1.62169	1.37716
6669654	chr4:6669654:C:T	4.7375e-09	-1.67878	-1.16944	2.17074e-06	-1.67978	-1.19252
6669841	chr4:6669841:G:A	3.15623e-08	-1.48565	0.533886	6.18649e-06	-1.546	-0.278997
6669937	chr4:6669937:G:A	7.92551e-09	-1.03817	-1.29547	3.84095e-06	-0.982982	-1.31867
6669950	chr4:6669950:A:C	2.46912e-08	-1.00666	-0.190619	9.94232e-06	-0.979377	-0.371191
6670787	chr4:6670787:G:A	1.83472e-08	-0.242501	-1.25175	9.88334e-06	-0.0936207	-1.2629
6670854	chr4:6670854:A:C	2.73287e-08	-1.53805e-10	-1.09579	1.17418e-05	-1.53805e-10	-1.18421
6670880	chr4:6670880:A:G	1.05296e-08	-0.889378	-1.16016	4.97321e-06	-0.831039	-1.21226
6670931	chr4:6670931:G:A	8.50577e-08	0.0396023	-3.69205e-10	1.85294e-05	-0.728007	-3.69205e-10
6670972	chr4:6670972:C:G	2.21852e-08	-1.53805e-10	-1.3043	1.02654e-05	-1.53805e-10	-1.31859
6671127	chr4:6671127:G:C	2.35093e-08	-1.53805e-10	-1.24633	1.08416e-05	-1.53805e-10	-1.26398
6671226	chr4:6671226:T:G	2.10761e-08	-1.53805e-10	-1.35559	9.76127e-06	-1.53805e-10	-1.36895
6671246	chr4:6671246:TC:T	1.53067e-08	-1.67544	-3.69205e-10	7.69728e-06	-1.6065	-3.69205e-10
6671334	chr4:6671334:G:A	3.9698e-09	-1.7083	-1.31672	1.84068e-06	-1.70966	-1.32757
6671383	chr4:6671383:T:A	2.20562e-08	-1.53805e-10	-1.31014	1.01062e-05	-1.53805e-10	-1.33422
6671420	chr4:6671420:G:A	1.05307e-07	0.25315	-3.69205e-10	2.0847e-05	-0.610159	-3.69205e-10
6671485	chr4:6671485:A:C	2.16755e-08	-1.53805e-10	-1.32755	9.92361e-06	-1.53805e-10	-1.35245
6671524	chr4:6671524:G:A	2.11051e-08	-1.53805e-10	-1.35421	9.76963e-06	-1.53805e-10	-1.36809
6671690	chr4:6671690:G:A	4.12507e-08	-1.53805e-10	-0.684059	1.7951e-05	-1.53805e-10	-0.75972
6671735	chr4:6671735:C:T	2.97309e-08	-0.938947	-0.0725926	1.26773e-05	-0.906541	-0.201016
6671825	chr4:6671825:G:A	1.11422e-08	-1.7015	-0.291486	4.23542e-06	-1.68539	-0.518494
6671903	chr4:6671903:G:C	1.11537e-08	-1.70464	-0.287315	4.2355e-06	-1.69008	-0.513788
6672271	chr4:6672271:C:T	2.24653e-08	-1.53805e-10	-1.29175	1.012e-05	-1.53805e-10	-1.33286
6672623	chr4:6672623:G:A	1.21176e-08	-1.7028	-0.206268	5.09799e-06	-1.67733	-0.341196
6672823	chr4:6672823:C:T	1.48217e-08	-1.70763	-3.69205e-10	6.90009e-06	-1.71583	-3.69205e-10
6672827	chr4:6672827:T:C	3.28003e-08	-1.42769	0.514402	1.2267e-05	-1.44007	0.299611
6672880	chr4:6672880:G:A	2.76234e-08	-1.53805e-10	-1.08506	1.31009e-05	-1.53805e-10	-1.07469
6672905	chr4:6672905:G:A	2.24942e-08	-1.53805e-10	-1.29047	1.0135e-05	-1.53805e-10	-1.33137
6672918	chr4:6672918:G:A	2.6825e-08	-1.53805e-10	-1.11439	1.16109e-05	-1.53805e-10	-1.19543
6673471	chr4:6673471:A:G	2.24845e-08	-1.53805e-10	-1.2909	1.01318e-05	-1.53805e-10	-1.33169
6673472	chr4:6673472:T:C	2.23492e-08	-1.29694	-3.69205e-10	9.47246e-06	-1.39898	-3.69205e-10
6673515	chr4:6673515:G:A	2.17616e-08	-1.53805e-10	-1.32358	9.89869e-06	-1.53805e-10	-1.35497
6673792	chr4:6673792:A:C	1.8692e-08	-1.65549	0.179862	3.83901e-06	-1.66664	-0.635514
6673802	chr4:6673802:A:G	2.76204e-08	-1.53805e-10	-1.08517	1.18604e-05	-1.53805e-10	-1.17416
6674151	chr4:6674151:C:T	2.9996e-08	-1.53805e-10	-1.00266	1.27849e-05	-1.53805e-10	-1.0991
6674187	chr4:6674187:C:A	1.50576e-08	-1.69184	-3.69205e-10	7.12547e-06	-1.68369	-3.69205e-10
6674328	chr4:6674328:C:G	9.09118e-09	-0.948566	-1.24786	4.90337e-06	-0.791467	-1.26598
6674380	chr4:6674380:C:G	2.56248e-08	-1.53805e-10	-1.16017	1.11913e-05	-1.53805e-10	-1.23223
6675379	chr4:6675379:G:C	3.5564e-08	-1.53805e-10	-0.832394	1.95731e-05	-1.53805e-10	-0.673213
6675493	chr4:6675493:TGGAC:T	1.35424e-08	-1.67029	-0.127618	2.96191e-06	-1.68126	-0.880276
6675625	chr4:6675625:G:A	3.87152e-08	-1.69822	0.950728	1.53702e-05	-1.66972	0.754781
6675667	chr4:6675667:C:T	1.51485e-08	-1.68583	-3.69205e-10	6.93108e-06	-1.71135	-3.69205e-10
6675703	chr4:6675703:A:G	8.28927e-09	-1.67752	-0.611247	3.30256e-06	-1.6563	-0.796375
6676114	chr4:6676114:G:C	2.732e-08	-1.53805e-10	-1.09611	1.12919e-05	-1.53805e-10	-1.22328
6676304	chr4:6676304:A:G	2.75516e-08	-1.53805e-10	-1.08767	1.49597e-05	-1.53805e-10	-0.942009
6676311	chr4:6676311:A:G	1.1346e-07	-1.53805e-10	0.327723	6.29723e-05	-1.53805e-10	0.495327
6676335	chr4:6676335:CACAATT:C	1.1429e-08	-1.72254	-0.245033	2.65381e-06	-1.7225	-0.948868
6676595	chr4:6676595:C:T	2.50989e-08	-1.53805e-10	-1.1809	1.1089e-05	-1.53805e-10	-1.24142
6676702	chr4:6676702:A:G	6.98755e-09	-1.66406	-0.795534	2.75869e-06	-1.67262	-0.95999
6676826	chr4:6676826:G:A	1.69482e-08	-0.317763	-1.2558	8.33997e-06	-0.243482	-1.28283
6676949	chr4:6676949:T:C	8.95307e-09	-1.69084	-0.520887	2.87732e-06	-1.62424	-0.96627
6676998	chr4:6676998:G:A	5.31089e-09	-1.7226	-1.01137	2.52002e-06	-1.72276	-1.00034
6677568	chr4:6677568:A:G	3.49796e-08	-1.53805e-10	-0.848962	1.51101e-05	-1.53805e-10	-0.932005
6677664	chr4:6677664:C:T	3.50343e-08	-1.37806	0.530655	6.64905e-06	-1.3884	-0.364498
6678163	chr4:6678163:G:A	8.05604e-09	-1.35872	-0.958581	3.3244e-06	-1.38405	-1.06203
6678472	chr4:6678472:C:T	2.13737e-08	-1.53805e-10	-1.34157	9.85859e-06	-1.53805e-10	-1.35903
6678481	chr4:6678481:A:T	2.91517e-08	-1.53805e-10	-1.03121	1.27129e-05	-1.53805e-10	-1.10475
6678596	chr4:6678596:G:A	4.31193e-08	-1.53805e-10	-0.639758	1.67777e-05	-1.53805e-10	-0.827317
6679020	chr4:6679020:G:C	4.71709e-08	-1.53805e-10	-0.549951	1.73659e-05	-1.53805e-10	-0.792858
6679103	chr4:6679103:C:T	6.24995e-08	-1.53805e-10	-0.268569	3.41567e-05	-1.53805e-10	-0.11641
6679164	chr4:6679164:A:G	7.60193e-09	-1.50768	-0.867643	3.27796e-06	-1.49638	-0.963762
6679724	chr4:6679724:T:C	1.56213e-08	-1.65509	-3.69205e-10	7.29487e-06	-1.6602	-3.69205e-10
6679818	chr4:6679818:A:G	2.9965e-08	-1.53805e-10	-1.0037	1.31724e-05	-1.53805e-10	-1.06925
6679933	chr4:6679933:G:A	1.97198e-08	-1.4221	-3.69205e-10	8.66309e-06	-1.4883	-3.69205e-10
6679996	chr4:6679996:T:C	7.49484e-09	-1.52518	-0.864333	3.20825e-06	-1.51967	-0.961969
6680020	chr4:6680020:A:G	8.92126e-09	-1.70966	-0.505625	3.71344e-06	-1.6979	-0.63751
6680084	chr4:6680084:C:CTTA	8.98263e-09	-1.67885	-0.529579	4.1928e-06	-1.67417	-0.539834
6684135	chr4:6684135:G:A	7.63789e-08	-0.0680209	-3.69205e-10	4.25069e-05	0.102298	-3.69205e-10
6684345	chr4:6684345:C:T	6.11745e-08	-1.53805e-10	-0.289996	2.19154e-05	-1.53805e-10	-0.560178
6684387	chr4:6684387:T:C	4.7414e-09	-1.56702	-1.28037	2.24461e-06	-1.61159	-1.22724
6684476	chr4:6684476:C:T	1.04325e-08	-1.40434	-0.654464	3.57762e-06	-1.49198	-0.880691
6684642	chr4:6684642:CAT:C	4.51824e-08	-1.71815	1.12513	1.46885e-05	-1.72172	0.76142
6684775	chr4:6684775:G:A	8.1962e-08	1.3456	-1.34308	3.67456e-05	1.33181	-1.37516
6685184	chr4:6685184:T:C	2.28376e-08	-1.53805e-10	-1.27532	1.03632e-05	-1.53805e-10	-1.30911
6685386	chr4:6685386:G:A	1.35278e-08	-0.442261	-1.35672	4.50755e-06	-0.765435	-1.37618
6685412	chr4:6685412:G:C	4.69575e-08	-0.554484	-3.69205e-10	1.85424e-05	-0.727307	-3.69205e-10
6685534	chr4:6685534:A:G	1.47572e-08	-1.712	-3.69205e-10	6.85485e-06	-1.72241	-3.69205e-10
6685570	chr4:6685570:C:T	3.00813e-08	-1.53805e-10	-0.999825	1.30581e-05	-1.53805e-10	-1.07796
6685818	chr4:6685818:A:C	4.02644e-09	-1.69193	-1.31891	2.09658e-06	-1.61965	-1.28741
6685961	chr4:6685961:G:T	5.08537e-09	-1.46529	-1.31207	2.07543e-06	-1.62572	-1.29148
6686017	chr4:6686017:G:A	1.60188e-08	-1.34216	-0.287806	5.11936e-06	-1.57952	-0.434822
6686204	chr4:6686204:T:G	2.16259e-08	-1.53805e-10	-1.32984	9.94897e-06	-1.53805e-10	-1.3499
6686508	chr4:6686508:G:T	4.09005e-09	-1.61754	-1.37763	1.89935e-06	-1.63328	-1.37258
6686622	chr4:6686622:C:T	1.14523e-08	-1.63127	-0.334269	3.56267e-06	-1.51961	-0.857245
6686756	chr4:6686756:G:A	2.77064e-08	-1.53805e-10	-1.08206	1.38043e-05	-1.53805e-10	-1.02239
6687125	chr4:6687125:C:T	2.21112e-08	-1.65128	0.343639	7.58263e-06	-1.5466	-0.074904
6687151	chr4:6687151:T:G	2.24613e-08	-1.65711	0.36518	7.65375e-06	-1.55541	-0.0567657
6687263	chr4:6687263:G:A	4.52521e-08	-1.49844	0.906963	1.01606e-05	-1.35997	0.031124
6687644	chr4:6687644:A:C	2.77064e-08	-1.53805e-10	-1.08206	1.38043e-05	-1.53805e-10	-1.02239
6687861	chr4:6687861:G:A	3.22814e-08	-1.53805e-10	-0.929235	1.39689e-05	-1.53805e-10	-1.01053
6687929	chr4:6687929:A:G	1.61194e-08	-1.65846	0.0347554	5.75867e-06	-1.55835	-0.338312
6688087	chr4:6688087:G:A	9.61079e-09	-0.981665	-1.15918	4.88692e-06	-1.00436	-1.05644
6688125	chr4:6688125:C:T	2.39727e-08	-1.53805e-10	-1.22681	1.08076e-05	-1.53805e-10	-1.26712
6688214	chr4:6688214:G:A	6.87433e-08	-1.69054	1.5172	2.29622e-05	-1.61014	1.09663
6688240	chr4:6688240:G:A	2.00251e-08	-1.48671	0.0799726	7.67076e-06	-1.30753	-0.302422
6688262	chr4:6688262:C:T	2.57869e-08	-1.53805e-10	-1.15386	1.08307e-05	-1.53805e-10	-1.26498
6688308	chr4:6688308:CT:C	1.8653e-08	-1.47772	-3.69205e-10	7.85427e-06	-1.58631	-3.69205e-10
6688328	chr4:6688328:T:G	2.59888e-08	-1.53805e-10	-1.14606	1.17839e-05	-1.53805e-10	-1.18063
6688469	chr4:6688469:G:A	2.80514e-08	-1.53805e-10	-1.06969	1.40858e-05	-1.53805e-10	-1.0022
6688762	chr4:6688762:G:C	5.43938e-09	-1.68464	-1.02542	2.79814e-06	-1.57621	-1.0422
6688789	chr4:6688789:G:A	1.08356e-08	-1.64193	-0.378954	4.10291e-06	-1.65606	-0.579612
6689036	chr4:6689036:C:T	5.37527e-08	-1.53805e-10	-0.419333	2.23384e-05	-1.53805e-10	-0.541062
6689064	chr4:6689064:C:T	7.45101e-08	-1.53805e-10	-0.0927925	3.07808e-05	-1.53805e-10	-0.220477
6689093	chr4:6689093:A:G	8.50764e-08	-1.53805e-10	0.0398228	3.49844e-05	-1.53805e-10	-0.0924661
6689199	chr4:6689199:C:T	1.16449e-07	-1.53805e-10	0.353729	4.76834e-05	-1.53805e-10	0.217215
6689356	chr4:6689356:A:T	2.10374e-08	-1.53805e-10	-1.35743	1.05923e-05	-1.53805e-10	-1.28724
6689403	chr4:6689403:G:A	5.11837e-08	-1.53805e-10	-0.468306	2.19694e-05	-1.53805e-10	-0.557718
6690079	chr4:6690079:C:G	3.67981e-08	-1.53805e-10	-0.798282	1.57116e-05	-1.53805e-10	-0.892966
6690114	chr4:6690114:C:T	2.43755e-08	-0.600215	-0.609933	7.01884e-06	-0.743839	-0.954931
6690269	chr4:6690269:A:G	4.12491e-08	-1.53805e-10	-0.684098	1.6943e-05	-1.53805e-10	-0.817516
6690286	chr4:6690286:T:C	4.16329e-08	-1.53805e-10	-0.674836	1.70838e-05	-1.53805e-10	-0.809235
6690646	chr4:6690646:G:T	2.29773e-08	-1.53805e-10	-1.26922	1.11564e-05	-1.53805e-10	-1.23536
6690836	chr4:6690836:C:T	2.07957e-08	-1.53805e-10	-1.36898	9.806e-06	-1.53805e-10	-1.36437
6690867	chr4:6690867:A:G	7.00094e-08	-1.53805e-10	-0.155097	3.06184e-05	-1.53805e-10	-0.225767
6690930	chr4:6690930:C:T	6.84944e-09	-1.45685	-1.02271	2.40796e-06	-1.64468	-1.12391
6691022	chr4:6691022:T:C	8.70582e-09	-1.29743	-0.942306	3.99359e-06	-1.2667	-0.995975
6691646	chr4:6691646:G:A	1.66593e-08	-1.59076	-3.69205e-10	7.34035e-06	-1.65398	-3.69205e-10
6691827	chr4:6691827:G:T	8.50225e-09	-1.197	-1.0664	3.55892e-06	-1.18213	-1.19578
6691854	chr4:6691854:C:T	8.57649e-09	-1.2223	-1.03241	3.94253e-06	-1.19467	-1.08087
6691937	chr4:6691937:G:A	3.35444e-08	-1.53805e-10	-0.890856	1.33817e-05	-1.53805e-10	-1.05348
6692029	chr4:6692029:AAC:A	2.13429e-08	-1.53805e-10	-1.34301	9.78557e-06	-1.53805e-10	-1.36646
6692069	chr4:6692069:GTGTGTA:G	3.93616e-08	-1.53805e-10	-0.730937	1.62329e-05	-1.53805e-10	-0.86033
6692173	chr4:6692173:A:G	1.04487e-08	-0.881778	-1.17547	3.52489e-06	-1.19446	-1.19306
6692175	chr4:6692175:A:G	8.82364e-09	-1.70345	-0.52284	4.27056e-06	-1.68427	-0.511348
6692191	chr4:6692191:C:T	4.11271e-08	-1.53805e-10	-0.687061	1.68803e-05	-1.53805e-10	-0.821221
6692198	chr4:6692198:A:G	3.95542e-08	-1.53805e-10	-0.726056	1.63058e-05	-1.53805e-10	-0.855848
6692436	chr4:6692436:G:A	2.36958e-08	-1.53805e-10	-1.23843	1.00557e-05	-1.53805e-10	-1.33923
6692472	chr4:6692472:A:G	6.06543e-08	-1.53805e-10	-0.298536	2.14459e-05	-1.53805e-10	-0.581835
6692652	chr4:6692652:C:CTACCTCCATGCTCCT	3.02568e-08	-1.53805e-10	-0.994005	1.28251e-05	-1.53805e-10	-1.09597
6692797	chr4:6692797:A:C	3.69161e-08	-1.53805e-10	-0.795079	1.5336e-05	-1.53805e-10	-0.917165
6692799	chr4:6692799:T:C	3.69535e-08	-1.53805e-10	-0.794068	1.53496e-05	-1.53805e-10	-0.916277
6692863	chr4:6692863:G:T	9.73864e-09	-1.17996	-0.947665	4.05323e-06	-1.14995	-1.09791
6693095	chr4:6693095:G:A	9.87767e-08	-1.53805e-10	0.189135	5.3321e-05	-1.53805e-10	0.328963
6693258	chr4:6693258:G:A	4.5724e-09	-1.72224	-1.16145	2.06417e-06	-1.71946	-1.20318
6693295	chr4:6693295:T:C	2.20652e-08	-1.53805e-10	-1.30973	1.06512e-05	-1.53805e-10	-1.28169
6693451	chr4:6693451:T:G	2.07187e-08	-1.53805e-10	-1.37269	9.90363e-06	-1.53805e-10	-1.35447
6694007	chr4:6694007:G:A	2.18217e-08	-1.53805e-10	-1.32082	1.07074e-05	-1.53805e-10	-1.27643
6694107	chr4:6694107:TG:T	2.6897e-08	-1.53805e-10	-1.11171	1.22993e-05	-1.53805e-10	-1.13783
6694256	chr4:6694256:G:C	2.06404e-08	-1.53805e-10	-1.37648	9.81671e-06	-1.53805e-10	-1.36328
6694658	chr4:6694658:C:A	7.42144e-08	-1.53805e-10	-0.0967689	3.14206e-05	-1.53805e-10	-0.199906
6694733	chr4:6694733:G:A	4.17485e-09	-1.67597	-1.29868	1.85264e-06	-1.72274	-1.30801
6695033	chr4:6695033:C:T	8.75502e-09	-1.59397	-0.640126	3.78248e-06	-1.62277	-0.694219
6695088	chr4:6695088:A:C	2.11328e-08	-1.53805e-10	-1.3529	1.01405e-05	-1.53805e-10	-1.33083
6695126	chr4:6695126:C:T	2.10104e-08	-1.53805e-10	-1.35871	1.0049e-05	-1.53805e-10	-1.3399
6695189	chr4:6695189:C:T	2.18513e-08	-1.53805e-10	-1.31947	1.00847e-05	-1.53805e-10	-1.33635
6695367	chr4:6695367:A:C	2.16075e-08	-1.53805e-10	-1.33069	1.04277e-05	-1.53805e-10	-1.30291
6695629	chr4:6695629:CAG:TAG	7.79667e-09	-1.08529	-1.26474	2.53027e-06	-1.44097	-1.27807
6695652	chr4:6695652:C:T	7.91258e-08	-1.53805e-10	-0.0326879	3.3441e-05	-1.53805e-10	-0.137584
6695790	chr4:6695790:T:C	2.09893e-08	-1.53805e-10	-1.35971	1.0035e-05	-1.53805e-10	-1.34128
6695863	chr4:6695863:G:A	5.89184e-09	-1.47843	-1.15173	2.56944e-06	-1.45786	-1.24582
6695907	chr4:6695907:A:G	3.68938e-08	-1.53805e-10	-0.795685	1.34601e-05	-1.53805e-10	-1.04764
6695946	chr4:6695946:T:C	4.10739e-09	-1.71041	-1.28053	1.7848e-06	-1.71651	-1.35155
6696039	chr4:6696039:T:G	3.85347e-09	-1.69731	-1.35744	1.74449e-06	-1.72029	-1.37062
6696061	chr4:6696061:AGAT:A	2.14869e-08	-1.53805e-10	-1.33628	1.03882e-05	-1.53805e-10	-1.30669
6696068	chr4:6696068:A:C	3.99378e-09	-1.71326	-1.30573	1.82927e-06	-1.70993	-1.33353
6696095	chr4:6696095:C:T	3.87783e-09	-1.71354	-1.33491	1.7939e-06	-1.71209	-1.35088
6696322	chr4:6696322:C:G	2.26823e-08	-1.53805e-10	-1.28214	1.01116e-05	-1.53805e-10	-1.33368
6696441	chr4:6696441:C:T	2.57875e-08	-1.53805e-10	-1.15384	1.18846e-05	-1.53805e-10	-1.17212
6696640	chr4:6696640:T:C	3.68971e-08	-1.53805e-10	-0.795595	1.60416e-05	-1.53805e-10	-0.872185
6696688	chr4:6696688:A:C	4.05727e-08	-1.53805e-10	-0.700631	1.4387e-05	-1.53805e-10	-0.981045
6696840	chr4:6696840:G:A	2.82106e-08	-1.06403	-3.69205e-10	1.18096e-05	-1.17846	-3.69205e-10
6696937	chr4:6696937:G:A	5.86174e-08	-0.332695	-3.69205e-10	3.33146e-05	-0.141372	-3.69205e-10
6697374	chr4:6697374:C:T	6.12765e-08	-1.53805e-10	-0.288331	2.35683e-05	-1.53805e-10	-0.487465
6697476	chr4:6697476:C:T	7.40929e-08	-1.53805e-10	-0.0984075	2.66235e-05	-1.53805e-10	-0.365574
6697664	chr4:6697664:G:A	2.98353e-08	-1.53805e-10	-1.00803	1.3622e-05	-1.53805e-10	-1.03568
6697923	chr4:6697923:T:C	1.45995e-08	-1.72274	-3.69205e-10	6.88639e-06	-1.71782	-3.69205e-10
6698130	chr4:6698130:T:C	6.1224e-09	-1.50588	-1.0859	2.65317e-06	-1.48375	-1.18786
6698148	chr4:6698148:C:T	2.24861e-08	-1.53805e-10	-1.29083	1.07185e-05	-1.53805e-10	-1.27539
6698293	chr4:6698293:C:T	6.7821e-09	-1.4699	-1.01954	2.8912e-06	-1.44365	-1.14204
6698330	chr4:6698330:G:A	5.08138e-09	-1.4113	-1.36685	1.84231e-06	-1.66491	-1.37144
6698559	chr4:6698559:G:A	7.32554e-08	-1.53805e-10	-0.109775	3.09459e-05	-1.53805e-10	-0.215127
6698702	chr4:6698702:G:A	4.17126e-08	-1.53805e-10	-0.672924	1.7911e-05	-1.53805e-10	-0.761952
6698960	chr4:6698960:T:C	5.1688e-09	-1.56528	-1.19581	2.40465e-06	-1.58849	-1.18147
6699128	chr4:6699128:C:T	2.60082e-08	-1.53805e-10	-1.14532	1.17692e-05	-1.53805e-10	-1.18188
6699418	chr4:6699418:CTT:C	2.45954e-08	-1.53805e-10	-1.20117	1.17952e-05	-1.53805e-10	-1.17968
6699476	chr4:6699476:C:T	1.79373e-08	-1.17596	-0.340885	3.93576e-06	-1.41091	-0.866357
6699819	chr4:6699819:T:C	3.86201e-09	-1.72042	-1.33212	1.84616e-06	-1.71409	-1.32017
6700100	chr4:6700100:T:G	2.40002e-08	-1.53805e-10	-1.22567	1.06407e-05	-1.53805e-10	-1.28269
6700352	chr4:6700352:TCA:T	2.93921e-08	-1.53805e-10	-1.023	1.29246e-05	-1.53805e-10	-1.08824
6701154	chr4:6701154:G:A	2.19394e-07	-1.53805e-10	0.987143	8.69771e-05	-1.53805e-10	0.818276
6701157	chr4:6701157:T:C	4.91247e-09	-1.64254	-1.16941	2.31442e-06	-1.66161	-1.1466
6701188	chr4:6701188:C:T	2.08769e-08	-1.53805e-10	-1.36509	9.73225e-06	-1.53805e-10	-1.37192
6701630	chr4:6701630:T:G	2.10074e-08	-1.53805e-10	-1.35885	1.02034e-05	-1.53805e-10	-1.32465
6701884	chr4:6701884:T:A	2.0602e-08	-1.53805e-10	-1.37834	9.7133e-06	-1.53805e-10	-1.37387
6702067	chr4:6702067:C:T	2.06063e-08	-1.53805e-10	-1.37813	9.7619e-06	-1.53805e-10	-1.36888
6702135	chr4:6702135:C:A	3.46943e-08	-0.857151	-3.69205e-10	1.80303e-05	-0.755315	-3.69205e-10
6702379	chr4:6702379:C:T	2.39086e-08	-1.53805e-10	-1.22949	1.06435e-05	-1.53805e-10	-1.28242
6702427	chr4:6702427:C:T	2.06312e-08	-1.53805e-10	-1.37692	9.68414e-06	-1.53805e-10	-1.37688
6702520	chr4:6702520:G:C	3.04566e-08	-1.53805e-10	-0.987425	1.39377e-05	-1.53805e-10	-1.01277
6702589	chr4:6702589:G:C	5.27666e-09	-1.57463	-1.1658	2.3646e-06	-1.52273	-1.26403
6702865	chr4:6702865:C:T	2.061e-08	-1.53805e-10	-1.37795	9.69864e-06	-1.53805e-10	-1.37538
6703253	chr4:6703253:C:A	2.06092e-08	-1.53805e-10	-1.37799	9.70203e-06	-1.53805e-10	-1.37503
6703610	chr4:6703610:AAATAAATAAATAAAT:A	3.19655e-08	-1.53805e-10	-0.939069	1.47232e-05	-1.53805e-10	-0.957945
6703630	chr4:6703630:AAAT:A	3.42098e-08	-1.53805e-10	-0.871215	1.81252e-05	-1.53805e-10	-0.750065
6703634	chr4:6703634:A:T	8.44307e-08	-1.53805e-10	0.0322041	3.7039e-05	-1.53805e-10	-0.0353964
6703635	chr4:6703635:A:T	2.59644e-08	-1.53805e-10	-1.147	1.16745e-05	-1.53805e-10	-1.18996
6703697	chr4:6703697:C:T	1.6922e-08	-1.57511	-3.69205e-10	7.73998e-06	-1.60097	-3.69205e-10
6703940	chr4:6703940:T:C	2.7907e-08	-1.53805e-10	-1.07485	1.4126e-05	-1.53805e-10	-0.999352
6704221	chr4:6704221:T:C	2.07843e-08	-1.53805e-10	-1.36953	1.00366e-05	-1.53805e-10	-1.34113
6704390	chr4:6704390:A:C	2.11323e-08	-1.53805e-10	-1.35292	1.03491e-05	-1.53805e-10	-1.31047
6704528	chr4:6704528:C:A	2.06011e-08	-1.53805e-10	-1.37838	9.75426e-06	-1.53805e-10	-1.36966
6704609	chr4:6704609:C:A	4.05917e-09	-1.62778	-1.37497	1.81231e-06	-1.71542	-1.33735
6704761	chr4:6704761:G:A	4.32695e-09	-1.61089	-1.32798	1.85843e-06	-1.65048	-1.37716
6704763	chr4:6704763:T:A	2.33834e-08	-1.53805e-10	-1.2517	1.17364e-05	-1.53805e-10	-1.18468
6704779	chr4:6704779:T:G	2.65861e-08	-1.53805e-10	-1.12334	1.15271e-05	-1.53805e-10	-1.20267
6704856	chr4:6704856:GA:G	2.06692e-08	-1.53805e-10	-1.37508	9.87529e-06	-1.53805e-10	-1.35733
6705006	chr4:6705006:T:C	3.83298e-09	-1.71973	-1.34035	1.74453e-06	-1.7227	-1.36818
6705187	chr4:6705187:G:A	1.82884e-07	-1.53805e-10	0.805122	7.24667e-05	-1.53805e-10	0.635759
6705225	chr4:6705225:A:T	2.13615e-08	-1.53805e-10	-1.34214	1.04167e-05	-1.53805e-10	-1.30395
6705252	chr4:6705252:G:A	2.42139e-08	-1.53805e-10	-1.2168	1.22033e-05	-1.53805e-10	-1.14566
6705637	chr4:6705637:T:C	2.58014e-08	-1.53805e-10	-1.1533	1.25118e-05	-1.53805e-10	-1.1207
6706126	chr4:6706126:A:G	2.44898e-08	-1.53805e-10	-1.20547	1.06872e-05	-1.53805e-10	-1.27832
6706343	chr4:6706343:G:A	3.12926e-08	-1.53805e-10	-0.960344	1.36132e-05	-1.53805e-10	-1.03633
6706788	chr4:6706788:C:T	3.98632e-09	-1.67376	-1.3471	1.96318e-06	-1.67836	-1.29444
6706949	chr4:6706949:G:A	2.06108e-08	-1.53805e-10	-1.37791	9.68081e-06	-1.53805e-10	-1.37722
6707083	chr4:6707083:T:C	2.1633e-08	-1.53805e-10	-1.32951	1.06041e-05	-1.53805e-10	-1.28612
6707960	chr4:6707960:GA:G	5.03233e-08	-0.853498	0.368238	8.13882e-06	-1.20648	-0.344239
6708085	chr4:6708085:C:A	2.15284e-08	-1.53805e-10	-1.33436	1.05349e-05	-1.53805e-10	-1.29268
6708629	chr4:6708629:T:C	3.5101e-08	-0.845497	-3.69205e-10	1.38786e-05	-1.01702	-3.69205e-10
6708828	chr4:6708828:T:C	2.47124e-08	-1.53805e-10	-1.19642	1.25424e-05	-1.53805e-10	-1.11825
6708834	chr4:6708834:C:T	2.49412e-08	-1.53805e-10	-1.18721	1.2676e-05	-1.53805e-10	-1.10766
6708849	chr4:6708849:AG:A	2.07798e-08	-1.53805e-10	-1.36975	9.67963e-06	-1.53805e-10	-1.37734
6708975	chr4:6708975:A:T	2.07536e-08	-1.53805e-10	-1.37101	9.68395e-06	-1.53805e-10	-1.3769
6709012	chr4:6709012:C:T	2.5006e-08	-1.53805e-10	-1.18461	1.27137e-05	-1.53805e-10	-1.10469
6709146	chr4:6709146:A:C	2.35187e-08	-1.53805e-10	-1.24593	1.03615e-05	-1.53805e-10	-1.30927
6709994	chr4:6709994:G:T	2.57513e-08	-1.53805e-10	-1.15524	1.09624e-05	-1.53805e-10	-1.25289
6710033	chr4:6710033:C:G	5.90658e-09	-1.36509	-1.26257	2.72792e-06	-1.34712	-1.29671
6710074	chr4:6710074:C:G	4.7348e-09	-1.5907	-1.25809	2.19868e-06	-1.57915	-1.28036
6710525	chr4:6710525:G:A	2.10433e-08	-1.53805e-10	-1.35714	9.78409e-06	-1.53805e-10	-1.36661
6710735	chr4:6710735:C:A	4.13346e-09	-1.63408	-1.35053	1.79483e-06	-1.71019	-1.35227
6711298	chr4:6711298:G:T	3.87321e-09	-1.69407	-1.35558	1.7888e-06	-1.72194	-1.34389
6711336	chr4:6711336:T:C	3.12901e-08	-1.53805e-10	-0.960427	1.40873e-05	-1.53805e-10	-1.0021
6711698	chr4:6711698:T:G	4.28359e-09	-1.58788	-1.36105	1.75766e-06	-1.72065	-1.36274
6711854	chr4:6711854:G:A	3.35683e-08	-0.890145	-3.69205e-10	1.58498e-05	-0.88421	-3.69205e-10
6712585	chr4:6712585:G:A	4.36047e-09	-1.5735	-1.35764	2.03723e-06	-1.56824	-1.36754
6712686	chr4:6712686:G:A	1.94033e-08	-1.43829	-3.69205e-10	1.39799e-05	-1.00975	-3.69205e-10
6713225	chr4:6713225:G:A	2.96982e-08	-1.01264	-3.69205e-10	1.3519e-05	-1.04327	-3.69205e-10
6713252	chr4:6713252:A:G	2.065e-08	-1.53805e-10	-1.37601	9.6711e-06	-1.53805e-10	-1.37823
6713267	chr4:6713267:C:A	2.44316e-08	-1.53805e-10	-1.20785	1.05616e-05	-1.53805e-10	-1.29014
6713866	chr4:6713866:A:G	2.23761e-08	-1.53805e-10	-1.29573	1.09361e-05	-1.53805e-10	-1.2553
6713949	chr4:6713949:T:A	2.37027e-08	-1.53805e-10	-1.23814	1.21613e-05	-1.53805e-10	-1.14911
6714213	chr4:6714213:G:T	2.06308e-08	-1.53805e-10	-1.37694	9.69531e-06	-1.53805e-10	-1.37573
6714701	chr4:6714701:T:G	2.31603e-08	-1.53805e-10	-1.26129	1.18055e-05	-1.53805e-10	-1.1788
6715122	chr4:6715122:A:G	2.81108e-08	-1.53805e-10	-1.06757	1.49974e-05	-1.53805e-10	-0.939493
6715201	chr4:6715201:G:A	2.9783e-08	-1.53805e-10	-1.00979	1.60546e-05	-1.53805e-10	-0.871372
6715617	chr4:6715617:C:T	3.00859e-08	-1.53805e-10	-0.99967	1.62441e-05	-1.53805e-10	-0.859639
6716002	chr4:6716002:A:ACAT	2.27788e-08	-1.53805e-10	-1.2779	1.11826e-05	-1.53805e-10	-1.23301
6716982	chr4:6716982:T:C	2.30314e-08	-1.53805e-10	-1.26687	1.02291e-05	-1.53805e-10	-1.32213
6717048	chr4:6717048:G:T	5.44406e-09	-1.7118	-0.997406	2.30794e-06	-1.71227	-1.09874
6717084	chr4:6717084:A:G	8.06985e-08	-0.0130069	-3.69205e-10	2.85442e-05	-0.295915	-3.69205e-10
6717365	chr4:6717365:TAGTC:T	1.20925e-08	-1.55228	-0.358865	4.06092e-06	-1.5623	-0.683663
6717896	chr4:6717896:C:T	2.80639e-08	-1.53805e-10	-1.06924	1.18289e-05	-1.53805e-10	-1.17682
6718108	chr4:6718108:G:A	1.47481e-07	-1.53805e-10	0.589973	8.51105e-05	-1.53805e-10	0.796582
6718119	chr4:6718119:C:T	4.93128e-08	-1.53805e-10	-0.505543	2.02788e-05	-1.53805e-10	-0.637792
6718556	chr4:6718556:A:G	4.82795e-08	-1.53805e-10	-0.52672	2.2108e-05	-1.53805e-10	-0.551431
6718854	chr4:6718854:T:A	4.67046e-09	-1.67816	-1.18431	2.05871e-06	-1.6861	-1.23919
6719032	chr4:6719032:C:T	3.74173e-08	-1.53805e-10	-0.781594	2.08638e-05	-1.53805e-10	-0.609352
6719081	chr4:6719081:T:G	2.10905e-08	-1.53805e-10	-1.3549	1.04772e-05	-1.53805e-10	-1.29817
6719235	chr4:6719235:G:C	9.87948e-08	-1.53805e-10	0.189318	5.17251e-05	-1.53805e-10	0.298575
6719250	chr4:6719250:G:C	1.07675e-08	-1.59482	-0.432375	3.71241e-06	-1.60259	-0.733099
6719352	chr4:6719352:C:G	4.59925e-09	-1.69958	-1.17825	2.02667e-06	-1.70376	-1.23721
6719826	chr4:6719826:G:A	3.71509e-07	-1.53805e-10	1.51385	0.000228327	-1.53805e-10	1.78341
6719849	chr4:6719849:A:G	4.43416e-08	-1.53805e-10	-0.611805	1.84205e-05	-1.53805e-10	-0.733902
6720014	chr4:6720014:T:C	2.38124e-08	-1.13156	-0.101962	5.01281e-06	-1.35204	-0.683328
6720247	chr4:6720247:T:G	2.44338e-08	-1.53805e-10	-1.20776	1.20238e-05	-1.53805e-10	-1.16048
6721458	chr4:6721458:C:T	2.08981e-08	-1.53805e-10	-1.36407	1.00286e-05	-1.53805e-10	-1.34193
6721484	chr4:6721484:T:C	2.10706e-08	-1.53805e-10	-1.35585	9.73642e-06	-1.53805e-10	-1.37149
6721927	chr4:6721927:A:G	1.03325e-08	-0.864946	-1.20349	5.95343e-06	-0.720065	-1.14334
6722503	chr4:6722503:A:G	4.29506e-09	-1.57532	-1.37094	2.01583e-06	-1.57009	-1.37624
6722598	chr4:6722598:A:G	5.06637e-09	-1.65764	-1.12346	2.31705e-06	-1.64823	-1.15885
6722857	chr4:6722857:G:A	1.49231e-08	-1.70082	-3.69205e-10	6.9913e-06	-1.7027	-3.69205e-10
6722997	chr4:6722997:G:A	2.09427e-08	-1.53805e-10	-1.36194	9.93477e-06	-1.53805e-10	-1.35133
6723013	chr4:6723013:T:C	5.3766e-09	-1.71192	-1.00975	2.51758e-06	-1.62354	-1.10053
6723183	chr4:6723183:A:G	2.88679e-08	-1.53805e-10	-1.041	1.42514e-05	-1.53805e-10	-0.990513
6723375	chr4:6723375:G:A	7.55866e-09	-1.67711	-0.703918	3.02124e-06	-1.63289	-0.90881
6723393	chr4:6723393:C:T	2.61087e-08	-1.53805e-10	-1.14146	1.27513e-05	-1.53805e-10	-1.10173
6723430	chr4:6723430:T:A	2.87797e-08	-1.53805e-10	-1.04406	1.41904e-05	-1.53805e-10	-0.994803
6723927	chr4:6723927:T:C	3.85243e-09	-1.69224	-1.36278	1.75819e-06	-1.72186	-1.36122
6724056	chr4:6724056:C:G	1.50568e-08	-1.70073	0.00883038	4.98439e-06	-1.69379	-0.347262
6724376	chr4:6724376:C:T	2.80211e-08	-1.53805e-10	-1.07077	1.22366e-05	-1.53805e-10	-1.14294
6724406	chr4:6724406:C:T	5.47372e-09	-1.39521	-1.30856	2.5157e-06	-1.36107	-1.36375
6724440	chr4:6724440:G:A	5.64873e-09	-1.38042	-1.29187	2.57995e-06	-1.34374	-1.35586
6724442	chr4:6724442:A:T	4.60205e-08	-1.53805e-10	-0.57464	2.71152e-05	-1.53805e-10	-0.347274
6724582	chr4:6724582:C:T	5.01381e-09	-1.41311	-1.37842	2.49894e-06	-1.38106	-1.35045
6724714	chr4:6724714:C:T	1.13549e-08	-0.766739	-1.20734	5.19444e-06	-0.7172	-1.28258
6724733	chr4:6724733:C:T	5.60209e-08	-1.53805e-10	-0.378003	2.89718e-05	-1.53805e-10	-0.281044
6725004	chr4:6725004:G:A	4.43246e-08	-1.53805e-10	-0.612188	2.59951e-05	-1.53805e-10	-0.389459
6725249	chr4:6725249:T:C	9.85852e-09	-1.66254	-0.452856	3.20455e-06	-1.65437	-0.828423
6726165	chr4:6726165:A:G	2.89134e-08	-1.03942	-3.69205e-10	1.21669e-05	-1.14865	-3.69205e-10
6726451	chr4:6726451:T:C	4.58035e-09	-1.70968	-1.17227	2.53446e-06	-1.58281	-1.13458
6726468	chr4:6726468:A:T	5.48862e-08	-1.53805e-10	-0.398465	2.32028e-05	-1.53805e-10	-0.503096
6726490	chr4:6726490:G:A	6.96736e-09	-1.55108	-0.911413	2.71253e-06	-1.61694	-1.03255
6727198	chr4:6727198:G:A	4.06303e-08	-1.53805e-10	-0.699213	1.76749e-05	-1.53805e-10	-0.775223
6727303	chr4:6727303:T:C	1.06678e-08	-1.61232	-0.42418	4.39636e-06	-1.61149	-0.555101
6727328	chr4:6727328:C:T	1.73461e-07	-1.53805e-10	0.752225	9.45252e-05	-1.53805e-10	0.901498
6727377	chr4:6727377:C:T	7.85858e-09	-1.14556	-1.19656	3.22461e-06	-1.16186	-1.31469
6727422	chr4:6727422:C:T	4.05647e-08	-1.53805e-10	-0.700828	2.22695e-05	-1.53805e-10	-0.544148
6727434	chr4:6727434:C:G	4.72909e-08	-1.53805e-10	-0.54741	2.63869e-05	-1.53805e-10	-0.374499
6727482	chr4:6727482:G:A	2.05994e-08	-1.53805e-10	-1.37847	9.74795e-06	-1.53805e-10	-1.37031
6727960	chr4:6727960:T:C	5.33676e-09	-1.45274	-1.27636	2.33569e-06	-1.46019	-1.33887
6728341	chr4:6728341:G:A	5.1732e-09	-1.71955	-1.04068	2.32776e-06	-1.71482	-1.08764
6728380	chr4:6728380:T:A	1.21819e-08	-1.63142	-0.272349	4.5522e-06	-1.53721	-0.594546
6728545	chr4:6728545:C:T	5.86803e-09	-1.72218	-0.912027	2.63051e-06	-1.70788	-0.972309
6728860	chr4:6728860:A:G	5.3075e-08	-1.53805e-10	-0.432021	2.46209e-05	-1.53805e-10	-0.443771
6729172	chr4:6729172:T:C	6.28627e-09	-1.71679	-0.848565	2.7614e-06	-1.7183	-0.913327
6729307	chr4:6729307:G:A	2.2173e-08	-1.53805e-10	-1.30485	1.06281e-05	-1.53805e-10	-1.28387
6729392	chr4:6729392:G:A	2.17426e-08	-1.32445	-3.69205e-10	9.0002e-06	-1.45012	-3.69205e-10
6729463	chr4:6729463:T:G	2.09267e-08	-1.27444	-0.0882599	6.84196e-06	-1.41487	-0.309426
6729909	chr4:6729909:C:G	4.55346e-09	-1.72186	-1.16598	2.13329e-06	-1.70839	-1.18131
6730078	chr4:6730078:C:T	4.09024e-09	-1.64901	-1.34611	1.77218e-06	-1.72256	-1.35259
6730211	chr4:6730211:G:A	1.65691e-08	-1.65829	0.062097	5.32852e-06	-1.67772	-0.296569
6730252	chr4:6730252:A:C	1.15685e-07	-1.53805e-10	0.347141	4.21505e-05	-1.53805e-10	0.093879
6730264	chr4:6730264:T:A	4.51808e-09	-1.71968	-1.17596	2.09762e-06	-1.71369	-1.19288
6730316	chr4:6730316:C:G	2.42283e-08	-1.53805e-10	-1.2162	1.07645e-05	-1.53805e-10	-1.27111
6730696	chr4:6730696:A:T	5.63979e-09	-1.43577	-1.23811	2.30201e-06	-1.64745	-1.16614
6730883	chr4:6730883:C:G	3.79034e-08	-1.53805e-10	-0.768686	1.75249e-05	-1.53805e-10	-0.783747
6730933	chr4:6730933:G:A	4.42619e-09	-1.69132	-1.22487	2.00709e-06	-1.72239	-1.22829
6731198	chr4:6731198:T:C	4.37122e-09	-1.71954	-1.20915	1.92191e-06	-1.70784	-1.28621
6731220	chr4:6731220:G:A	2.11653e-08	-1.53805e-10	-1.35137	1.02237e-05	-1.53805e-10	-1.32266
6731501	chr4:6731501:C:T	2.1579e-08	-1.53805e-10	-1.33201	9.84151e-06	-1.53805e-10	-1.36076
6731507	chr4:6731507:A:T	2.58197e-08	-1.53805e-10	-1.15259	1.32751e-05	-1.53805e-10	-1.06148
6731616	chr4:6731616:T:C	5.48286e-09	-1.7131	-0.988999	2.13648e-06	-1.72104	-1.16717
6731776	chr4:6731776:T:G	3.23207e-08	-1.53805e-10	-0.928019	1.36166e-05	-1.53805e-10	-1.03608
6731834	chr4:6731834:G:T	3.35804e-08	-1.53805e-10	-0.889784	1.39922e-05	-1.53805e-10	-1.00887
6731861	chr4:6731861:G:A	6.06909e-09	-1.72271	-0.87781	2.55738e-06	-1.64502	-1.06337
6731932	chr4:6731932:G:A	9.82037e-09	-1.52555	-0.59372	4.07986e-06	-1.57182	-0.66948
6732069	chr4:6732069:C:A	7.92772e-08	-1.53805e-10	-0.0307762	2.74116e-05	-1.53805e-10	-0.336402
6732090	chr4:6732090:C:T	4.82209e-09	-1.56623	-1.26429	2.79323e-06	-1.37221	-1.24796
6732193	chr4:6732193:C:T	5.2989e-09	-1.48839	-1.24784	3.19275e-06	-1.2562	-1.23029
6732220	chr4:6732220:G:C	5.22819e-09	-1.50707	-1.2426	3.11488e-06	-1.28632	-1.22486
6732265	chr4:6732265:C:T	5.12076e-09	-1.54635	-1.22408	3.00348e-06	-1.3431	-1.2045
6732316	chr4:6732316:G:A	4.76904e-09	-1.60114	-1.24044	2.71748e-06	-1.42545	-1.22221
6732561	chr4:6732561:G:A	4.99507e-09	-1.71908	-1.0762	2.58778e-06	-1.65535	-1.04122
6732569	chr4:6732569:C:G	5.03058e-09	-1.7124	-1.07579	2.44436e-06	-1.71253	-1.04106
6732586	chr4:6732586:G:A	7.38832e-09	-1.72276	-0.681062	3.93199e-06	-1.68467	-0.593551
6732640	chr4:6732640:G:A	4.33795e-09	-1.68449	-1.25183	2.33904e-06	-1.55591	-1.24171
6732652	chr4:6732652:G:A	2.21521e-08	-1.53805e-10	-1.30579	1.0204e-05	-1.53805e-10	-1.32459
6732680	chr4:6732680:C:A	7.96726e-09	-1.70879	-0.619596	3.4609e-06	-1.72063	-0.685204
6732700	chr4:6732700:G:A	4.24277e-09	-1.58173	-1.37678	2.56176e-06	-1.33222	-1.37445
6732998	chr4:6732998:G:T	6.78101e-09	-1.1716	-1.318	4.28788e-06	-0.874973	-1.3166
6733005	chr4:6733005:A:G	1.51337e-08	-0.950176	-0.736624	5.87034e-06	-0.793256	-1.0842
6733116	chr4:6733116:C:T	3.34808e-08	-1.53805e-10	-0.892757	1.44595e-05	-1.53805e-10	-0.976015
6733285	chr4:6733285:G:A	6.67343e-09	-1.41488	-1.09072	2.76417e-06	-1.39117	-1.23945
6733292	chr4:6733292:A:G	6.90143e-09	-1.15489	-1.31711	3.67045e-06	-0.986581	-1.36047
6733357	chr4:6733357:G:A	2.81479e-08	-1.53805e-10	-1.06625	1.15817e-05	-1.53805e-10	-1.19794
6733588	chr4:6733588:G:A	4.2908e-08	-1.53805e-10	-0.64467	2.17757e-05	-1.53805e-10	-0.566574
6733691	chr4:6733691:G:T	5.72029e-09	-1.60198	-1.05773	2.61403e-06	-1.50312	-1.18336
6733719	chr4:6733719:T:C	6.96269e-09	-1.33239	-1.13077	3.82953e-06	-1.12104	-1.18358
6733753	chr4:6733753:C:G	6.51931e-09	-1.4956	-1.03336	3.0143e-06	-1.36118	-1.18282
6733970	chr4:6733970:C:T	4.00758e-09	-1.71923	-1.29631	1.82815e-06	-1.68654	-1.35752
6734008	chr4:6734008:A:G	5.73909e-09	-1.3088	-1.34762	2.53391e-06	-1.40759	-1.31001
6734052	chr4:6734052:C:T	5.28016e-09	-1.66054	-1.07923	2.19827e-06	-1.70263	-1.15707
6734208	chr4:6734208:T:G	1.64558e-08	-1.60305	-3.69205e-10	8.07992e-06	-1.55799	-3.69205e-10
6734337	chr4:6734337:T:C	4.68801e-09	-1.60322	-1.2555	1.82563e-06	-1.70563	-1.33982
6734340	chr4:6734340:C:T	2.25394e-08	-1.53805e-10	-1.28846	1.14577e-05	-1.53805e-10	-1.20871
6734509	chr4:6734509:A:G	2.59462e-08	-1.43976	0.292061	7.6438e-06	-1.5178	-0.0956729
6734512	chr4:6734512:C:T	7.0461e-09	-1.5851	-0.866153	2.43469e-06	-1.64549	-1.11205
6734719	chr4:6734719:T:C	1.11492e-08	-1.71393	-0.278434	4.47722e-06	-1.69616	-0.452209
6734856	chr4:6734856:C:G	5.06334e-09	-1.59709	-1.18461	2.21826e-06	-1.6641	-1.18655
6734859	chr4:6734859:A:G	9.41691e-08	-1.53805e-10	0.141365	5.04117e-05	-1.53805e-10	0.272855
6734926	chr4:6734926:T:A	8.44046e-09	-1.5842	-0.686486	3.43864e-06	-1.63865	-0.773641
6734963	chr4:6734963:C:T	2.06626e-08	-1.53805e-10	-1.3754	9.67912e-06	-1.53805e-10	-1.3774
6734970	chr4:6734970:G:T	2.06616e-08	-1.53805e-10	-1.37545	9.6794e-06	-1.53805e-10	-1.37737
6734985	chr4:6734985:A:C	1.19701e-08	-1.55483	-0.366482	4.64388e-06	-1.61771	-0.494112
6735219	chr4:6735219:C:T	8.89342e-08	-1.53805e-10	0.0841695	3.73616e-05	-1.53805e-10	-0.0267249
6735272	chr4:6735272:A:C	2.35344e-08	-1.53805e-10	-1.24527	1.15907e-05	-1.53805e-10	-1.19716
6735276	chr4:6735276:C:T	1.62064e-08	-1.71828	0.0999618	5.30036e-06	-1.72051	-0.259087
6735358	chr4:6735358:T:C	3.75752e-09	-1.71176	-1.36821	1.81107e-06	-1.67766	-1.37579
6735359	chr4:6735359:G:A	3.7439e-09	-1.71683	-1.36677	1.79282e-06	-1.68832	-1.37526
6735396	chr4:6735396:T:C	2.19194e-08	-1.53805e-10	-1.31636	1.00369e-05	-1.53805e-10	-1.3411
6735614	chr4:6735614:G:A	2.38083e-08	-1.23369	-3.69205e-10	1.25404e-05	-1.11842	-3.69205e-10
6735619	chr4:6735619:A:C	2.42987e-08	-1.53805e-10	-1.21331	1.03869e-05	-1.53805e-10	-1.30682
6735655	chr4:6735655:A:C	2.71763e-08	-1.53805e-10	-1.10138	1.14708e-05	-1.53805e-10	-1.20756
6735685	chr4:6735685:C:T	2.28161e-08	-1.53805e-10	-1.27626	9.99066e-06	-1.53805e-10	-1.34572
6735707	chr4:6735707:A:G	2.2685e-08	-1.53805e-10	-1.28202	9.95868e-06	-1.53805e-10	-1.34892
6735786	chr4:6735786:A:G	2.32094e-08	-1.53805e-10	-1.25917	1.00916e-05	-1.53805e-10	-1.33566
6735793	chr4:6735793:T:C	2.3042e-08	-1.53805e-10	-1.26641	1.0048e-05	-1.53805e-10	-1.34
6735817	chr4:6735817:C:G	2.27708e-08	-1.53805e-10	-1.27825	9.97742e-06	-1.53805e-10	-1.34704
6735882	chr4:6735882:T:C	2.25282e-08	-1.53805e-10	-1.28896	9.9189e-06	-1.53805e-10	-1.35293
6735929	chr4:6735929:A:G	2.50237e-08	-1.53805e-10	-1.1839	1.05836e-05	-1.53805e-10	-1.28806
6736180	chr4:6736180:T:C	2.10986e-08	-1.53805e-10	-1.35452	9.69449e-06	-1.53805e-10	-1.37581
6736302	chr4:6736302:C:T	3.92325e-09	-1.72077	-1.31604	1.83985e-06	-1.71634	-1.32134
6736305	chr4:6736305:G:A	3.97054e-09	-1.71684	-1.30799	1.86406e-06	-1.71068	-1.31393
6736314	chr4:6736314:C:T	1.56318e-08	-1.72254	0.0681181	5.15727e-06	-1.712	-0.294962
6736562	chr4:6736562:A:G	1.9761e-08	-1.55881	0.138798	8.50315e-06	-1.61317	0.106236
6736651	chr4:6736651:C:T	2.44972e-08	-1.53805e-10	-1.20517	1.21439e-05	-1.53805e-10	-1.15054
6736667	chr4:6736667:T:A	2.30403e-08	-1.71896	0.452472	7.26752e-06	-1.71992	0.0559689
6737156	chr4:6737156:C:T	4.98773e-09	-1.55889	-1.23785	2.15467e-06	-1.63989	-1.23984
6737208	chr4:6737208:T:C	4.04892e-09	-1.72275	-1.28252	1.91441e-06	-1.71244	-1.28551
6737293	chr4:6737293:A:T	2.94606e-08	-1.53805e-10	-1.02067	1.29721e-05	-1.53805e-10	-1.08457
6737315	chr4:6737315:C:T	4.73988e-09	-1.61548	-1.23223	1.96827e-06	-1.69847	-1.27174
6737377	chr4:6737377:C:T	2.18674e-08	-1.53805e-10	-1.31873	1.05883e-05	-1.53805e-10	-1.28762
6737404	chr4:6737404:T:C	1.88326e-07	-0.842389	1.67684	3.90079e-05	-1.15988	1.17627
6737419	chr4:6737419:T:C	2.45801e-08	-1.53805e-10	-1.20179	1.21915e-05	-1.53805e-10	-1.14663
6737468	chr4:6737468:G:A	5.44139e-09	-1.7221	-0.987591	2.25498e-06	-1.72277	-1.11145
6737594	chr4:6737594:T:C	2.31174e-08	-1.72105	0.457905	7.31826e-06	-1.71732	0.0603292
6737857	chr4:6737857:G:A	2.10448e-08	-1.53805e-10	-1.35707	1.00786e-05	-1.53805e-10	-1.33695
6737893	chr4:6737893:C:T	2.06528e-08	-1.53805e-10	-1.37588	9.67906e-06	-1.53805e-10	-1.3774
6738066	chr4:6738066:T:A	2.06461e-08	-1.53805e-10	-1.3762	9.84537e-06	-1.53805e-10	-1.36037
6738291	chr4:6738291:A:G	2.22001e-08	-1.55364	0.250014	9.4594e-06	-1.60986	0.209496
6738320	chr4:6738320:C:G	6.28803e-09	-1.62598	-0.939101	2.33594e-06	-1.70365	-1.09531
6738387	chr4:6738387:G:A	6.85627e-08	-0.175979	-3.69205e-10	4.56222e-05	0.173026	-3.69205e-10
6738412	chr4:6738412:C:T	5.55486e-09	-1.72276	-0.966296	2.30591e-06	-1.72232	-1.08957
6738519	chr4:6738519:T:C	1.00496e-08	-1.69987	-0.396327	3.18725e-06	-1.72222	-0.765992
6738561	chr4:6738561:TATA:T	1.67841e-08	-1.68671	0.103416	5.32212e-06	-1.72239	-0.253102
6738570	chr4:6738570:A:G	2.26699e-08	-1.53805e-10	-1.28269	1.05372e-05	-1.53805e-10	-1.29246
6738629	chr4:6738629:T:C	1.53783e-08	-1.67887	0.00809498	4.93377e-06	-1.72116	-0.330101
6739121	chr4:6739121:C:T	4.29988e-08	-1.53805e-10	-0.642556	1.54267e-05	-1.53805e-10	-0.91127
6739241	chr4:6739241:C:T	4.10837e-08	-1.53805e-10	-0.688116	2.21122e-05	-1.53805e-10	-0.551237
6739291	chr4:6739291:G:A	2.57349e-08	-1.53805e-10	-1.15588	1.28447e-05	-1.53805e-10	-1.09444
6739349	chr4:6739349:C:T	8.10421e-09	-1.24851	-1.06284	3.59572e-06	-1.47224	-0.895382
6739595	chr4:6739595:T:C	2.11537e-08	-1.53805e-10	-1.35191	9.76123e-06	-1.53805e-10	-1.36895
6739803	chr4:6739803:A:G	2.25392e-08	-1.53805e-10	-1.28847	1.00518e-05	-1.53805e-10	-1.33962
6740297	chr4:6740297:T:C	3.0344e-08	-1.72257	0.731439	1.00283e-05	-1.70595	0.363993
6740588	chr4:6740588:A:G	1.64413e-07	-0.888226	1.58688	6.55954e-05	-0.820633	1.35677
6740602	chr4:6740602:C:T	1.39205e-08	-1.09289	-0.677476	7.17321e-06	-1.04856	-0.628458
6740613	chr4:6740613:T:A	3.04991e-08	-1.53805e-10	-0.986029	1.35025e-05	-1.53805e-10	-1.0445
6740681	chr4:6740681:A:G	2.10043e-08	-1.53805e-10	-1.359	1.0177e-05	-1.53805e-10	-1.32724
6740762	chr4:6740762:C:T	6.27262e-08	-1.53805e-10	-0.264948	2.11134e-05	-1.53805e-10	-0.59746
6740888	chr4:6740888:G:T	6.18776e-08	-1.53805e-10	-0.278569	2.08879e-05	-1.53805e-10	-0.608197
6741013	chr4:6741013:T:C	2.5017e-08	-1.53805e-10	-1.18417	1.067e-05	-1.53805e-10	-1.27993
6741044	chr4:6741044:C:T	6.89318e-09	-1.59414	-0.879049	2.59423e-06	-1.65542	-1.03866
6741072	chr4:6741072:G:A	4.19251e-09	-1.59236	-1.37807	1.8011e-06	-1.68492	-1.37405
6741114	chr4:6741114:C:T	5.57129e-08	-1.53805e-10	-0.383515	1.91387e-05	-1.53805e-10	-0.695654
6741115	chr4:6741115:G:A	4.1778e-09	-1.59731	-1.37663	1.79058e-06	-1.68671	-1.37811
6741150	chr4:6741150:C:G	8.08607e-09	-1.33342	-0.980161	3.72048e-06	-1.53317	-0.800344
6741628	chr4:6741628:G:C	2.35243e-08	-1.53805e-10	-1.24569	1.18628e-05	-1.53805e-10	-1.17396
6741699	chr4:6741699:A:T	3.02556e-08	-1.53805e-10	-0.994047	1.25322e-05	-1.53805e-10	-1.11907
6741720	chr4:6741720:C:A	3.79867e-08	-1.58004	0.813553	1.36254e-05	-1.59394	0.558511
6741751	chr4:6741751:T:C	1.64945e-07	-1.53805e-10	0.701886	6.60329e-05	-1.53805e-10	0.542785
6741911	chr4:6741911:A:G	4.07725e-08	-1.60821	0.912487	1.49057e-05	-1.62096	0.675334
6741915	chr4:6741915:C:CAAAA	3.06687e-08	-1.61228	0.631792	1.11811e-05	-1.62473	0.391586
6742055	chr4:6742055:C:T	4.34753e-08	-1.5909	0.959366	1.587e-05	-1.60459	0.721653
6742183	chr4:6742183:G:A	3.93828e-08	-1.52304	0.79264	1.44306e-05	-1.54178	0.563761
6742189	chr4:6742189:T:C	9.88288e-09	-1.61765	-0.495277	3.25706e-06	-1.69653	-0.770017
6742239	chr4:6742239:T:C	8.00797e-09	-1.13639	-1.1869	3.29882e-06	-1.38797	-1.06583
6742252	chr4:6742252:T:A	7.18433e-09	-1.24037	-1.19146	3.05399e-06	-1.46838	-1.06254
6742389	chr4:6742389:C:T	2.10061e-08	-1.53805e-10	-1.35892	1.01839e-05	-1.53805e-10	-1.32656
6742422	chr4:6742422:G:A	2.06212e-08	-1.53805e-10	-1.37741	9.66929e-06	-1.53805e-10	-1.37841
6742423	chr4:6742423:C:T	3.88706e-09	-1.71846	-1.32762	1.83239e-06	-1.72142	-1.32032
6742463	chr4:6742463:T:C	2.1405e-08	-1.53805e-10	-1.3401	1.04837e-05	-1.53805e-10	-1.29755
6742485	chr4:6742485:G:T	1.54201e-08	-1.66806	-3.69205e-10	7.46333e-06	-1.63737	-3.69205e-10
6742591	chr4:6742591:G:A	2.09943e-08	-1.35948	-3.69205e-10	1.13858e-05	-1.215	-3.69205e-10
6742601	chr4:6742601:G:A	5.15883e-08	-1.53805e-10	-0.460433	1.79556e-05	-1.53805e-10	-0.759464
6742619	chr4:6742619:C:T	2.35861e-08	-1.53805e-10	-1.24307	1.17748e-05	-1.53805e-10	-1.18141
6742778	chr4:6742778:A:AT	2.48383e-08	-1.53805e-10	-1.19134	1.06145e-05	-1.53805e-10	-1.28515
6743017	chr4:6743017:T:C	4.3187e-09	-1.61508	-1.3257	1.91768e-06	-1.68881	-1.30744
6743119	chr4:6743119:T:G	2.0378e-08	-1.72115	0.331876	6.54493e-06	-1.69882	-0.0698621
6743375	chr4:6743375:T:C	2.09496e-08	-1.53805e-10	-1.36161	1.01406e-05	-1.53805e-10	-1.33082
6743378	chr4:6743378:T:C	6.07113e-08	-1.53805e-10	-0.297597	2.55081e-05	-1.53805e-10	-0.408373
6743382	chr4:6743382:T:G	3.53229e-08	-1.53805e-10	-0.839195	1.80882e-05	-1.53805e-10	-0.752109
6743388	chr4:6743388:A:G	2.23544e-08	-1.53805e-10	-1.2967	1.02123e-05	-1.53805e-10	-1.32378
6743415	chr4:6743415:A:G	4.78431e-09	-1.56401	-1.27438	2.0746e-06	-1.66694	-1.25066
6743725	chr4:6743725:C:T	4.88472e-09	-1.5193	-1.29832	2.08961e-06	-1.63479	-1.2756
6743728	chr4:6743728:A:G	4.70805e-08	-1.53805e-10	-0.551867	1.65859e-05	-1.53805e-10	-0.838816
6743747	chr4:6743747:A:G	5.44212e-09	-1.39177	-1.31779	2.46991e-06	-1.46011	-1.28308
6743923	chr4:6743923:A:C	4.64478e-09	-1.56135	-1.30663	2.01737e-06	-1.66077	-1.2848
6744019	chr4:6744019:T:C	4.7089e-07	2.58124	-0.830339	0.000129374	2.29	-1.07466
6744042	chr4:6744042:A:G	4.10315e-09	-1.62974	-1.36224	1.87122e-06	-1.6774	-1.34338
6744107	chr4:6744107:A:T	2.5638e-08	-1.53805e-10	-1.15965	1.36467e-05	-1.53805e-10	-1.03387
6744186	chr4:6744186:A:G	4.95585e-09	-1.49972	-1.30344	2.10737e-06	-1.62072	-1.28121
6744294	chr4:6744294:T:C	3.69903e-08	-1.53805e-10	-0.793071	1.54647e-05	-1.53805e-10	-0.908808
6744327	chr4:6744327:C:T	2.75098e-08	-1.53805e-10	-1.08918	1.34893e-05	-1.53805e-10	-1.04547
6744329	chr4:6744329:A:G	9.439e-09	-1.10217	-1.05671	4.09388e-06	-1.35618	-0.881692
6744387	chr4:6744387:G:C	4.51186e-09	-1.546	-1.35102	2.08275e-06	-1.58752	-1.32616
6744426	chr4:6744426:A:C	5.03636e-09	-1.45461	-1.33243	2.09953e-06	-1.59112	-1.31454
6744462	chr4:6744462:A:G	4.86756e-09	-1.51642	-1.30471	2.07869e-06	-1.63279	-1.28284
6744515	chr4:6744515:T:C	8.65462e-09	-1.6199	-0.625736	3.49076e-06	-1.67571	-0.721543
6744551	chr4:6744551:T:C	4.66414e-09	-1.48642	-1.37741	1.9268e-06	-1.61442	-1.37709
6744669	chr4:6744669:A:AAAG	2.6232e-08	-1.53805e-10	-1.13675	1.33838e-05	-1.53805e-10	-1.05332
6744748	chr4:6744748:A:G	2.20972e-08	-1.53805e-10	-1.30828	1.04606e-05	-1.53805e-10	-1.29976
6744853	chr4:6744853:T:A	6.19788e-09	-1.47089	-1.10863	2.70673e-06	-1.60188	-1.04974
6744910	chr4:6744910:T:G	6.19276e-09	-1.58249	-0.99786	4.61709e-06	-1.3456	-0.772003
6744950	chr4:6744950:G:A	1.1005e-07	-1.53805e-10	0.297211	5.93002e-05	-1.53805e-10	0.435245
6745132	chr4:6745132:T:A	5.94637e-07	-1.52641	3.51064	0.000141717	-1.40029	2.70676
6745398	chr4:6745398:G:A	2.20909e-08	-1.53805e-10	-1.30856	1.069e-05	-1.53805e-10	-1.27806
6745401	chr4:6745401:AC:A	8.22559e-08	-1.53805e-10	0.00610787	3.25375e-05	-1.53805e-10	-0.164975
6745451	chr4:6745451:T:C	9.77462e-07	3.10272	-0.621489	0.000255261	2.79602	-0.901103
6745484	chr4:6745484:C:T	1.20825e-08	-1.66839	-0.243575	3.82429e-06	-1.65145	-0.654546
6745565	chr4:6745565:A:G	4.27384e-08	-1.29504	0.646406	1.32387e-05	-1.46242	0.3982
6745647	chr4:6745647:G:A	4.69434e-09	-1.60033	-1.25704	1.9399e-06	-1.69702	-1.28771
6745675	chr4:6745675:C:T	7.88144e-09	-1.57439	-0.764829	3.23236e-06	-1.685	-0.789155
6745678	chr4:6745678:T:C	8.60959e-09	-1.62334	-0.627513	3.61399e-06	-1.70708	-0.655472
6745699	chr4:6745699:T:C	2.52881e-08	-1.53805e-10	-1.1734	1.08907e-05	-1.53805e-10	-1.25946
6745713	chr4:6745713:G:T	5.88991e-09	-1.7227	-0.907789	2.12865e-06	-1.71578	-1.1761
6745821	chr4:6745821:C:T	2.08952e-08	-1.53805e-10	-1.36421	1.00063e-05	-1.53805e-10	-1.34415
6745830	chr4:6745830:G:A	2.04617e-07	-1.53805e-10	0.917413	0.000112815	-1.53805e-10	1.07838
6746153	chr4:6746153:C:T	8.51328e-07	2.97124	-0.628171	0.000220312	2.65637	-0.908693
6746261	chr4:6746261:C:A	2.64854e-08	-1.53805e-10	-1.12713	1.34661e-05	-1.53805e-10	-1.04719
6746340	chr4:6746340:G:A	5.90489e-09	-1.67227	-0.955678	3.38342e-06	-1.68212	-0.746363
6746342	chr4:6746342:C:T	6.05006e-09	-1.66714	-0.936522	3.47989e-06	-1.67759	-0.722784
6746599	chr4:6746599:G:A	4.02894e-09	-1.68976	-1.32046	2.01517e-06	-1.69827	-1.24839
6747044	chr4:6747044:C:T	6.07177e-09	-1.24328	-1.3568	2.45073e-06	-1.37982	-1.37116
6747287	chr4:6747287:C:G	1.0282e-06	-1.49164	4.02348	0.000245754	-1.36203	3.21899
6747419	chr4:6747419:A:G	1.39002e-07	0.530761	-3.69205e-10	2.9734e-05	-0.255078	-3.69205e-10
6747483	chr4:6747483:T:A	2.06182e-08	-1.53805e-10	-1.37755	9.67914e-06	-1.53805e-10	-1.3774
6748910	chr4:6748910:C:T	2.06948e-08	-1.53805e-10	-1.37385	9.66882e-06	-1.53805e-10	-1.37846
6749048	chr4:6749048:A:G	2.04225e-08	-0.417287	-0.969804	7.69586e-06	-0.371597	-1.23509
6749063	chr4:6749063:C:T	7.83962e-09	-1.23116	-1.11338	3.3925e-06	-1.08465	-1.34115
6749264	chr4:6749264:T:C	2.99869e-08	-0.177356	-0.825611	1.10212e-05	-0.126263	-1.12128
6749341	chr4:6749341:T:A	3.08352e-08	-0.0807141	-0.894357	1.15953e-05	-0.0294895	-1.16728
6749539	chr4:6749539:T:G	2.21502e-08	-1.53805e-10	-1.30588	9.85936e-06	-1.53805e-10	-1.35895
6749605	chr4:6749605:T:C	8.1792e-09	-1.01313	-1.289	4.11153e-06	-0.859512	-1.37406
6749698	chr4:6749698:C:T	2.64576e-08	-1.53805e-10	-1.12818	1.16473e-05	-1.53805e-10	-1.19229
6749869	chr4:6749869:C:G	5.5176e-09	-1.69365	-1.00213	2.39062e-06	-1.71276	-1.06306
6749970	chr4:6749970:A:G	5.26126e-08	0.366161	-0.806934	1.93325e-05	0.426467	-1.11205
6750012	chr4:6750012:G:A	2.43034e-08	-1.53805e-10	-1.21311	1.11533e-05	-1.53805e-10	-1.23563
6750057	chr4:6750057:G:A	2.7567e-08	-1.53805e-10	-1.08711	1.20894e-05	-1.53805e-10	-1.15504
6750212	chr4:6750212:C:T	2.87083e-07	-1.53805e-10	1.25604	0.000119364	-1.53805e-10	1.13481
6750485	chr4:6750485:G:T	2.8379e-08	-1.53805e-10	-1.05808	1.2763e-05	-1.53805e-10	-1.10082
6750904	chr4:6750904:C:T	8.84302e-09	-1.03314	-1.19096	3.47962e-06	-1.16554	-1.2349
6751025	chr4:6751025:G:A	2.36051e-08	-1.53805e-10	-1.24226	1.0856e-05	-1.53805e-10	-1.26265
6751154	chr4:6751154:G:A	5.45271e-09	-1.35662	-1.35099	3.01121e-06	-1.17343	-1.37159
6751182	chr4:6751182:T:C	2.08628e-08	-1.53805e-10	-1.36576	9.69404e-06	-1.53805e-10	-1.37586
6751567	chr4:6751567:C:G	2.021e-08	-1.055	-0.342545	5.83537e-06	-1.18231	-0.701117
6751607	chr4:6751607:G:C	2.01584e-08	-1.19349	-0.20662	5.73236e-06	-1.30929	-0.591949
6751673	chr4:6751673:A:G	1.17391e-08	-0.569758	-1.37104	6.83354e-06	-0.36604	-1.35948
6751695	chr4:6751695:C:T	8.64723e-08	0.0560972	-3.69205e-10	1.95175e-05	-0.676056	-3.69205e-10
6751704	chr4:6751704:T:C	9.627e-08	-1.53805e-10	0.163429	6.54131e-05	-1.53805e-10	0.533355
6751744	chr4:6751744:C:T	1.37668e-08	-0.525806	-1.25566	7.15043e-06	-0.317242	-1.36295
6751773	chr4:6751773:G:A	1.44336e-08	-0.355895	-1.37827	9.38343e-06	-0.0315449	-1.37688
6751961	chr4:6751961:G:T	2.26235e-08	-1.06456	-0.220178	6.38957e-06	-1.19218	-0.600522
6752312	chr4:6752312:C:A	5.80995e-09	-1.35577	-1.28838	3.76163e-06	-1.17056	-1.15196
6752519	chr4:6752519:C:T	2.0624e-08	-1.53805e-10	-1.37727	9.67631e-06	-1.53805e-10	-1.37769
6752843	chr4:6752843:A:G	7.53292e-09	-1.02353	-1.36092	3.00551e-06	-1.16857	-1.37835
6752974	chr4:6752974:G:A	5.38928e-09	-1.40055	-1.31877	3.38932e-06	-1.22523	-1.20151
6753120	chr4:6753120:G:C	4.06912e-08	-0.386332	-0.311384	2.15728e-05	-0.0730764	-0.502861
6753460	chr4:6753460:G:T	2.41909e-08	-1.53805e-10	-1.21775	1.16279e-05	-1.53805e-10	-1.19396
6753483	chr4:6753483:C:T	2.21346e-08	-1.53805e-10	-1.30659	9.95951e-06	-1.53805e-10	-1.34884
6753597	chr4:6753597:G:A	5.58344e-09	-1.37015	-1.31377	3.54096e-06	-1.18856	-1.19441
6753612	chr4:6753612:T:C	2.16818e-08	-1.53805e-10	-1.32726	9.8511e-06	-1.53805e-10	-1.35978
6754132	chr4:6754132:C:T	4.95958e-09	-1.45339	-1.34901	3.07686e-06	-1.29301	-1.23045
6754341	chr4:6754341:G:T	2.07096e-08	-1.53805e-10	-1.37313	9.84193e-06	-1.53805e-10	-1.36072
6754541	chr4:6754541:G:C	2.31085e-07	-1.53805e-10	1.03906	8.70965e-05	-1.53805e-10	0.819649
6754641	chr4:6754641:AG:A	3.8621e-08	-1.53805e-10	-0.749932	1.76073e-05	-1.53805e-10	-0.779057
6755029	chr4:6755029:A:G	3.0731e-08	-1.53805e-10	-0.978455	1.69167e-05	-1.53805e-10	-0.819067
6755170	chr4:6755170:T:C	4.47359e-09	-1.53418	-1.37136	2.12318e-06	-1.5371	-1.35735
6755457	chr4:6755457:T:C	3.89537e-09	-1.71575	-1.32818	1.79409e-06	-1.71552	-1.34735
6755516	chr4:6755516:T:A	9.2408e-08	-1.53805e-10	0.122487	3.50692e-05	-1.53805e-10	-0.0900452
6755594	chr4:6755594:C:T	8.01958e-09	-1.44808	-0.873763	3.71482e-06	-1.38972	-0.945322
6755761	chr4:6755761:C:T	9.06088e-09	-1.5126	-0.687161	4.72556e-06	-1.51705	-0.577337
6756277	chr4:6756277:A:G	1.52764e-08	-1.67742	-3.69205e-10	7.65524e-06	-1.61198	-3.69205e-10
6756295	chr4:6756295:T:C	5.58076e-09	-1.42	-1.2644	3.04693e-06	-1.30574	-1.22749
6756449	chr4:6756449:G:A	1.27097e-07	0.441221	-3.69205e-10	2.63519e-05	-0.375826	-3.69205e-10
6756606	chr4:6756606:C:T	2.36876e-08	-1.53805e-10	-1.23877	1.05434e-05	-1.53805e-10	-1.29186
6756614	chr4:6756614:T:A	2.44559e-08	-1.53805e-10	-1.20685	1.02887e-05	-1.53805e-10	-1.31632
6756675	chr4:6756675:A:T	2.73853e-08	-1.53805e-10	-1.09372	1.3649e-05	-1.53805e-10	-1.0337
6756808	chr4:6756808:G:A	2.90929e-08	-1.03323	-3.69205e-10	1.20062e-05	-1.16194	-3.69205e-10
6756840	chr4:6756840:T:A	9.04467e-09	-1.52228	-0.679274	4.46701e-06	-1.52333	-0.627315
6756881	chr4:6756881:T:C	2.63811e-08	-1.53805e-10	-1.13108	1.31087e-05	-1.53805e-10	-1.0741
6757162	chr4:6757162:A:G	6.26988e-09	-1.58931	-0.97866	2.97304e-06	-1.58736	-0.970423
6757402	chr4:6757402:G:T	2.16004e-08	-1.53805e-10	-1.33102	9.69808e-06	-1.53805e-10	-1.37544
6757699	chr4:6757699:G:A	6.04646e-09	-1.34905	-1.25521	2.30424e-06	-1.48954	-1.32308
6757726	chr4:6757726:C:T	6.49063e-09	-1.72239	-0.810983	2.65004e-06	-1.7188	-0.953997
6757869	chr4:6757869:A:T	2.06014e-08	-1.53805e-10	-1.37837	9.69194e-06	-1.53805e-10	-1.37607
6757911	chr4:6757911:C:T	8.06067e-09	-1.71426	-0.602475	3.15697e-06	-1.72268	-0.775077
6757992	chr4:6757992:A:C	2.15254e-08	-1.53805e-10	-1.33449	1.02903e-05	-1.53805e-10	-1.31617
6758339	chr4:6758339:A:C	1.03837e-08	-1.51664	-0.546858	5.07958e-06	-1.51917	-0.502967
6758947	chr4:6758947:G:A	1.43644e-08	-1.6511	-0.0878746	5.54791e-06	-1.60907	-0.324878
6759012	chr4:6759012:C:T	2.68689e-08	-1.53805e-10	-1.11276	1.33636e-05	-1.53805e-10	-1.05484
6759326	chr4:6759326:G:T	6.74616e-09	-1.11695	-1.37781	2.66462e-06	-1.30218	-1.36512
6759345	chr4:6759345:A:G	8.45345e-09	-0.89402	-1.37513	5.0687e-06	-0.65621	-1.36807
6759373	chr4:6759373:T:C	3.25799e-08	-1.53805e-10	-0.920032	1.66345e-05	-1.53805e-10	-0.835889
6759759	chr4:6759759:G:A	4.22214e-08	-1.53805e-10	-0.660799	1.84035e-05	-1.53805e-10	-0.734828
6759770	chr4:6759770:C:T	2.1038e-08	-1.53805e-10	-1.3574	1.01089e-05	-1.53805e-10	-1.33395
6759775	chr4:6759775:G:A	2.40477e-08	-1.53805e-10	-1.22369	1.15303e-05	-1.53805e-10	-1.20239
6759901	chr4:6759901:T:C	3.18359e-08	-1.53805e-10	-0.943133	1.61485e-05	-1.53805e-10	-0.865541
6759992	chr4:6759992:A:C	3.54149e-08	-1.53805e-10	-0.836594	1.52083e-05	-1.53805e-10	-0.925527
6760005	chr4:6760005:G:A	4.28769e-09	-1.71241	-1.23557	1.86162e-06	-1.72234	-1.30358
6760223	chr4:6760223:G:T	5.98424e-09	-1.27114	-1.34345	2.56714e-06	-1.42641	-1.27817
6760329	chr4:6760329:C:T	2.12422e-08	-1.53805e-10	-1.34774	9.75357e-06	-1.53805e-10	-1.36973
6760380	chr4:6760380:A:G	1.04379e-08	-1.52344	-0.534838	4.49334e-06	-1.29856	-0.846214
6760456	chr4:6760456:T:C	2.46331e-08	-1.53805e-10	-1.19964	1.03363e-05	-1.53805e-10	-1.31171
6760562	chr4:6760562:T:C	2.74911e-08	-1.53805e-10	-1.08986	1.37478e-05	-1.53805e-10	-1.02649
6760684	chr4:6760684:C:T	1.32341e-08	-1.50378	-0.317146	8.00139e-06	-1.25546	-0.31229
6760876	chr4:6760876:A:G	1.0093e-08	-0.768598	-1.32329	5.24939e-06	-0.77292	-1.21634
6761052	chr4:6761052:A:G	6.00881e-09	-1.65752	-0.952986	2.90171e-06	-1.4871	-1.09497
6761268	chr4:6761268:T:C	9.63373e-09	-1.46517	-0.673288	3.76267e-06	-1.33148	-0.990762
6761388	chr4:6761388:C:T	1.74904e-08	-1.72103	0.178958	6.29653e-06	-1.54262	-0.264746
6761445	chr4:6761445:A:T	9.97971e-09	-1.53258	-0.570591	4.07685e-06	-1.47175	-0.770298
6761631	chr4:6761631:A:G	3.80325e-08	-1.6777	0.912415	1.40267e-05	-1.69045	0.684039
6762110	chr4:6762110:G:A	1.20849e-08	-1.66338	-0.248392	7.10888e-06	-1.6733	-0.0127195
6762145	chr4:6762145:G:A	2.98437e-08	-1.53805e-10	-1.00775	1.50483e-05	-1.53805e-10	-0.936103
6762232	chr4:6762232:T:G	7.78719e-09	-1.71973	-0.631516	3.88948e-06	-1.71975	-0.569347
6762693	chr4:6762693:G:A	1.42727e-08	-0.456319	-1.28906	6.32059e-06	-0.443105	-1.36045
6762961	chr4:6762961:G:A	4.30903e-07	-1.53805e-10	1.66216	0.000178952	-1.53805e-10	1.53975
6763086	chr4:6763086:G:C	2.163e-08	-1.53805e-10	-1.32965	9.89078e-06	-1.53805e-10	-1.35577
6763273	chr4:6763273:A:G	5.17207e-09	-1.54284	-1.21761	2.42646e-06	-1.47918	-1.28176
6763337	chr4:6763337:C:T	2.62001e-08	-1.53805e-10	-1.13796	1.29648e-05	-1.53805e-10	-1.08513
6763654	chr4:6763654:G:A	4.98558e-09	-1.44991	-1.34726	3.0036e-06	-1.17348	-1.37408
6763677	chr4:6763677:G:A	1.18589e-08	-0.560462	-1.37018	5.66081e-06	-0.542508	-1.37129
6763783	chr4:6763783:C:G	2.06597e-08	-1.53805e-10	-1.37554	9.67414e-06	-1.53805e-10	-1.37791
6763859	chr4:6763859:A:G	2.5245e-08	-1.53805e-10	-1.1751	1.10916e-05	-1.53805e-10	-1.24118
6763946	chr4:6763946:C:T	2.59169e-08	-1.53805e-10	-1.14883	1.1593e-05	-1.53805e-10	-1.19697
6764101	chr4:6764101:AAACAC:A	2.59968e-08	-1.53805e-10	-1.14575	1.13198e-05	-1.53805e-10	-1.22081
6764149	chr4:6764149:A:G	3.55003e-08	-0.834185	-3.69205e-10	1.9299e-05	-0.687315	-3.69205e-10
6764175	chr4:6764175:T:G	1.58381e-08	-0.826356	-0.814949	5.61282e-06	-0.849344	-1.07297
6764179	chr4:6764179:C:T	5.73998e-09	-1.49681	-1.15946	2.85689e-06	-1.25741	-1.34023
6764307	chr4:6764307:T:C	2.40446e-08	-1.22382	-3.69205e-10	1.32557e-05	-1.06294	-3.69205e-10
6764437	chr4:6764437:A:G	2.12371e-08	-1.53805e-10	-1.34798	1.02243e-05	-1.53805e-10	-1.3226
6764455	chr4:6764455:A:G	2.12272e-08	-1.53805e-10	-1.34844	1.0218e-05	-1.53805e-10	-1.32321
6764918	chr4:6764918:C:A	4.34989e-08	-0.630991	-3.69205e-10	2.40313e-05	-0.468013	-3.69205e-10
6765089	chr4:6765089:A:G	8.2486e-09	-1.65207	-0.641611	4.67962e-06	-1.66318	-0.440977
6765260	chr4:6765260:T:C	4.18949e-08	-1.53805e-10	-0.668563	1.82778e-05	-1.53805e-10	-0.741682
6765335	chr4:6765335:C:T	2.13521e-08	-1.53805e-10	-1.34258	1.02983e-05	-1.53805e-10	-1.31539
6765388	chr4:6765388:C:A	1.94574e-08	-1.51455	0.0790525	6.52886e-06	-1.27655	-0.494588
6765439	chr4:6765439:A:C	2.18688e-08	-1.53805e-10	-1.31867	1.06652e-05	-1.53805e-10	-1.28038
6765609	chr4:6765609:C:T	1.46468e-08	-1.70332	-0.0161803	7.34862e-06	-1.59209	-0.0607633
6765675	chr4:6765675:T:C	2.19734e-08	-0.715908	-0.597986	7.62794e-06	-0.743067	-0.872484
6765684	chr4:6765684:C:T	4.20382e-09	-1.71241	-1.25533	2.15e-06	-1.58501	-1.29689
6765701	chr4:6765701:A:G	1.59196e-08	-1.63617	-3.69205e-10	8.06693e-06	-1.5596	-3.69205e-10
6765702	chr4:6765702:A:G	1.94796e-06	-1.53805e-10	3.17081	0.000771686	-1.53805e-10	3.00121
6765705	chr4:6765705:A:G	2.05435e-08	-1.38118	-3.69205e-10	1.07702e-05	-1.27059	-3.69205e-10
6765824	chr4:6765824:G:A	5.20459e-09	-1.7148	-1.03938	2.71176e-06	-1.59627	-1.0535
6765839	chr4:6765839:T:A	4.33782e-09	-1.72115	-1.21521	2.13101e-06	-1.62738	-1.26339
6766065	chr4:6766065:G:A	2.60545e-08	-1.53805e-10	-1.14354	1.36016e-05	-1.53805e-10	-1.03718
6766095	chr4:6766095:A:ATCC	4.27985e-08	-0.647225	-3.69205e-10	2.3625e-05	-0.485063	-3.69205e-10
6766244	chr4:6766244:G:A	2.09494e-08	-1.53805e-10	-1.36162	9.67169e-06	-1.53805e-10	-1.37816
6766264	chr4:6766264:C:A	3.56363e-08	-0.830362	-3.69205e-10	1.94128e-05	-0.681434	-3.69205e-10
6766314	chr4:6766314:T:C	5.97538e-09	-1.71335	-0.90273	2.52241e-06	-1.68297	-1.03919
6766492	chr4:6766492:G:A	2.26077e-08	-1.53805e-10	-1.28544	1.02619e-05	-1.53805e-10	-1.31893
6766603	chr4:6766603:G:A	2.07176e-08	-1.53805e-10	-1.37274	9.67211e-06	-1.53805e-10	-1.37812
6766622	chr4:6766622:C:T	2.07289e-08	-1.53805e-10	-1.3722	9.67096e-06	-1.53805e-10	-1.37824
6766744	chr4:6766744:C:T	1.76914e-06	-1.53805e-10	3.07452	0.000692823	-1.53805e-10	2.89341
6766951	chr4:6766951:C:A	2.12637e-08	-1.53805e-10	-1.34673	9.78476e-06	-1.53805e-10	-1.36654
6767092	chr4:6767092:C:T	5.97295e-08	-1.53805e-10	-0.3139	3.41227e-05	-1.53805e-10	-0.117407
6767109	chr4:6767109:T:C	4.55362e-08	-0.58522	-3.69205e-10	2.53529e-05	-0.414474	-3.69205e-10
6767161	chr4:6767161:G:A	2.12225e-08	-1.53805e-10	-1.34866	1.01958e-05	-1.53805e-10	-1.3254
6767201	chr4:6767201:G:A	3.99735e-08	-1.7201	1.00458	1.87418e-05	-1.68894	0.972326
6767262	chr4:6767262:G:A	2.60197e-08	-1.53805e-10	-1.14487	1.13095e-05	-1.53805e-10	-1.22173
6767657	chr4:6767657:T:C	6.07595e-09	-1.50438	-1.09501	2.98781e-06	-1.4314	-1.12143
6767778	chr4:6767778:G:A	2.10414e-07	-0.305113	1.25046	0.000109473	-0.103605	1.15191
6767818	chr4:6767818:T:G	6.95397e-09	-1.72174	-0.742678	3.10894e-06	-1.71718	-0.795912
6767848	chr4:6767848:A:T	3.52521e-08	-1.53805e-10	-0.841201	1.9751e-05	-1.53805e-10	-0.664164
6768155	chr4:6768155:G:A	8.06297e-08	-1.53805e-10	-0.01386	3.29621e-05	-1.53805e-10	-0.152009
6768294	chr4:6768294:G:C	3.85269e-08	-0.752372	-3.69205e-10	2.11931e-05	-0.593694	-3.69205e-10
6768358	chr4:6768358:T:C	3.74857e-08	-1.53805e-10	-0.779768	2.11739e-05	-1.53805e-10	-0.594599
6768598	chr4:6768598:G:A	4.23372e-08	-1.53805e-10	-0.658061	2.31593e-05	-1.53805e-10	-0.504973
6768716	chr4:6768716:T:C	2.26296e-08	-1.53805e-10	-1.28447	1.02364e-05	-1.53805e-10	-1.32142
6769217	chr4:6769217:T:C	5.87632e-08	-1.45627	1.12606	1.15027e-05	-1.60656	0.401772
6769305	chr4:6769305:T:C	5.26485e-09	-1.61851	-1.12416	2.09811e-06	-1.67858	-1.22775
6769729	chr4:6769729:T:G	2.63036e-08	-1.53805e-10	-1.13402	1.07529e-05	-1.53805e-10	-1.27219
6769764	chr4:6769764:G:C	5.84627e-09	-1.28048	-1.35744	3.57644e-06	-0.996412	-1.37659
6770019	chr4:6770019:T:A	2.08698e-08	-1.53805e-10	-1.36542	9.68771e-06	-1.53805e-10	-1.37651
6770059	chr4:6770059:C:T	2.15021e-08	-1.53805e-10	-1.33558	9.86383e-06	-1.53805e-10	-1.35849
6770302	chr4:6770302:G:A	2.06012e-08	-1.53805e-10	-1.37838	9.70631e-06	-1.53805e-10	-1.37459
6770834	chr4:6770834:T:C	1.98466e-08	-1.4157	-3.69205e-10	1.02343e-05	-1.32163	-3.69205e-10
6770959	chr4:6770959:T:C	3.72214e-09	-1.72159	-1.36784	1.78325e-06	-1.71444	-1.35449
6771210	chr4:6771210:C:T	1.46704e-07	-1.17571	1.7604	5.66149e-05	-0.942359	1.33126
6771221	chr4:6771221:T:C	1.43187e-07	-1.53805e-10	0.560425	5.11992e-05	-1.53805e-10	0.288356
6771346	chr4:6771346:T:C	5.54669e-08	-1.53805e-10	-0.38794	2.74713e-05	-1.53805e-10	-0.334227
6771622	chr4:6771622:C:T	2.17428e-08	-1.53805e-10	-1.32444	9.98642e-06	-1.53805e-10	-1.34614
6772120	chr4:6772120:G:A	2.53586e-08	-0.539681	-0.630928	7.42361e-06	-0.731763	-0.910939
6772609	chr4:6772609:C:T	2.64318e-08	-1.53805e-10	-1.12916	1.12813e-05	-1.53805e-10	-1.22422
6772823	chr4:6772823:A:C	2.80517e-08	-1.53805e-10	-1.06968	1.31851e-05	-1.53805e-10	-1.06828
6773134	chr4:6773134:G:A	1.36987e-07	0.14978	0.366376	4.14173e-05	0.0468555	0.0294738
6773170	chr4:6773170:C:A	1.7391e-08	-1.54777	-3.69205e-10	9.09792e-06	-1.43932	-3.69205e-10
6773190	chr4:6773190:C:T	6.82312e-09	-1.46199	-1.02142	2.33749e-06	-1.63421	-1.16408
6773273	chr4:6773273:G:A	2.46492e-08	-1.53805e-10	-1.19898	1.12692e-05	-1.53805e-10	-1.22529
6773466	chr4:6773466:G:T	2.17595e-08	-1.53805e-10	-1.32368	1.00896e-05	-1.53805e-10	-1.33586
6774054	chr4:6774054:C:T	7.22311e-09	-1.22769	-1.19875	2.61951e-06	-1.50505	-1.17933
6774294	chr4:6774294:A:T	6.02987e-09	-1.52157	-1.08543	2.1438e-06	-1.6715	-1.21329
6774485	chr4:6774485:G:A	3.73288e-09	-1.7226	-1.36394	2.34559e-06	-1.49552	-1.29931
6774657	chr4:6774657:G:A	2.10645e-08	-1.53805e-10	-1.35614	9.76198e-06	-1.53805e-10	-1.36887
6774738	chr4:6774738:C:T	5.71746e-09	-1.56168	-1.09852	2.09265e-06	-1.69076	-1.21817
6774739	chr4:6774739:G:A	2.52738e-08	-1.53805e-10	-1.17396	1.15216e-05	-1.53805e-10	-1.20315
6774746	chr4:6774746:A:G	6.61948e-09	-1.41839	-1.09532	2.25506e-06	-1.61296	-1.22123
6774922	chr4:6774922:G:A	5.19867e-08	-0.526874	0.0741352	5.15722e-06	-1.11242	-0.894551
6775053	chr4:6775053:G:A	8.82634e-09	-0.853812	-1.37217	5.41408e-06	-0.691622	-1.26674
6775167	chr4:6775167:G:A	7.35707e-09	-1.48317	-0.924898	3.26787e-06	-1.50772	-0.955512
6775297	chr4:6775297:C:T	5.74355e-09	-1.52543	-1.13022	2.06843e-06	-1.67386	-1.24672
6775437	chr4:6775437:T:C	7.6358e-09	-0.997299	-1.37358	4.62933e-06	-0.852375	-1.26258
6775571	chr4:6775571:G:T	2.17045e-08	-1.53805e-10	-1.32621	1.00502e-05	-1.53805e-10	-1.33977
6775605	chr4:6775605:G:A	8.01879e-08	-0.0193551	-3.69205e-10	2.36696e-05	-0.483178	-3.69205e-10
6775792	chr4:6775792:A:C	2.47081e-08	-1.53805e-10	-1.1966	1.12957e-05	-1.53805e-10	-1.22294
6775841	chr4:6775841:C:A	3.13284e-08	-1.53805e-10	-0.959201	1.54741e-05	-1.53805e-10	-0.9082
6775873	chr4:6775873:G:C	2.53526e-08	-1.53805e-10	-1.17084	1.15687e-05	-1.53805e-10	-1.19906
6775878	chr4:6775878:A:G	5.53782e-09	-1.55953	-1.13259	2.03235e-06	-1.69051	-1.24766
6776072	chr4:6776072:A:G	2.14554e-08	-1.53805e-10	-1.33775	9.86365e-06	-1.53805e-10	-1.35851
6776143	chr4:6776143:C:G	6.71173e-09	-1.29501	-1.20486	2.95659e-06	-1.18492	-1.37841
6776825	chr4:6776825:T:C	1.02012e-08	-1.26269	-0.818536	3.15105e-06	-1.49388	-1.00576
6776976	chr4:6776976:C:T	2.14445e-08	-1.53805e-10	-1.33826	1.06192e-05	-1.53805e-10	-1.28471
6777127	chr4:6777127:G:A	6.29398e-09	-1.56842	-0.995712	3.41386e-06	-1.28425	-1.13527
6777226	chr4:6777226:G:C	7.61854e-08	-1.53805e-10	-0.0705569	2.88101e-05	-1.53805e-10	-0.286641
6777239	chr4:6777239:C:T	2.58425e-08	-1.53805e-10	-1.15171	1.20586e-05	-1.53805e-10	-1.15759
6777504	chr4:6777504:G:A	2.48589e-08	-1.53805e-10	-1.19051	1.25467e-05	-1.53805e-10	-1.11791
6777890	chr4:6777890:A:G	2.1217e-08	-1.53805e-10	-1.34892	1.01668e-05	-1.53805e-10	-1.32824
6777971	chr4:6777971:T:G	2.17762e-08	-1.53805e-10	-1.32291	1.04495e-05	-1.53805e-10	-1.30082
6777989	chr4:6777989:C:G	2.1362e-08	-1.53805e-10	-1.34211	1.02516e-05	-1.53805e-10	-1.31993
6778228	chr4:6778228:G:A	2.13377e-08	-1.53805e-10	-1.34325	1.05599e-05	-1.53805e-10	-1.2903
6778601	chr4:6778601:A:G	2.21357e-08	-1.53805e-10	-1.30653	9.84539e-06	-1.53805e-10	-1.36036
6778766	chr4:6778766:A:C	3.05233e-08	-1.53805e-10	-0.985236	1.30929e-05	-1.53805e-10	-1.0753
6778990	chr4:6778990:A:G	3.1971e-08	-1.53805e-10	-0.938899	1.61401e-05	-1.53805e-10	-0.866064
6779022	chr4:6779022:G:A	6.31874e-08	0.786705	-1.04433	3.44653e-06	-1.68436	-0.725643
6779052	chr4:6779052:G:A	6.46046e-08	-1.53805e-10	-0.235442	3.4123e-05	-1.53805e-10	-0.117397
6779533	chr4:6779533:A:T	3.64876e-08	-1.53805e-10	-0.806755	1.85919e-05	-1.53805e-10	-0.724642
6779563	chr4:6779563:G:C	2.1001e-07	-1.53805e-10	0.943427	7.26429e-05	-1.53805e-10	0.638187
6779588	chr4:6779588:A:G	2.10677e-08	-1.53805e-10	-1.35599	9.79469e-06	-1.53805e-10	-1.36553
6779808	chr4:6779808:C:A	1.50738e-08	-1.42031	-0.270465	8.05691e-06	-1.51787	-0.0429677
6779914	chr4:6779914:A:G	2.12657e-08	-1.53805e-10	-1.34663	1.03663e-05	-1.53805e-10	-1.30881
6779925	chr4:6779925:T:A	2.53004e-08	-1.53805e-10	-1.17291	1.23137e-05	-1.53805e-10	-1.13666
6780490	chr4:6780490:C:A	2.11971e-08	-1.53805e-10	-1.34986	1.01793e-05	-1.53805e-10	-1.32701
6780737	chr4:6780737:A:G	2.06009e-08	-1.53805e-10	-1.37839	9.74611e-06	-1.53805e-10	-1.3705
6781234	chr4:6781234:T:C	2.29666e-08	-1.53805e-10	-1.26968	1.13799e-05	-1.53805e-10	-1.21552
6782208	chr4:6782208:G:A	2.34669e-08	-1.53805e-10	-1.24814	1.07276e-05	-1.53805e-10	-1.27455
6782327	chr4:6782327:A:G	1.99294e-07	-1.53805e-10	0.891055	6.54577e-05	-1.53805e-10	0.534035
6782329	chr4:6782329:G:A	4.98052e-08	-1.53805e-10	-0.495607	1.97162e-05	-1.53805e-10	-0.66593
6782859	chr4:6782859:C:T	3.39363e-08	-1.53805e-10	-0.879243	1.74084e-05	-1.53805e-10	-0.790418
6783143	chr4:6783143:C:T	2.61527e-08	-1.13978	-3.69205e-10	1.61361e-05	-0.866308	-3.69205e-10
6783701	chr4:6783701:G:A	2.52497e-08	-1.53805e-10	-1.17491	1.24515e-05	-1.53805e-10	-1.12553
6783761	chr4:6783761:A:G	2.09263e-08	-1.53805e-10	-1.36272	9.74624e-06	-1.53805e-10	-1.37049
6783870	chr4:6783870:G:C	4.10816e-09	-1.66836	-1.32239	2.19091e-06	-1.68916	-1.17389
6784086	chr4:6784086:A:G	8.33767e-08	-1.53805e-10	0.019642	2.9492e-05	-1.53805e-10	-0.263248
6784821	chr4:6784821:CT:C	2.90318e-08	-1.03534	-3.69205e-10	8.60954e-06	-1.4945	-3.69205e-10
6785128	chr4:6785128:G:A	2.06158e-08	-1.53805e-10	-1.37767	9.67593e-06	-1.53805e-10	-1.37773
6786582	chr4:6786582:A:G	3.59269e-08	-1.53805e-10	-0.82224	1.83793e-05	-1.53805e-10	-0.736141
6786909	chr4:6786909:G:A	2.10903e-08	-1.53805e-10	-1.35491	9.76565e-06	-1.53805e-10	-1.3685
6786972	chr4:6786972:A:G	2.17584e-08	-1.53805e-10	-1.32373	1.05248e-05	-1.53805e-10	-1.29364
6787274	chr4:6787274:A:G	3.79238e-09	-1.69582	-1.37492	1.77711e-06	-1.71404	-1.35834
6787579	chr4:6787579:C:T	5.28389e-07	1.8661	-3.69205e-10	2.3509e-05	-0.489983	-3.69205e-10
6787613	chr4:6787613:G:A	2.13948e-08	-1.53805e-10	-1.34058	9.88513e-06	-1.53805e-10	-1.35634
6787632	chr4:6787632:T:C	2.87586e-08	-1.53805e-10	-1.04479	1.25029e-05	-1.53805e-10	-1.12141
6787772	chr4:6787772:A:G	3.49295e-08	-1.53805e-10	-0.850397	1.78348e-05	-1.53805e-10	-0.766218
6788203	chr4:6788203:A:C	1.85517e-08	-1.48317	-3.69205e-10	7.71319e-06	-1.60444	-3.69205e-10
6788774	chr4:6788774:C:T	4.75603e-09	-1.59186	-1.25246	2.44006e-06	-1.70354	-1.0518
6789258	chr4:6789258:A:G	2.42999e-08	-1.53805e-10	-1.21325	1.19703e-05	-1.53805e-10	-1.16494
6789487	chr4:6789487:T:G	2.65132e-08	-1.53805e-10	-1.12609	1.29153e-05	-1.53805e-10	-1.08895
6789599	chr4:6789599:C:T	3.03082e-08	-1.53805e-10	-0.99231	1.50246e-05	-1.53805e-10	-0.937679
6789833	chr4:6789833:C:T	4.60827e-09	-1.62115	-1.25472	2.41004e-06	-1.71339	-1.05434
6790450	chr4:6790450:G:A	6.2501e-08	-1.53805e-10	-0.268544	2.43065e-05	-1.53805e-10	-0.456625
6790716	chr4:6790716:G:A	5.34244e-08	-1.53805e-10	-0.42546	2.17961e-05	-1.53805e-10	-0.565638
6791206	chr4:6791206:A:G	1.54153e-07	-1.53805e-10	0.634215	5.62936e-05	-1.53805e-10	0.383212
6792507	chr4:6792507:G:A	2.10844e-08	-1.53805e-10	-1.35519	9.97141e-06	-1.53805e-10	-1.34765
6793638	chr4:6793638:TA:T	5.32802e-09	-1.71556	-1.01519	1.94004e-06	-1.70306	-1.2816
6793694	chr4:6793694:C:G	6.11383e-08	-1.53805e-10	-0.290588	3.26235e-05	-1.53805e-10	-0.162337
6793847	chr4:6793847:A:G	2.10866e-08	-1.53805e-10	-1.35509	1.08433e-05	-1.53805e-10	-1.26382
6794735	chr4:6794735:G:A	4.43344e-08	-1.53805e-10	-0.611965	1.53888e-05	-1.53805e-10	-0.913731
6795435	chr4:6795435:T:C	2.34118e-08	-1.53805e-10	-1.25049	1.04274e-05	-1.53805e-10	-1.30294
6795904	chr4:6795904:T:G	2.19043e-08	-1.53805e-10	-1.31704	1.00272e-05	-1.53805e-10	-1.34207
6795951	chr4:6795951:G:A	3.34324e-08	-1.53805e-10	-0.894203	1.74689e-05	-1.53805e-10	-0.786947
6796757	chr4:6796757:A:G	2.06819e-08	-1.53805e-10	-1.37447	9.66959e-06	-1.53805e-10	-1.37838
6796765	chr4:6796765:C:A	2.11717e-08	-1.53805e-10	-1.35106	9.77768e-06	-1.53805e-10	-1.36727
6797435	chr4:6797435:G:A	1.6461e-08	-1.60273	-3.69205e-10	1.27142e-05	-1.10465	-3.69205e-10
6797492	chr4:6797492:G:A	2.06152e-08	-1.53805e-10	-1.3777	9.69449e-06	-1.53805e-10	-1.37581
6797931	chr4:6797931:G:A	2.6527e-08	-1.53805e-10	-1.12556	1.51264e-05	-1.53805e-10	-0.930925
6798281	chr4:6798281:G:A	2.16502e-08	-1.53805e-10	-1.32871	9.93928e-06	-1.53805e-10	-1.35087
6798776	chr4:6798776:C:T	2.06084e-08	-1.53805e-10	-1.37803	9.68152e-06	-1.53805e-10	-1.37715
6798832	chr4:6798832:G:A	1.7148e-07	-1.53805e-10	0.740741	6.02347e-05	-1.53805e-10	0.450881
6798953	chr4:6798953:G:A	1.67189e-08	-1.58719	-3.69205e-10	6.93404e-06	-1.71093	-3.69205e-10
6799203	chr4:6799203:C:T	3.08472e-08	-1.53805e-10	-0.974682	1.35904e-05	-1.53805e-10	-1.03801
6799404	chr4:6799404:A:G	4.20662e-08	-1.53805e-10	-0.664483	2.16995e-05	-1.53805e-10	-0.570081
6799843	chr4:6799843:C:T	3.86308e-09	-1.71642	-1.33584	1.76785e-06	-1.70642	-1.37118
6799989	chr4:6799989:T:G	4.51465e-09	-1.53705	-1.35935	1.89558e-06	-1.72127	-1.28657
6800206	chr4:6800206:C:T	1.57055e-07	-1.53805e-10	0.652868	5.53638e-05	-1.53805e-10	0.366558
6801154	chr4:6801154:A:G	3.10541e-08	-1.53805e-10	-0.967997	1.52343e-05	-1.53805e-10	-0.923819
6801400	chr4:6801400:G:A	3.05023e-08	-1.53805e-10	-0.985926	1.28743e-05	-1.53805e-10	-1.09214
6801473	chr4:6801473:G:C	5.67214e-08	-1.53805e-10	-0.365576	2.9934e-05	-1.53805e-10	-0.248373
6801484	chr4:6801484:T:A	5.36913e-08	-1.53805e-10	-0.420477	2.83209e-05	-1.53805e-10	-0.303768
6801670	chr4:6801670:C:T	2.22394e-08	-1.53805e-10	-1.30186	1.06431e-05	-1.53805e-10	-1.28246
6801741	chr4:6801741:T:G	2.06028e-08	-1.53805e-10	-1.3783	9.78481e-06	-1.53805e-10	-1.36654
6801833	chr4:6801833:G:A	7.95821e-09	-0.955697	-1.37383	2.24113e-06	-1.46723	-1.37315
6802268	chr4:6802268:G:C	3.92311e-08	-1.53805e-10	-0.734257	1.49054e-05	-1.53805e-10	-0.945646
6803039	chr4:6803039:GT:G	4.41394e-09	-1.55057	-1.36839	1.89659e-06	-1.67057	-1.33675
6803143	chr4:6803143:T:G	1.46227e-08	-1.72115	-3.69205e-10	7.14926e-06	-1.68036	-3.69205e-10
6803980	chr4:6803980:T:G	2.07681e-08	-1.53805e-10	-1.37031	9.81954e-06	-1.53805e-10	-1.36299
6804132	chr4:6804132:G:A	2.39757e-08	-1.53805e-10	-1.22669	1.16218e-05	-1.53805e-10	-1.19449
6804308	chr4:6804308:A:G	2.2815e-08	-1.27631	-3.69205e-10	1.39118e-05	-1.01463	-3.69205e-10
6805370	chr4:6805370:T:C	2.79061e-08	-1.53805e-10	-1.07488	1.36087e-05	-1.53805e-10	-1.03666
6806562	chr4:6806562:G:A	5.85601e-08	-1.53805e-10	-0.333673	2.211e-05	-1.53805e-10	-0.551337
6807048	chr4:6807048:A:G	2.06254e-08	-1.53805e-10	-1.3772	9.66912e-06	-1.53805e-10	-1.37843
6807141	chr4:6807141:G:T	2.09538e-08	-1.53805e-10	-1.36141	9.7505e-06	-1.53805e-10	-1.37005
6809103	chr4:6809103:C:T	1.51223e-08	-1.68756	-3.69205e-10	6.89813e-06	-1.71612	-3.69205e-10
6809193	chr4:6809193:G:A	7.27269e-08	1.0095	-1.12652	6.62054e-06	-0.652941	-1.10425
6809644	chr4:6809644:CCT:C	4.56228e-09	-1.59108	-1.29483	2.19573e-06	-1.70232	-1.15854
6809774	chr4:6809774:A:G	1.61449e-08	-1.62212	-3.69205e-10	8.42307e-06	-1.51639	-3.69205e-10
6810090	chr4:6810090:A:G	3.53769e-08	-1.53805e-10	-0.837667	1.87176e-05	-1.53805e-10	-0.717905
6810189	chr4:6810189:TATAGTAACCGAA:T	2.25326e-08	-1.53805e-10	-1.28876	1.07993e-05	-1.53805e-10	-1.26788
6810198	chr4:6810198:C:T	7.97652e-08	-1.03512	1.01048	3.78703e-05	-0.974281	0.961079
6810304	chr4:6810304:C:T	2.06572e-08	-1.53805e-10	-1.37566	9.67553e-06	-1.53805e-10	-1.37777
6810402	chr4:6810402:C:G	3.1918e-08	-1.53805e-10	-0.940556	1.66718e-05	-1.53805e-10	-0.833647
6811047	chr4:6811047:C:A	2.08536e-08	-1.53805e-10	-1.3662	1.03662e-05	-1.53805e-10	-1.30882
6811439	chr4:6811439:A:G	2.10877e-08	-1.53805e-10	-1.35504	1.00914e-05	-1.53805e-10	-1.33569
6811535	chr4:6811535:C:T	1.49213e-08	-1.70094	-3.69205e-10	7.94876e-06	-1.57435	-3.69205e-10
6812657	chr4:6812657:A:G	2.06e-08	-1.53805e-10	-1.37844	9.68098e-06	-1.53805e-10	-1.3772
6812669	chr4:6812669:A:T	2.06744e-08	-1.53805e-10	-1.37483	9.66909e-06	-1.53805e-10	-1.37843
6813385	chr4:6813385:C:T	2.85043e-08	-1.53805e-10	-1.05367	1.39784e-05	-1.53805e-10	-1.00985
6813620	chr4:6813620:C:T	1.74259e-08	-1.54577	-3.69205e-10	7.41935e-06	-1.64328	-3.69205e-10
6813627	chr4:6813627:G:A	1.78065e-08	-1.52417	-3.69205e-10	7.52991e-06	-1.62849	-3.69205e-10
6814566	chr4:6814566:C:T	3.28133e-08	-1.53805e-10	-0.912892	1.73567e-05	-1.53805e-10	-0.793388
6814667	chr4:6814667:C:T	2.08076e-08	-1.53805e-10	-1.36841	9.70265e-06	-1.53805e-10	-1.37497
6814850	chr4:6814850:A:G	2.13101e-08	-1.53805e-10	-1.34455	1.01379e-05	-1.53805e-10	-1.33109
6815585	chr4:6815585:G:C	2.10628e-08	-1.53805e-10	-1.35622	9.749e-06	-1.53805e-10	-1.3702
6816058	chr4:6816058:A:G	2.35288e-08	-1.53805e-10	-1.2455	1.06466e-05	-1.53805e-10	-1.28212
6816105	chr4:6816105:C:T	2.07041e-08	-1.53805e-10	-1.3734	9.67168e-06	-1.53805e-10	-1.37817
6816201	chr4:6816201:C:A	6.44613e-09	-1.66591	-0.874342	2.22318e-06	-1.72225	-1.12619
6816400	chr4:6816400:A:G	2.21204e-08	-1.53805e-10	-1.30723	1.01832e-05	-1.53805e-10	-1.32663
6816425	chr4:6816425:A:G	2.11844e-08	-1.53805e-10	-1.35046	9.70156e-06	-1.53805e-10	-1.37508
6817047	chr4:6817047:A:G	2.8406e-06	2.91026	0.637788	2.16142e-06	-1.71546	-1.16114
6817069	chr4:6817069:G:T	2.10772e-08	-1.53805e-10	-1.35554	9.68785e-06	-1.53805e-10	-1.3765
6817297	chr4:6817297:G:A	1.28069e-08	-1.09926	-0.754485	3.67406e-06	-1.69235	-0.653727
6817365	chr4:6817365:C:T	9.82597e-09	-0.784553	-1.33414	2.01251e-06	-1.66841	-1.27958
6817421	chr4:6817421:T:C	3.33443e-08	-1.53805e-10	-0.896841	1.47679e-05	-1.53805e-10	-0.954914
6817591	chr4:6817591:A:G	2.1716e-08	-1.53805e-10	-1.32568	1.08919e-05	-1.53805e-10	-1.25935
6817762	chr4:6817762:G:A	9.55385e-09	-1.2808	-0.865985	3.64439e-06	-1.6216	-0.732579
6818628	chr4:6818628:A:G	2.41636e-07	-1.53805e-10	1.08371	9.90946e-05	-1.53805e-10	0.948706
6818640	chr4:6818640:C:T	2.72758e-07	-1.53805e-10	1.20486	0.00011149	-1.53805e-10	1.06657
6818727	chr4:6818727:T:C	2.61464e-08	-1.53805e-10	-1.14002	1.17411e-05	-1.53805e-10	-1.18428
6819374	chr4:6819374:A:G	1.50351e-08	-1.69334	-3.69205e-10	7.06058e-06	-1.69284	-3.69205e-10
6819445	chr4:6819445:G:A	7.20376e-09	-1.62979	-0.799334	2.32216e-06	-1.71948	-1.0854
6819538	chr4:6819538:T:A	3.50037e-08	-1.53805e-10	-0.848273	1.49452e-05	-1.53805e-10	-0.942978
6819895	chr4:6819895:A:G	2.43012e-08	-1.53805e-10	-1.2132	1.20725e-05	-1.53805e-10	-1.15644
6820184	chr4:6820184:C:G	2.66987e-08	-1.11911	-3.69205e-10	6.87756e-06	-1.7191	-3.69205e-10
6820627	chr4:6820627:T:C	2.40126e-07	-1.53805e-10	1.07744	9.84582e-05	-1.53805e-10	0.942264
6820800	chr4:6820800:A:G	3.3798e-08	-1.53805e-10	-0.883325	1.4429e-05	-1.53805e-10	-0.978126
6821399	chr4:6821399:A:G	2.45694e-08	-1.53805e-10	-1.20223	1.12214e-05	-1.53805e-10	-1.22955
6821694	chr4:6821694:G:C	3.28533e-08	-1.53805e-10	-0.911675	1.72432e-05	-1.53805e-10	-0.799948
6821912	chr4:6821912:T:C	9.3912e-08	-1.53805e-10	0.138631	3.67833e-05	-1.53805e-10	-0.0423241
6822335	chr4:6822335:G:C	7.66703e-08	-1.53805e-10	-0.0642126	3.04472e-05	-1.53805e-10	-0.231375
6823088	chr4:6823088:T:TA	8.80249e-08	-1.53805e-10	0.073892	3.45825e-05	-1.53805e-10	-0.104022
6823193	chr4:6823193:G:A	2.28127e-08	-1.53805e-10	-1.27641	1.22044e-05	-1.53805e-10	-1.14558
6823360	chr4:6823360:C:T	5.63943e-09	-1.54298	-1.13096	2.68524e-06	-1.68172	-0.977879
6823673	chr4:6823673:T:G	2.13861e-08	-1.53805e-10	-1.34099	9.85925e-06	-1.53805e-10	-1.35896
6823801	chr4:6823801:T:C	4.44045e-08	-1.53805e-10	-0.610386	2.2928e-05	-1.53805e-10	-0.515009
6823891	chr4:6823891:C:T	1.71396e-08	-1.56233	-3.69205e-10	1.06433e-05	-1.28244	-3.69205e-10
6823892	chr4:6823892:G:A	1.46242e-08	-1.72105	-3.69205e-10	6.8573e-06	-1.72205	-3.69205e-10
6824871	chr4:6824871:T:G	3.49711e-08	-1.53805e-10	-0.849205	1.54535e-05	-1.53805e-10	-0.909533
6824892	chr4:6824892:A:G	3.11792e-08	-1.53805e-10	-0.963977	1.53191e-05	-1.53805e-10	-0.91827
6825029	chr4:6825029:C:G	7.60841e-08	-0.071888	-3.69205e-10	2.38023e-05	-0.477588	-3.69205e-10
6825227	chr4:6825227:C:A	2.40468e-08	-1.53805e-10	-1.22373	1.06341e-05	-1.53805e-10	-1.2833
6825433	chr4:6825433:A:T	2.07627e-08	-1.53805e-10	-1.37057	9.67036e-06	-1.53805e-10	-1.3783
6825511	chr4:6825511:C:T	0.000670233	7.08666	1.92499	2.42975e-06	-1.42535	-1.33423
6825739	chr4:6825739:A:G	5.84623e-07	0.965316	1.00192	1.06404e-05	-1.1317	-0.151004
6826146	chr4:6826146:A:G	2.56884e-08	-1.53805e-10	-1.15769	1.14432e-05	-1.53805e-10	-1.20997
6826346	chr4:6826346:T:C	2.274e-08	-1.53805e-10	-1.2796	1.04711e-05	-1.53805e-10	-1.29875
6827100	chr4:6827100:A:G	2.12196e-08	-1.53805e-10	-1.3488	9.80405e-06	-1.53805e-10	-1.36457
6827691	chr4:6827691:G:C	2.67947e-08	-1.53805e-10	-1.11552	1.18213e-05	-1.53805e-10	-1.17746
6828047	chr4:6828047:A:G	2.4421e-08	-1.53805e-10	-1.20829	1.09908e-05	-1.53805e-10	-1.25031
6828671	chr4:6828671:A:G	1.44454e-07	-1.53805e-10	0.569237	5.151e-05	-1.53805e-10	0.294408
6828854	chr4:6828854:C:T	2.49254e-08	-1.53805e-10	-1.18784	1.11832e-05	-1.53805e-10	-1.23296
6828961	chr4:6828961:T:C	2.72836e-07	1.20515	-3.69205e-10	6.83588e-05	0.577402	-3.69205e-10
6828992	chr4:6828992:A:G	3.73794e-07	-1.53805e-10	1.51998	0.000164689	-1.53805e-10	1.45669
6829339	chr4:6829339:A:G	2.46473e-08	-1.53805e-10	-1.19906	1.12595e-05	-1.53805e-10	-1.22616
6830077	chr4:6830077:A:G	1.84619e-08	-1.48802	-3.69205e-10	7.11965e-06	-1.68451	-3.69205e-10
6830546	chr4:6830546:A:G	4.50869e-09	-1.57121	-1.32651	2.00295e-06	-1.71941	-1.23334
6831124	chr4:6831124:C:T	2.1043e-08	-1.53805e-10	-1.35716	1.0709e-05	-1.53805e-10	-1.27628
6831279	chr4:6831279:G:C	4.88326e-09	-1.47334	-1.34458	1.94067e-06	-1.71998	-1.26436
6831296	chr4:6831296:C:T	3.68826e-08	-1.53805e-10	-0.795987	1.29332e-05	-1.53805e-10	-1.08757
6831673	chr4:6831673:C:T	1.86052e-07	-1.53805e-10	0.822301	6.4205e-05	-1.53805e-10	0.514713
6832043	chr4:6832043:G:A	2.34272e-08	-1.53805e-10	-1.24983	1.13066e-05	-1.53805e-10	-1.22199
6832063	chr4:6832063:G:A	2.36288e-08	-1.53805e-10	-1.24126	1.27276e-05	-1.53805e-10	-1.1036
6832067	chr4:6832067:T:C	2.07163e-08	-1.53805e-10	-1.37281	9.71262e-06	-1.53805e-10	-1.37394
6832983	chr4:6832983:C:G	2.68856e-08	-1.11213	-3.69205e-10	7.62419e-06	-1.61604	-3.69205e-10
6833025	chr4:6833025:A:AC	3.09496e-08	-1.53805e-10	-0.971367	1.5289e-05	-1.53805e-10	-0.920233
6833158	chr4:6833158:A:G	2.15605e-08	-1.53805e-10	-1.33287	9.90902e-06	-1.53805e-10	-1.35392
6833534	chr4:6833534:G:T	2.44387e-08	-1.53805e-10	-1.20756	1.11745e-05	-1.53805e-10	-1.23373
6833908	chr4:6833908:G:A	0.00462286	7.57573	3.36707	3.26006e-06	-1.32815	-1.13747
6834094	chr4:6834094:A:C	1.54583e-08	-1.48899	-0.176593	4.2981e-06	-1.68418	-0.505016
6834110	chr4:6834110:TA:T	2.06299e-08	-1.53805e-10	-1.37698	9.76398e-06	-1.53805e-10	-1.36867
6834624	chr4:6834624:C:T	2.21646e-08	-1.53805e-10	-1.30523	1.06316e-05	-1.53805e-10	-1.28354
6834694	chr4:6834694:A:G	2.61975e-08	-1.13806	-3.69205e-10	7.55922e-06	-1.6246	-3.69205e-10
6834935	chr4:6834935:A:C	7.83764e-09	-0.972938	-1.37185	2.8475e-06	-1.22291	-1.37802
6835000	chr4:6835000:T:A	5.4419e-08	-1.53805e-10	-0.407013	2.2592e-05	-1.53805e-10	-0.529774
6835165	chr4:6835165:C:A	2.15924e-08	-1.53805e-10	-1.33139	1.03007e-05	-1.53805e-10	-1.31515
6835723	chr4:6835723:G:T	6.32544e-09	-1.32434	-1.23481	2.12757e-06	-1.55016	-1.34223
6835800	chr4:6835800:A:G	2.10369e-08	-1.53805e-10	-1.35745	9.75002e-06	-1.53805e-10	-1.3701
6836078	chr4:6836078:C:G	2.6415e-08	-1.53805e-10	-1.1298	1.18044e-05	-1.53805e-10	-1.17889
6836597	chr4:6836597:G:C	1.73621e-08	-1.54944	-3.69205e-10	7.01559e-06	-1.69923	-3.69205e-10
6836858	chr4:6836858:G:A	2.26254e-08	-1.53805e-10	-1.28465	1.19697e-05	-1.53805e-10	-1.16499
6837005	chr4:6837005:T:G	2.51678e-08	-1.53805e-10	-1.17816	1.14139e-05	-1.53805e-10	-1.21254
6837275	chr4:6837275:T:G	4.03698e-08	-1.53805e-10	-0.705645	1.75268e-05	-1.53805e-10	-0.783638
6837500	chr4:6837500:C:T	3.75454e-07	1.52441	-3.69205e-10	9.91619e-05	0.949385	-3.69205e-10
6837661	chr4:6837661:C:T	2.23175e-08	-1.53805e-10	-1.29835	1.17074e-05	-1.53805e-10	-1.18714
6838007	chr4:6838007:A:G	2.09858e-08	-1.53805e-10	-1.35988	1.00726e-05	-1.53805e-10	-1.33755
6838217	chr4:6838217:C:G	5.74524e-08	-1.53805e-10	-0.35277	2.17402e-05	-1.53805e-10	-0.568204
6838501	chr4:6838501:T:C	2.0829e-08	-1.53805e-10	-1.36738	9.88108e-06	-1.53805e-10	-1.35675
6838535	chr4:6838535:T:A	1.75281e-08	-1.53992	-3.69205e-10	6.90364e-06	-1.71532	-3.69205e-10
6838900	chr4:6838900:G:A	2.06293e-08	-1.53805e-10	-1.37701	1.00019e-05	-1.53805e-10	-1.3446
6839160	chr4:6839160:T:C	2.09615e-08	-1.53805e-10	-1.36104	9.71624e-06	-1.53805e-10	-1.37357
6839724	chr4:6839724:T:G	4.31124e-08	-1.53805e-10	-0.639917	1.88495e-05	-1.53805e-10	-0.710884
6840023	chr4:6840023:A:G	1.02245e-08	-1.56879	-0.510149	6.56291e-06	-1.32938	-0.436558
6840968	chr4:6840968:G:A	4.31544e-09	-1.58293	-1.3586	1.90234e-06	-1.69439	-1.30989
6841351	chr4:6841351:C:T	1.60733e-08	-1.62657	-3.69205e-10	6.86114e-06	-1.7215	-3.69205e-10
6842363	chr4:6842363:T:C	6.69746e-09	-1.14259	-1.3594	3.31227e-06	-1.10867	-1.34106
6842731	chr4:6842731:A:G	2.26599e-08	-1.53805e-10	-1.28313	1.09003e-05	-1.53805e-10	-1.25858
6842849	chr4:6842849:A:G	6.65882e-08	-0.205199	-3.69205e-10	2.13617e-05	-0.585768	-3.69205e-10
6842865	chr4:6842865:A:T	2.02688e-05	4.47984	1.03327	1.87117e-06	-1.64249	-1.37832
6843052	chr4:6843052:A:G	1.80961e-07	-1.53805e-10	0.794555	6.76989e-05	-1.53805e-10	0.567702
6843313	chr4:6843313:A:G	1.12336e-07	-1.53805e-10	0.317767	4.36186e-05	-1.53805e-10	0.128115
6843314	chr4:6843314:C:T	9.32388e-08	-1.53805e-10	0.131436	3.66009e-05	-1.53805e-10	-0.0472952
6843317	chr4:6843317:C:T	2.11831e-08	-1.35053	-3.69205e-10	7.06362e-06	-1.69241	-3.69205e-10
6843767	chr4:6843767:C:T	1.01064e-08	-0.740602	-1.34995	2.57207e-06	-1.36444	-1.33822
6844225	chr4:6844225:C:T	3.77842e-08	0.54948	-1.32132	2.18416e-06	-1.52272	-1.34341
6844230	chr4:6844230:G:A	3.00294e-08	-1.53805e-10	-1.00155	1.32414e-05	-1.53805e-10	-1.06402
6844722	chr4:6844722:C:T	2.87613e-08	-1.0447	-3.69205e-10	7.88703e-06	-1.58215	-3.69205e-10
6844840	chr4:6844840:A:G	2.32783e-08	-1.53805e-10	-1.2562	1.06725e-05	-1.53805e-10	-1.2797
6845602	chr4:6845602:T:A	5.31919e-08	-1.53805e-10	-0.429821	2.80767e-05	-1.53805e-10	-0.312428
6846017	chr4:6846017:T:C	3.90014e-09	-1.67579	-1.36693	1.72964e-06	-1.72234	-1.37711
6846153	chr4:6846153:C:T	2.66318e-08	-1.53805e-10	-1.12162	1.30142e-05	-1.53805e-10	-1.08133
6847159	chr4:6847159:ATG:A	7.38858e-09	-1.04186	-1.36193	1.86822e-06	-1.69644	-1.32595
6847475	chr4:6847475:A:G	1.82164e-08	-1.5014	-3.69205e-10	7.14583e-06	-1.68084	-3.69205e-10
6848063	chr4:6848063:G:A	2.35172e-08	-1.53805e-10	-1.246	1.06353e-05	-1.53805e-10	-1.28319
6848512	chr4:6848512:TGTATTAG:T	2.306e-08	-1.53805e-10	-1.26563	1.13024e-05	-1.53805e-10	-1.22236
6848658	chr4:6848658:A:G	1.46048e-08	-1.72238	-3.69205e-10	7.13122e-06	-1.68289	-3.69205e-10
6848797	chr4:6848797:A:G	6.40751e-09	-1.17551	-1.37075	2.19898e-06	-1.64317	-1.21621
6848943	chr4:6848943:T:G	2.80363e-08	-1.53805e-10	-1.07023	1.37141e-05	-1.53805e-10	-1.02894
6849202	chr4:6849202:G:A	4.9194e-09	-1.43833	-1.37222	1.98989e-06	-1.62147	-1.33782
6849403	chr4:6849403:G:A	1.00366e-08	-0.794834	-1.30265	3.12889e-06	-1.14809	-1.3586
6850186	chr4:6850186:A:G	6.59133e-08	-1.53805e-10	-0.215387	2.19013e-05	-1.53805e-10	-0.56082
6850387	chr4:6850387:A:G	1.06796e-08	-0.664137	-1.37125	1.74143e-06	-1.72046	-1.3722
6850440	chr4:6850440:T:G	1.231e-07	-1.53805e-10	0.409269	4.02359e-05	-1.53805e-10	0.0473924
6850638	chr4:6850638:T:G	4.58001e-08	-1.53805e-10	-0.57944	2.00366e-05	-1.53805e-10	-0.649807
6850914	chr4:6850914:C:T	7.76141e-09	-1.5341	-0.82046	2.48202e-06	-1.52855	-1.20975
6851410	chr4:6851410:A:G	1.94101e-08	-1.43793	-3.69205e-10	1.16812e-05	-1.18939	-3.69205e-10
6851773	chr4:6851773:T:C	2.28565e-08	-1.53805e-10	-1.27449	1.15184e-05	-1.53805e-10	-1.20342
6852052	chr4:6852052:T:C	3.21757e-08	-1.53805e-10	-0.932516	1.34403e-05	-1.53805e-10	-1.04911
6852217	chr4:6852217:C:G	9.98794e-08	0.0155748	0.184661	1.17573e-05	-1.58074	0.397843
6852228	chr4:6852228:T:A	2.11903e-08	-1.53805e-10	-1.35019	1.09478e-05	-1.53805e-10	-1.25423
6852333	chr4:6852333:T:C	9.64167e-09	-1.70799	-0.429648	1.02473e-05	-0.946192	-0.374165
6852367	chr4:6852367:T:G	5.73205e-08	-1.53805e-10	-0.35507	2.15266e-05	-1.53805e-10	-0.57808
6852898	chr4:6852898:G:A	8.4203e-09	-1.60768	-0.665404	2.53561e-06	-1.71228	-1.00465
6853069	chr4:6853069:A:T	2.16629e-08	-1.53805e-10	-1.32813	1.04438e-05	-1.53805e-10	-1.30136
6853595	chr4:6853595:T:G	2.65769e-08	-1.53805e-10	-1.12369	1.31526e-05	-1.53805e-10	-1.07075
6853624	chr4:6853624:A:T	5.61496e-08	-1.53805e-10	-0.375708	2.9535e-05	-1.53805e-10	-0.261793
6853730	chr4:6853730:A:G	7.70811e-09	-1.61681	-0.744641	2.49595e-06	-1.71455	-1.01814
6853867	chr4:6853867:C:A	1.86939e-07	-1.53805e-10	0.827053	6.49661e-05	-1.53805e-10	0.526497
6854040	chr4:6854040:G:A	1.99728e-08	-1.62265	0.213301	4.36759e-06	-1.71695	-0.456205
6854831	chr4:6854831:T:C	3.46756e-08	-1.53805e-10	-0.857692	1.53458e-05	-1.53805e-10	-0.916526
6854937	chr4:6854937:A:C	1.47896e-07	-1.53805e-10	0.592784	4.94483e-05	-1.53805e-10	0.25356
6855058	chr4:6855058:C:T	3.5121e-07	-1.53805e-10	1.45766	0.000123699	-1.53805e-10	1.17048
6855147	chr4:6855147:C:T	4.90289e-08	-1.53805e-10	-0.511317	2.74114e-05	-1.53805e-10	-0.336411
6855551	chr4:6855551:T:C	8.4661e-05	6.83667	0.106013	1.81721e-06	-1.67531	-1.37476
6856113	chr4:6856113:C:A	0.0043985	6.86129	4.03175	2.73471e-06	-1.67677	-0.964575
6856123	chr4:6856123:A:G	3.18537e-08	-1.53805e-10	-0.942573	1.42275e-05	-1.53805e-10	-0.992188
6856632	chr4:6856632:T:C	1.60252e-08	-1.62956	-3.69205e-10	6.89733e-06	-1.71623	-3.69205e-10
6857032	chr4:6857032:G:A	6.68871e-08	-1.53805e-10	-0.200721	2.69973e-05	-1.53805e-10	-0.351632
6857208	chr4:6857208:G:C	8.97712e-08	-1.53805e-10	0.0935367	4.79856e-05	-1.53805e-10	0.223532
6857606	chr4:6857606:C:T	2.18478e-08	-1.31963	-3.69205e-10	7.8943e-06	-1.58123	-3.69205e-10
6857712	chr4:6857712:A:G	3.79261e-09	-1.70599	-1.36468	2.00322e-06	-1.7101	-1.24252
6858357	chr4:6858357:T:G	2.46562e-08	-1.53805e-10	-1.1987	1.22014e-05	-1.53805e-10	-1.14582
6858861	chr4:6858861:G:A	4.24979e-09	-1.60546	-1.35139	2.06655e-06	-1.70921	-1.21228
6858951	chr4:6858951:A:T	2.32151e-07	-1.53805e-10	1.04366	8.67347e-05	-1.53805e-10	0.815485
6859013	chr4:6859013:T:G	5.05943e-09	-1.5387	-1.24377	2.55777e-06	-1.68159	-1.02664
6859369	chr4:6859369:A:G	2.51763e-08	-1.53805e-10	-1.17783	1.14572e-05	-1.53805e-10	-1.20875
6859430	chr4:6859430:T:C	3.90588e-07	1.56393	-3.69205e-10	1.92775e-05	-0.688431	-3.69205e-10
6860257	chr4:6860257:T:C	1.46622e-08	-1.71845	-3.69205e-10	6.90692e-06	-1.71484	-3.69205e-10
6860584	chr4:6860584:C:G	3.87475e-08	-1.53805e-10	-0.74666	1.61985e-05	-1.53805e-10	-0.86245
6863331	chr4:6863331:T:C	7.10662e-08	-1.53805e-10	-0.140116	2.59936e-05	-1.53805e-10	-0.389518
6863794	chr4:6863794:C:T	1.68544e-08	-1.57912	-3.69205e-10	1.34485e-05	-1.0485	-3.69205e-10
6863842	chr4:6863842:T:C	1.17521e-07	-1.53805e-10	0.36289	3.96317e-05	-1.53805e-10	0.0322608
6864480	chr4:6864480:T:G	2.34119e-08	-1.53805e-10	-1.25048	1.07005e-05	-1.53805e-10	-1.27707
6865011	chr4:6865011:C:A	2.12683e-08	-1.53805e-10	-1.34651	9.81911e-06	-1.53805e-10	-1.36304
6865380	chr4:6865380:A:G	2.62586e-08	-1.53805e-10	-1.13573	1.1814e-05	-1.53805e-10	-1.17809
6865827	chr4:6865827:A:G	6.52195e-07	-1.53805e-10	2.07662	0.000219769	-1.53805e-10	1.74521
6866021	chr4:6866021:A:G	2.58854e-08	-1.15005	-3.69205e-10	6.85491e-06	-1.7224	-3.69205e-10
6866428	chr4:6866428:T:C	3.42114e-08	0.435794	-1.30696	2.73243e-06	-1.41803	-1.22414
6866725	chr4:6866725:T:C	1.9898e-07	1.95173	-1.06226	3.84608e-06	-0.931681	-1.36863
6866768	chr4:6866768:A:C	4.86464e-08	0.390933	-0.910083	4.44492e-06	-1.4204	-0.735211
6867368	chr4:6867368:G:C	2.48372e-08	-1.19138	-3.69205e-10	1.43928e-05	-0.980638	-3.69205e-10
6868054	chr4:6868054:T:C	1.55251e-08	-1.66127	-3.69205e-10	9.11517e-06	-1.43743	-3.69205e-10
6868433	chr4:6868433:T:C	2.39598e-08	-1.53805e-10	-1.22735	1.09345e-05	-1.53805e-10	-1.25544
6869299	chr4:6869299:T:A	3.05482e-08	-1.53805e-10	-0.984423	1.37216e-05	-1.53805e-10	-1.0284
6869347	chr4:6869347:G:A	1.33364e-07	-1.53805e-10	0.489353	4.71523e-05	-1.53805e-10	0.206015
6869529	chr4:6869529:G:A	1.82963e-08	-0.258381	-1.23865	2.83731e-06	-1.43246	-1.17205
6870038	chr4:6870038:T:A	1.15591e-07	1.37198	-1.02565	7.65451e-06	-0.89894	-0.713133
6870366	chr4:6870366:C:T	2.06136e-08	-1.53805e-10	-1.37778	9.7397e-06	-1.53805e-10	-1.37116
6870619	chr4:6870619:G:A	3.34692e-08	0.202858	-1.09596	2.95371e-06	-1.23	-1.33431
6870957	chr4:6870957:G:T	3.2738e-08	-1.53805e-10	-0.915191	1.4144e-05	-1.53805e-10	-0.998079
6870986	chr4:6870986:C:T	5.54385e-08	-1.53805e-10	-0.388454	2.09888e-05	-1.53805e-10	-0.603377
6871959	chr4:6871959:G:A	2.13626e-08	-1.53805e-10	-1.34209	1.03956e-05	-1.53805e-10	-1.30599
6871969	chr4:6871969:G:A	2.82361e-07	-1.53805e-10	1.23946	0.00010544	-1.53805e-10	1.01077
6872617	chr4:6872617:C:A	2.07374e-08	-1.53805e-10	-1.37179	9.67716e-06	-1.53805e-10	-1.3776
6872790	chr4:6872790:A:G	2.70535e-08	-1.53805e-10	-1.10591	1.02267e-05	-1.53805e-10	-1.32236
6873107	chr4:6873107:G:A	3.81018e-08	0.5954	-1.35887	3.18982e-06	-1.20405	-1.28335
6873122	chr4:6873122:TCAAGCTTTTCTTTTACATAATTCCCA:T	2.11321e-08	-1.53805e-10	-1.35293	1.02072e-05	-1.53805e-10	-1.32428
6873486	chr4:6873486:G:A	1.46104e-08	-1.722	-3.69205e-10	6.8927e-06	-1.71691	-3.69205e-10
6873617	chr4:6873617:ATTAGTTAGTAAAGAATCCAGTTTCACCTC:A	2.11241e-08	-1.53805e-10	-1.35331	9.74382e-06	-1.53805e-10	-1.37073
6873667	chr4:6873667:A:G	2.0808e-08	-1.53805e-10	-1.36839	9.86437e-06	-1.53805e-10	-1.35844
6873839	chr4:6873839:G:A	2.23324e-08	-1.53805e-10	-1.29769	1.08508e-05	-1.53805e-10	-1.26313
6874290	chr4:6874290:G:A	2.27034e-08	-1.53805e-10	-1.28121	1.03109e-05	-1.53805e-10	-1.31417
6874427	chr4:6874427:G:A	2.36841e-08	-1.23892	-3.69205e-10	8.29427e-06	-1.5318	-3.69205e-10
6874716	chr4:6874716:G:C	2.33203e-08	-1.53805e-10	-1.2544	1.07031e-05	-1.53805e-10	-1.27683
6874731	chr4:6874731:A:G	1.59734e-08	-1.6328	-3.69205e-10	8.28857e-06	-1.53249	-3.69205e-10
6874842	chr4:6874842:G:A	1.36759e-07	1.31062	-0.796129	1.09409e-05	-0.571318	-0.683544
6874864	chr4:6874864:T:TCA	2.50122e-07	2.2751	-1.15688	4.84579e-06	-0.691275	-1.37798
6874955	chr4:6874955:G:A	2.2142e-08	-1.53805e-10	-1.30625	1.07788e-05	-1.53805e-10	-1.26979
6875884	chr4:6875884:G:C	2.81345e-08	-1.53805e-10	-1.06673	1.20986e-05	-1.53805e-10	-1.15428
6875973	chr4:6875973:T:G	2.26591e-08	-1.53805e-10	-1.28316	1.10566e-05	-1.53805e-10	-1.24434
6876175	chr4:6876175:C:T	5.9299e-08	0.828304	-1.14944	2.93453e-06	-1.19256	-1.37826
6876910	chr4:6876910:C:CT	2.21091e-08	-1.30774	-3.69205e-10	8.41567e-06	-1.51727	-3.69205e-10
6877467	chr4:6877467:T:C	1.08191e-08	-0.788154	-1.23426	4.97898e-06	-0.85851	-1.18363
6878112	chr4:6878112:C:T	8.31101e-07	-1.53805e-10	2.31902	0.000287986	-1.53805e-10	2.01554
6878192	chr4:6878192:T:C	2.91866e-08	-1.53805e-10	-1.03002	1.42982e-05	-1.53805e-10	-0.987236
6878458	chr4:6878458:AAAAAT:A	2.34733e-08	-1.53805e-10	-1.24786	1.30793e-05	-1.53805e-10	-1.07634
6878577	chr4:6878577:G:A	2.45292e-08	-0.172651	-1.03121	3.35924e-06	-1.62219	-0.813463
6878631	chr4:6878631:C:T	2.13102e-08	-1.53805e-10	-1.34454	9.85305e-06	-1.53805e-10	-1.35959
6878763	chr4:6878763:C:G	4.39662e-09	-1.59803	-1.32487	1.7637e-06	-1.70695	-1.37301
6879043	chr4:6879043:G:A	5.18348e-08	0.741958	-1.19762	4.22334e-06	-0.925606	-1.28114
6879133	chr4:6879133:G:C	2.47511e-08	-1.53805e-10	-1.19486	1.10375e-05	-1.53805e-10	-1.24607
6880456	chr4:6880456:C:T	6.47027e-08	0.810738	-1.04466	3.68511e-06	-1.19218	-1.15089
6881285	chr4:6881285:C:T	6.62796e-05	5.29597	1.40194	2.07747e-06	-1.71684	-1.19938
6881605	chr4:6881605:C:T	3.83794e-08	-1.53805e-10	-0.756205	1.66206e-05	-1.53805e-10	-0.836728
6881654	chr4:6881654:G:A	1.86352e-06	-1.53805e-10	3.12649	0.00102149	-1.53805e-10	3.28165
6881787	chr4:6881787:A:G	5.07155e-09	-1.62935	-1.15073	1.90562e-06	-1.71697	-1.28559
6882360	chr4:6882360:A:G	2.32899e-08	-1.53805e-10	-1.25571	1.04913e-05	-1.53805e-10	-1.29682
6882624	chr4:6882624:G:GT	2.12516e-08	-1.53805e-10	-1.3473	9.80484e-06	-1.53805e-10	-1.36449
6883677	chr4:6883677:GTTTTC:G	2.43978e-08	-1.53805e-10	-1.20924	1.08128e-05	-1.53805e-10	-1.26664
6884088	chr4:6884088:T:C	6.83804e-08	0.230777	-0.409418	6.75037e-06	-0.882682	-0.855088
6884219	chr4:6884219:A:G	2.09265e-08	-1.53805e-10	-1.36271	9.69992e-06	-1.53805e-10	-1.37525
6884923	chr4:6884923:G:A	2.57689e-07	2.44947	-1.30145	4.07135e-06	-0.865838	-1.37755
6884971	chr4:6884971:C:G	1.61677e-07	-1.53805e-10	0.681871	6.15046e-05	-1.53805e-10	0.471743
6885103	chr4:6885103:A:G	1.46436e-07	1.93365	-1.35079	3.26768e-06	-1.08699	-1.3763
6885300	chr4:6885300:C:A	9.67665e-08	1.5268	-1.35823	2.78294e-06	-1.2504	-1.37346
6885374	chr4:6885374:C:A	2.21913e-07	2.34507	-1.34651	3.93908e-06	-0.901118	-1.3753
6885780	chr4:6885780:A:G	6.18108e-08	-1.53805e-10	-0.279649	3.25878e-05	-1.53805e-10	-0.163431
6885785	chr4:6885785:C:T	2.90326e-08	-1.53805e-10	-1.03531	1.42235e-05	-1.53805e-10	-0.99247
6886404	chr4:6886404:A:G	1.70011e-08	-1.57045	-3.69205e-10	7.04738e-06	-1.69471	-3.69205e-10
6886498	chr4:6886498:G:A	2.45568e-08	-1.53805e-10	-1.20274	1.04716e-05	-1.53805e-10	-1.2987
6886939	chr4:6886939:G:A	5.31841e-07	2.9988	-1.12618	8.4782e-06	-0.610434	-0.899436
6887113	chr4:6887113:T:TTGGG	2.89227e-08	-1.53805e-10	-1.0391	1.19706e-05	-1.53805e-10	-1.16492
6887205	chr4:6887205:A:G	4.32056e-09	-1.58099	-1.35935	1.74114e-06	-1.71592	-1.3769
6887405	chr4:6887405:T:C	1.75206e-07	1.87108	-1.10884	5.25142e-06	-1.10998	-0.878886
6887836	chr4:6887836:C:T	2.20096e-08	-1.31225	-3.69205e-10	7.06272e-06	-1.69254	-3.69205e-10
6887883	chr4:6887883:T:G	7.60722e-07	2.21857	0.0119704	3.33804e-05	0.358991	-0.498389
6888240	chr4:6888240:C:T	1.19222e-07	1.62101	-1.24375	9.56236e-06	-0.036122	-1.35341
6888257	chr4:6888257:T:C	4.31403e-08	-1.53805e-10	-0.63927	2.2463e-05	-1.53805e-10	-0.535499
6888469	chr4:6888469:C:G	2.09632e-08	-1.53805e-10	-1.36096	9.74801e-06	-1.53805e-10	-1.3703
6888800	chr4:6888800:C:T	1.3541e-07	1.7031	-1.19852	1.07609e-05	0.0840942	-1.35554
6889084	chr4:6889084:A:T	2.60379e-08	-1.53805e-10	-1.14417	1.26418e-05	-1.53805e-10	-1.11036
6889159	chr4:6889159:A:G	2.42967e-08	-1.53805e-10	-1.21339	1.1745e-05	-1.53805e-10	-1.18394
6889186	chr4:6889186:G:T	7.92772e-08	-1.53805e-10	-0.0307772	4.23769e-05	-1.53805e-10	0.099234
6889187	chr4:6889187:C:T	7.92473e-08	-1.53805e-10	-0.0311536	4.23601e-05	-1.53805e-10	0.0988398
6889263	chr4:6889263:T:C	2.07679e-08	-1.53805e-10	-1.37032	9.6938e-06	-1.53805e-10	-1.37588
6889283	chr4:6889283:C:T	4.77374e-08	0.741647	-1.27966	2.1243e-06	-1.51998	-1.37395
6889410	chr4:6889410:T:TGGCTTTGCGA	2.46577e-08	-1.53805e-10	-1.19864	1.24637e-05	-1.53805e-10	-1.12455
6889444	chr4:6889444:G:C	2.43182e-08	-1.2125	-3.69205e-10	8.3434e-06	-1.5259	-3.69205e-10
6889708	chr4:6889708:G:A	0.637235	11.001	4.86796	2.12332e-06	-1.64668	-1.24771
6889792	chr4:6889792:G:C	0.00497813	11.3517	-0.334833	2.02342e-06	-1.58812	-1.35446
6889952	chr4:6889952:C:A	3.1461e-08	0.379224	-1.3342	3.05975e-06	-1.4575	-1.07153
6890036	chr4:6890036:A:G	1.085e-07	0.954995	-0.671971	6.46803e-06	-0.666407	-1.11409
6890056	chr4:6890056:C:A	7.72213e-08	-1.53805e-10	-0.0570515	2.74378e-05	-1.53805e-10	-0.335446
6890269	chr4:6890269:C:T	3.89899e-08	0.354372	-1.0948	4.43556e-06	-1.39332	-0.764398
6890442	chr4:6890442:C:A	6.91422e-08	-1.53805e-10	-0.167563	2.74847e-05	-1.53805e-10	-0.33374
6891094	chr4:6891094:C:T	2.78103e-07	2.50192	-1.27766	1.16081e-05	0.182122	-1.37778
6891160	chr4:6891160:C:A	4.32427e-08	0.459812	-1.09671	4.30063e-06	-1.43049	-0.758112
6891279	chr4:6891279:C:T	7.64518e-08	-1.53805e-10	-0.0670665	3.02752e-05	-1.53805e-10	-0.23704
6891454	chr4:6891454:C:T	0.347381	12.0175	3.24467	2.194e-06	-1.4859	-1.37574
6891521	chr4:6891521:C:T	2.76554e-08	-1.53805e-10	-1.08391	1.38014e-05	-1.53805e-10	-1.0226
6891581	chr4:6891581:C:A	3.34164e-08	-0.884211	-0.0104704	6.78053e-06	-1.12252	-0.610793
6891710	chr4:6891710:G:A	2.56215e-08	-1.53805e-10	-1.1603	1.25487e-05	-1.53805e-10	-1.11775
6891751	chr4:6891751:T:C	2.42934e-08	-1.53805e-10	-1.21352	1.11222e-05	-1.53805e-10	-1.23843
6891769	chr4:6891769:G:C	4.43235e-08	0.692778	-1.30499	1.79628e-06	-1.69495	-1.3667
6891812	chr4:6891812:A:G	2.0662e-08	-1.53805e-10	-1.37543	9.8025e-06	-1.53805e-10	-1.36473
6892461	chr4:6892461:G:A	4.49456e-08	-1.53805e-10	-0.598274	1.79819e-05	-1.53805e-10	-0.758001
6892578	chr4:6892578:C:T	7.2812e-08	-1.29753	1.18169	1.15467e-05	-1.72101	0.520034
6892671	chr4:6892671:C:T	2.43626e-08	-1.53805e-10	-1.21068	1.12003e-05	-1.53805e-10	-1.23143
6893042	chr4:6893042:G:T	2.11102e-08	-1.53805e-10	-1.35397	9.77042e-06	-1.53805e-10	-1.36801
6893051	chr4:6893051:C:T	2.25511e-08	-1.53805e-10	-1.28794	1.02828e-05	-1.53805e-10	-1.31689
6893260	chr4:6893260:C:T	2.08903e-08	-1.53805e-10	-1.36444	9.88843e-06	-1.53805e-10	-1.356
6893376	chr4:6893376:A:G	2.06263e-08	-1.53805e-10	-1.37716	9.72477e-06	-1.53805e-10	-1.37269
6893458	chr4:6893458:A:C	6.55633e-09	-1.27178	-1.25152	3.25319e-06	-1.19941	-1.26832
6893553	chr4:6893553:C:G	3.75111e-09	-1.70712	-1.37456	1.78164e-06	-1.70605	-1.36378
6893950	chr4:6893950:CA:C	2.16789e-08	-1.53805e-10	-1.32739	1.05048e-05	-1.53805e-10	-1.29553
6894276	chr4:6894276:C:T	2.32523e-08	-1.23313	-0.0241921	6.98177e-06	-1.47642	-0.227647
6894474	chr4:6894474:T:A	2.51654e-08	-1.53805e-10	-1.17826	1.28503e-05	-1.53805e-10	-1.094
6894851	chr4:6894851:C:T	1.22275e-08	-1.10536	-0.794684	3.67931e-06	-1.39284	-0.9518
6894879	chr4:6894879:G:A	9.4761e-09	-0.833141	-1.32181	4.97401e-06	-0.721825	-1.32132
6894919	chr4:6894919:C:T	5.74166e-07	2.1544	-0.205207	3.16172e-05	0.425063	-0.618729
6894920	chr4:6894920:G:A	2.05999e-08	-1.53805e-10	-1.37844	9.74225e-06	-1.53805e-10	-1.3709
6895075	chr4:6895075:A:G	6.63639e-09	-1.14539	-1.36577	2.64023e-06	-1.31434	-1.36216
6895415	chr4:6895415:A:C	4.61324e-08	-1.53805e-10	-0.572211	1.63457e-05	-1.53805e-10	-0.853405
6898722	chr4:6898722:C:T	5.62884e-09	-1.33876	-1.33706	2.68401e-06	-1.2951	-1.36496
6899024	chr4:6899024:T:C	2.92384e-08	-1.53805e-10	-1.02824	1.35646e-05	-1.53805e-10	-1.0399
6900051	chr4:6900051:G:A	4.31234e-08	-0.639662	-3.69205e-10	1.97116e-05	-0.666163	-3.69205e-10
6900192	chr4:6900192:A:G	2.26068e-08	-0.463745	-0.82173	2.87036e-06	-1.49172	-1.10121
6900319	chr4:6900319:C:T	1.75898e-08	-1.53641	-3.69205e-10	8.52334e-06	-1.50456	-3.69205e-10
6900333	chr4:6900333:A:G	5.58275e-09	-1.64253	-1.04151	2.39977e-06	-1.65993	-1.11206
6900487	chr4:6900487:C:G	2.38409e-08	-0.534939	-0.697387	3.1081e-06	-1.52092	-0.99244
6900691	chr4:6900691:C:T	2.15378e-08	-1.53805e-10	-1.33392	1.0555e-05	-1.53805e-10	-1.29076
6900915	chr4:6900915:C:G	4.05248e-09	-1.64331	-1.36109	1.95658e-06	-1.61008	-1.36609
6900950	chr4:6900950:C:G	7.58174e-09	-1.59352	-0.784467	2.953e-06	-1.69367	-0.870873
6901185	chr4:6901185:C:A	2.40168e-08	-1.32311	0.0981384	1.18856e-05	-1.01473	-0.157313
6901247	chr4:6901247:G:C	2.73702e-08	-1.53805e-10	-1.09427	1.47686e-05	-1.53805e-10	-0.954866
6901421	chr4:6901421:C:G	5.32912e-09	-1.48173	-1.24881	1.84795e-06	-1.7207	-1.31259
6901432	chr4:6901432:A:G	4.40722e-09	-1.54279	-1.3777	2.06525e-06	-1.5647	-1.35741
6901947	chr4:6901947:C:T	9.21556e-09	-0.810648	-1.37219	1.93043e-06	-1.61162	-1.378
6902347	chr4:6902347:A:G	1.24683e-08	-1.12812	-0.752422	4.57583e-06	-1.48239	-0.644188
6902854	chr4:6902854:G:A	2.2574e-08	-1.53805e-10	-1.28693	1.01996e-05	-1.53805e-10	-1.32502
6902888	chr4:6902888:C:T	1.45391e-07	-1.53805e-10	0.575702	7.76279e-05	-1.53805e-10	0.704559
6902942	chr4:6902942:A:G	4.66008e-09	-1.52873	-1.33596	3.60745e-06	-1.07426	-1.29011
6903083	chr4:6903083:A:G	2.24126e-08	-1.53805e-10	-1.29411	1.00337e-05	-1.53805e-10	-1.34142
6903239	chr4:6903239:C:T	5.60562e-09	-1.30725	-1.3727	2.63654e-06	-1.33966	-1.33824
6903820	chr4:6903820:A:C	2.24205e-08	-1.53805e-10	-1.29375	1.066e-05	-1.53805e-10	-1.28087
6903848	chr4:6903848:G:A	3.70363e-09	-1.71649	-1.37792	1.83879e-06	-1.66272	-1.37554
6903970	chr4:6903970:C:T	5.10565e-08	-1.53805e-10	-0.470793	2.55818e-05	-1.53805e-10	-0.405489
6904254	chr4:6904254:A:G	2.74312e-08	-1.53805e-10	-1.09205	1.22519e-05	-1.53805e-10	-1.14169
6904329	chr4:6904329:G:C	1.14656e-07	-1.53805e-10	0.338207	4.21004e-05	-1.53805e-10	0.0926883
6904349	chr4:6904349:T:G	1.18904e-08	-1.407	-0.520988	2.3968e-06	-1.68602	-1.08722
6904372	chr4:6904372:A:T	1.83367e-08	-0.851541	-0.643281	2.99773e-06	-1.40829	-1.14123
6904387	chr4:6904387:G:T	4.224e-08	-0.660358	-3.69205e-10	2.48319e-05	-0.435237	-3.69205e-10
6904551	chr4:6904551:C:T	2.06873e-08	-1.53805e-10	-1.37421	9.69725e-06	-1.53805e-10	-1.37553
6904564	chr4:6904564:T:C	1.27708e-08	-0.959413	-0.897156	3.59723e-06	-1.36991	-0.997297
6905078	chr4:6905078:T:G	1.89071e-08	-1.46419	-3.69205e-10	1.0018e-05	-1.34299	-3.69205e-10
6905083	chr4:6905083:GCTGGGA:G	2.36296e-08	-1.24123	-3.69205e-10	1.27481e-05	-1.10199	-3.69205e-10
6905103	chr4:6905103:C:T	1.69615e-08	-1.57278	-3.69205e-10	8.62554e-06	-1.49264	-3.69205e-10
6905105	chr4:6905105:G:C	1.62559e-08	-1.61527	-3.69205e-10	8.1931e-06	-1.54408	-3.69205e-10
6905124	chr4:6905124:T:A	2.55943e-08	-1.16136	-3.69205e-10	1.40465e-05	-1.005	-3.69205e-10
6905129	chr4:6905129:TTG:T	3.65636e-08	-0.804675	-3.69205e-10	2.0699e-05	-0.617282	-3.69205e-10
6905135	chr4:6905135:G:A	3.27727e-08	-0.914131	-3.69205e-10	1.84293e-05	-0.733427	-3.69205e-10
6905136	chr4:6905136:T:C	4.80778e-09	-1.70606	-1.12744	2.8722e-06	-1.44673	-1.14556
6905147	chr4:6905147:A:G	6.9449e-09	-1.72241	-0.743305	3.17386e-06	-1.64835	-0.844076
6905325	chr4:6905325:C:T	1.29045e-08	-1.65818	-0.187966	7.42105e-06	-1.58547	-0.0575791
6905446	chr4:6905446:G:A	2.41003e-08	-1.1886	-0.0329013	7.18857e-06	-1.25393	-0.420945
6905600	chr4:6905600:G:A	7.02703e-09	-1.62148	-0.832487	2.45611e-06	-1.69402	-1.05477
6905632	chr4:6905632:G:A	2.63783e-08	-1.53805e-10	-1.13118	1.30285e-05	-1.53805e-10	-1.08023
6905639	chr4:6905639:G:A	2.56274e-08	-1.53805e-10	-1.16007	1.26236e-05	-1.53805e-10	-1.1118
6906024	chr4:6906024:A:G	2.63559e-08	-1.53805e-10	-1.13204	1.30285e-05	-1.53805e-10	-1.08023
6906075	chr4:6906075:G:A	2.73075e-08	-1.53805e-10	-1.09656	1.2315e-05	-1.53805e-10	-1.13655
6906155	chr4:6906155:G:A	2.06042e-08	-1.53805e-10	-1.37823	9.70872e-06	-1.53805e-10	-1.37434
6906532	chr4:6906532:C:T	4.22677e-08	-1.53805e-10	-0.659703	1.8575e-05	-1.53805e-10	-0.725549
6906589	chr4:6906589:G:A	6.98886e-09	-1.09784	-1.36157	5.45587e-06	-0.575911	-1.37477
6906844	chr4:6906844:C:T	2.26747e-08	-1.53805e-10	-1.28248	9.99238e-06	-1.53805e-10	-1.34555
6906855	chr4:6906855:C:A	2.09059e-08	-1.53805e-10	-1.3637	1.01774e-05	-1.53805e-10	-1.3272
6907024	chr4:6907024:G:A	3.54116e-08	-1.53805e-10	-0.836687	1.56137e-05	-1.53805e-10	-0.89922
6907323	chr4:6907323:G:A	2.3487e-08	-1.53805e-10	-1.24728	1.0679e-05	-1.53805e-10	-1.27909
6907494	chr4:6907494:C:T	2.13897e-08	-1.53805e-10	-1.34082	1.0554e-05	-1.53805e-10	-1.29086
6907687	chr4:6907687:T:C	2.06028e-08	-1.53805e-10	-1.3783	9.69616e-06	-1.53805e-10	-1.37564
6907836	chr4:6907836:G:A	1.69069e-08	-1.57601	-3.69205e-10	1.06301e-05	-1.28367	-3.69205e-10
6908050	chr4:6908050:G:C	5.46517e-09	-1.6608	-1.04453	2.67869e-06	-1.67069	-0.991346
6908600	chr4:6908600:C:G	2.20528e-08	-1.53805e-10	-1.31029	1.01624e-05	-1.53805e-10	-1.32868
6908608	chr4:6908608:C:G	5.87599e-08	0.942769	-1.27304	3.50211e-05	1.10715	-1.19857
6909181	chr4:6909181:A:G	2.70974e-08	-1.53805e-10	-1.10429	1.29019e-05	-1.53805e-10	-1.09
6909933	chr4:6909933:C:T	2.18133e-08	-1.53805e-10	-1.32121	1.03616e-05	-1.53805e-10	-1.30926
6910155	chr4:6910155:C:T	4.09784e-08	-1.53805e-10	-0.690683	1.74405e-05	-1.53805e-10	-0.788576
6910180	chr4:6910180:G:A	2.93721e-08	-1.53805e-10	-1.02368	1.29534e-05	-1.53805e-10	-1.08601
6911594	chr4:6911594:G:A	2.08084e-08	-1.53805e-10	-1.36837	9.91132e-06	-1.53805e-10	-1.35369
6911844	chr4:6911844:G:A	8.53547e-09	-1.25657	-1.00293	8.51856e-06	-0.418966	-1.08615
6911972	chr4:6911972:A:G	7.89567e-09	-1.11399	-1.22343	3.99867e-06	-1.03817	-1.22324
6912281	chr4:6912281:G:A	2.10416e-08	-1.53805e-10	-1.35723	9.9433e-06	-1.53805e-10	-1.35047
6913037	chr4:6913037:A:G	2.42381e-08	-1.2158	-3.69205e-10	1.43207e-05	-0.985664	-3.69205e-10
6913064	chr4:6913064:C:T	3.26962e-08	-1.53805e-10	-0.91647	1.804e-05	-1.53805e-10	-0.754778
6913309	chr4:6913309:A:G	2.06226e-08	-1.53805e-10	-1.37734	9.69076e-06	-1.53805e-10	-1.3762
6913615	chr4:6913615:A:G	7.47325e-09	-1.0698	-1.3226	5.38519e-06	-0.649653	-1.31406
6913995	chr4:6913995:G:T	6.3819e-09	-1.2567	-1.29356	3.19309e-06	-1.19102	-1.29536
6914536	chr4:6914536:G:A	4.11619e-09	-1.66006	-1.32874	2.02677e-05	0.649419	-1.28776
6914725	chr4:6914725:C:G	2.15065e-08	-1.53805e-10	-1.33537	9.92906e-06	-1.53805e-10	-1.3519
6914851	chr4:6914851:C:T	4.18285e-09	-1.60696	-1.36578	2.27887e-06	-1.46341	-1.36027
6915359	chr4:6915359:T:G	8.57796e-09	-1.54873	-0.705797	2.46695e-05	0.258689	-0.700488
6915537	chr4:6915537:C:T	2.49369e-08	-0.90971	-0.277671	2.74004e-05	0.265269	-0.602079
6915573	chr4:6915573:G:A	2.14732e-08	-1.53805e-10	-1.33692	1.0232e-05	-1.53805e-10	-1.32184
6915779	chr4:6915779:C:T	1.83779e-08	-1.49258	-3.69205e-10	7.19514e-06	-1.67396	-3.69205e-10
6915821	chr4:6915821:G:A	2.29461e-08	-1.53805e-10	-1.27058	1.1339e-05	-1.53805e-10	-1.21912
6916242	chr4:6916242:G:A	2.4805e-08	-1.53805e-10	-1.19268	1.15203e-05	-1.53805e-10	-1.20326
6916256	chr4:6916256:T:C	1.10153e-08	-0.694917	-1.30953	0.000522675	3.88471	-1.27312
6916347	chr4:6916347:C:T	2.67176e-08	-0.912539	-0.205866	2.94273e-05	0.278356	-0.5438
6916754	chr4:6916754:A:G	1.46246e-08	-1.72102	-3.69205e-10	7.0342e-06	-1.69658	-3.69205e-10
6916952	chr4:6916952:A:G	1.32571e-08	-0.463583	-1.35561	0.000662936	4.16286	-1.31355
6917182	chr4:6917182:T:C	1.46482e-08	-1.71941	-3.69205e-10	6.90301e-06	-1.71541	-3.69205e-10
6917512	chr4:6917512:C:T	2.61955e-08	-1.53805e-10	-1.13814	1.22098e-05	-1.53805e-10	-1.14513
6917828	chr4:6917828:G:GT	3.36983e-08	-1.53805e-10	-0.886279	1.6617e-05	-1.53805e-10	-0.83694
6917934	chr4:6917934:G:A	6.8168e-09	-1.68141	-0.802926	1.67031e-05	-0.0893781	-0.742396
6917947	chr4:6917947:C:T	1.32631e-08	-0.457563	-1.36118	2.74629e-05	0.965488	-1.30002
6918739	chr4:6918739:G:A	6.32963e-09	-1.28259	-1.2759	0.000144469	2.52107	-1.19537
6918983	chr4:6918983:T:C	9.51508e-09	-0.825225	-1.32562	0.000462515	3.76434	-1.27503
6918999	chr4:6918999:C:T	1.67876e-08	-0.244524	-1.33856	0.000179542	2.83458	-1.29154
6919142	chr4:6919142:G:A	7.42654e-09	-1.04505	-1.35361	0.000250741	3.19328	-1.31623
6919222	chr4:6919222:C:T	9.84942e-08	-1.53805e-10	0.18627	4.7617e-05	-1.53805e-10	0.215821
6919240	chr4:6919240:G:A	2.77137e-08	-1.0818	-3.69205e-10	1.68408e-05	-0.823566	-3.69205e-10
6919631	chr4:6919631:T:C	2.11732e-08	-1.53805e-10	-1.35099	9.8217e-06	-1.53805e-10	-1.36277
6919697	chr4:6919697:T:C	1.2686e-08	-0.596058	-1.26717	2.06461e-06	-1.68999	-1.23244
6919754	chr4:6919754:A:G	3.23434e-08	-0.927316	-3.69205e-10	1.35109e-05	-1.04387	-3.69205e-10
6920198	chr4:6920198:A:G	2.20169e-08	-1.53805e-10	-1.31192	1.03152e-05	-1.53805e-10	-1.31375
6920296	chr4:6920296:G:T	1.74738e-08	-1.26498	-0.278045	1.76494e-05	-0.141953	-0.634713
6920484	chr4:6920484:C:G	5.24726e-09	-1.51873	-1.22729	8.10499e-05	1.98279	-1.23509
6920516	chr4:6920516:G:A	2.8755e-08	-1.53805e-10	-1.04492	1.44888e-05	-1.53805e-10	-0.97399
6920599	chr4:6920599:CTGTT:C	1.23304e-08	-1.63284	-0.258818	1.15844e-05	-1.00165	-0.196059
6921075	chr4:6921075:C:T	5.74172e-09	-1.28131	-1.37466	3.56649e-06	-1.06098	-1.31481
6921100	chr4:6921100:A:T	1.46072e-08	-1.72221	-3.69205e-10	7.10017e-06	-1.68725	-3.69205e-10
6921300	chr4:6921300:G:A	6.54632e-09	-1.51828	-1.00654	4.55425e-06	-1.36633	-0.76498
6921524	chr4:6921524:T:G	5.77225e-08	-1.53805e-10	-0.34808	3.34645e-05	-1.53805e-10	-0.136884
6921556	chr4:6921556:C:T	2.16074e-08	-1.53805e-10	-1.33069	9.78537e-06	-1.53805e-10	-1.36648
6921604	chr4:6921604:C:T	1.47519e-08	-1.71235	-3.69205e-10	7.5523e-06	-1.62552	-3.69205e-10
6921777	chr4:6921777:A:G	3.71204e-09	-1.71462	-1.37752	3.42501e-06	-1.06069	-1.35557
6921817	chr4:6921817:T:C	3.96882e-08	-1.53805e-10	-0.722674	2.02536e-05	-1.53805e-10	-0.639038
6921879	chr4:6921879:T:C	4.06638e-08	-0.939193	0.240804	5.02209e-05	0.488473	-0.21941
6922160	chr4:6922160:C:T	2.30071e-08	-1.71936	0.451435	1.4393e-05	-1.44948	0.468857
6922239	chr4:6922239:A:G	4.69832e-09	-1.72243	-1.13409	4.46406e-06	-0.894286	-1.25702
6922316	chr4:6922316:T:G	3.93326e-09	-1.69327	-1.34099	6.3089e-06	-0.57141	-1.234
6922403	chr4:6922403:C:T	2.08322e-08	-1.53805e-10	-1.36723	1.01611e-05	-1.53805e-10	-1.3288
6922450	chr4:6922450:C:T	7.81789e-08	-1.53805e-10	-0.0447274	4.50727e-05	-1.53805e-10	0.160909
6922486	chr4:6922486:C:T	2.45441e-08	-1.20326	-3.69205e-10	2.28354e-05	-0.519056	-3.69205e-10
6922907	chr4:6922907:C:T	1.48802e-08	-1.7037	-3.69205e-10	7.95625e-06	-1.57341	-3.69205e-10
6923051	chr4:6923051:A:G	8.86654e-08	-1.53805e-10	0.0811421	5.32606e-05	-1.53805e-10	0.327828
6923195	chr4:6923195:C:G	2.8583e-08	-1.53805e-10	-1.05092	1.32548e-05	-1.53805e-10	-1.06301
6923232	chr4:6923232:C:T	3.27545e-08	-1.111	0.196316	3.5849e-05	0.189727	-0.257781
6923486	chr4:6923486:G:A	2.09139e-08	-1.53805e-10	-1.36331	1.00654e-05	-1.53805e-10	-1.33827
6923617	chr4:6923617:G:A	2.59355e-08	-1.53805e-10	-1.14811	1.23297e-05	-1.53805e-10	-1.13536
6924264	chr4:6924264:T:G	2.67494e-08	-1.53789	0.420676	0.000171185	1.26759	0.227781
6924304	chr4:6924304:TCGGTGTCCC:T	1.20728e-08	-1.70433	-0.208442	1.63298e-05	-0.613935	-0.240445
6924486	chr4:6924486:A:G	2.40462e-08	-1.53805e-10	-1.22375	1.28129e-05	-1.53805e-10	-1.09692
6924548	chr4:6924548:A:G	4.25184e-08	-1.53805e-10	-0.653789	2.76302e-05	-1.53805e-10	-0.328461
6924594	chr4:6924594:C:T	2.26275e-08	-1.53805e-10	-1.28456	1.04652e-05	-1.53805e-10	-1.29931
6924631	chr4:6924631:TGCACTGCA:T	1.46198e-08	-1.56394	-0.157408	1.18063e-05	-0.58827	-0.590463
6924645	chr4:6924645:A:G	2.19675e-08	-1.53669	0.222528	0.000136462	1.257	0.0116715
6924884	chr4:6924884:G:A	2.23426e-08	-1.5543	0.257071	0.000120977	1.21524	-0.0670088
6925150	chr4:6925150:A:G	9.4318e-08	-1.53805e-10	0.142945	5.69633e-05	-1.53805e-10	0.395039
6925284	chr4:6925284:A:G	1.75081e-08	-1.56682	0.0257535	1.35891e-05	-0.599711	-0.438389
6925352	chr4:6925352:G:T	2.02584e-08	-1.26205	-0.13311	2.2338e-05	-0.0149211	-0.526159
6925474	chr4:6925474:G:A	2.23856e-08	-1.53805e-10	-1.29531	1.15501e-05	-1.53805e-10	-1.20068
6925585	chr4:6925585:T:C	2.11975e-08	-1.53805e-10	-1.34984	1.04423e-05	-1.53805e-10	-1.30151
6926129	chr4:6926129:T:C	9.05168e-08	-1.32677	1.42858	5.35299e-05	-0.922298	1.25517
6926384	chr4:6926384:T:C	1.47354e-08	-1.71347	-3.69205e-10	6.94167e-06	-1.70983	-3.69205e-10
6926631	chr4:6926631:C:A	1.35331e-08	-1.4253	-0.373293	0.000113204	1.61364	-0.531814
6926843	chr4:6926843:C:T	1.97944e-08	-1.24083	-0.1775	2.27821e-05	0.0392287	-0.560623
6926878	chr4:6926878:C:T	2.33921e-08	-1.53805e-10	-1.25133	1.15675e-05	-1.53805e-10	-1.19917
6927048	chr4:6927048:T:C	1.47551e-08	-1.71214	-3.69205e-10	6.93633e-06	-1.7106	-3.69205e-10
6927209	chr4:6927209:C:G	2.14003e-08	-1.53805e-10	-1.34032	1.01034e-05	-1.53805e-10	-1.3345
6927218	chr4:6927218:C:A	2.68615e-08	-1.53805e-10	-1.11303	1.33771e-05	-1.53805e-10	-1.05382
6927295	chr4:6927295:T:C	2.63436e-08	-1.53805e-10	-1.1325	1.33081e-05	-1.53805e-10	-1.05899
6927391	chr4:6927391:G:C	2.06011e-08	-1.53805e-10	-1.37838	9.78079e-06	-1.53805e-10	-1.36695
6927535	chr4:6927535:C:T	5.55388e-09	-1.38531	-1.30392	0.000160324	2.72667	-1.29685
6927621	chr4:6927621:C:T	1.48368e-08	-1.70662	-3.69205e-10	6.90385e-06	-1.71529	-3.69205e-10
6927751	chr4:6927751:A:G	1.73873e-08	-1.45283	-0.0951527	1.65153e-05	-0.304796	-0.538284
6928387	chr4:6928387:T:C	5.26047e-09	-1.63268	-1.11082	8.81912e-06	-0.323176	-1.14727
6928391	chr4:6928391:G:A	8.88136e-08	-1.53805e-10	0.0828126	5.33554e-05	-1.53805e-10	0.329606
6928490	chr4:6928490:G:A	9.10207e-09	-1.3986	-0.79662	9.03134e-05	1.81332	-0.957398
6928689	chr4:6928689:T:C	1.72247e-08	-1.4642	-0.0931857	1.61651e-05	-0.325894	-0.538617
6928751	chr4:6928751:A:G	1.86056e-08	-1.23362	-0.246645	2.19725e-05	0.0631725	-0.620749
6928784	chr4:6928784:G:A	7.70919e-08	-0.0587288	-3.69205e-10	4.77972e-05	0.219598	-3.69205e-10
6928898	chr4:6928898:G:A	5.16935e-09	-1.6691	-1.09188	7.69705e-06	-0.477515	-1.12902
6929016	chr4:6929016:A:G	8.40237e-08	-1.53805e-10	0.0273718	5.0204e-05	-1.53805e-10	0.268727
6929083	chr4:6929083:G:C	1.97022e-08	-1.17783	-0.245166	0.000269525	2.36	-0.41071
6929090	chr4:6929090:A:G	2.50734e-08	-1.53805e-10	-1.18192	1.23688e-05	-1.53805e-10	-1.13219
6929509	chr4:6929509:C:T	2.08054e-08	-1.53805e-10	-1.36851	9.728e-06	-1.53805e-10	-1.37236
6929609	chr4:6929609:G:T	2.09591e-08	-1.53805e-10	-1.36115	1.0373e-05	-1.53805e-10	-1.30816
6929720	chr4:6929720:A:G	1.46096e-08	-1.72205	-3.69205e-10	7.46991e-06	-1.63649	-3.69205e-10
6930040	chr4:6930040:C:T	2.21746e-08	-1.53805e-10	-1.30478	1.03519e-05	-1.53805e-10	-1.3102
6930119	chr4:6930119:A:T	2.12243e-08	-1.05838	-0.290198	2.92033e-05	0.386547	-0.659635
6930384	chr4:6930384:G:A	2.06614e-08	-1.53805e-10	-1.37546	1.00097e-05	-1.53805e-10	-1.34381
6930682	chr4:6930682:T:C	1.93601e-08	-1.44051	-3.69205e-10	7.6831e-06	-1.60834	-3.69205e-10
6930925	chr4:6930925:A:G	3.58352e-08	-1.53805e-10	-0.824796	1.81336e-05	-1.53805e-10	-0.749602
6931022	chr4:6931022:T:A	2.68834e-08	-1.53805e-10	-1.11222	1.30134e-05	-1.53805e-10	-1.08139
6931157	chr4:6931157:C:A	7.48469e-09	-1.54827	-0.8426	4.5217e-05	1.14683	-0.982724
6931259	chr4:6931259:T:C	7.96543e-09	-1.51064	-0.81798	4.1999e-05	1.02587	-0.935589
6931527	chr4:6931527:T:C	2.45209e-08	-1.2042	-3.69205e-10	1.56881e-05	-0.894465	-3.69205e-10
6931570	chr4:6931570:C:T	1.0015e-08	-1.39111	-0.708535	8.51077e-05	1.65194	-0.855394
6931735	chr4:6931735:C:G	1.0546e-08	-1.33118	-0.716793	0.000102263	1.84532	-0.865136
6932157	chr4:6932157:C:G	1.46691e-08	-1.71798	-3.69205e-10	7.41562e-06	-1.64378	-3.69205e-10
6932315	chr4:6932315:C:T	1.09791e-08	-1.30627	-0.701468	0.000111289	1.91508	-0.850322
6932326	chr4:6932326:C:T	1.07846e-08	-1.39575	-0.629858	9.04634e-05	1.64513	-0.787557
6932928	chr4:6932928:A:G	1.24925e-08	-1.53866	-0.339937	5.7983e-05	0.857699	-0.444916
6932975	chr4:6932975:G:C	1.46591e-08	-1.71867	-3.69205e-10	6.9269e-06	-1.71196	-3.69205e-10
6933449	chr4:6933449:C:T	2.06819e-08	-1.53805e-10	-1.37447	9.75603e-06	-1.53805e-10	-1.36948
6933920	chr4:6933920:C:T	1.13723e-08	-1.44392	-0.52863	1.08232e-05	-0.421475	-0.844197
6934022	chr4:6934022:T:C	9.30357e-09	-1.65055	-0.522778	1.48398e-05	-0.402882	-0.547173
6934156	chr4:6934156:T:C	5.51226e-08	-0.394168	-3.69205e-10	1.72049e-05	-0.802175	-3.69205e-10
6934479	chr4:6934479:T:G	2.08368e-08	-1.53805e-10	-1.36701	1.01587e-05	-1.53805e-10	-1.32904
6934636	chr4:6934636:C:T	1.21392e-08	-1.49624	-0.411045	1.05938e-05	-0.53749	-0.749614
6934665	chr4:6934665:C:A	9.84412e-09	-1.37636	-0.740496	2.93869e-05	0.502565	-0.769385
6934765	chr4:6934765:G:A	3.92419e-09	-1.66863	-1.36794	6.60968e-06	-0.46446	-1.29437
6935112	chr4:6935112:T:A	9.69186e-09	-1.52123	-0.61121	2.47761e-05	0.213107	-0.650598
6935159	chr4:6935159:T:A	2.69846e-08	-1.53805e-10	-1.10846	1.23481e-05	-1.53805e-10	-1.13386
6935309	chr4:6935309:A:G	1.50692e-08	-1.69108	-3.69205e-10	7.98789e-06	-1.56944	-3.69205e-10
6935608	chr4:6935608:A:G	9.46927e-09	-1.51095	-0.644724	2.41031e-05	0.214419	-0.679448
6935987	chr4:6935987:T:C	2.47053e-08	-1.53805e-10	-1.19671	1.2391e-05	-1.53805e-10	-1.1304
6936074	chr4:6936074:G:A	4.72476e-09	-1.47276	-1.37815	3.43148e-06	-1.0374	-1.37698
6936210	chr4:6936210:A:G	1.46614e-08	-1.71851	-3.69205e-10	6.93411e-06	-1.71091	-3.69205e-10
6936257	chr4:6936257:C:T	1.68885e-08	-1.15757	-0.419526	0.0002645	2.50985	-0.579373
6936268	chr4:6936268:G:A	7.4665e-09	-1.4836	-0.9097	2.08671e-05	0.327867	-0.937061
6936388	chr4:6936388:A:G	9.78726e-09	-1.53637	-0.586278	8.38757e-06	-0.63122	-0.889397
6936559	chr4:6936559:T:C	1.12447e-08	-1.50391	-0.479919	9.84297e-06	-0.554936	-0.805674
6936824	chr4:6936824:G:T	2.48349e-08	-1.09349	-0.0979849	3.19555e-05	0.320641	-0.503665
6937078	chr4:6937078:C:T	5.27343e-09	-1.53281	-1.20824	1.3387e-05	0.171123	-1.22421
6937226	chr4:6937226:A:T	7.67233e-09	-1.51263	-0.853473	2.0004e-05	0.230734	-0.882172
6937316	chr4:6937316:G:T	1.08955e-08	-1.58865	-0.426735	8.41683e-06	-0.755277	-0.761857
6937489	chr4:6937489:AC:A	4.87631e-09	-1.49863	-1.32071	9.057e-05	2.19264	-1.33389
6937512	chr4:6937512:A:G	2.32186e-08	-1.53805e-10	-1.25877	1.01731e-05	-1.53805e-10	-1.32762
6937741	chr4:6937741:A:G	1.49586e-08	-1.69844	-3.69205e-10	7.85928e-06	-1.58567	-3.69205e-10
6938307	chr4:6938307:C:T	7.34484e-09	-1.22638	-1.18335	0.000418892	3.59198	-1.20174
6938354	chr4:6938354:G:C	6.81334e-08	-0.18226	-3.69205e-10	4.17842e-05	0.0851491	-3.69205e-10
6938467	chr4:6938467:T:C	2.06231e-08	-1.53805e-10	-1.37732	9.73297e-06	-1.53805e-10	-1.37185
6938828	chr4:6938828:G:A	8.3014e-09	-0.973018	-1.31429	6.5462e-06	-0.429159	-1.33932
6939299	chr4:6939299:C:T	8.66615e-08	-1.53805e-10	0.058282	4.8317e-05	-1.53805e-10	0.230414
6939433	chr4:6939433:G:A	6.03658e-09	-1.50607	-1.09982	6.91432e-06	-0.564015	-1.14976
6939542	chr4:6939542:A:G	1.91089e-08	-1.45358	-3.69205e-10	1.2559e-05	-1.11693	-3.69205e-10
6939648	chr4:6939648:C:T	5.29595e-09	-1.37073	-1.36605	7.97684e-06	-0.220436	-1.35039
6939810	chr4:6939810:G:A	6.45684e-09	-1.64619	-0.892396	2.95697e-06	-1.54797	-1.01524
6939854	chr4:6939854:G:C	2.09954e-08	-1.53805e-10	-1.35943	9.87957e-06	-1.53805e-10	-1.3569
6939966	chr4:6939966:C:G	6.75833e-09	-1.37897	-1.11398	0.000217943	2.82054	-1.08368
6940007	chr4:6940007:G:A	5.09113e-09	-1.71444	-1.06179	7.21473e-06	-0.770873	-0.90037
6940071	chr4:6940071:G:A	5.19346e-09	-1.41112	-1.34521	0.000140771	2.52804	-1.22827
6940075	chr4:6940075:C:T	5.17282e-09	-1.41601	-1.3443	0.00013849	2.50952	-1.22609
6940131	chr4:6940131:C:A	5.37658e-09	-1.49145	-1.23022	1.69188e-05	0.472414	-1.29136
6940164	chr4:6940164:C:T	3.80469e-09	-1.70768	-1.35981	4.79094e-06	-0.702555	-1.37809
6940247	chr4:6940247:C:T	2.98029e-08	-1.53805e-10	-1.00912	1.18738e-05	-1.53805e-10	-1.17303
6940411	chr4:6940411:G:T	1.46129e-08	-1.72182	-3.69205e-10	7.1157e-06	-1.68506	-3.69205e-10
6941071	chr4:6941071:C:G	2.11452e-08	-1.53805e-10	-1.35231	9.89363e-06	-1.53805e-10	-1.35548
6941106	chr4:6941106:A:G	3.11391e-08	-1.53805e-10	-0.965264	1.3314e-05	-1.53805e-10	-1.05855
6941112	chr4:6941112:C:T	3.1358e-08	-1.53805e-10	-0.958257	1.41793e-05	-1.53805e-10	-0.995588
6941130	chr4:6941130:T:G	8.0471e-09	-1.56121	-0.75721	5.09773e-05	0.97133	-0.687318
6941285	chr4:6941285:T:A	8.00466e-09	-1.68732	-0.636384	7.36114e-06	-0.971645	-0.679509
6941320	chr4:6941320:G:T	2.61635e-08	-1.53805e-10	-1.13936	1.26743e-05	-1.53805e-10	-1.10779
6941335	chr4:6941335:G:A	2.06015e-08	-1.53805e-10	-1.37836	9.82402e-06	-1.53805e-10	-1.36254
6941465	chr4:6941465:A:G	2.31502e-08	-1.53805e-10	-1.26172	1.04286e-05	-1.53805e-10	-1.30281
6941633	chr4:6941633:C:T	2.85124e-08	-1.53805e-10	-1.05339	1.39341e-05	-1.53805e-10	-1.01303
6941642	chr4:6941642:TC:T	5.71682e-09	-1.45926	-1.20106	0.000140568	2.47577	-1.17744
6941770	chr4:6941770:C:T	1.02795e-07	-1.53805e-10	0.229008	6.17456e-05	-1.53805e-10	0.475654
6941881	chr4:6941881:G:A	2.21238e-08	-1.53805e-10	-1.30707	1.08417e-05	-1.53805e-10	-1.26397
6942044	chr4:6942044:C:T	3.79599e-09	-1.70055	-1.36923	5.09994e-06	-0.647452	-1.37069
6942082	chr4:6942082:A:G	2.33804e-08	-1.53805e-10	-1.25183	1.13813e-05	-1.53805e-10	-1.2154
6942776	chr4:6942776:G:A	2.06808e-08	-1.53805e-10	-1.37452	9.68268e-06	-1.53805e-10	-1.37703
6943065	chr4:6943065:G:A	3.86397e-09	-1.69889	-1.35315	5.131e-06	-0.63361	-1.37846
6943136	chr4:6943136:G:A	2.1546e-08	-1.53805e-10	-1.33354	1.00132e-05	-1.53805e-10	-1.34346
6943166	chr4:6943166:A:G	7.26484e-09	-1.65389	-0.766793	7.24505e-06	-0.828311	-0.838739
6943294	chr4:6943294:A:G	1.56271e-08	-1.65472	-3.69205e-10	8.57279e-06	-1.49878	-3.69205e-10
6943445	chr4:6943445:C:T	2.11648e-08	-1.53805e-10	-1.35139	9.9019e-06	-1.53805e-10	-1.35464
6943506	chr4:6943506:A:G	4.5323e-09	-1.59982	-1.29268	8.01072e-06	-0.219184	-1.3474
6943708	chr4:6943708:C:G	3.08649e-08	-1.53805e-10	-0.974107	1.39904e-05	-1.53805e-10	-1.009
6943742	chr4:6943742:G:A	2.11648e-08	-1.53805e-10	-1.35139	9.9019e-06	-1.53805e-10	-1.35464
6943829	chr4:6943829:T:A	2.16425e-08	-1.53805e-10	-1.32907	1.05379e-05	-1.53805e-10	-1.29239
6943862	chr4:6943862:T:TG	1.74212e-08	-1.6676	0.12156	1.10892e-05	-1.17608	-0.065317
6943870	chr4:6943870:AAATCTAAATATGTTTCTT:A	1.92487e-08	-1.62374	0.177459	1.32296e-05	-1.05177	-0.013146
6943899	chr4:6943899:T:G	4.13948e-08	-1.53805e-10	-0.680572	1.70976e-05	-1.53805e-10	-0.808428
6944000	chr4:6944000:C:T	3.08383e-08	-0.947576	-0.0273933	5.46164e-05	0.288247	0.0647185
6944047	chr4:6944047:G:T	3.56384e-08	-1.53805e-10	-0.830303	1.62008e-05	-1.53805e-10	-0.862308
6944118	chr4:6944118:A:G	2.16867e-08	-1.53805e-10	-1.32703	1.05654e-05	-1.53805e-10	-1.28979
6944173	chr4:6944173:T:C	1.46747e-08	-1.7176	-3.69205e-10	6.91313e-06	-1.71395	-3.69205e-10
6944273	chr4:6944273:C:T	7.00556e-09	-1.5282	-0.928822	6.38824e-06	-0.749236	-1.04367
6944321	chr4:6944321:AT:A	2.26755e-08	-1.28244	-3.69205e-10	1.56106e-05	-0.899421	-3.69205e-10
6944365	chr4:6944365:G:A	4.37944e-09	-1.55089	-1.37592	1.01667e-05	0.0491374	-1.37739
6944443	chr4:6944443:T:C	2.15243e-08	-1.53805e-10	-1.33455	9.99445e-06	-1.53805e-10	-1.34534
6944481	chr4:6944481:C:T	5.50332e-09	-1.50088	-1.19749	1.29511e-05	0.193394	-1.27958
6944684	chr4:6944684:A:G	6.06015e-09	-1.67935	-0.922647	4.54076e-06	-1.09979	-1.03449
6944754	chr4:6944754:C:G	2.062e-08	-1.53805e-10	-1.37747	9.77e-06	-1.53805e-10	-1.36805
6944773	chr4:6944773:G:T	4.78806e-09	-1.54285	-1.29475	1.08028e-05	0.0711664	-1.33873
6944964	chr4:6944964:A:G	2.29937e-08	-1.53805e-10	-1.26851	1.11651e-05	-1.53805e-10	-1.23457
6945133	chr4:6945133:G:A	4.42087e-09	-1.53907	-1.37832	1.06536e-05	0.0874983	-1.36897
6945394	chr4:6945394:C:T	3.45076e-08	-1.53805e-10	-0.862547	1.45938e-05	-1.53805e-10	-0.96677
6945437	chr4:6945437:T:C	1.53771e-08	-1.7112	0.0403547	9.15763e-06	-1.29878	-0.134002
6945474	chr4:6945474:C:T	8.09193e-08	-1.53805e-10	-0.0102743	4.75527e-05	-1.53805e-10	0.214471
6945546	chr4:6945546:C:T	1.53929e-08	-1.66982	-3.69205e-10	8.66645e-06	-1.48791	-3.69205e-10
6945843	chr4:6945843:C:T	4.12115e-09	-1.62375	-1.36385	7.31387e-06	-0.280279	-1.37732
6946080	chr4:6946080:T:C	7.85762e-09	-1.52738	-0.814861	1.00051e-05	-0.543294	-0.800976
6946141	chr4:6946141:T:C	2.22633e-08	-1.53805e-10	-1.30079	1.09276e-05	-1.53805e-10	-1.25608
6946184	chr4:6946184:G:A	4.97138e-09	-1.49217	-1.30786	1.24232e-05	0.224438	-1.35224
6946442	chr4:6946442:C:T	1.50623e-08	-1.69153	-3.69205e-10	7.97369e-06	-1.57122	-3.69205e-10
6947038	chr4:6947038:T:C	9.43856e-09	-1.67262	-0.4863	6.79243e-06	-1.07556	-0.656
6947115	chr4:6947115:C:T	5.17349e-09	-1.4777	-1.28248	1.33108e-05	0.273152	-1.33195
6947223	chr4:6947223:C:T	5.5152e-09	-1.47018	-1.22604	1.39359e-05	0.287879	-1.30078
6947314	chr4:6947314:G:A	2.07201e-08	-1.53805e-10	-1.37262	9.71109e-06	-1.53805e-10	-1.3741
6948128	chr4:6948128:T:G	8.89479e-08	-1.53805e-10	0.0843239	5.27835e-05	-1.53805e-10	0.31883
6948201	chr4:6948201:G:A	4.75305e-09	-1.61065	-1.23429	5.41955e-06	-0.805519	-1.15184
6948316	chr4:6948316:C:T	1.48677e-08	-1.70454	-3.69205e-10	7.74232e-06	-1.60067	-3.69205e-10
6948609	chr4:6948609:G:A	2.58929e-08	-1.53805e-10	-1.14976	1.25664e-05	-1.53805e-10	-1.11634
6948744	chr4:6948744:G:T	5.46659e-09	-1.49457	-1.2105	1.29785e-05	0.203218	-1.28729
6949132	chr4:6949132:G:C	7.46345e-09	-1.55477	-0.838938	8.85959e-06	-0.600399	-0.865468
6949203	chr4:6949203:G:A	9.18063e-09	-1.72166	-0.464968	5.63095e-06	-1.33409	-0.585001
6949746	chr4:6949746:C:T	2.06529e-08	-1.53805e-10	-1.37587	9.73505e-06	-1.53805e-10	-1.37164
6949810	chr4:6949810:C:T	5.01083e-09	-1.49183	-1.30029	0.000115493	2.38123	-1.27939
6949856	chr4:6949856:G:T	8.57682e-09	-1.56109	-0.693571	1.0039e-05	-0.617234	-0.723659
6949921	chr4:6949921:G:T	2.10079e-08	-1.53805e-10	-1.35883	9.83276e-06	-1.53805e-10	-1.36165
6949937	chr4:6949937:G:A	2.26312e-08	-1.53805e-10	-1.2844	1.11637e-05	-1.53805e-10	-1.2347
6950061	chr4:6950061:C:T	1.58218e-08	-1.64234	-3.69205e-10	1.19078e-05	-1.17017	-3.69205e-10
6950117	chr4:6950117:C:T	1.67772e-08	-1.58371	-3.69205e-10	9.77117e-06	-1.36793	-3.69205e-10
6950524	chr4:6950524:G:A	5.30221e-09	-1.4706	-1.265	1.36994e-05	0.291997	-1.32202
6950619	chr4:6950619:G:A	2.94632e-08	-1.53805e-10	-1.02059	1.46636e-05	-1.53805e-10	-0.962002
6950687	chr4:6950687:AT:A	1.79692e-08	-1.31416	-0.200904	2.72796e-05	-0.236085	-0.105145
6950950	chr4:6950950:A:G	9.00424e-08	-1.53805e-10	0.0965537	5.35704e-05	-1.53805e-10	0.333629
6951543	chr4:6951543:A:G	1.61163e-08	-1.70042	0.0765252	1.08451e-05	-1.17191	-0.0917435
6951747	chr4:6951747:G:T	2.26499e-08	-1.53805e-10	-1.28357	1.11568e-05	-1.53805e-10	-1.23532
6951968	chr4:6951968:G:C	2.60241e-08	-1.53805e-10	-1.1447	1.26324e-05	-1.53805e-10	-1.1111
6952227	chr4:6952227:C:G	3.11357e-08	-1.53805e-10	-0.965372	1.41262e-05	-1.53805e-10	-0.999334
6952542	chr4:6952542:A:G	3.71676e-08	-1.53805e-10	-0.788289	1.56896e-05	-1.53805e-10	-0.894372
6952703	chr4:6952703:G:C	8.10029e-08	-1.53805e-10	-0.00924192	4.76023e-05	-1.53805e-10	0.215512
6953185	chr4:6953185:C:T	2.12516e-08	-1.53805e-10	-1.3473	9.93379e-06	-1.53805e-10	-1.35143
6954045	chr4:6954045:G:A	5.62342e-09	-1.65058	-1.0262	4.64107e-06	-0.995522	-1.1169
6954245	chr4:6954245:G:A	6.43576e-08	-0.239272	-3.69205e-10	4.46636e-05	0.15179	-3.69205e-10
6954332	chr4:6954332:T:C	7.23923e-09	-1.05647	-1.36774	4.28103e-05	1.48323	-1.37382
6954359	chr4:6954359:C:T	5.74458e-09	-1.66995	-0.98552	4.51938e-06	-1.05647	-1.08252
6954407	chr4:6954407:T:C	4.86313e-09	-1.46666	-1.35538	1.31756e-05	0.305661	-1.37466
6954607	chr4:6954607:G:GACTA	9.48823e-09	-1.47636	-0.677315	1.2105e-05	-0.410038	-0.743711
6954895	chr4:6954895:G:A	2.29313e-08	-1.53805e-10	-1.27122	1.05815e-05	-1.53805e-10	-1.28826
6954933	chr4:6954933:C:G	1.50916e-07	0.612998	-3.69205e-10	3.72755e-05	-0.0290324	-3.69205e-10
6955121	chr4:6955121:G:A	1.6586e-08	-1.59517	-3.69205e-10	9.18818e-06	-1.42945	-3.69205e-10
6955359	chr4:6955359:C:T	2.08932e-08	-1.53805e-10	-1.3643	9.78313e-06	-1.53805e-10	-1.36671
6955538	chr4:6955538:C:T	2.46859e-08	-1.53805e-10	-1.1975	1.18946e-05	-1.53805e-10	-1.17128
6955605	chr4:6955605:G:A	5.94999e-09	-1.65706	-0.963273	4.82059e-06	-1.01315	-1.06132
6956091	chr4:6956091:T:A	1.49997e-08	-1.6957	-3.69205e-10	7.91151e-06	-1.57905	-3.69205e-10
6956542	chr4:6956542:C:G	3.11643e-08	-1.53805e-10	-0.964454	1.44329e-05	-1.53805e-10	-0.977857
6956676	chr4:6956676:C:A	2.10763e-08	-1.53805e-10	-1.35558	9.69601e-06	-1.53805e-10	-1.37565
6956732	chr4:6956732:T:C	5.15435e-08	-1.53805e-10	-0.461301	2.80363e-05	-1.53805e-10	-0.31387
6956833	chr4:6956833:G:T	4.26429e-09	-1.67968	-1.27377	2.19267e-06	-1.54461	-1.31763
6956855	chr4:6956855:C:T	7.82281e-09	-1.15361	-1.19307	1.21186e-05	0.0360587	-1.18868
6956887	chr4:6956887:G:A	1.32727e-08	-0.563484	-1.25453	0.00286009	5.54247	-1.23123
6957029	chr4:6957029:G:A	3.4341e-08	-1.53805e-10	-0.867388	1.77988e-05	-1.53805e-10	-0.768239
6957043	chr4:6957043:G:A	2.15868e-08	-1.53805e-10	-1.33165	1.00118e-05	-1.53805e-10	-1.3436
6957255	chr4:6957255:T:C	5.94274e-08	-1.53805e-10	-0.318971	3.41171e-05	-1.53805e-10	-0.11757
6957555	chr4:6957555:A:C	2.47023e-08	-1.53805e-10	-1.19683	1.19033e-05	-1.53805e-10	-1.17055
6958001	chr4:6958001:C:G	2.08951e-08	-1.53805e-10	-1.36421	9.78395e-06	-1.53805e-10	-1.36663
6958192	chr4:6958192:ACT:A	3.80093e-09	-1.69145	-1.37703	1.72777e-06	-1.72262	-1.37792
6958202	chr4:6958202:G:A	4.15234e-09	-1.6715	-1.30856	6.84764e-06	-0.350192	-1.37327
6958274	chr4:6958274:T:TC	5.15455e-09	-1.39495	-1.36889	1.57363e-05	0.486994	-1.37839
6958432	chr4:6958432:T:G	4.02039e-09	-1.7132	-1.29914	1.98544e-06	-1.62336	-1.33817
6958433	chr4:6958433:A:C	3.89983e-09	-1.71351	-1.32929	1.94688e-06	-1.62192	-1.35922
6958569	chr4:6958569:A:G	2.1716e-08	-1.53805e-10	-1.32568	1.03235e-05	-1.53805e-10	-1.31295
6959074	chr4:6959074:G:A	7.02967e-09	-1.56065	-0.892934	2.32911e-06	-1.71354	-1.08834
6959075	chr4:6959075:C:T	4.87466e-09	-1.68685	-1.13283	7.02449e-06	-0.42023	-1.27774
6959120	chr4:6959120:T:C	7.64102e-09	-1.37583	-0.994367	2.16508e-06	-1.71441	-1.1605
6959229	chr4:6959229:A:G	2.97045e-08	-1.53805e-10	-1.01243	1.46545e-05	-1.53805e-10	-0.962623
6959247	chr4:6959247:T:A	2.09859e-08	-1.53805e-10	-1.35988	9.67324e-06	-1.53805e-10	-1.378
6959380	chr4:6959380:G:T	7.47781e-09	-1.54395	-0.847839	2.40891e-06	-1.71703	-1.05116
6959862	chr4:6959862:C:T	4.6833e-09	-1.52507	-1.33466	9.91257e-06	0.0179023	-1.37147
6959876	chr4:6959876:G:C	2.49027e-08	-1.53805e-10	-1.18875	1.15831e-05	-1.53805e-10	-1.19782
6959946	chr4:6959946:C:T	4.28723e-09	-1.57054	-1.37754	1.08325e-05	0.076519	-1.34133
6960021	chr4:6960021:C:T	7.28959e-09	-1.61584	-0.801444	2.73511e-06	-1.6874	-0.953802
6960334	chr4:6960334:C:T	7.57522e-09	-1.54945	-0.829395	2.44897e-06	-1.71583	-1.03587
6960363	chr4:6960363:A:G	2.11512e-08	-1.53805e-10	-1.35203	9.89063e-06	-1.53805e-10	-1.35578
6960816	chr4:6960816:C:T	2.07752e-08	-1.53805e-10	-1.36997	9.73843e-06	-1.53805e-10	-1.37129
6961210	chr4:6961210:A:AG	5.45309e-09	-1.58109	-1.12645	1.178e-05	0.00468598	-1.18565
6961311	chr4:6961311:G:T	2.38231e-08	-1.53805e-10	-1.23307	1.17477e-05	-1.53805e-10	-1.18371
6961391	chr4:6961391:C:G	1.48515e-08	-1.70563	-3.69205e-10	7.73029e-06	-1.60222	-3.69205e-10
6961431	chr4:6961431:GC:G	2.2382e-08	-1.53805e-10	-1.29547	1.25168e-05	-1.53805e-10	-1.1203
6962166	chr4:6962166:G:A	8.90315e-09	-1.56269	-0.654636	3.41762e-06	-1.70273	-0.715692
6962263	chr4:6962263:G:A	2.0612e-08	-1.53805e-10	-1.37785	9.67032e-06	-1.53805e-10	-1.37831
6962321	chr4:6962321:G:A	2.17905e-08	-1.48363	0.161378	6.83938e-06	-1.72157	-0.0030976
6962326	chr4:6962326:G:A	1.20257e-07	-1.53805e-10	0.385901	4.71498e-05	-1.53805e-10	0.205962
6962527	chr4:6962527:T:C	1.57821e-08	-1.64485	-3.69205e-10	6.88921e-06	-1.71741	-3.69205e-10
6962813	chr4:6962813:G:A	2.93444e-08	-1.39925	0.374626	9.76355e-06	-1.60381	0.235099
6963498	chr4:6963498:G:A	2.07513e-08	-1.53805e-10	-1.37112	9.72165e-06	-1.53805e-10	-1.37301
6963946	chr4:6963946:C:T	2.34764e-08	-1.47572	0.227987	7.29566e-06	-1.72192	0.0618302
6964150	chr4:6964150:TA:T	1.41953e-08	-1.23865	-0.51216	2.62158e-05	0.193636	-0.574642
6964203	chr4:6964203:C:T	2.24378e-08	-1.46833	0.175345	6.92827e-06	-1.72214	0.0103832
6964365	chr4:6964365:C:T	3.3214e-08	-1.53805e-10	-0.900755	1.22592e-05	-1.53805e-10	-1.14109
6964564	chr4:6964564:G:A	1.68913e-08	-1.57693	-3.69205e-10	7.15724e-06	-1.67924	-3.69205e-10
6964575	chr4:6964575:T:C	4.99321e-09	-1.59671	-1.19894	1.11381e-05	-0.0275338	-1.20947
6964899	chr4:6964899:A:G	8.39538e-08	-1.53805e-10	0.0265392	3.36611e-05	-1.53805e-10	-0.131026
6964975	chr4:6964975:T:G	3.39008e-08	-1.53805e-10	-0.880288	1.62564e-05	-1.53805e-10	-0.858879
6965171	chr4:6965171:TTG:T	3.01857e-08	-1.53805e-10	-0.996358	1.51911e-05	-1.53805e-10	-0.926661
6965515	chr4:6965515:A:G	4.26731e-08	-1.53805e-10	-0.65016	2.09112e-05	-1.53805e-10	-0.607084
6965717	chr4:6965717:T:G	2.06868e-08	-1.53805e-10	-1.37423	9.67461e-06	-1.53805e-10	-1.37786
6966061	chr4:6966061:A:G	7.83164e-08	-1.53805e-10	-0.0429701	3.15335e-05	-1.53805e-10	-0.196319
6966463	chr4:6966463:A:G	5.12605e-09	-1.54688	-1.22251	1.28246e-05	0.137149	-1.23316
6967080	chr4:6967080:A:T	2.68892e-08	-1.53805e-10	-1.112	1.30905e-05	-1.53805e-10	-1.07548
6967230	chr4:6967230:T:G	1.4895e-08	-1.7027	-3.69205e-10	7.78011e-06	-1.5958	-3.69205e-10
6967436	chr4:6967436:A:G	2.09594e-08	-1.37175	0.0106109	2.27969e-05	-0.0846665	-0.436078
6967468	chr4:6967468:T:C	9.69403e-08	-1.53805e-10	0.170368	3.90296e-05	-1.53805e-10	0.0169525
6968045	chr4:6968045:G:A	2.20312e-08	-1.31127	-3.69205e-10	7.88451e-06	-1.58247	-3.69205e-10
6968127	chr4:6968127:A:G	4.17076e-08	-1.53805e-10	-0.673044	1.57599e-05	-1.53805e-10	-0.889901
6968156	chr4:6968156:T:C	5.68622e-08	-1.53805e-10	-0.363097	2.8362e-05	-1.53805e-10	-0.302317
6968201	chr4:6968201:G:T	1.55748e-08	-1.68998	0.0319111	1.39869e-05	-1.15488	0.145635
6968215	chr4:6968215:C:T	8.63376e-09	-1.61855	-0.629492	3.64574e-06	-1.67353	-0.680284
6968511	chr4:6968511:G:A	2.46351e-08	-1.53805e-10	-1.19956	1.18706e-05	-1.53805e-10	-1.1733
6968687	chr4:6968687:C:CTG	1.14045e-08	-0.820829	-1.14889	0.00290624	5.36158	-1.03433
6968792	chr4:6968792:TTTACG:T	2.67533e-08	-1.53805e-10	-1.11707	1.30168e-05	-1.53805e-10	-1.08113
6968797	chr4:6968797:G:T	2.34548e-08	-1.53805e-10	-1.24865	1.15659e-05	-1.53805e-10	-1.19931
6968802	chr4:6968802:T:C	8.26448e-09	-1.67898	-0.612779	4.19671e-06	-1.58031	-0.632753
6968884	chr4:6968884:G:A	1.47121e-08	-1.71506	-3.69205e-10	7.50404e-06	-1.63193	-3.69205e-10
6969081	chr4:6969081:C:T	9.82848e-09	-0.859389	-1.25905	1.06505e-05	0.0252873	-1.30704
6969249	chr4:6969249:A:G	7.82469e-08	-1.53805e-10	-0.0438586	4.58641e-05	-1.53805e-10	0.178315
6969429	chr4:6969429:G:A	4.14297e-09	-1.6043	-1.37802	8.64154e-06	-0.131798	-1.35899
6969878	chr4:6969878:G:A	6.09179e-09	-1.67922	-0.917562	9.93455e-06	-0.400719	-0.95063
6969929	chr4:6969929:C:T	2.08141e-08	-1.53805e-10	-1.3681	9.67212e-06	-1.53805e-10	-1.37812
6969952	chr4:6969952:C:T	1.4614e-08	-1.72175	-3.69205e-10	7.1202e-06	-1.68443	-3.69205e-10
6970141	chr4:6970141:G:A	2.58922e-08	-1.53805e-10	-1.14978	1.25672e-05	-1.53805e-10	-1.11628
6970545	chr4:6970545:A:G	2.51012e-08	-1.53805e-10	-1.18081	1.22652e-05	-1.53805e-10	-1.1406
6971096	chr4:6971096:G:A	2.76208e-08	-1.28102	0.195865	3.18611e-05	0.097103	-0.283086
6971457	chr4:6971457:G:C	9.21029e-09	-1.62771	-0.555693	3.95945e-06	-1.66607	-0.605196
6971564	chr4:6971564:A:G	6.63737e-09	-1.15218	-1.35883	3.24059e-05	1.20611	-1.37514
6971722	chr4:6971722:C:T	1.47425e-08	-1.71299	-3.69205e-10	7.5534e-06	-1.62537	-3.69205e-10
6971904	chr4:6971904:A:G	2.8604e-08	-1.53805e-10	-1.05018	1.34314e-05	-1.53805e-10	-1.04978
6972380	chr4:6972380:C:T	3.17155e-08	-1.53805e-10	-0.946923	1.46615e-05	-1.53805e-10	-0.962143
6972517	chr4:6972517:A:G	2.4115e-08	-1.53805e-10	-1.22089	1.08195e-05	-1.53805e-10	-1.26602
6972592	chr4:6972592:G:A	1.59768e-08	-1.52731	-0.105282	5.68236e-06	-1.70509	-0.204908
6972805	chr4:6972805:G:A	2.55854e-08	-1.53805e-10	-1.16171	1.2751e-05	-1.53805e-10	-1.10176
6972843	chr4:6972843:T:C	2.15523e-08	-1.53805e-10	-1.33325	9.78679e-06	-1.53805e-10	-1.36633
6972961	chr4:6972961:G:A	3.27002e-08	-1.53805e-10	-0.916347	1.60758e-05	-1.53805e-10	-0.870056
6972991	chr4:6972991:T:C	4.34321e-09	-1.71838	-1.21673	2.60563e-06	-1.48161	-1.20809
6973079	chr4:6973079:T:C	2.36144e-08	-1.53805e-10	-1.24187	1.03622e-05	-1.53805e-10	-1.3092
6973281	chr4:6973281:A:G	5.55505e-09	-1.5566	-1.13242	8.10515e-06	-0.470236	-1.08463
6973884	chr4:6973884:C:T	1.86172e-08	-0.700978	-0.778663	0.00468242	5.43589	-0.631683
6974083	chr4:6974083:C:T	1.49283e-08	-1.70047	-3.69205e-10	6.93042e-06	-1.71145	-3.69205e-10
6974387	chr4:6974387:G:C	2.17008e-08	-1.53805e-10	-1.32638	1.06223e-05	-1.53805e-10	-1.28441
6974962	chr4:6974962:AG:A	2.32607e-08	-1.22941	-0.0275455	2.98131e-05	0.215218	-0.467637
6975384	chr4:6975384:A:G	4.09563e-09	-1.64323	-1.35057	2.55519e-06	-1.34156	-1.36768
6975441	chr4:6975441:T:A	1.47194e-08	-1.71456	-3.69205e-10	8.75374e-06	-1.47789	-3.69205e-10
6975903	chr4:6975903:G:A	2.19244e-08	-1.53805e-10	-1.31613	1.0219e-05	-1.53805e-10	-1.32312
6975923	chr4:6975923:T:A	1.0147e-07	-1.53805e-10	0.216039	4.07962e-05	-1.53805e-10	0.0612214
6976308	chr4:6976308:A:G	1.50747e-08	-1.69071	-3.69205e-10	8.00313e-06	-1.56754	-3.69205e-10
6977002	chr4:6977002:C:A	1.73886e-08	-1.5466	-0.00131064	6.25129e-06	-1.70005	-0.114526
6978157	chr4:6978157:G:A	4.59455e-08	-1.53805e-10	-0.576272	2.11879e-05	-1.53805e-10	-0.593939
6978348	chr4:6978348:G:T	2.70387e-08	-1.27697	0.170517	3.16132e-05	0.114886	-0.308678
6978391	chr4:6978391:T:C	1.66539e-08	-1.24975	-0.341329	4.53117e-06	-1.69748	-0.438913
6978693	chr4:6978693:T:C	1.48739e-08	-1.49582	-0.208298	5.08662e-06	-1.71251	-0.308242
6978989	chr4:6978989:G:C	2.06184e-08	-1.53805e-10	-1.37754	9.69186e-06	-1.53805e-10	-1.37608
6980295	chr4:6980295:A:C	2.3014e-08	-1.53805e-10	-1.26763	1.0846e-05	-1.53805e-10	-1.26357
6980589	chr4:6980589:T:C	7.00433e-08	-1.53805e-10	-0.154613	2.82469e-05	-1.53805e-10	-0.306386
6981042	chr4:6981042:A:T	1.08941e-07	-1.53805e-10	0.28708	4.70839e-05	-1.53805e-10	0.204562
6981313	chr4:6981313:C:G	1.51752e-08	-1.58033	-0.103733	5.79108e-06	-1.6838	-0.207247
6981549	chr4:6981549:C:A	1.96106e-08	-1.71384	0.286182	8.98809e-06	-1.55946	0.10799
6981794	chr4:6981794:C:G	2.14276e-08	-1.53805e-10	-1.33905	1.00114e-05	-1.53805e-10	-1.34365
6981941	chr4:6981941:C:T	2.07336e-08	-1.53805e-10	-1.37197	9.69456e-06	-1.53805e-10	-1.3758
6981950	chr4:6981950:T:C	1.54131e-08	-0.741208	-0.927302	0.00366483	5.27599	-0.716819
6982454	chr4:6982454:C:T	2.9584e-08	-1.56902	0.552527	1.03676e-05	-1.70335	0.394672
6982737	chr4:6982737:C:G	2.83947e-08	-1.60648	0.548953	1.05517e-05	-1.68643	0.395348
6982826	chr4:6982826:G:C	1.60367e-08	-1.59216	-0.0366925	6.22885e-06	-1.67735	-0.140825
6983527	chr4:6983527:G:A	1.531e-08	-1.67522	-3.69205e-10	8.79826e-06	-1.47281	-3.69205e-10
6983887	chr4:6983887:G:A	1.69631e-08	-1.58267	0.00998242	6.49519e-06	-1.68252	-0.0937825
6984162	chr4:6984162:T:C	2.41208e-08	-1.53805e-10	-1.22065	1.19936e-05	-1.53805e-10	-1.163
6984257	chr4:6984257:A:G	2.27742e-08	-1.53805e-10	-1.2781	1.08041e-05	-1.53805e-10	-1.26744
6984330	chr4:6984330:C:A	3.16225e-08	-1.57303	0.623172	1.11526e-05	-1.7019	0.466208
6984367	chr4:6984367:C:T	3.0612e-08	-1.60501	0.622675	1.13143e-05	-1.68734	0.466041
6984509	chr4:6984509:T:A	2.32859e-08	-1.70298	0.447098	2.03713e-05	-1.21686	0.583621
6984901	chr4:6984901:C:T	1.50639e-08	-1.69143	-3.69205e-10	7.9843e-06	-1.56989	-3.69205e-10
6984944	chr4:6984944:G:T	3.36299e-07	1.41427	-3.69205e-10	6.71876e-05	0.56012	-3.69205e-10
6984950	chr4:6984950:C:T	1.59205e-08	-1.59437	-0.0417435	6.22853e-06	-1.67615	-0.142077
6985131	chr4:6985131:A:G	2.67587e-08	-1.53805e-10	-1.11687	1.30175e-05	-1.53805e-10	-1.08108
6985276	chr4:6985276:C:T	1.67916e-08	-1.4146	-0.168246	1.71243e-05	-0.213534	-0.593333
6985526	chr4:6985526:G:A	8.92412e-09	-1.02351	-1.19146	3.96406e-05	1.37818	-1.34569
6985667	chr4:6985667:G:T	2.48863e-08	-1.53805e-10	-1.18941	1.2434e-05	-1.53805e-10	-1.12693
6985998	chr4:6985998:A:T	2.16964e-08	-1.53805e-10	-1.32658	1.05252e-05	-1.53805e-10	-1.29359
6986183	chr4:6986183:T:C	1.56178e-08	-1.53818	-0.117137	5.64834e-06	-1.70179	-0.21422
6986438	chr4:6986438:A:C	1.46823e-08	-1.71709	-3.69205e-10	6.90696e-06	-1.71484	-3.69205e-10
6986910	chr4:6986910:A:G	4.17543e-08	-1.53805e-10	-0.671924	2.03888e-05	-1.53805e-10	-0.632384
6987018	chr4:6987018:C:A	1.88575e-08	-1.66325	0.196436	8.50133e-06	-1.61329	0.10614
6987324	chr4:6987324:G:C	5.63003e-08	-0.373027	-3.69205e-10	2.33422e-05	-0.497107	-3.69205e-10
6987894	chr4:6987894:T:G	2.55616e-08	-1.53805e-10	-1.16264	1.28028e-05	-1.53805e-10	-1.09771
6987991	chr4:6987991:C:T	1.93176e-08	-1.63765	0.194938	8.25262e-06	-1.64206	0.105225
6988224	chr4:6988224:G:A	2.61074e-08	-1.53805e-10	-1.14151	1.27256e-05	-1.53805e-10	-1.10375
6988459	chr4:6988459:A:C	2.80974e-08	-1.06805	-3.69205e-10	2.8632e-05	-0.292844	-3.69205e-10
6989112	chr4:6989112:C:T	2.67587e-08	-1.53805e-10	-1.11687	1.30175e-05	-1.53805e-10	-1.08108
6989233	chr4:6989233:T:G	1.57066e-08	-1.6769	0.0272552	7.39189e-06	-1.59197	-0.0550128
6990435	chr4:6990435:C:T	1.47754e-08	-1.71076	-3.69205e-10	7.60802e-06	-1.61816	-3.69205e-10
6991167	chr4:6991167:C:T	2.25748e-08	-1.53805e-10	-1.28689	1.06924e-05	-1.53805e-10	-1.27783
6991208	chr4:6991208:G:A	1.49418e-08	-1.69956	-3.69205e-10	7.83914e-06	-1.58824	-3.69205e-10
6991244	chr4:6991244:G:A	1.88672e-08	-0.231715	-1.23459	0.0104698	6.72741	-1.11854
6991760	chr4:6991760:G:A	2.55767e-08	-1.53805e-10	-1.16205	1.28158e-05	-1.53805e-10	-1.09669
6992109	chr4:6992109:C:T	2.83138e-08	-1.53805e-10	-1.06038	1.3824e-05	-1.53805e-10	-1.02096
6992210	chr4:6992210:G:A	5.22972e-09	-1.4119	-1.33747	1.51451e-05	0.423618	-1.35331
6992351	chr4:6992351:T:C	2.1008e-08	-1.53805e-10	-1.35882	9.83322e-06	-1.53805e-10	-1.3616
6992357	chr4:6992357:C:T	2.07299e-08	-0.19136	-1.18079	0.0113115	6.73987	-1.05366
6992541	chr4:6992541:A:G	1.84366e-08	-1.48939	-3.69205e-10	1.22753e-05	-1.13978	-3.69205e-10
6992762	chr4:6992762:C:G	6.0847e-09	-1.26561	-1.33234	2.43238e-05	0.879815	-1.33573
6992939	chr4:6992939:A:G	1.5013e-08	-1.69481	-3.69205e-10	7.92468e-06	-1.57739	-3.69205e-10
6993084	chr4:6993084:G:A	3.99095e-08	-0.398857	-0.318256	0.00012855	1.61468	-0.405729
6993114	chr4:6993114:A:G	3.3186e-08	-0.901599	-3.69205e-10	2.28278e-05	-0.519388	-3.69205e-10
6993150	chr4:6993150:A:C	2.43971e-08	-1.53805e-10	-1.20926	1.13683e-05	-1.53805e-10	-1.21654
6993371	chr4:6993371:A:G	4.60585e-09	-1.71834	-1.15806	2.74882e-06	-1.48669	-1.1495
6993383	chr4:6993383:G:A	1.47796e-08	-1.71048	-3.69205e-10	7.6156e-06	-1.61717	-3.69205e-10
6993712	chr4:6993712:C:T	1.48599e-08	-1.70506	-3.69205e-10	7.73136e-06	-1.60208	-3.69205e-10
6993965	chr4:6993965:A:G	6.69491e-09	-1.22173	-1.28065	3.06323e-05	1.08663	-1.31194
6993989	chr4:6993989:G:A	4.64701e-07	-1.53805e-10	1.73767	0.000184225	-1.53805e-10	1.56879
6994329	chr4:6994329:G:A	1.47265e-08	-1.71408	-3.69205e-10	7.54156e-06	-1.62694	-3.69205e-10
6994402	chr4:6994402:G:A	6.21719e-09	-1.23534	-1.34107	2.59042e-05	0.951644	-1.34461
6994564	chr4:6994564:G:A	2.6664e-08	-1.53805e-10	-1.12041	1.29683e-05	-1.53805e-10	-1.08486
6994660	chr4:6994660:C:T	2.35697e-08	-1.61014	0.366376	8.84025e-06	-1.68472	0.216664
6995027	chr4:6995027:G:A	1.49488e-08	-1.6991	-3.69205e-10	7.84087e-06	-1.58802	-3.69205e-10
6995154	chr4:6995154:C:T	6.82816e-09	-1.11257	-1.37011	3.10031e-05	1.14372	-1.357
6995574	chr4:6995574:G:A	1.49771e-08	-1.6972	-3.69205e-10	7.87737e-06	-1.58337	-3.69205e-10
6995669	chr4:6995669:T:C	5.57881e-09	-1.31706	-1.36769	2.08198e-05	0.758787	-1.37025
6995763	chr4:6995763:C:T	2.18669e-08	-1.53805e-10	-1.31875	9.84639e-06	-1.53805e-10	-1.36026
6995875	chr4:6995875:C:T	2.54014e-08	-1.53805e-10	-1.16892	1.27544e-05	-1.53805e-10	-1.10149
6996115	chr4:6996115:C:T	1.29033e-08	-1.28001	-0.566234	2.16819e-05	0.0587278	-0.629618
6997234	chr4:6997234:C:G	2.61356e-08	-1.53805e-10	-1.14043	1.2661e-05	-1.53805e-10	-1.10884
6997424	chr4:6997424:C:T	2.22853e-08	-1.53805e-10	-1.2998	9.943e-06	-1.53805e-10	-1.3505
6997574	chr4:6997574:C:T	1.38642e-08	-1.6302	-0.144225	1.38565e-05	-0.958546	-0.0600648
6997785	chr4:6997785:A:G	2.14398e-08	-1.53805e-10	-1.33848	1.00166e-05	-1.53805e-10	-1.34313
6997843	chr4:6997843:G:A	3.79572e-08	-0.440902	-0.326367	0.000120648	1.55514	-0.409636
6997852	chr4:6997852:T:C	5.54741e-09	-1.32387	-1.36652	2.29781e-05	0.85889	-1.37171
6998655	chr4:6998655:T:C	5.314e-08	-1.53805e-10	-0.430796	2.46671e-05	-1.53805e-10	-0.441896
6998694	chr4:6998694:A:C	2.16906e-08	-1.53805e-10	-1.32685	9.79231e-06	-1.53805e-10	-1.36577
6998757	chr4:6998757:T:C	2.06013e-08	-1.53805e-10	-1.37838	9.6722e-06	-1.53805e-10	-1.37811
6999553	chr4:6999553:C:T	1.50643e-08	-1.6914	-3.69205e-10	7.99185e-06	-1.56895	-3.69205e-10
7000054	chr4:7000054:G:A	1.48166e-08	-1.70798	-3.69205e-10	7.67218e-06	-1.60977	-3.69205e-10
7000283	chr4:7000283:C:T	1.50865e-08	-1.68993	-3.69205e-10	8.01414e-06	-1.56616	-3.69205e-10
7000311	chr4:7000311:G:A	2.23179e-08	-0.544216	-0.754122	0.00696857	5.80616	-0.60436
7000393	chr4:7000393:C:T	2.06099e-08	-1.66661	0.288656	1.88629e-05	-1.08262	0.372449
7000455	chr4:7000455:CA:C	2.06925e-08	-1.53805e-10	-1.37395	9.70706e-06	-1.53805e-10	-1.37451
7000617	chr4:7000617:A:G	2.11104e-08	-0.4226	-0.931361	0.00778528	6.11447	-0.801848
7000880	chr4:7000880:A:T	2.12231e-08	-1.53805e-10	-1.34864	9.69841e-06	-1.53805e-10	-1.37541
7001076	chr4:7001076:C:T	9.95823e-09	-1.11392	-0.991411	2.19806e-05	0.468991	-1.0262
7001453	chr4:7001453:C:T	2.43213e-08	-1.53805e-10	-1.21237	1.17075e-05	-1.53805e-10	-1.18714
7001610	chr4:7001610:C:T	2.52159e-08	-1.53805e-10	-1.17625	1.26122e-05	-1.53805e-10	-1.11271
7001639	chr4:7001639:T:A	1.4977e-08	-0.600857	-1.09635	0.0042124	5.6859	-0.987484
7001832	chr4:7001832:G:A	3.08652e-08	-1.53805e-10	-0.974097	1.50066e-05	-1.53805e-10	-0.938877
7001979	chr4:7001979:C:T	2.50444e-08	-1.53805e-10	-1.18308	1.24219e-05	-1.53805e-10	-1.12791
7002280	chr4:7002280:C:T	3.24302e-08	-1.53805e-10	-0.924638	1.66872e-05	-1.53805e-10	-0.832723
7002768	chr4:7002768:G:A	4.4425e-09	-1.53512	-1.37739	1.08104e-05	0.111597	-1.37846
7002773	chr4:7002773:T:A	2.08968e-08	-1.53805e-10	-1.36413	9.78372e-06	-1.53805e-10	-1.36665
7003186	chr4:7003186:T:C	2.06647e-08	-1.53805e-10	-1.3753	9.93069e-06	-1.53805e-10	-1.35174
7003310	chr4:7003310:G:T	5.02311e-09	-1.51467	-1.27501	1.21558e-05	0.117563	-1.26713
7003469	chr4:7003469:G:A	4.39267e-09	-1.54585	-1.37794	1.03402e-05	0.0669948	-1.37833
7003472	chr4:7003472:C:G	5.85268e-09	-1.27618	-1.36065	2.50245e-05	0.865367	-1.29288
7003783	chr4:7003783:C:T	2.50594e-08	-1.18248	-3.69205e-10	1.18676e-05	-1.17355	-3.69205e-10
7003800	chr4:7003800:G:C	2.44968e-08	-1.53805e-10	-1.20519	1.23719e-05	-1.53805e-10	-1.13194
7003861	chr4:7003861:A:G	4.48755e-09	-1.67327	-1.22915	2.08497e-06	-1.61159	-1.30103
7003918	chr4:7003918:TGA:T	6.89169e-09	-1.69067	-0.782739	4.06721e-06	-1.5861	-0.658308
7004026	chr4:7004026:C:T	4.39161e-09	-1.54557	-1.37846	1.04096e-05	0.0726586	-1.3773
7004299	chr4:7004299:C:T	3.10012e-08	-1.53805e-10	-0.9697	1.28524e-05	-1.53805e-10	-1.09383
7004364	chr4:7004364:G:A	2.8604e-08	-1.53805e-10	-1.05018	1.34314e-05	-1.53805e-10	-1.04978
7004529	chr4:7004529:C:T	3.8626e-09	-1.72052	-1.33186	2.0102e-06	-1.67335	-1.27578
7004536	chr4:7004536:A:T	1.49748e-08	-1.69736	-3.69205e-10	7.86471e-06	-1.58498	-3.69205e-10
7004624	chr4:7004624:C:G	1.54996e-08	-1.66291	-3.69205e-10	6.92041e-06	-1.71289	-3.69205e-10
7004671	chr4:7004671:A:G	2.08023e-08	-1.14234	-0.226324	2.45945e-05	0.240611	-0.685456
7004741	chr4:7004741:A:G	3.084e-08	-1.53805e-10	-0.974915	1.27848e-05	-1.53805e-10	-1.09911
7004814	chr4:7004814:G:A	9.31571e-09	-1.08753	-1.08449	1.97611e-05	0.442479	-1.10613
7005014	chr4:7005014:A:G	7.14351e-08	-1.53805e-10	-0.134938	2.88229e-05	-1.53805e-10	-0.286197
7005187	chr4:7005187:G:A	3.95527e-09	-1.72101	-1.30767	2.06714e-06	-1.67603	-1.24517
7005506	chr4:7005506:G:T	7.44859e-08	-1.53805e-10	-0.093118	2.99767e-05	-1.53805e-10	-0.246948
7005990	chr4:7005990:G:A	2.1273e-08	-1.53805e-10	-1.34629	9.94352e-06	-1.53805e-10	-1.35045
7006150	chr4:7006150:CAAAG:C	8.65885e-09	-0.996413	-1.24873	8.45207e-06	-0.195349	-1.31761
7006272	chr4:7006272:T:TA	3.92766e-09	-1.72214	-1.31355	2.00017e-06	-1.70028	-1.25385
7007063	chr4:7007063:G:A	3.93502e-08	-1.53805e-10	-0.731227	2.06873e-05	-1.53805e-10	-0.617846
7007546	chr4:7007546:G:A	2.93278e-08	-1.53805e-10	-1.02519	1.40243e-05	-1.53805e-10	-1.00658
7007640	chr4:7007640:C:T	1.54579e-08	-1.66561	-3.69205e-10	1.11706e-05	-1.23408	-3.69205e-10
7007897	chr4:7007897:G:A	7.19928e-08	-0.127161	-3.69205e-10	2.18281e-05	-0.564169	-3.69205e-10
7008079	chr4:7008079:C:T	1.43002e-08	-0.444534	-1.29892	0.00508975	6.09271	-1.2051
7008586	chr4:7008586:C:T	2.02815e-08	-1.37137	-0.0226492	2.05397e-05	-0.140285	-0.484722
7009300	chr4:7009300:T:C	2.65133e-08	-1.53805e-10	-1.12608	1.293e-05	-1.53805e-10	-1.08781
7009459	chr4:7009459:G:A	3.55755e-08	-1.00961	0.177539	4.33508e-05	0.482457	-0.360501
7010047	chr4:7010047:C:T	2.55201e-08	-1.53805e-10	-1.16426	1.2369e-05	-1.53805e-10	-1.13218
7010611	chr4:7010611:G:T	1.20996e-08	-1.70688	-0.203669	9.99044e-06	-1.23998	-0.105761
7011002	chr4:7011002:G:A	5.61611e-09	-1.30091	-1.37718	2.33336e-05	0.863496	-1.36097
7011127	chr4:7011127:C:T	1.48816e-08	-1.7036	-3.69205e-10	7.74309e-06	-1.60057	-3.69205e-10
7011260	chr4:7011260:G:C	3.97164e-08	-1.53805e-10	-0.721964	1.68397e-05	-1.53805e-10	-0.823629
7011665	chr4:7011665:T:C	4.15517e-09	-1.64787	-1.3315	8.01997e-06	-0.22696	-1.33847
7011898	chr4:7011898:A:G	2.72943e-08	-1.53805e-10	-1.09705	1.32897e-05	-1.53805e-10	-1.06038
7012249	chr4:7012249:C:T	1.34001e-08	-0.505306	-1.30316	0.00507729	6.08336	-1.19819
7012267	chr4:7012267:A:G	2.07709e-08	-1.63177	0.261593	8.02745e-06	-1.6707	0.106201
7012411	chr4:7012411:A:T	2.06093e-08	-1.53805e-10	-1.37799	9.6849e-06	-1.53805e-10	-1.3768
7012511	chr4:7012511:T:C	1.48881e-08	-1.70316	-3.69205e-10	7.76312e-06	-1.59798	-3.69205e-10
7013098	chr4:7013098:G:T	2.13639e-08	-1.53805e-10	-1.34202	1.09193e-05	-1.53805e-10	-1.25684
7013215	chr4:7013215:C:T	3.04421e-08	-1.53805e-10	-0.987901	1.39749e-05	-1.53805e-10	-1.0101
7013312	chr4:7013312:G:A	3.09659e-08	-1.53805e-10	-0.97084	1.5844e-05	-1.53805e-10	-0.884578
7013415	chr4:7013415:G:A	2.6063e-08	-1.53805e-10	-1.14321	1.31269e-05	-1.53805e-10	-1.07271
7013451	chr4:7013451:T:C	1.23666e-08	-1.56811	-0.320617	1.11894e-05	-0.547202	-0.685195
7013492	chr4:7013492:T:C	2.98246e-08	-1.53805e-10	-1.00839	1.3823e-05	-1.53805e-10	-1.02103
7013783	chr4:7013783:G:A	9.43358e-09	-1.63603	-0.523421	4.08565e-06	-1.66131	-0.578573
7013979	chr4:7013979:G:C	1.55824e-08	-1.7139	0.0563103	1.26348e-05	-1.28134	0.170427
7014012	chr4:7014012:G:A	2.93138e-08	-1.53805e-10	-1.02567	1.2522e-05	-1.53805e-10	-1.11988
7014614	chr4:7014614:C:T	7.92524e-08	-1.53805e-10	-0.0310896	3.15772e-05	-1.53805e-10	-0.194932
7014924	chr4:7014924:A:G	1.47318e-08	-1.49431	-0.219409	1.47026e-05	-0.350389	-0.608955
7015018	chr4:7015018:A:ATG	2.05994e-08	-1.53805e-10	-1.37846	9.74342e-06	-1.53805e-10	-1.37078
7015316	chr4:7015316:C:T	3.31763e-08	-1.53805e-10	-0.901892	1.72425e-05	-1.53805e-10	-0.799993
7015637	chr4:7015637:A:G	2.17786e-08	-1.53805e-10	-1.3228	1.19823e-05	-1.53805e-10	-1.16394
7015685	chr4:7015685:C:T	1.13375e-08	-0.600638	-1.37497	0.000133378	2.57434	-1.32852
7015741	chr4:7015741:T:C	1.47549e-08	-1.71215	-3.69205e-10	7.56839e-06	-1.62339	-3.69205e-10
7015763	chr4:7015763:T:C	1.49914e-08	-1.69625	-3.69205e-10	7.08045e-06	-1.69003	-3.69205e-10
7015782	chr4:7015782:C:T	9.24879e-09	-1.66509	-0.514147	4.25251e-06	-1.63071	-0.569143
7015864	chr4:7015864:G:A	8.00126e-09	-1.68951	-0.634619	3.93171e-06	-1.59288	-0.685416
7015909	chr4:7015909:C:G	2.78282e-08	-1.53805e-10	-1.07768	1.32392e-05	-1.53805e-10	-1.06419
7016041	chr4:7016041:A:G	2.06112e-08	-1.53805e-10	-1.37789	9.69494e-06	-1.53805e-10	-1.37576
7016137	chr4:7016137:G:C	1.72862e-08	-1.4795	-0.074321	1.70645e-05	-0.318865	-0.491506
7016458	chr4:7016458:G:A	4.23421e-09	-1.66172	-1.29881	2.35293e-06	-1.51871	-1.273
7016604	chr4:7016604:A:G	2.48559e-08	-1.53805e-10	-1.19063	1.15829e-05	-1.53805e-10	-1.19783
7016779	chr4:7016779:G:C	1.59446e-08	-1.63461	-3.69205e-10	6.87605e-06	-1.71932	-3.69205e-10
7016865	chr4:7016865:G:A	2.47027e-08	-0.208839	-0.987974	0.0157259	6.85649	-0.840791
7016910	chr4:7016910:C:T	2.24526e-08	-1.53805e-10	-1.29232	1.01359e-05	-1.53805e-10	-1.33128
7016965	chr4:7016965:C:G	5.97497e-09	-1.70557	-0.910575	5.03515e-06	-1.21388	-0.817046
7017441	chr4:7017441:C:G	3.74326e-09	-1.71774	-1.36603	1.84478e-06	-1.65663	-1.37837
7018263	chr4:7018263:C:T	1.47248e-07	-1.53805e-10	0.588389	6.52541e-05	-1.53805e-10	0.53092
7019026	chr4:7019026:G:T	2.35998e-08	-0.0952087	-1.14728	0.0168689	7.11724	-1.03138
7019071	chr4:7019071:T:G	4.49879e-09	-1.58411	-1.31581	8.47871e-06	-0.134462	-1.37535
7019108	chr4:7019108:G:A	2.06198e-08	-1.53805e-10	-1.37748	9.78858e-06	-1.53805e-10	-1.36615
7019126	chr4:7019126:A:G	2.1772e-08	-0.151737	-1.17136	0.0140705	6.96918	-1.06472
7019166	chr4:7019166:C:T	1.55306e-08	-1.66092	-3.69205e-10	8.29411e-06	-1.53182	-3.69205e-10
7019376	chr4:7019376:T:C	2.19569e-08	-1.53805e-10	-1.31465	1.02075e-05	-1.53805e-10	-1.32424
7019380	chr4:7019380:T:C	2.52757e-08	0.181561	-1.35544	0.0170801	7.4735	-1.3752
7019390	chr4:7019390:T:TG	1.81014e-07	-1.53805e-10	0.794844	7.98646e-05	-1.53805e-10	0.732964
7019443	chr4:7019443:G:T	2.62773e-08	0.236996	-1.37202	0.0273327	7.93675	-1.36828
7019489	chr4:7019489:T:C	1.51631e-08	-1.54773	-0.137136	1.37546e-05	-0.484996	-0.540997
7020025	chr4:7020025:G:A	1.9781e-08	-1.419	-3.69205e-10	7.77633e-06	-1.59628	-3.69205e-10
7020558	chr4:7020558:T:C	2.06424e-08	-1.53805e-10	-1.37638	9.67414e-06	-1.53805e-10	-1.37791
7020613	chr4:7020613:G:C	2.53281e-08	0.187855	-1.35967	0.0268144	7.81336	-1.26404
7020769	chr4:7020769:T:C	1.55499e-08	-1.44899	-0.210677	1.63509e-05	-0.246499	-0.606588
7020781	chr4:7020781:G:A	2.34843e-08	-1.53805e-10	-1.24739	1.03305e-05	-1.53805e-10	-1.31227
7020949	chr4:7020949:A:T	1.51386e-08	-1.68648	-3.69205e-10	6.85692e-06	-1.72211	-3.69205e-10
7021539	chr4:7021539:G:T	2.21245e-08	-1.53805e-10	-1.30704	1.07728e-05	-1.53805e-10	-1.27034
7021706	chr4:7021706:A:T	1.76395e-08	-1.71613	0.182545	1.35684e-05	-1.29252	0.252898
7021752	chr4:7021752:G:A	5.4678e-09	-1.68158	-1.02327	5.41195e-06	-0.947285	-1.01147
7022350	chr4:7022350:A:G	1.66654e-08	-1.47449	-0.115896	1.66461e-05	-0.306042	-0.529153
7022517	chr4:7022517:A:G	6.93224e-09	-1.71983	-0.747716	4.9703e-06	-1.36883	-0.675061
7022622	chr4:7022622:G:A	2.2618e-08	-0.0685788	-1.2164	0.0176355	7.21903	-1.08872
7022634	chr4:7022634:A:G	2.28239e-08	-1.53805e-10	-1.27592	1.01254e-05	-1.53805e-10	-1.33232
7023110	chr4:7023110:C:T	2.12982e-08	-1.53805e-10	-1.3451	1.02958e-05	-1.53805e-10	-1.31563
7023251	chr4:7023251:G:A	2.17165e-08	-1.53805e-10	-1.32565	1.01229e-05	-1.53805e-10	-1.33257
7023323	chr4:7023323:G:T	2.23897e-08	-1.53805e-10	-1.29512	1.04599e-05	-1.53805e-10	-1.29982
7023758	chr4:7023758:A:G	2.17722e-08	-1.53805e-10	-1.3231	1.05662e-05	-1.53805e-10	-1.2897
7023796	chr4:7023796:T:C	1.7313e-08	-0.287206	-1.26506	0.010582	6.70765	-1.08811
7023843	chr4:7023843:G:A	1.48851e-08	-1.70337	-3.69205e-10	7.75785e-06	-1.59866	-3.69205e-10
7024103	chr4:7024103:G:A	1.45354e-08	-0.574617	-1.15252	0.000127775	2.48411	-1.28121
7024406	chr4:7024406:T:C	2.27115e-08	-1.53805e-10	-1.28085	9.84211e-06	-1.53805e-10	-1.3607
7024652	chr4:7024652:C:T	2.21699e-08	-0.361965	-0.943025	0.0117841	6.52172	-0.794577
7024676	chr4:7024676:C:T	2.21469e-08	-1.53805e-10	-1.30603	1.07861e-05	-1.53805e-10	-1.26911
7024706	chr4:7024706:C:G	2.84515e-08	-1.53805e-10	-1.05553	1.22209e-05	-1.53805e-10	-1.14422
7025302	chr4:7025302:C:T	2.18857e-08	-1.53805e-10	-1.31789	1.21086e-05	-1.53805e-10	-1.15346
7025314	chr4:7025314:C:T	7.83703e-09	-1.48897	-0.855898	1.09069e-05	-0.347625	-0.910347
7025433	chr4:7025433:C:T	1.49154e-08	-1.70134	-3.69205e-10	7.79586e-06	-1.59378	-3.69205e-10
7026101	chr4:7026101:G:T	1.22447e-08	-0.811497	-1.08713	8.20262e-05	1.99809	-1.23842
7026255	chr4:7026255:A:G	2.06373e-08	-1.53805e-10	-1.37663	9.6781e-06	-1.53805e-10	-1.3775
7027036	chr4:7027036:A:C	1.52416e-08	-1.6797	-3.69205e-10	8.17088e-06	-1.54679	-3.69205e-10
7027043	chr4:7027043:T:A	1.27705e-08	-0.675938	-1.18065	0.000101926	2.2774	-1.30052
7027228	chr4:7027228:G:A	1.67545e-08	-1.54483	-0.0402245	1.496e-05	-0.481855	-0.46013
7027514	chr4:7027514:C:T	2.71509e-08	-1.53805e-10	-1.10232	1.14222e-05	-1.53805e-10	-1.21181
7028177	chr4:7028177:TACAC:T	2.46781e-08	-1.53805e-10	-1.19781	1.18665e-05	-1.53805e-10	-1.17364
7028628	chr4:7028628:C:T	1.66302e-08	-1.55135	-0.0411494	1.47171e-05	-0.497462	-0.460896
7028899	chr4:7028899:G:GCGATC	1.49029e-08	-1.70217	-3.69205e-10	7.77868e-06	-1.59598	-3.69205e-10
7028962	chr4:7028962:C:G	1.06741e-08	-1.71573	-0.320184	8.35955e-06	-1.32748	-0.19648
7028977	chr4:7028977:G:A	8.40658e-09	-1.64304	-0.631672	3.72298e-06	-1.66535	-0.667495
7029081	chr4:7029081:C:T	2.09311e-08	-1.53805e-10	-1.36249	9.94963e-06	-1.53805e-10	-1.34983
7029109	chr4:7029109:G:A	2.13495e-08	-1.53805e-10	-1.3427	1.02125e-05	-1.53805e-10	-1.32375
7029337	chr4:7029337:T:C	2.22254e-08	-1.43003	0.127538	2.26383e-05	-0.208234	-0.319491
7029346	chr4:7029346:C:T	2.39377e-08	-1.53805e-10	-1.22827	1.1388e-05	-1.53805e-10	-1.21481
7029359	chr4:7029359:A:G	3.81737e-08	-1.53805e-10	-0.76158	1.80656e-05	-1.53805e-10	-0.753356
7029977	chr4:7029977:G:A	7.65906e-09	-1.71191	-0.655928	4.06574e-06	-1.54983	-0.694938
7030453	chr4:7030453:G:A	6.74019e-09	-1.67759	-0.818047	3.44698e-06	-1.59265	-0.817217
7031022	chr4:7031022:C:A	1.47706e-08	-1.71109	-3.69205e-10	6.98005e-06	-1.70431	-3.69205e-10
7031197	chr4:7031197:A:T	1.53016e-08	-0.831708	-0.84406	0.000136817	1.89819	-0.626907
7031476	chr4:7031476:A:G	6.2689e-08	-1.53805e-10	-0.265541	2.87213e-05	-1.53805e-10	-0.28973
7031944	chr4:7031944:C:T	1.55082e-08	-0.555739	-1.10662	0.00448383	5.70102	-0.940158
7032301	chr4:7032301:T:A	1.59698e-08	-1.46736	-0.165665	1.62634e-05	-0.289062	-0.569389
7033007	chr4:7033007:G:A	2.7156e-08	-1.10213	-3.69205e-10	1.17096e-05	-1.18696	-3.69205e-10
7033123	chr4:7033123:C:G	4.17439e-08	-0.672174	-3.69205e-10	1.75834e-05	-0.780412	-3.69205e-10
7033410	chr4:7033410:C:CTT	2.17249e-08	-1.53805e-10	-1.32527	9.795e-06	-1.53805e-10	-1.3655
7033910	chr4:7033910:G:A	1.28381e-08	-1.72068	-0.130631	8.3507e-06	-1.39802	-0.127006
7034229	chr4:7034229:AT:A	5.63613e-08	0.488374	-0.860319	0.0106064	6.62571	-1.00387
7034398	chr4:7034398:C:A	2.06311e-08	-1.53805e-10	-1.37693	9.6717e-06	-1.53805e-10	-1.37816
7034996	chr4:7034996:C:T	5.30392e-09	-1.41987	-1.31541	2.13516e-05	0.633396	-1.21964
7035671	chr4:7035671:A:T	2.18695e-08	-1.53805e-10	-1.31863	1.0243e-05	-1.53805e-10	-1.32077
7035891	chr4:7035891:TCTC:T	3.78231e-08	-0.153835	-0.616972	0.101784	8.35849	-0.47525
7035975	chr4:7035975:G:T	5.37959e-09	-1.43848	-1.28264	9.39691e-05	2.15108	-1.25548
7036119	chr4:7036119:C:T	2.39762e-08	0.0653732	-1.29204	0.00024906	3.08581	-1.21549
7036714	chr4:7036714:G:A	3.24702e-08	-1.53805e-10	-0.923404	1.40954e-05	-1.53805e-10	-1.00152
7036715	chr4:7036715:G:C	2.06029e-08	-1.53805e-10	-1.37829	9.68197e-06	-1.53805e-10	-1.3771
7036758	chr4:7036758:G:A	7.5049e-08	-1.53805e-10	-0.0855863	4.02485e-05	-1.53805e-10	0.0477054
7037047	chr4:7037047:G:A	3.34957e-07	-1.53805e-10	1.41027	0.00013276	-1.53805e-10	1.24118
7037157	chr4:7037157:G:T	8.54142e-08	-1.53805e-10	0.0437856	3.33126e-05	-1.53805e-10	-0.141431
7037203	chr4:7037203:G:A	8.36867e-09	-1.47332	-0.805911	4.74883e-05	0.920029	-0.706913
7037470	chr4:7037470:G:A	8.47749e-09	-1.47692	-0.789397	4.76836e-05	0.907486	-0.690266
7038048	chr4:7038048:T:G	6.48872e-09	-1.60305	-0.930608	2.22456e-05	0.309233	-0.854456
7038420	chr4:7038420:G:C	2.07447e-08	-1.53805e-10	-1.37144	9.73678e-06	-1.53805e-10	-1.37146
7038609	chr4:7038609:G:A	6.39795e-09	-1.53166	-1.01609	3.1758e-05	0.731527	-0.920751
7039024	chr4:7039024:GGT:G	9.02077e-09	-1.69339	-0.510804	1.97845e-05	0.231475	-0.893944
7039131	chr4:7039131:G:C	1.82443e-08	-0.299398	-1.20048	0.000736078	3.98775	-1.03379
7039298	chr4:7039298:T:C	7.54126e-08	-1.53805e-10	-0.0807534	2.96307e-05	-1.53805e-10	-0.258557
7039650	chr4:7039650:A:G	3.05568e-08	0.215783	-1.19992	0.189205	9.45141	-0.948195
7040184	chr4:7040184:G:T	1.67818e-08	-1.58343	-3.69205e-10	7.86127e-06	-1.58542	-3.69205e-10
7040481	chr4:7040481:T:A	1.64986e-08	-0.340386	-1.26007	2.20328e-05	0.753631	-1.30847
7040499	chr4:7040499:G:A	4.79597e-09	-1.4587	-1.37726	1.96912e-05	0.699859	-1.36706
7040622	chr4:7040622:G:A	2.61144e-08	0.121877	-1.26312	0.140682	9.26479	-1.0579
7042051	chr4:7042051:C:G	3.51341e-08	-1.53805e-10	-0.844555	1.61163e-05	-1.53805e-10	-0.867539
7042068	chr4:7042068:G:A	3.38162e-08	-1.53805e-10	-0.882786	1.54939e-05	-1.53805e-10	-0.906921
7042630	chr4:7042630:A:G	4.42323e-09	-1.5873	-1.32956	2.62198e-06	-1.36693	-1.31651
7043262	chr4:7043262:G:A	6.93199e-08	-1.53805e-10	-0.164995	2.21908e-05	-1.53805e-10	-0.547691
7043856	chr4:7043856:G:C	5.09943e-08	-1.53805e-10	-0.472013	2.06993e-05	-1.53805e-10	-0.617267
7043930	chr4:7043930:C:A	7.54842e-09	-1.63561	-0.746777	3.37598e-05	0.684368	-0.812465
7045578	chr4:7045578:T:C	1.50087e-08	-1.69509	-3.69205e-10	7.94972e-06	-1.57423	-3.69205e-10
7045694	chr4:7045694:G:C	6.40306e-09	-1.56771	-0.979244	3.88099e-06	-1.34242	-0.948862
7046096	chr4:7046096:T:C	5.2732e-09	-1.63447	-1.10662	3.03267e-06	-1.45749	-1.08044
7046407	chr4:7046407:C:T	1.02525e-07	-0.0216927	0.248069	0.0232443	5.90019	0.506259
7046692	chr4:7046692:T:C	6.6909e-09	-1.46819	-1.03479	4.18585e-06	-1.21065	-1.005
7047549	chr4:7047549:C:T	1.75885e-08	-1.53648	-3.69205e-10	9.92224e-06	-1.35259	-3.69205e-10
7047770	chr4:7047770:G:A	7.38081e-08	-1.53805e-10	-0.102259	2.94686e-05	-1.53805e-10	-0.264044
7048384	chr4:7048384:T:C	5.39797e-09	-1.49409	-1.22362	3.32771e-06	-1.24268	-1.2024
7048883	chr4:7048883:G:A	8.51094e-08	0.021129	0.0190811	0.00281654	4.261	0.0348991
7048885	chr4:7048885:G:A	3.30625e-08	-1.53805e-10	-0.905328	1.49601e-05	-1.53805e-10	-0.941984
7048933	chr4:7048933:A:G	3.57229e-08	-1.53805e-10	-0.827935	1.52995e-05	-1.53805e-10	-0.91955
7049229	chr4:7049229:C:A	4.81198e-08	0.0805717	-0.610606	0.0268883	7.01379	-0.461712
7049872	chr4:7049872:T:A	2.4337e-08	-1.53805e-10	-1.21173	1.1282e-05	-1.53805e-10	-1.22416
7049873	chr4:7049873:C:G	2.44148e-08	-1.53805e-10	-1.20854	1.13168e-05	-1.53805e-10	-1.22108
7049905	chr4:7049905:T:C	3.92074e-09	-1.70619	-1.33126	1.86538e-06	-1.64616	-1.37774
7049934	chr4:7049934:G:A	3.92903e-08	0.376657	-1.10941	0.00206623	4.85304	-0.866927
7050351	chr4:7050351:T:A	5.36729e-09	-1.52177	-1.20163	3.26961e-06	-1.28347	-1.17923
7050388	chr4:7050388:G:C	4.50761e-09	-1.63669	-1.26127	2.56316e-06	-1.46658	-1.23955
7050455	chr4:7050455:T:C	4.2319e-08	-0.103272	-0.555218	0.0189961	6.61054	-0.405921
7050479	chr4:7050479:C:T	3.65828e-08	-1.53805e-10	-0.804148	1.50746e-05	-1.53805e-10	-0.934359
7050612	chr4:7050612:G:GAT	1.46321e-08	-1.72051	-3.69205e-10	7.17242e-06	-1.67712	-3.69205e-10
7050642	chr4:7050642:GCT:G	1.46276e-08	-1.72082	-3.69205e-10	7.18473e-06	-1.67541	-3.69205e-10
7050670	chr4:7050670:C:T	1.53056e-08	-1.67551	-3.69205e-10	8.42965e-06	-1.51561	-3.69205e-10
7050686	chr4:7050686:C:T	1.77758e-08	-1.52589	-3.69205e-10	1.01252e-05	-1.33234	-3.69205e-10
7051050	chr4:7051050:A:G	3.65042e-08	0.286951	-1.09325	0.00166107	4.89286	-1.12501
7051260	chr4:7051260:G:A	6.70352e-09	-1.26379	-1.2373	2.50549e-05	0.910084	-1.33638
7051315	chr4:7051315:TGCCCTACCAGGTGGACCCCAGCCCCTA:T	1.55026e-08	-1.66272	-3.69205e-10	8.64781e-06	-1.49006	-3.69205e-10
7051456	chr4:7051456:G:C	1.56356e-08	-1.65418	-3.69205e-10	8.7895e-06	-1.47381	-3.69205e-10
7051754	chr4:7051754:C:T	2.27083e-08	-1.53805e-10	-1.281	1.05592e-05	-1.53805e-10	-1.29037
7051852	chr4:7051852:C:T	7.07312e-08	-1.53805e-10	-0.14484	3.19708e-05	-1.53805e-10	-0.182547
7052284	chr4:7052284:T:C	5.35854e-09	-1.46865	-1.25639	3.33073e-06	-1.20901	-1.23517
7052418	chr4:7052418:C:T	1.58049e-08	-1.64341	-3.69205e-10	8.96951e-06	-1.45354	-3.69205e-10
7052628	chr4:7052628:G:A	2.40067e-08	-1.2254	-3.69205e-10	1.74104e-05	-0.790301	-3.69205e-10
7052672	chr4:7052672:A:G	4.65106e-09	-1.56469	-1.30195	2.68194e-06	-1.29337	-1.36746
7052953	chr4:7052953:C:G	4.90737e-09	-1.44829	-1.3647	6.46038e-06	-0.484611	-1.29707
7053526	chr4:7053526:C:T	4.03519e-08	0.186201	-0.892291	0.00295434	4.93922	-0.595555
7053530	chr4:7053530:T:C	4.00615e-09	-1.65158	-1.36431	2.0632e-06	-1.54941	-1.3737
7053841	chr4:7053841:T:C	1.61915e-07	-1.53805e-10	0.683345	6.48857e-05	-1.53805e-10	0.525259
7053876	chr4:7053876:A:G	3.79497e-08	-0.0238966	-0.743569	0.0014963	4.12182	-0.458442
7055301	chr4:7055301:C:T	2.0671e-08	-1.53805e-10	-1.375	9.70371e-06	-1.53805e-10	-1.37486
7055702	chr4:7055702:G:T	3.992e-08	-1.53805e-10	-0.71685	1.69493e-05	-1.53805e-10	-0.817142
7055708	chr4:7055708:A:G	3.95053e-08	-1.53805e-10	-0.727292	1.67882e-05	-1.53805e-10	-0.826693
7055859	chr4:7055859:A:C	2.38779e-08	-1.53805e-10	-1.23077	1.11271e-05	-1.53805e-10	-1.23798
7055951	chr4:7055951:A:G	1.15126e-07	0.342299	-3.69205e-10	0.000103505	0.992254	-3.69205e-10
7056410	chr4:7056410:G:A	4.90456e-09	-1.45049	-1.36307	5.95931e-06	-0.493481	-1.36893
7056464	chr4:7056464:T:C	1.03396e-08	-0.689521	-1.37823	1.2651e-05	0.250713	-1.36035
7057055	chr4:7057055:C:G	1.58302e-07	0.660778	-3.69205e-10	3.6338e-05	-0.054504	-3.69205e-10
7057140	chr4:7057140:C:G	7.87795e-09	-1.08526	-1.2544	6.03858e-06	-0.563076	-1.28612
7057155	chr4:7057155:A:T	2.75424e-08	-1.70353	0.61553	2.46243e-05	-0.422523	-0.0211133
7057478	chr4:7057478:C:G	2.49565e-08	-1.53805e-10	-1.18659	1.16958e-05	-1.53805e-10	-1.18813
7057482	chr4:7057482:T:C	3.74634e-08	-1.53805e-10	-0.780362	1.58948e-05	-1.53805e-10	-0.881377
7057726	chr4:7057726:G:A	1.62216e-07	0.685201	-3.69205e-10	3.76695e-05	-0.0185186	-3.69205e-10
7057898	chr4:7057898:AC:A	3.40998e-08	0.272525	-1.14696	0.00153119	4.86197	-1.17554
7057939	chr4:7057939:A:C	2.50289e-08	-1.53805e-10	-1.1837	1.19976e-05	-1.53805e-10	-1.16266
7058410	chr4:7058410:C:T	3.33583e-08	0.332174	-1.2286	0.00157897	4.9697	-1.25254
7058708	chr4:7058708:A:G	2.49838e-08	-1.53805e-10	-1.1855	1.1709e-05	-1.53805e-10	-1.18701
7059343	chr4:7059343:A:G	3.33581e-08	-1.53805e-10	-0.896427	1.62877e-05	-1.53805e-10	-0.856957
7059757	chr4:7059757:G:A	2.07413e-08	-1.53805e-10	-1.3716	9.75047e-06	-1.53805e-10	-1.37005
7060225	chr4:7060225:T:G	1.56362e-08	-1.65414	-3.69205e-10	8.78586e-06	-1.47422	-3.69205e-10
7060226	chr4:7060226:T:C	3.09507e-08	-1.44992	0.478586	7.28169e-06	-1.65387	-0.00813206
7060359	chr4:7060359:C:T	1.58517e-08	-1.64045	-3.69205e-10	9.28038e-06	-1.41947	-3.69205e-10
7060415	chr4:7060415:ACT:A	3.00739e-08	-1.53805e-10	-1.00007	1.4068e-05	-1.53805e-10	-1.00346
7061521	chr4:7061521:G:A	2.50354e-08	-1.53805e-10	-1.18343	1.26257e-05	-1.53805e-10	-1.11163
7062491	chr4:7062491:TA:T	7.2742e-08	-0.116808	-3.69205e-10	0.00195651	3.93155	-3.69205e-10
7062550	chr4:7062550:C:T	1.44763e-08	-0.375013	-1.3562	0.000373983	3.63891	-1.36206
7062597	chr4:7062597:C:T	2.05997e-08	-1.53805e-10	-1.37845	9.6688e-06	-1.53805e-10	-1.37846
7062802	chr4:7062802:A:G	1.52764e-08	-0.537887	-1.13953	8.78513e-05	2.12992	-1.30164
7063143	chr4:7063143:G:A	1.65438e-08	-0.342507	-1.25521	0.000157643	2.56239	-1.14943
7063539	chr4:7063539:C:G	2.21502e-08	-1.53805e-10	-1.30588	1.03243e-05	-1.53805e-10	-1.31287
7063540	chr4:7063540:C:T	2.30013e-08	-1.53805e-10	-1.26818	1.13485e-05	-1.53805e-10	-1.21828
7063844	chr4:7063844:G:A	6.19993e-08	-1.53805e-10	-0.276604	2.48566e-05	-1.53805e-10	-0.434244
7063998	chr4:7063998:A:C	2.17885e-08	-1.53805e-10	-1.32234	1.12264e-05	-1.53805e-10	-1.2291
7064038	chr4:7064038:C:G	3.90535e-08	-1.53805e-10	-0.738796	1.75396e-05	-1.53805e-10	-0.78291
7064325	chr4:7064325:T:G	1.86727e-08	-0.140444	-1.33622	0.000606437	4.10412	-1.34389
7064378	chr4:7064378:TG:T	2.21255e-08	-1.307	-3.69205e-10	9.75981e-06	-1.3691	-3.69205e-10
7064380	chr4:7064380:AC:A	2.19683e-08	-1.31413	-3.69205e-10	9.69842e-06	-1.37541	-3.69205e-10
7064475	chr4:7064475:G:C	2.32489e-08	-1.53805e-10	-1.25747	1.23892e-05	-1.53805e-10	-1.13054
7064624	chr4:7064624:C:A	1.58055e-08	-1.64337	-3.69205e-10	8.98429e-06	-1.45189	-3.69205e-10
7064789	chr4:7064789:G:A	1.6871e-08	-0.237897	-1.34023	0.000505817	3.92672	-1.34791
7065608	chr4:7065608:T:G	4.18299e-09	-1.59425	-1.37845	2.40204e-06	-1.39425	-1.3768
7065661	chr4:7065661:A:G	1.58312e-08	-1.64175	-3.69205e-10	9.01104e-06	-1.44892	-3.69205e-10
7066243	chr4:7066243:G:A	2.11529e-08	-1.53805e-10	-1.35195	9.91514e-06	-1.53805e-10	-1.35331
7066550	chr4:7066550:C:A	2.11522e-08	-1.53805e-10	-1.35198	9.91477e-06	-1.53805e-10	-1.35334
7066594	chr4:7066594:A:G	1.57303e-08	-1.64814	-3.69205e-10	8.90297e-06	-1.46098	-3.69205e-10
7066638	chr4:7066638:A:G	2.28234e-08	-1.53805e-10	-1.27594	1.20492e-05	-1.53805e-10	-1.15837
7066962	chr4:7066962:A:G	1.65815e-08	-1.59544	-3.69205e-10	9.50792e-06	-1.39524	-3.69205e-10
7067016	chr4:7067016:G:T	1.56004e-08	-0.347485	-1.30895	0.000412292	3.69489	-1.32053
7067372	chr4:7067372:C:A	5.75082e-09	-1.27592	-1.37846	2.25934e-06	-1.47233	-1.35997
7067535	chr4:7067535:G:A	2.6503e-08	-1.53805e-10	-1.12647	1.27005e-05	-1.53805e-10	-1.10572
7067714	chr4:7067714:A:G	5.09787e-09	-1.50959	-1.26531	3.11985e-06	-1.27261	-1.23697
7067771	chr4:7067771:T:C	2.57017e-08	-1.53805e-10	-1.15717	1.32542e-05	-1.53805e-10	-1.06305
7068077	chr4:7068077:C:A	1.88038e-08	-0.137986	-1.33168	0.000589223	4.07285	-1.34142
7068174	chr4:7068174:T:C	1.53111e-08	-0.347401	-1.32775	0.000323909	3.47661	-1.34351
7068397	chr4:7068397:T:C	2.04839e-08	-1.38409	-3.69205e-10	9.53235e-06	-1.39268	-3.69205e-10
7069069	chr4:7069069:C:T	1.58538e-08	-1.64032	-3.69205e-10	9.02288e-06	-1.4476	-3.69205e-10
7069238	chr4:7069238:G:T	1.59468e-08	-1.63447	-3.69205e-10	9.12069e-06	-1.43682	-3.69205e-10
7069408	chr4:7069408:A:ATG	5.38231e-09	-1.52223	-1.19838	3.30856e-06	-1.28972	-1.16113
7069510	chr4:7069510:C:A	6.23297e-09	-1.52496	-1.04892	3.87212e-06	-1.29597	-0.997594
7069532	chr4:7069532:A:G	2.29802e-08	-0.281068	-0.988026	0.00068623	3.62843	-0.744585
7069540	chr4:7069540:A:G	1.60569e-08	-1.62759	-3.69205e-10	9.23556e-06	-1.42431	-3.69205e-10
7069636	chr4:7069636:G:A	2.08717e-08	-1.53805e-10	-1.36533	9.85082e-06	-1.53805e-10	-1.35981
7069791	chr4:7069791:C:A	1.59352e-08	-1.6352	-3.69205e-10	9.10861e-06	-1.43815	-3.69205e-10
7070014	chr4:7070014:A:G	3.28107e-08	0.427397	-1.34037	0.0016165	5.03483	-1.29418
7070116	chr4:7070116:C:T	1.50896e-08	-1.68972	-3.69205e-10	7.98953e-06	-1.56924	-3.69205e-10
7070272	chr4:7070272:C:T	2.61399e-08	0.0339786	-1.17424	0.0009201	4.20315	-1.02604
7070391	chr4:7070391:C:T	2.67218e-08	-1.53805e-10	-1.11825	1.25433e-05	-1.53805e-10	-1.11818
7070404	chr4:7070404:A:G	2.14334e-08	-1.53805e-10	-1.33878	9.66881e-06	-1.53805e-10	-1.37846
7070629	chr4:7070629:T:G	1.55716e-08	-1.65828	-3.69205e-10	8.7011e-06	-1.48392	-3.69205e-10
7070736	chr4:7070736:G:A	2.42486e-08	-1.53805e-10	-1.21537	1.1171e-05	-1.53805e-10	-1.23404
7070806	chr4:7070806:A:G	3.4545e-08	-1.53805e-10	-0.861465	1.55798e-05	-1.53805e-10	-0.901395
7070853	chr4:7070853:C:A	1.58021e-08	-1.64358	-3.69205e-10	8.96878e-06	-1.45362	-3.69205e-10
7071460	chr4:7071460:A:G	1.54562e-08	-1.66572	-3.69205e-10	8.40096e-06	-1.51902	-3.69205e-10
7071613	chr4:7071613:G:T	2.06765e-08	-1.53805e-10	-1.37473	1.00453e-05	-1.53805e-10	-1.34026
7071825	chr4:7071825:A:C	8.75697e-08	-1.53805e-10	0.0687083	5.08637e-05	-1.53805e-10	0.281782
7072364	chr4:7072364:C:T	2.13731e-08	-1.53805e-10	-1.3416	1.01249e-05	-1.53805e-10	-1.33237
7072406	chr4:7072406:GT:G	1.59123e-08	-0.350229	-1.2864	0.000387778	3.63302	-1.31996
7072856	chr4:7072856:T:C	2.72855e-08	0.0930882	-1.19046	0.000970492	4.46141	-1.23098
7073233	chr4:7073233:G:A	1.81277e-08	-1.50629	-3.69205e-10	1.07554e-05	-1.27196	-3.69205e-10
7073542	chr4:7073542:G:C	7.76949e-08	-0.050937	-3.69205e-10	2.17963e-05	-0.56563	-3.69205e-10
7073662	chr4:7073662:C:T	3.76447e-08	-1.53805e-10	-0.775534	1.59785e-05	-1.53805e-10	-0.876125
7074141	chr4:7074141:C:A	2.14011e-08	-1.53805e-10	-1.34029	1.00291e-05	-1.53805e-10	-1.34188
7074191	chr4:7074191:C:T	2.08797e-08	-1.53805e-10	-1.36495	9.79085e-06	-1.53805e-10	-1.36592
7074260	chr4:7074260:C:T	8.2644e-09	-1.26402	-1.02775	4.46843e-06	-1.32801	-0.822323
7074521	chr4:7074521:G:A	2.09837e-08	-1.53805e-10	-1.35998	9.91537e-06	-1.53805e-10	-1.35328
7074632	chr4:7074632:C:T	3.70235e-08	-1.53805e-10	-0.792176	1.55151e-05	-1.53805e-10	-0.905553
7074693	chr4:7074693:T:C	2.73789e-08	-1.53805e-10	-1.09396	1.25671e-05	-1.53805e-10	-1.11628
7074709	chr4:7074709:T:C	1.26256e-08	-0.694471	-1.17353	0.000231825	3.07048	-1.27187
7075701	chr4:7075701:T:C	3.7802e-09	-1.69988	-1.37407	2.07149e-06	-1.55734	-1.36176
7075826	chr4:7075826:G:A	1.54656e-08	-1.66511	-3.69205e-10	1.25144e-05	-1.12048	-3.69205e-10
7075975	chr4:7075975:A:G	2.19517e-08	-1.53805e-10	-1.31488	1.06796e-05	-1.53805e-10	-1.27904
7076303	chr4:7076303:G:A	5.83318e-09	-1.4252	-1.21496	6.56406e-06	-0.499628	-1.26613
7076418	chr4:7076418:C:T	8.85991e-09	-1.04289	-1.1793	0.000104283	2.2849	-1.28516
7076434	chr4:7076434:G:A	5.52843e-08	-1.53805e-10	-0.391237	2.56086e-05	-1.53805e-10	-0.404439
7076436	chr4:7076436:T:C	1.23422e-08	-0.745667	-1.14504	0.00021031	2.95046	-1.24925
7076462	chr4:7076462:C:T	3.17584e-08	-1.53805e-10	-0.945571	1.29623e-05	-1.53805e-10	-1.08532
7077036	chr4:7077036:C:T	1.16871e-07	-1.53805e-10	0.357344	4.59704e-05	-1.53805e-10	0.18063
7077052	chr4:7077052:C:G	4.05507e-08	-1.53805e-10	-0.701173	2.20745e-05	-1.53805e-10	-0.552946
7077201	chr4:7077201:T:C	4.49412e-09	-1.72257	-1.17838	2.06558e-06	-1.6796	-1.24236
7077307	chr4:7077307:G:A	1.52967e-08	-1.67609	-3.69205e-10	8.42943e-06	-1.51564	-3.69205e-10
7077340	chr4:7077340:C:CATCG	1.51434e-08	-1.68616	-3.69205e-10	8.25799e-06	-1.53619	-3.69205e-10
7077490	chr4:7077490:T:C	1.49428e-08	-1.6995	-3.69205e-10	1.0289e-05	-1.3163	-3.69205e-10
7077541	chr4:7077541:G:A	1.52341e-08	-1.68019	-3.69205e-10	8.32774e-06	-1.52778	-3.69205e-10
7077701	chr4:7077701:T:C	5.99802e-08	-1.53805e-10	-0.309713	2.57329e-05	-1.53805e-10	-0.399598
7077766	chr4:7077766:G:A	1.53304e-08	-1.67389	-3.69205e-10	8.42824e-06	-1.51578	-3.69205e-10
7077906	chr4:7077906:T:C	2.50801e-08	-1.53805e-10	-1.18165	1.1512e-05	-1.53805e-10	-1.20398
7077994	chr4:7077994:A:G	1.9745e-08	-0.067328	-1.3535	0.0006767	4.20688	-1.33702
7078006	chr4:7078006:C:T	2.41507e-08	-1.53805e-10	-1.21942	1.11129e-05	-1.53805e-10	-1.23926
7078200	chr4:7078200:A:G	3.29189e-08	-1.53805e-10	-0.909681	1.48079e-05	-1.53805e-10	-0.95221
7078428	chr4:7078428:G:T	1.16825e-08	-0.706239	-1.2394	0.00016517	2.47313	-1.01353
7078484	chr4:7078484:TCCTCCTACAACAG:T	1.46175e-08	-1.72151	-3.69205e-10	7.06976e-06	-1.69154	-3.69205e-10
7078599	chr4:7078599:T:A	1.46047e-08	-1.72238	-3.69205e-10	8.47619e-06	-1.51011	-3.69205e-10
7078632	chr4:7078632:C:T	1.80989e-08	-1.07213	-0.43575	0.000162209	1.74906	-0.307548
7079186	chr4:7079186:G:A	1.4648e-08	-1.71943	-3.69205e-10	6.9711e-06	-1.7056	-3.69205e-10
7079195	chr4:7079195:T:C	3.80701e-09	-1.70552	-1.36137	1.9181e-06	-1.62034	-1.3757
7079331	chr4:7079331:G:A	5.41397e-08	-0.412159	-3.69205e-10	2.77204e-05	-0.325199	-3.69205e-10
7079623	chr4:7079623:C:T	1.55391e-08	-0.673107	-0.987258	0.000228252	2.5319	-0.748824
7079642	chr4:7079642:T:C	1.2417e-08	-0.762866	-1.1218	0.000176354	2.59106	-1.06594
7079837	chr4:7079837:A:G	2.20297e-08	-1.53805e-10	-1.31134	1.00316e-05	-1.53805e-10	-1.34162
7079885	chr4:7079885:A:C	3.23297e-08	-1.53805e-10	-0.927742	1.29545e-05	-1.53805e-10	-1.08593
7080464	chr4:7080464:G:A	1.8877e-07	0.836804	-3.69205e-10	4.25528e-05	0.103376	-3.69205e-10
7080665	chr4:7080665:A:G	1.46148e-08	-1.72169	-3.69205e-10	7.18972e-06	-1.67472	-3.69205e-10
7080690	chr4:7080690:A:G	1.46058e-08	-1.72231	-3.69205e-10	7.15724e-06	-1.67924	-3.69205e-10
7080819	chr4:7080819:T:C	1.46057e-08	-1.72231	-3.69205e-10	7.15568e-06	-1.67946	-3.69205e-10
7081123	chr4:7081123:T:A	2.08038e-08	-1.53805e-10	-1.36859	9.67881e-06	-1.53805e-10	-1.37743
7081219	chr4:7081219:G:C	2.27735e-08	-1.53805e-10	-1.27813	1.09925e-05	-1.53805e-10	-1.25016
7081836	chr4:7081836:C:T	1.98716e-08	-0.664863	-0.749571	0.000393481	3.1438	-0.816131
7081877	chr4:7081877:T:G	7.90269e-09	-1.67533	-0.661196	3.74211e-06	-1.55118	-0.776535
7082668	chr4:7082668:C:T	1.95869e-08	-1.23162	-0.197249	5.05307e-06	-1.62143	-0.405943
7082731	chr4:7082731:C:T	2.10477e-08	-1.53805e-10	-1.35693	1.07241e-05	-1.53805e-10	-1.27487
7082830	chr4:7082830:T:C	3.83497e-09	-1.69551	-1.36405	2.00598e-06	-1.58247	-1.36877
7082903	chr4:7082903:G:A	7.86444e-08	-1.53805e-10	-0.0387902	2.62355e-05	-1.53805e-10	-0.380256
7082913	chr4:7082913:A:G	4.19877e-09	-1.71494	-1.254	2.00739e-06	-1.64364	-1.30689
7083108	chr4:7083108:C:T	6.9987e-09	-1.62476	-0.833247	2.41884e-05	0.41077	-0.872266
7083131	chr4:7083131:G:A	1.03085e-08	-0.984096	-1.08666	9.2734e-06	-0.330615	-1.0896
7083208	chr4:7083208:G:A	1.97065e-08	-1.42278	-3.69205e-10	1.54746e-05	-0.908168	-3.69205e-10
7083277	chr4:7083277:C:T	6.31113e-08	-1.69862	1.43979	0.000147698	0.20259	1.14521
7083426	chr4:7083426:G:C	3.53568e-08	-1.53805e-10	-0.838236	1.71478e-05	-1.53805e-10	-0.805498
7083782	chr4:7083782:T:A	3.82807e-09	-1.68495	-1.37642	1.74443e-06	-1.72267	-1.36827
7084059	chr4:7084059:T:C	2.00414e-07	-1.53805e-10	0.89666	7.58111e-05	-1.53805e-10	0.680877
7084327	chr4:7084327:G:A	1.48282e-08	-1.7072	-3.69205e-10	9.33066e-06	-1.41406	-3.69205e-10
7084457	chr4:7084457:G:A	1.34063e-07	-1.53805e-10	0.494586	6.76489e-05	-1.53805e-10	0.566963
7084548	chr4:7084548:G:A	5.59365e-09	-1.30746	-1.37464	1.66675e-05	0.478336	-1.31224
7084553	chr4:7084553:A:G	2.09369e-08	-1.53805e-10	-1.36221	9.74959e-06	-1.53805e-10	-1.37014
7084605	chr4:7084605:G:T	2.20911e-07	-1.53805e-10	0.994031	8.33217e-05	-1.53805e-10	0.775341
7084644	chr4:7084644:C:T	2.06679e-08	-1.53805e-10	-1.37514	9.679e-06	-1.53805e-10	-1.37741
7084946	chr4:7084946:A:T	1.9365e-07	-1.53805e-10	0.862326	7.44923e-05	-1.53805e-10	0.663328
7085025	chr4:7085025:A:G	1.61331e-07	-1.53805e-10	0.679734	5.62797e-05	-1.53805e-10	0.382966
7085027	chr4:7085027:TTC:T	1.5545e-07	-1.53805e-10	0.642597	5.43757e-05	-1.53805e-10	0.34855
7085034	chr4:7085034:C:CTT	1.50343e-07	-1.53805e-10	0.609189	5.27237e-05	-1.53805e-10	0.317696
7085203	chr4:7085203:G:T	1.77952e-08	-1.12148	-0.403314	8.84893e-05	1.20437	-0.368853
7085253	chr4:7085253:T:C	1.25719e-08	-1.17021	-0.70205	4.13248e-05	0.688433	-0.614338
7085492	chr4:7085492:T:C	2.05996e-08	-1.53805e-10	-1.37846	9.66906e-06	-1.53805e-10	-1.37844
7085502	chr4:7085502:A:T	1.73233e-07	-1.53805e-10	0.750912	6.01103e-05	-1.53805e-10	0.448812
7085944	chr4:7085944:T:G	2.33587e-07	-1.53805e-10	1.04983	8.82903e-05	-1.53805e-10	0.833262
7086346	chr4:7086346:C:T	4.14998e-08	-1.53805e-10	-0.678039	1.93063e-05	-1.53805e-10	-0.686937
7087259	chr4:7087259:G:A	8.46931e-08	-0.700978	0.736285	0.000481182	1.99387	0.535002
7087692	chr4:7087692:C:T	1.5223e-08	-1.68092	-3.69205e-10	1.00773e-05	-1.33708	-3.69205e-10
7087874	chr4:7087874:G:A	2.71645e-08	-1.53805e-10	-1.10182	1.17525e-05	-1.53805e-10	-1.1833
7088264	chr4:7088264:C:T	2.00259e-07	-1.53805e-10	0.895886	7.55885e-05	-1.53805e-10	0.677936
7088447	chr4:7088447:T:C	1.94701e-08	-1.34502	-0.0898277	1.22383e-05	-0.755416	-0.387385
7089221	chr4:7089221:C:A	2.86141e-08	-1.53805e-10	-1.04983	1.20878e-05	-1.53805e-10	-1.15517
7089276	chr4:7089276:T:C	2.74467e-08	-1.53805e-10	-1.09148	1.18623e-05	-1.53805e-10	-1.174
7089474	chr4:7089474:A:G	1.46022e-08	-1.72255	-3.69205e-10	8.27916e-06	-1.53363	-3.69205e-10
7089952	chr4:7089952:C:T	1.47063e-07	-1.53805e-10	0.587132	5.24061e-05	-1.53805e-10	0.311654
7089968	chr4:7089968:G:A	3.04901e-08	-0.986325	-3.69205e-10	1.17719e-05	-1.18165	-3.69205e-10
7090061	chr4:7090061:AATAGAG:A	1.65046e-07	0.702499	-3.69205e-10	0.000324554	2.13508	-3.69205e-10
7090267	chr4:7090267:C:T	1.4599e-07	-1.70737	2.28718	5.7348e-05	-1.4501	1.85187
7090925	chr4:7090925:C:G	2.69373e-07	-1.53805e-10	1.19237	9.63263e-05	-1.53805e-10	0.920373
7090968	chr4:7090968:A:G	1.26211e-07	-1.53805e-10	0.434228	4.6447e-05	-1.53805e-10	0.190944
7091334	chr4:7091334:G:A	1.48159e-07	-1.53805e-10	0.594559	5.78105e-05	-1.53805e-10	0.409803
7091476	chr4:7091476:C:T	1.04505e-08	-1.67237	-0.384711	4.76772e-06	-1.67709	-0.408406
7091530	chr4:7091530:G:C	2.17477e-08	-1.32422	-3.69205e-10	1.1746e-05	-1.18385	-3.69205e-10
7092107	chr4:7092107:A:G	8.857e-08	-0.861417	0.941483	0.00242595	3.48551	0.661101
7092258	chr4:7092258:G:A	1.57172e-08	-1.64897	-3.69205e-10	6.88563e-06	-1.71793	-3.69205e-10
7092319	chr4:7092319:A:ACTTTTT	1.30061e-07	-1.53805e-10	0.464273	4.7799e-05	-1.53805e-10	0.219637
7092651	chr4:7092651:G:A	2.06076e-08	-1.53805e-10	-1.37807	9.67542e-06	-1.53805e-10	-1.37778
7092934	chr4:7092934:C:T	1.57259e-08	-1.64842	-3.69205e-10	6.88728e-06	-1.71769	-3.69205e-10
7093037	chr4:7093037:A:G	1.36963e-07	-1.53805e-10	0.515986	5.01867e-05	-1.53805e-10	0.268382
7093155	chr4:7093155:C:T	1.32088e-07	-1.53805e-10	0.479742	4.85187e-05	-1.53805e-10	0.234581
7093267	chr4:7093267:AC:A	2.49543e-08	-1.53805e-10	-1.18668	1.14342e-05	-1.53805e-10	-1.21076
7093274	chr4:7093274:T:G	1.26027e-07	-1.53805e-10	0.432771	4.64525e-05	-1.53805e-10	0.191061
7093336	chr4:7093336:G:A	2.25344e-08	-1.53805e-10	-1.28868	1.13675e-05	-1.53805e-10	-1.21661
7093387	chr4:7093387:C:T	1.94205e-08	-1.4374	-3.69205e-10	7.6588e-06	-1.61151	-3.69205e-10
7093714	chr4:7093714:C:T	1.8481e-08	-1.48698	-3.69205e-10	8.16468e-06	-1.54755	-3.69205e-10
7093967	chr4:7093967:A:ACT	1.48329e-07	-1.53805e-10	0.595708	5.39536e-05	-1.53805e-10	0.340756
7093969	chr4:7093969:T:TTTTAA	1.51591e-07	-1.53805e-10	0.617457	5.50543e-05	-1.53805e-10	0.360953
7094190	chr4:7094190:C:G	7.68294e-09	-1.70678	-0.657948	5.22754e-06	-1.47018	-0.523242
7094281	chr4:7094281:T:C	6.84487e-09	-1.66843	-0.811799	8.6664e-06	-0.639124	-0.84879
7094535	chr4:7094535:T:C	4.37503e-09	-1.58183	-1.34599	5.21084e-06	-0.61818	-1.37845
7094592	chr4:7094592:T:C	6.79007e-09	-1.71859	-0.769674	6.54284e-06	-0.966218	-0.802778
7094890	chr4:7094890:G:T	2.16715e-08	-1.53805e-10	-1.32773	1.00427e-05	-1.53805e-10	-1.34053
7095254	chr4:7095254:A:G	1.80282e-08	-1.51179	-3.69205e-10	7.30292e-06	-1.65909	-3.69205e-10
7095298	chr4:7095298:C:T	6.97949e-09	-1.70553	-0.755226	7.467e-06	-0.84656	-0.790315
7095334	chr4:7095334:A:C	1.63031e-08	-1.6878	0.0754336	1.55375e-05	-1.00543	0.101318
7095533	chr4:7095533:C:T	1.80972e-08	-1.50797	-3.69205e-10	7.32002e-06	-1.65676	-3.69205e-10
7095597	chr4:7095597:T:C	4.55339e-09	-1.6354	-1.25246	2.02089e-06	-1.7042	-1.23963
7095603	chr4:7095603:C:T	8.64583e-09	-1.66544	-0.581215	1.03445e-05	-0.904093	-0.406818
7095730	chr4:7095730:G:A	4.03155e-08	-1.53805e-10	-0.706992	1.71697e-05	-1.53805e-10	-0.804223
7095749	chr4:7095749:T:C	8.77879e-09	-1.65299	-0.578396	1.02676e-05	-0.668287	-0.650085
7095771	chr4:7095771:G:A	8.0266e-09	-1.68289	-0.638071	9.07889e-06	-0.973154	-0.468262
7095903	chr4:7095903:G:T	4.3969e-09	-1.54673	-1.3761	5.91121e-06	-0.521922	-1.3486
7095954	chr4:7095954:A:C	1.53832e-08	-1.67045	-3.69205e-10	7.21291e-06	-1.6715	-3.69205e-10
7097119	chr4:7097119:A:T	2.18997e-08	-1.53805e-10	-1.31725	1.01434e-05	-1.53805e-10	-1.33054
7097210	chr4:7097210:T:G	2.06042e-08	-1.53805e-10	-1.37823	9.67354e-06	-1.53805e-10	-1.37797
7097757	chr4:7097757:G:A	1.0569e-07	0.256784	-3.69205e-10	2.80595e-05	-0.313043	-3.69205e-10
7097793	chr4:7097793:G:A	3.72582e-09	-1.71384	-1.3746	2.77757e-06	-1.25845	-1.36734
7098007	chr4:7098007:G:A	3.5155e-08	-1.53805e-10	-0.84396	1.41364e-05	-1.53805e-10	-0.998615
7098259	chr4:7098259:C:G	5.0714e-08	-1.53805e-10	-0.477525	2.00142e-05	-1.53805e-10	-0.650927
7098686	chr4:7098686:G:A	2.08384e-08	-1.53805e-10	-1.36693	1.00048e-05	-1.53805e-10	-1.3443
7099321	chr4:7099321:C:T	2.17356e-08	-1.63662	0.311842	4.7167e-05	-0.18679	0.393115
7099471	chr4:7099471:A:G	4.06107e-08	-1.53805e-10	-0.699695	1.59396e-05	-1.53805e-10	-0.878562
7099498	chr4:7099498:G:A	2.12264e-08	-1.53805e-10	-1.34848	1.03001e-05	-1.53805e-10	-1.31521
7099755	chr4:7099755:T:C	2.66608e-08	-1.53805e-10	-1.12053	1.23144e-05	-1.53805e-10	-1.1366
7099889	chr4:7099889:T:G	1.64383e-08	-1.60412	-3.69205e-10	9.27058e-06	-1.42052	-3.69205e-10
7099898	chr4:7099898:A:G	2.07318e-08	-1.53805e-10	-1.37206	9.7417e-06	-1.53805e-10	-1.37095
7100024	chr4:7100024:G:T	1.86803e-07	-1.53805e-10	0.826325	6.54866e-05	-1.53805e-10	0.534478
7100035	chr4:7100035:G:A	1.35772e-08	-1.6357	-0.159629	2.88655e-05	-0.190204	-0.094516
7100569	chr4:7100569:G:A	3.45451e-08	-1.53805e-10	-0.861462	1.56096e-05	-1.53805e-10	-0.899481
7100572	chr4:7100572:C:T	4.41537e-08	-1.53805e-10	-0.616051	1.79143e-05	-1.53805e-10	-0.761766
7100710	chr4:7100710:GT:G	7.82888e-09	-1.64694	-0.698964	1.52043e-05	-0.270711	-0.655077
7100766	chr4:7100766:C:T	7.56753e-09	-1.62544	-0.754418	1.56926e-05	-0.181366	-0.71281
7100769	chr4:7100769:C:T	4.6494e-08	-1.53805e-10	-0.564403	1.87573e-05	-1.53805e-10	-0.715784
7100843	chr4:7100843:C:T	7.17904e-09	-1.49186	-0.940701	2.0976e-06	-1.72258	-1.184
7100849	chr4:7100849:A:G	7.7924e-09	-1.6376	-0.712979	1.69274e-05	-0.158678	-0.659759
7100870	chr4:7100870:C:T	7.55711e-09	-1.6308	-0.750443	1.54152e-05	-0.203424	-0.708593
7101033	chr4:7101033:T:C	1.66958e-07	-1.53805e-10	0.714014	6.00052e-05	-1.53805e-10	0.447062
7101099	chr4:7101099:T:C	8.3838e-08	-1.47878	1.50393	0.000197277	0.259252	1.37799
7101217	chr4:7101217:T:C	2.0956e-08	-1.53805e-10	-1.3613	9.94309e-06	-1.53805e-10	-1.35049
7101305	chr4:7101305:C:T	2.14508e-08	-1.53805e-10	-1.33796	1.02354e-05	-1.53805e-10	-1.32152
7101824	chr4:7101824:C:T	1.69022e-08	-1.57628	-3.69205e-10	7.11244e-06	-1.68552	-3.69205e-10
7102114	chr4:7102114:AC:A	4.64135e-09	-1.49115	-1.37757	1.93461e-06	-1.62657	-1.36089
7103238	chr4:7103238:C:T	3.6136e-08	-0.816439	-3.69205e-10	2.99974e-05	-0.246258	-3.69205e-10
7103502	chr4:7103502:T:G	8.51472e-08	-1.53805e-10	0.0406547	3.5656e-05	-1.53805e-10	-0.0734517
7103518	chr4:7103518:G:A	1.09796e-07	-1.53805e-10	0.294899	4.29787e-05	-1.53805e-10	0.113337
7104197	chr4:7104197:T:C	6.22167e-08	-1.71975	1.44665	4.01176e-05	-1.43627	1.48071
7104241	chr4:7104241:C:A	2.10998e-08	-1.53805e-10	-1.35447	9.9179e-06	-1.53805e-10	-1.35303
7104268	chr4:7104268:T:C	1.36278e-07	-1.53805e-10	0.510968	4.86755e-05	-1.53805e-10	0.237808
7104344	chr4:7104344:G:A	2.20422e-08	-1.72255	0.411783	1.41951e-05	-1.38224	0.387771
7104512	chr4:7104512:C:T	5.81338e-08	-1.53805e-10	-0.34098	2.33885e-05	-1.53805e-10	-0.495124
7104655	chr4:7104655:T:C	3.53785e-08	-1.53805e-10	-0.837622	1.7839e-05	-1.53805e-10	-0.765979
7104670	chr4:7104670:C:T	3.42145e-08	-1.53805e-10	-0.871078	1.50181e-05	-1.53805e-10	-0.938115
7105059	chr4:7105059:T:C	1.22229e-07	-1.53805e-10	0.402166	7.69041e-05	-1.53805e-10	0.695191
7105159	chr4:7105159:G:T	4.20403e-09	-1.6865	-1.28118	2.54938e-06	-1.35953	-1.35199
7105186	chr4:7105186:G:A	1.27727e-08	-1.5693	-0.287114	2.79622e-05	-0.0898755	-0.22664
7105280	chr4:7105280:T:A	2.0675e-08	-1.53805e-10	-1.3748	9.86997e-06	-1.53805e-10	-1.35787
7105406	chr4:7105406:C:T	7.07498e-08	-1.53805e-10	-0.144578	2.63471e-05	-1.53805e-10	-0.37601
7105442	chr4:7105442:G:C	4.86342e-08	-1.53805e-10	-0.519401	1.86297e-05	-1.53805e-10	-0.722612
7105453	chr4:7105453:C:T	2.10861e-08	-1.53805e-10	-1.35511	1.00626e-05	-1.53805e-10	-1.33854
7105778	chr4:7105778:G:GT	1.14657e-07	-1.53805e-10	0.338215	4.07992e-05	-1.53805e-10	0.0612946
7105861	chr4:7105861:A:G	5.49663e-08	-1.53805e-10	-0.397007	2.1666e-05	-1.53805e-10	-0.571624
7106001	chr4:7106001:C:T	1.75305e-08	-1.53978	-3.69205e-10	7.27907e-06	-1.66236	-3.69205e-10
7106101	chr4:7106101:T:C	7.8164e-09	-1.62125	-0.726254	4.4149e-06	-1.13433	-1.02805
7106341	chr4:7106341:T:C	2.31503e-08	-1.53805e-10	-1.26172	1.13379e-05	-1.53805e-10	-1.21922
7106376	chr4:7106376:G:A	4.7629e-09	-1.67036	-1.17251	3.04493e-06	-1.26594	-1.26795
7106512	chr4:7106512:C:T	1.16002e-07	-1.53805e-10	0.349877	8.93841e-05	-1.53805e-10	0.845575
7106620	chr4:7106620:G:A	1.20981e-07	-1.06141	1.45332	0.000515801	1.11167	1.48668
7106706	chr4:7106706:A:G	6.80892e-09	-1.70474	-0.780749	3.80584e-06	-1.18514	-1.12569
7106747	chr4:7106747:G:A	2.08593e-08	-1.53805e-10	-1.36593	9.89996e-06	-1.53805e-10	-1.35484
7107007	chr4:7107007:A:G	2.54426e-08	-1.53805e-10	-1.1673	1.26147e-05	-1.53805e-10	-1.1125
7107093	chr4:7107093:C:T	6.44923e-08	-1.53805e-10	-0.237182	2.43543e-05	-1.53805e-10	-0.454658
7107174	chr4:7107174:G:A	6.50731e-08	-1.53805e-10	-0.228216	2.45496e-05	-1.53805e-10	-0.446671
7107287	chr4:7107287:G:C	2.46699e-08	-1.53805e-10	-1.19814	1.22192e-05	-1.53805e-10	-1.14436
7107356	chr4:7107356:G:A	1.20012e-07	-1.26383	1.6477	0.000202268	0.126843	1.53538
7107457	chr4:7107457:C:T	2.5441e-08	-1.53805e-10	-1.16737	1.24868e-05	-1.53805e-10	-1.1227
7107915	chr4:7107915:C:T	2.70758e-08	-1.10509	-3.69205e-10	1.6275e-05	-0.857735	-3.69205e-10
7108050	chr4:7108050:G:A	2.1235e-08	-1.53805e-10	-1.34807	1.01555e-05	-1.53805e-10	-1.32935
7108142	chr4:7108142:G:A	3.17704e-08	-1.53805e-10	-0.945193	1.30788e-05	-1.53805e-10	-1.07638
7108299	chr4:7108299:C:T	2.34598e-08	-1.53805e-10	-1.24844	1.07295e-05	-1.53805e-10	-1.27437
7108322	chr4:7108322:C:T	3.87179e-08	-1.53805e-10	-0.747426	1.95708e-05	-1.53805e-10	-0.673331
7108488	chr4:7108488:C:T	1.64651e-07	-1.53805e-10	0.700102	5.76186e-05	-1.53805e-10	0.406477
7108526	chr4:7108526:C:G	3.41752e-08	-1.53805e-10	-0.872227	1.46818e-05	-1.53805e-10	-0.960762
7108960	chr4:7108960:C:T	3.72659e-07	-1.53805e-10	1.51694	0.000136862	-1.53805e-10	1.27161
7109011	chr4:7109011:G:C	1.79213e-08	-1.51774	-3.69205e-10	1.19949e-05	-1.16289	-3.69205e-10
7109155	chr4:7109155:G:A	3.42483e-08	-1.53805e-10	-0.87009	1.43333e-05	-1.53805e-10	-0.984782
7109311	chr4:7109311:A:G	7.49e-08	-1.53805e-10	-0.0875734	2.804e-05	-1.53805e-10	-0.313738
7109470	chr4:7109470:G:A	3.46634e-07	-1.53805e-10	1.44454	0.00012848	-1.53805e-10	1.20841
7109505	chr4:7109505:G:A	9.60294e-08	-1.53805e-10	0.160927	3.70654e-05	-1.53805e-10	-0.0346835
7109527	chr4:7109527:G:A	2.24579e-08	-1.53805e-10	-1.29209	1.03452e-05	-1.53805e-10	-1.31084
7109670	chr4:7109670:G:A	2.79211e-08	-1.53805e-10	-1.07435	1.40537e-05	-1.53805e-10	-1.00448
7109721	chr4:7109721:G:A	2.40053e-07	-1.53805e-10	1.07713	9.07035e-05	-1.53805e-10	0.860227
7110360	chr4:7110360:T:C	1.57148e-08	-1.65651	0.00738927	1.36546e-05	-1.20864	0.175357
7110486	chr4:7110486:A:AC	1.06546e-07	-1.53805e-10	0.264853	4.10438e-05	-1.53805e-10	0.0672712
7110495	chr4:7110495:A:G	1.13929e-07	-1.53805e-10	0.331852	4.38035e-05	-1.53805e-10	0.132345
7110506	chr4:7110506:A:G	3.79423e-09	-1.7109	-1.35935	2.18348e-06	-1.59976	-1.26668
7110949	chr4:7110949:G:T	5.79894e-08	-1.57074	1.22727	5.09857e-05	-0.741887	1.02606
7111061	chr4:7111061:T:C	2.43323e-08	-1.53805e-10	-1.21192	1.06922e-05	-1.53805e-10	-1.27785
7111108	chr4:7111108:G:A	2.03639e-07	0.277808	0.634816	0.000328551	1.47386	0.673465
7111135	chr4:7111135:G:T	6.59072e-08	-0.215479	-3.69205e-10	1.94783e-05	-0.678067	-3.69205e-10
7111190	chr4:7111190:G:T	1.85854e-08	-0.153905	-1.32745	2.7376e-05	0.943201	-1.2809
7111249	chr4:7111249:C:CTTGT	1.84991e-07	0.232003	0.584579	0.000294595	1.41744	0.620794
7111322	chr4:7111322:C:G	1.76082e-08	-1.53536	-3.69205e-10	7.85693e-06	-1.58597	-3.69205e-10
7111339	chr4:7111339:T:C	3.87388e-09	-1.69753	-1.35194	2.15044e-06	-1.63126	-1.25043
7111459	chr4:7111459:A:C	1.16479e-07	-0.996679	1.35067	0.000219817	0.569724	1.1757
7111523	chr4:7111523:G:T	3.90986e-07	-1.53805e-10	1.56494	0.000142074	-1.53805e-10	1.30898
7111563	chr4:7111563:TG:T	1.83064e-08	-1.49648	-3.69205e-10	1.09209e-05	-1.25669	-3.69205e-10
7111753	chr4:7111753:C:T	2.82073e-08	-1.53805e-10	-1.06415	1.38674e-05	-1.53805e-10	-1.01783
7111770	chr4:7111770:G:T	2.11564e-08	-1.53805e-10	-1.35178	9.86303e-06	-1.53805e-10	-1.35858
7111905	chr4:7111905:A:G	1.91488e-07	0.244765	0.606335	0.000304516	1.42864	0.642715
7112108	chr4:7112108:G:GA	4.3539e-07	-1.53805e-10	1.67251	0.000158167	-1.53805e-10	1.41628
7112259	chr4:7112259:A:G	1.70497e-07	0.274259	0.460734	0.000272887	1.46922	0.492472
7112276	chr4:7112276:T:C	1.58247e-07	0.145111	0.515321	0.000242688	1.30215	0.542256
7112279	chr4:7112279:G:A	2.07166e-08	-1.53805e-10	-1.37279	9.6696e-06	-1.53805e-10	-1.37838
7112319	chr4:7112319:C:T	1.59695e-08	-0.313809	-1.31924	2.24154e-05	0.734138	-1.27176
7112340	chr4:7112340:C:T	2.15603e-08	-1.53805e-10	-1.33288	1.00453e-05	-1.53805e-10	-1.34027
7112364	chr4:7112364:C:T	4.09288e-09	-1.7152	-1.27928	2.56335e-06	-1.58558	-1.12048
7112590	chr4:7112590:T:C	5.10416e-08	0.326681	-0.797768	7.50439e-05	1.51192	-0.841218
7112606	chr4:7112606:G:A	1.85684e-08	-0.148259	-1.33401	2.72413e-05	0.950515	-1.29315
7112761	chr4:7112761:C:T	3.81234e-07	-1.53805e-10	1.53969	0.000139106	-1.53805e-10	1.28787
7112832	chr4:7112832:C:G	3.69701e-08	-1.53805e-10	-0.793618	1.53567e-05	-1.53805e-10	-0.915815
7112939	chr4:7112939:T:C	1.74882e-07	0.316256	0.444127	0.000279606	1.51627	0.469744
7112942	chr4:7112942:C:T	1.85772e-08	-0.145687	-1.33611	2.71858e-05	0.951395	-1.29607
7113002	chr4:7113002:C:T	4.1138e-09	-1.71092	-1.27846	1.94888e-06	-1.60747	-1.37265
7113201	chr4:7113201:G:A	1.55595e-07	0.280872	0.362658	0.000247457	1.47701	0.386857
7113330	chr4:7113330:C:G	1.864e-08	-0.165048	-1.31337	2.74224e-05	0.92586	-1.26187
7113538	chr4:7113538:G:T	2.04052e-08	-0.0789125	-1.30903	3.09568e-05	1.04333	-1.25811
7113805	chr4:7113805:A:T	2.30942e-08	-1.53805e-10	-1.26415	1.08647e-05	-1.53805e-10	-1.26185
7114047	chr4:7114047:C:A	4.99519e-08	-0.492667	-3.69205e-10	3.37925e-05	-0.12713	-3.69205e-10
7114223	chr4:7114223:T:C	1.57833e-08	-1.64478	-3.69205e-10	7.11034e-06	-1.68582	-3.69205e-10
7114260	chr4:7114260:C:T	5.72456e-08	-0.356376	-3.69205e-10	2.2448e-05	-0.536166	-3.69205e-10
7114814	chr4:7114814:G:A	1.89729e-08	-0.240068	-1.22065	2.74309e-05	0.82574	-1.16144
7114826	chr4:7114826:T:G	2.12177e-08	-1.53805e-10	-1.34889	9.86889e-06	-1.53805e-10	-1.35798
7114914	chr4:7114914:C:T	1.40664e-08	-1.66955	-0.0903874	7.48585e-06	-1.59019	-0.0441608
7115010	chr4:7115010:A:G	3.4794e-07	-1.53805e-10	1.4483	0.000127485	-1.53805e-10	1.20063
7115060	chr4:7115060:A:G	1.94904e-07	-0.481777	1.35056	0.000184194	0.560284	1.00834
7115982	chr4:7115982:C:T	2.10458e-08	-1.53805e-10	-1.35703	9.80433e-06	-1.53805e-10	-1.36454
7116143	chr4:7116143:G:A	1.68966e-08	-1.66598	0.0893649	1.23636e-05	-1.19238	0.0597731
7116175	chr4:7116175:A:G	1.46078e-08	-0.557168	-1.16501	1.99153e-05	0.415413	-1.07129
7116217	chr4:7116217:C:T	3.7198e-09	-1.71637	-1.37368	2.33418e-06	-1.42371	-1.376
7116362	chr4:7116362:C:G	2.23384e-08	-1.53805e-10	-1.29742	1.0813e-05	-1.53805e-10	-1.26662
7116365	chr4:7116365:A:G	9.14874e-08	-1.175	1.28747	0.000132592	0.179212	1.0607
7116480	chr4:7116480:T:C	3.07503e-07	-1.02204	2.34679	0.000225775	-0.233027	2.0052
7116542	chr4:7116542:A:T	3.35817e-08	-1.53805e-10	-0.889747	1.40861e-05	-1.53805e-10	-1.00218
7116587	chr4:7116587:C:T	3.7183e-09	-1.72273	-1.36773	2.13119e-06	-1.51593	-1.37476
7116688	chr4:7116688:C:T	6.67113e-07	-1.38188	3.48111	0.000411753	-0.751492	3.12455
7116800	chr4:7116800:T:C	3.0086e-07	-0.880481	2.1834	0.000238342	-0.0302646	1.8566
7117068	chr4:7117068:G:A	2.06188e-08	-1.53805e-10	-1.37752	9.67676e-06	-1.53805e-10	-1.37764
7117144	chr4:7117144:A:G	2.15276e-08	-1.53805e-10	-1.33439	1.02963e-05	-1.53805e-10	-1.31559
7117145	chr4:7117145:G:C	5.03828e-08	-1.53805e-10	-0.484077	2.71642e-05	-1.53805e-10	-0.345469
7117355	chr4:7117355:C:T	4.85195e-09	-1.67475	-1.1496	2.49265e-06	-1.57707	-1.15695
7117556	chr4:7117556:C:T	4.51632e-09	-1.54344	-1.35259	3.57581e-06	-0.995142	-1.37804
7117574	chr4:7117574:A:G	2.85371e-08	-1.53805e-10	-1.05252	1.42376e-05	-1.53805e-10	-0.991483
7117693	chr4:7117693:G:T	3.8233e-07	-1.53805e-10	1.54256	0.000141703	-1.53805e-10	1.30636
7117789	chr4:7117789:C:T	4.01177e-07	-0.889997	2.48067	0.000344717	0.0163087	2.17905
7118345	chr4:7118345:A:C	4.19345e-09	-1.67917	-1.29103	2.16061e-06	-1.58066	-1.29632
7118974	chr4:7118974:A:T	2.31007e-08	-1.53805e-10	-1.26386	1.07705e-05	-1.53805e-10	-1.27056
7118996	chr4:7118996:G:A	2.19611e-08	-1.53805e-10	-1.31446	1.0545e-05	-1.53805e-10	-1.29172
7119034	chr4:7119034:T:C	5.94516e-09	-1.52319	-1.09796	4.76409e-06	-1.01104	-1.07523
7119213	chr4:7119213:C:G	6.32351e-09	-1.51553	-1.04392	5.10904e-06	-0.995827	-1.02053
7119287	chr4:7119287:G:A	3.70515e-07	-0.796635	2.3078	0.000331349	0.146218	2.00959
7119387	chr4:7119387:T:C	2.08625e-08	-1.53805e-10	-1.36577	9.73708e-06	-1.53805e-10	-1.37143
7119907	chr4:7119907:GATTA:G	2.72673e-08	-1.53805e-10	-1.09804	1.50568e-05	-1.53805e-10	-0.935538
7120153	chr4:7120153:A:G	5.67765e-09	-1.37921	-1.28798	5.61206e-06	-0.660991	-1.26146
7120295	chr4:7120295:G:A	2.14303e-08	0.0130353	-1.35196	7.72321e-05	2.05317	-1.35372
7120379	chr4:7120379:C:T	3.09255e-08	-1.53805e-10	-0.972145	1.55541e-05	-1.53805e-10	-0.903046
7120390	chr4:7120390:T:C	3.0702e-07	-1.53805e-10	1.32319	0.00011587	-1.53805e-10	1.1051
7120731	chr4:7120731:G:A	2.38065e-07	-1.53805e-10	1.06881	9.74864e-05	-1.53805e-10	0.932345
7120783	chr4:7120783:G:T	1.77592e-07	-1.53805e-10	0.77576	7.3381e-05	-1.53805e-10	0.648297
7120896	chr4:7120896:T:G	3.90978e-09	-1.67963	-1.36062	2.03337e-06	-1.58914	-1.34853
7121039	chr4:7121039:C:T	2.71252e-08	-1.53805e-10	-1.10326	1.32913e-05	-1.53805e-10	-1.06026
7121101	chr4:7121101:A:C	4.15938e-09	-1.70242	-1.27594	2.07701e-06	-1.63255	-1.28389
7121201	chr4:7121201:G:T	2.60939e-08	-1.53805e-10	-1.14203	1.2444e-05	-1.53805e-10	-1.12613
7121294	chr4:7121294:A:G	2.16327e-07	-1.53805e-10	0.973063	7.55059e-05	-1.53805e-10	0.676842
7121366	chr4:7121366:G:T	1.26059e-08	-1.44501	-0.424547	1.55802e-05	-0.229602	-0.671766
7121859	chr4:7121859:C:T	2.77656e-08	-1.07993	-3.69205e-10	1.20013e-05	-1.16235	-3.69205e-10
7121952	chr4:7121952:C:T	2.3204e-08	-1.53805e-10	-1.2594	1.07838e-05	-1.53805e-10	-1.26932
7121954	chr4:7121954:A:AG	1.71685e-08	-0.538347	-1.0223	3.97663e-05	1.13702	-1.10137
7122016	chr4:7122016:G:C	4.05874e-08	-1.53805e-10	-0.70027	2.10511e-05	-1.53805e-10	-0.600413
7122099	chr4:7122099:G:A	4.71444e-09	-1.71826	-1.13484	2.27304e-06	-1.71457	-1.11168
7122368	chr4:7122368:C:T	2.78369e-08	-1.53805e-10	-1.07737	1.26337e-05	-1.53805e-10	-1.111
7122447	chr4:7122447:C:A	3.84459e-08	-1.53805e-10	-0.754475	1.96859e-05	-1.53805e-10	-0.667467
7122499	chr4:7122499:G:T	1.68051e-08	-1.58204	-3.69205e-10	7.09202e-06	-1.6884	-3.69205e-10
7122632	chr4:7122632:A:C	1.21689e-08	-0.792398	-1.11244	2.38086e-05	0.67437	-1.15169
7122883	chr4:7122883:C:T	1.41892e-07	-1.53805e-10	0.551341	8.29351e-05	-1.53805e-10	0.770691
7123198	chr4:7123198:A:T	9.46214e-09	-1.19812	-0.958309	2.33008e-05	0.354146	-0.853026
7123220	chr4:7123220:GAGTAC:G	2.85969e-08	-1.53805e-10	-1.05043	1.43383e-05	-1.53805e-10	-0.984434
7123261	chr4:7123261:C:A	3.21607e-08	-1.53805e-10	-0.932983	1.39338e-05	-1.53805e-10	-1.01305
7123382	chr4:7123382:G:A	1.32367e-08	-0.445456	-1.37527	1.59469e-05	0.430229	-1.30834
7123463	chr4:7123463:C:T	1.23021e-07	1.7755	-1.36687	0.000233609	3.16874	-1.36246
7123517	chr4:7123517:C:T	2.79886e-08	-1.53805e-10	-1.07193	1.27013e-05	-1.53805e-10	-1.10566
7123801	chr4:7123801:C:A	6.17129e-09	-1.71328	-0.870537	3.16072e-06	-1.65217	-0.844394
7124019	chr4:7124019:G:C	5.84482e-09	-1.68244	-0.955727	2.73613e-06	-1.72127	-0.91956
7124161	chr4:7124161:T:C	5.71777e-08	-1.53805e-10	-0.357564	3.13607e-05	-1.53805e-10	-0.201813
7124175	chr4:7124175:C:T	4.77846e-07	-1.53805e-10	1.76556	0.000193102	-1.53805e-10	1.61585
7124199	chr4:7124199:GA:G	3.67563e-08	-1.53805e-10	-0.799417	1.87844e-05	-1.53805e-10	-0.714341
7124238	chr4:7124238:A:G	7.05057e-09	-1.07363	-1.37699	1.96125e-06	-1.62056	-1.35322
7124307	chr4:7124307:G:C	7.92048e-08	1.33666	-1.36835	0.000134708	2.62793	-1.37219
7124336	chr4:7124336:G:A	4.73219e-09	-1.59174	-1.2576	5.7589e-06	-0.577242	-1.31938
7124385	chr4:7124385:C:T	3.46654e-08	-1.53805e-10	-0.857985	1.7724e-05	-1.53805e-10	-0.772447
7124504	chr4:7124504:C:T	2.40634e-08	-1.53805e-10	-1.22303	1.16003e-05	-1.53805e-10	-1.19634
7124521	chr4:7124521:C:T	4.80926e-09	-1.61224	-1.22095	5.56233e-06	-0.642217	-1.28913
7124791	chr4:7124791:C:A	4.3622e-09	-1.60306	-1.32769	5.38222e-06	-0.599469	-1.3648
7124815	chr4:7124815:C:T	8.27154e-08	1.38602	-1.37434	0.000144676	2.69646	-1.36933
7124980	chr4:7124980:A:G	2.07133e-08	-1.53805e-10	-1.37295	9.7635e-06	-1.53805e-10	-1.36872
7125101	chr4:7125101:C:A	4.49578e-08	0.442146	-1.04015	5.40439e-05	1.59521	-1.25278
7125106	chr4:7125106:C:T	2.06918e-08	-1.53805e-10	-1.37399	9.68459e-06	-1.53805e-10	-1.37683
7125131	chr4:7125131:T:C	1.25268e-07	1.69049	-1.26377	0.000240831	3.08772	-1.25099
7125557	chr4:7125557:A:G	3.16884e-08	-1.53805e-10	-0.947777	1.55186e-05	-1.53805e-10	-0.905332
7125789	chr4:7125789:C:A	4.23929e-09	-1.66113	-1.2982	2.293e-06	-1.55111	-1.2664
7126175	chr4:7126175:GT:G	7.56475e-09	-1.27889	-1.10133	2.15319e-06	-1.72274	-1.15768
7126214	chr4:7126214:C:T	1.26687e-08	-1.58425	-0.280339	3.98599e-06	-1.72076	-0.543825
7126463	chr4:7126463:C:T	4.34714e-08	-1.53805e-10	-0.631624	1.92843e-05	-1.53805e-10	-0.688079
7126615	chr4:7126615:T:G	2.16349e-08	-1.53805e-10	-1.32942	9.79599e-06	-1.53805e-10	-1.3654
7126840	chr4:7126840:A:C	1.32338e-07	-1.53805e-10	0.481631	7.5839e-05	-1.53805e-10	0.681245
7127078	chr4:7127078:T:C	9.73006e-09	-1.56648	-0.562031	3.55342e-06	-1.65687	-0.722585
7127132	chr4:7127132:C:T	2.08434e-08	-1.53805e-10	-1.36669	9.80913e-06	-1.53805e-10	-1.36406
7127147	chr4:7127147:G:A	5.74971e-08	-0.844448	0.492455	2.37304e-05	-0.489364	0.00875256
7127149	chr4:7127149:A:T	4.46979e-08	-1.53805e-10	-0.6038	1.97321e-05	-1.53805e-10	-0.66512
7127154	chr4:7127154:G:T	3.49817e-08	-1.53805e-10	-0.848903	1.51167e-05	-1.53805e-10	-0.931569
7127274	chr4:7127274:A:G	8.5415e-08	-0.527984	0.571779	3.66967e-05	-0.123662	0.0789799
7127886	chr4:7127886:AAAT:A	2.11687e-08	-1.53805e-10	-1.3512	9.98815e-06	-1.53805e-10	-1.34597
7128193	chr4:7128193:G:A	3.19499e-08	-1.53805e-10	-0.939557	1.46151e-05	-1.53805e-10	-0.965315
7128312	chr4:7128312:A:G	7.4822e-09	-1.44962	-0.941584	4.95309e-06	-0.995295	-1.05206
7128361	chr4:7128361:G:A	2.39313e-08	-1.53805e-10	-1.22854	1.18703e-05	-1.53805e-10	-1.17333
7128850	chr4:7128850:C:T	3.7133e-08	-1.53805e-10	-0.789222	1.77671e-05	-1.53805e-10	-0.77002
7128851	chr4:7128851:G:A	4.58574e-08	-1.53805e-10	-0.578191	1.93389e-05	-1.53805e-10	-0.68525
7129105	chr4:7129105:G:T	2.78003e-08	-1.53805e-10	-1.07868	1.23237e-05	-1.53805e-10	-1.13585
7129726	chr4:7129726:C:T	5.57482e-09	-1.67666	-1.00881	2.93168e-06	-1.56968	-1.00211
7129761	chr4:7129761:G:A	2.57114e-08	-1.53805e-10	-1.15679	1.16063e-05	-1.53805e-10	-1.19582
7129806	chr4:7129806:G:A	2.06324e-08	-1.53805e-10	-1.37686	9.69575e-06	-1.53805e-10	-1.37568
7130170	chr4:7130170:G:A	2.30341e-08	-1.53805e-10	-1.26675	1.05919e-05	-1.53805e-10	-1.28728
7130180	chr4:7130180:G:A	2.57921e-08	-1.53805e-10	-1.15366	1.289e-05	-1.53805e-10	-1.09091
7130434	chr4:7130434:G:C	2.17544e-08	-1.53805e-10	-1.32391	9.81661e-06	-1.53805e-10	-1.36329
7130477	chr4:7130477:C:T	2.65135e-08	-1.53805e-10	-1.12607	1.18088e-05	-1.53805e-10	-1.17852
7130489	chr4:7130489:A:G	2.08646e-08	-1.53805e-10	-1.36568	9.86234e-06	-1.53805e-10	-1.35865
7130638	chr4:7130638:A:C	5.87828e-09	-1.49587	-1.1366	3.71584e-06	-1.1523	-1.18246
7130644	chr4:7130644:A:T	7.23556e-09	-1.08894	-1.33578	2.72389e-06	-1.37748	-1.26783
7131911	chr4:7131911:C:T	5.68902e-08	-1.53805e-10	-0.362604	2.36074e-05	-1.53805e-10	-0.485807
7132005	chr4:7132005:TGTAA:T	2.06171e-08	-1.53805e-10	-1.3776	9.77003e-06	-1.53805e-10	-1.36805
7132178	chr4:7132178:G:A	1.12804e-08	-1.66016	-0.320496	3.50639e-06	-1.70187	-0.690911
7132270	chr4:7132270:C:G	2.39723e-08	-0.0921626	-1.13467	8.72516e-06	-0.329228	-1.15193
7132479	chr4:7132479:T:G	9.82465e-08	0.851731	-0.667978	2.26729e-05	0.300986	-0.827184
7132528	chr4:7132528:G:A	1.01239e-07	-1.53805e-10	0.213758	5.65511e-05	-1.53805e-10	0.387776
7132615	chr4:7132615:T:C	8.24988e-08	0.761766	-0.752709	1.94438e-05	0.219729	-0.899568
7132650	chr4:7132650:T:C	8.5763e-08	0.807719	-0.759858	2.01449e-05	0.261789	-0.906208
7132653	chr4:7132653:C:T	1.15899e-07	-1.53805e-10	0.348992	5.85662e-05	-1.53805e-10	0.422789
7132731	chr4:7132731:G:A	6.4479e-09	-1.68922	-0.850756	2.06884e-06	-1.65216	-1.26822
7132832	chr4:7132832:C:T	2.60032e-07	1.15708	-3.69205e-10	0.000104426	1.00111	-3.69205e-10
7133041	chr4:7133041:A:T	2.2587e-08	-1.53805e-10	-1.28635	9.94467e-06	-1.53805e-10	-1.35033
7133210	chr4:7133210:TC:T	1.16276e-08	-1.48006	-0.470285	3.05831e-06	-1.71361	-0.815897
7133440	chr4:7133440:G:C	1.30343e-08	-1.51061	-0.325529	3.36615e-06	-1.7223	-0.711301
7133528	chr4:7133528:C:T	1.1554e-08	-1.51792	-0.438776	3.10502e-06	-1.7211	-0.793249
7133540	chr4:7133540:T:C	2.29814e-08	-1.53805e-10	-1.26904	1.00411e-05	-1.53805e-10	-1.34068
7133773	chr4:7133773:T:C	1.64545e-08	-0.294309	-1.30882	4.90466e-06	-0.72032	-1.33686
7134371	chr4:7134371:G:T	5.88073e-08	-1.53805e-10	-0.329461	1.7851e-05	-1.53805e-10	-0.76531
7134588	chr4:7134588:A:T	2.61859e-08	-1.53805e-10	-1.13851	1.17937e-05	-1.53805e-10	-1.1798
7135271	chr4:7135271:A:G	1.7961e-08	-0.979349	-0.536173	3.13327e-06	-1.42567	-1.07962
7135330	chr4:7135330:G:A	7.39721e-08	-1.67339	1.57335	1.04869e-05	-1.71643	0.419188
7135392	chr4:7135392:G:A	1.57153e-08	-1.71989	0.0708046	3.78628e-06	-1.64777	-0.668217
7135413	chr4:7135413:C:T	1.4469e-07	0.426382	0.144485	3.0732e-05	-0.0819808	-0.140083
7135517	chr4:7135517:C:A	2.06006e-08	-1.53805e-10	-1.37841	9.68403e-06	-1.53805e-10	-1.37689
7135518	chr4:7135518:C:G	2.14394e-08	-1.53805e-10	-1.3385	9.9033e-06	-1.53805e-10	-1.3545
7135609	chr4:7135609:T:C	5.51401e-08	0.936159	-1.33001	5.97362e-05	1.8178	-1.37523
7135794	chr4:7135794:A:G	5.52185e-08	-1.69697	1.30455	1.61756e-05	-1.30867	0.444805
7135991	chr4:7135991:A:T	2.39262e-08	-1.53805e-10	-1.22875	1.04266e-05	-1.53805e-10	-1.30301
7136226	chr4:7136226:G:A	2.08218e-08	-1.53805e-10	-1.36773	9.7217e-06	-1.53805e-10	-1.37301
7136266	chr4:7136266:C:T	7.52482e-09	-1.71871	-0.66681	3.58184e-06	-1.67355	-0.697946
7136727	chr4:7136727:T:C	2.23096e-08	-1.53805e-10	-1.29871	1.01889e-05	-1.53805e-10	-1.32607
7136746	chr4:7136746:C:T	2.62531e-08	-1.53805e-10	-1.13594	1.16888e-05	-1.53805e-10	-1.18873
7136751	chr4:7136751:G:T	4.19644e-08	-1.53805e-10	-0.666906	1.81501e-05	-1.53805e-10	-0.748692
7136824	chr4:7136824:G:A	2.11219e-08	-1.53805e-10	-1.35342	9.71019e-06	-1.53805e-10	-1.37419
7137322	chr4:7137322:C:T	7.65823e-08	-0.889683	0.824321	3.0548e-05	-0.424865	0.196797
7137373	chr4:7137373:C:T	2.41784e-08	-1.21827	-3.69205e-10	1.24747e-05	-1.12367	-3.69205e-10
7137499	chr4:7137499:C:T	2.08317e-08	-1.53805e-10	-1.36725	9.87066e-06	-1.53805e-10	-1.3578
7137753	chr4:7137753:T:C	1.85388e-08	-0.492607	-0.991254	7.47413e-06	-0.524384	-1.11154
7137764	chr4:7137764:A:G	7.89377e-09	-1.46889	-0.868768	3.05694e-06	-1.39409	-1.13587
7137893	chr4:7137893:C:T	1.46234e-08	-1.7211	-3.69205e-10	7.03073e-06	-1.69708	-3.69205e-10
7137935	chr4:7137935:C:T	1.08295e-08	-0.726705	-1.29475	5.71132e-06	-0.665497	-1.23942
7138064	chr4:7138064:G:A	2.66472e-08	-1.53805e-10	-1.12104	1.36461e-05	-1.53805e-10	-1.03391
7138269	chr4:7138269:C:T	2.94004e-08	-1.02272	-3.69205e-10	1.00152e-05	-1.34326	-3.69205e-10
7138360	chr4:7138360:C:T	1.54981e-08	-1.66301	-3.69205e-10	7.21855e-06	-1.67071	-3.69205e-10
7138393	chr4:7138393:C:T	2.06453e-08	-1.53805e-10	-1.37624	9.67245e-06	-1.53805e-10	-1.37809
7138881	chr4:7138881:G:C	1.09523e-07	-1.53805e-10	0.29241	4.57972e-05	-1.53805e-10	0.176854
7138885	chr4:7138885:T:C	4.99112e-09	-1.63879	-1.15728	2.40056e-06	-1.56796	-1.2037
7139027	chr4:7139027:A:T	1.09424e-07	-1.53805e-10	0.291503	4.91674e-05	-1.53805e-10	0.247862
7139110	chr4:7139110:C:T	1.97765e-08	-1.41924	-3.69205e-10	8.70279e-06	-1.48372	-3.69205e-10
7139191	chr4:7139191:C:T	7.22929e-09	-1.58283	-0.84276	3.46753e-06	-1.61725	-0.786675
7139219	chr4:7139219:TGGAAGGAGCATCTGTCTGTATCTTGTGGGCTCCATGAAGCAGGGACCA:T	2.23192e-08	-1.53805e-10	-1.29828	1.0838e-05	-1.53805e-10	-1.26431
7139272	chr4:7139272:C:T	3.96368e-08	-0.723969	-3.69205e-10	2.72335e-05	-0.342921	-3.69205e-10
7139342	chr4:7139342:T:C	2.06574e-08	-1.53805e-10	-1.37565	9.6709e-06	-1.53805e-10	-1.37825
7139433	chr4:7139433:G:A	2.08617e-08	-1.53805e-10	-1.36581	9.9419e-06	-1.53805e-10	-1.35061
7139799	chr4:7139799:A:C	2.12269e-08	-1.53805e-10	-1.34846	1.00911e-05	-1.53805e-10	-1.33572
7139840	chr4:7139840:G:A	3.61385e-08	-1.53805e-10	-0.816369	1.88502e-05	-1.53805e-10	-0.710846
7139883	chr4:7139883:C:G	2.06019e-08	-1.53805e-10	-1.37835	9.6745e-06	-1.53805e-10	-1.37788
7139891	chr4:7139891:C:T	7.88335e-08	-1.53805e-10	-0.0363892	3.35069e-05	-1.53805e-10	-0.135616
7139914	chr4:7139914:G:T	5.40141e-08	-1.53805e-10	-0.414481	2.77874e-05	-1.53805e-10	-0.322787
7139999	chr4:7139999:G:T	2.09005e-08	-1.53805e-10	-1.36395	9.68585e-06	-1.53805e-10	-1.3767
7140039	chr4:7140039:G:A	4.10718e-09	-1.68643	-1.30456	1.95721e-06	-1.63111	-1.34473
7140114	chr4:7140114:C:T	2.06601e-08	-1.53805e-10	-1.37553	9.69415e-06	-1.53805e-10	-1.37585
7140679	chr4:7140679:G:A	2.43526e-08	-1.53805e-10	-1.21109	1.2075e-05	-1.53805e-10	-1.15623
7140700	chr4:7140700:G:A	1.60892e-08	-1.24588	-0.379698	9.08576e-06	-0.96496	-0.4757
7140729	chr4:7140729:G:A	6.08958e-09	-1.52449	-1.07266	3.28747e-06	-1.47006	-0.987193
7140854	chr4:7140854:G:A	4.85988e-08	-1.40968	0.889553	1.15672e-05	-1.42225	0.223061
7141141	chr4:7141141:A:G	6.02219e-09	-1.64526	-0.963022	2.57554e-06	-1.53669	-1.16462
7141220	chr4:7141220:C:G	1.47588e-08	-1.71189	-3.69205e-10	6.85407e-06	-1.72253	-3.69205e-10
7141243	chr4:7141243:C:T	5.13427e-09	-1.49153	-1.27626	2.79646e-06	-1.37848	-1.24054
7141254	chr4:7141254:C:A	5.80645e-09	-1.26691	-1.37785	3.17492e-06	-1.1138	-1.37829
7141523	chr4:7141523:A:G	4.11273e-09	-1.6115	-1.37814	2.09385e-06	-1.52992	-1.37844
7141659	chr4:7141659:A:G	2.17698e-08	-1.53805e-10	-1.3232	9.99054e-06	-1.53805e-10	-1.34573
7141667	chr4:7141667:G:A	2.07717e-08	-1.53805e-10	-1.37014	9.70407e-06	-1.53805e-10	-1.37482
7142181	chr4:7142181:G:T	7.50094e-09	-1.56923	-0.819468	4.36694e-06	-1.4162	-0.757106
7142365	chr4:7142365:G:T	4.35937e-09	-1.71508	-1.21632	1.74315e-06	-1.71864	-1.37303
7142677	chr4:7142677:A:C	1.09833e-08	-1.68244	-0.324913	4.43541e-06	-1.56194	-0.595806
7143200	chr4:7143200:C:T	2.16729e-08	-1.53805e-10	-1.32767	1.05436e-05	-1.53805e-10	-1.29185
7143895	chr4:7143895:A:G	4.3311e-09	-1.56985	-1.36806	2.18562e-06	-1.49738	-1.36809
7144053	chr4:7144053:C:T	3.29636e-08	-1.53805e-10	-0.908322	1.58566e-05	-1.53805e-10	-0.883784
7144060	chr4:7144060:C:T	2.22939e-08	-1.53805e-10	-1.29941	1.04195e-05	-1.53805e-10	-1.30369
7144211	chr4:7144211:G:A	1.56855e-08	-1.65099	-3.69205e-10	7.87289e-06	-1.58394	-3.69205e-10
7144275	chr4:7144275:G:T	4.68102e-09	-1.61725	-1.24296	2.33833e-06	-1.69456	-1.10337
7144292	chr4:7144292:CAG:C	2.72317e-08	-1.53805e-10	-1.09935	1.13864e-05	-1.53805e-10	-1.21495
7144306	chr4:7144306:C:T	6.69626e-09	-1.62358	-0.878601	2.19377e-06	-1.6986	-1.16315
7144460	chr4:7144460:A:G	2.20638e-08	-1.53805e-10	-1.30979	9.97111e-06	-1.53805e-10	-1.34768
7144623	chr4:7144623:C:A	2.302e-08	-1.53805e-10	-1.26737	1.1363e-05	-1.53805e-10	-1.217
7144738	chr4:7144738:C:T	2.21286e-08	-1.53805e-10	-1.30686	1.03474e-05	-1.53805e-10	-1.31063
7145196	chr4:7145196:G:A	2.16114e-08	-1.53805e-10	-1.33051	9.79595e-06	-1.53805e-10	-1.3654
7145325	chr4:7145325:C:G	8.24279e-09	-1.06986	-1.22453	2.84316e-06	-1.25796	-1.34449
7145448	chr4:7145448:G:C	2.08346e-08	-1.53805e-10	-1.36711	9.70878e-06	-1.53805e-10	-1.37434
7145499	chr4:7145499:C:T	2.06002e-08	-1.53805e-10	-1.37843	9.67896e-06	-1.53805e-10	-1.37741
7145773	chr4:7145773:C:T	2.18828e-07	-1.53805e-10	0.984558	8.89821e-05	-1.53805e-10	0.841066
7145776	chr4:7145776:C:T	2.12547e-08	-1.53805e-10	-1.34715	9.85431e-06	-1.53805e-10	-1.35946
7145861	chr4:7145861:G:C	1.74419e-08	-1.54485	-3.69205e-10	8.58831e-06	-1.49697	-3.69205e-10
7145880	chr4:7145880:C:T	2.81578e-08	-1.53805e-10	-1.0659	1.42166e-05	-1.53805e-10	-0.992959
7145885	chr4:7145885:C:G	2.07493e-08	-1.53805e-10	-1.37121	9.82183e-06	-1.53805e-10	-1.36276
7145934	chr4:7145934:G:A	2.75002e-08	-1.53805e-10	-1.08953	1.38696e-05	-1.53805e-10	-1.01767
7146007	chr4:7146007:T:C	5.06454e-09	-1.44501	-1.33645	2.38191e-06	-1.54564	-1.23383
7146019	chr4:7146019:G:C	6.27018e-09	-1.22119	-1.34674	2.9872e-06	-1.27528	-1.27775
7146372	chr4:7146372:C:T	2.87265e-08	-1.62324	0.57733	6.14575e-06	-1.62554	-0.206065
7146751	chr4:7146751:C:T	2.23261e-07	2.20443	-1.19981	5.98705e-05	1.50439	-1.05957
7147125	chr4:7147125:G:A	5.58851e-09	-1.69164	-0.99137	2.26455e-06	-1.71338	-1.11661
7147206	chr4:7147206:C:G	1.57722e-08	-1.55111	-0.0943665	7.24942e-06	-1.6717	0.00525357
7147222	chr4:7147222:T:C	3.98154e-09	-1.68522	-1.33684	1.79459e-06	-1.68451	-1.37809
7147281	chr4:7147281:T:G	5.61201e-09	-1.70715	-0.971664	2.07881e-06	-1.7046	-1.21098
7147513	chr4:7147513:G:A	2.40315e-08	-1.53805e-10	-1.22436	1.09955e-05	-1.53805e-10	-1.24988
7147541	chr4:7147541:TCCACCCCAC:T	3.29194e-08	-0.909666	-3.69205e-10	1.14579e-05	-1.20869	-3.69205e-10
7147642	chr4:7147642:G:C	1.87425e-08	-1.59571	0.122779	4.55851e-06	-1.59804	-0.532333
7147680	chr4:7147680:C:A	2.82823e-08	-1.53936	0.477865	1.49754e-05	-1.65836	0.717399
7147983	chr4:7147983:A:G	2.36629e-08	-1.53805e-10	-1.23982	1.05042e-05	-1.53805e-10	-1.2956
7148481	chr4:7148481:C:G	2.11333e-08	-1.53805e-10	-1.35288	9.82862e-06	-1.53805e-10	-1.36207
7148512	chr4:7148512:G:T	3.61049e-08	-0.680186	-0.137113	8.07624e-06	-1.03779	-0.520649
7148600	chr4:7148600:T:C	5.26419e-09	-1.64297	-1.09983	2.06163e-06	-1.64491	-1.27896
7149034	chr4:7149034:T:C	9.63482e-09	-0.77782	-1.36052	7.12618e-06	-0.30868	-1.37491
7149067	chr4:7149067:C:T	2.43415e-07	-1.53805e-10	1.09104	0.000148582	-1.53805e-10	1.35377
7149081	chr4:7149081:A:G	2.06567e-08	-1.53805e-10	-1.37569	9.66911e-06	-1.53805e-10	-1.37843
7149244	chr4:7149244:C:T	2.2913e-08	-1.53805e-10	-1.27202	1.05974e-05	-1.53805e-10	-1.28676
7149343	chr4:7149343:T:C	4.99422e-09	-1.54576	-1.24969	2.21709e-06	-1.56882	-1.28236
7149406	chr4:7149406:G:C	1.53198e-08	-1.67458	-3.69205e-10	7.19362e-06	-1.67417	-3.69205e-10
7149582	chr4:7149582:C:T	2.23993e-08	-1.53805e-10	-1.2947	1.0395e-05	-1.53805e-10	-1.30604
7149929	chr4:7149929:C:T	4.75364e-08	-0.219152	-0.32308	9.83491e-06	-0.689145	-0.672285
7149981	chr4:7149981:A:G	4.8852e-09	-1.48451	-1.333	1.95549e-06	-1.63627	-1.34046
7150015	chr4:7150015:A:T	4.10785e-09	-1.62368	-1.36715	1.78071e-06	-1.7063	-1.36405
7150203	chr4:7150203:G:T	3.69563e-09	-1.72051	-1.37606	1.83885e-06	-1.66325	-1.37498
7150509	chr4:7150509:G:T	2.30312e-08	-1.53805e-10	-1.26688	1.06018e-05	-1.53805e-10	-1.28634
7150658	chr4:7150658:G:A	8.36082e-09	-0.932632	-1.34754	3.04118e-06	-1.19169	-1.34343
7150720	chr4:7150720:C:T	4.78979e-09	-1.57398	-1.26326	2.07654e-06	-1.68043	-1.23624
7150776	chr4:7150776:G:A	1.75086e-08	-0.80841	-0.732627	5.94061e-06	-1.09183	-0.773728
7150817	chr4:7150817:G:C	5.55085e-08	-1.53805e-10	-0.387192	2.9307e-05	-1.53805e-10	-0.269543
7150895	chr4:7150895:T:C	4.61709e-09	-1.61086	-1.2631	1.94921e-06	-1.61406	-1.36589
7151335	chr4:7151335:G:A	1.14642e-08	-1.61273	-0.351761	6.30114e-06	-1.70231	-0.104331
7151484	chr4:7151484:G:C	4.08278e-09	-1.67211	-1.32484	1.84568e-06	-1.68082	-1.3537
7151585	chr4:7151585:C:T	4.75907e-08	-1.53805e-10	-0.54109	1.99093e-05	-1.53805e-10	-0.65618
7151744	chr4:7151744:T:C	2.06774e-08	-1.53805e-10	-1.37469	9.79835e-06	-1.53805e-10	-1.36515
7151966	chr4:7151966:G:A	5.58053e-08	-0.549345	0.167486	3.44569e-05	0.036316	-0.143976
7152028	chr4:7152028:C:T	1.46346e-07	-0.630081	1.21233	9.32802e-05	-0.668432	1.55667
7152299	chr4:7152299:G:A	4.25597e-09	-1.64283	-1.31257	1.88789e-06	-1.71323	-1.29868
7152308	chr4:7152308:C:T	3.32175e-08	-1.53805e-10	-0.900651	1.88766e-05	-1.53805e-10	-0.709444
7152443	chr4:7152443:C:T	1.21637e-08	-0.743489	-1.16178	4.884e-06	-1.0482	-1.01321
7152545	chr4:7152545:A:G	1.46136e-08	-0.671128	-1.05065	5.26222e-06	-0.978144	-1.00867
7153011	chr4:7153011:C:T	7.45329e-09	-1.23114	-1.16394	4.33841e-06	-1.27262	-0.907238
7153016	chr4:7153016:T:C	1.54701e-08	-1.12824	-0.53658	6.13412e-06	-0.919146	-0.914355
7153079	chr4:7153079:A:G	4.27873e-09	-1.57849	-1.37158	2.10527e-06	-1.52967	-1.37325
7153216	chr4:7153216:A:G	2.00117e-07	-1.53805e-10	0.895175	0.000183439	-1.53805e-10	1.56451
7153247	chr4:7153247:G:A	3.72795e-09	-1.71844	-1.36943	1.74061e-06	-1.72277	-1.37037
7153355	chr4:7153355:C:G	6.07046e-09	-1.31117	-1.28912	2.87981e-06	-1.21673	-1.37292
7153397	chr4:7153397:T:C	1.26196e-08	-0.978996	-0.889483	7.54846e-06	-0.788386	-0.837638
7153425	chr4:7153425:T:C	4.85677e-08	-1.53805e-10	-0.520769	2.74558e-05	-1.53805e-10	-0.334792
7153971	chr4:7153971:G:C	1.62913e-07	-1.53805e-10	0.689492	6.97263e-05	-1.53805e-10	0.597209
7154027	chr4:7154027:A:G	2.27372e-08	0.0982502	-1.37798	1.06583e-05	0.0334688	-1.3145
7154308	chr4:7154308:C:T	3.86136e-08	-1.53805e-10	-0.750124	1.69497e-05	-1.53805e-10	-0.81712
7154414	chr4:7154414:C:A	1.47293e-08	-1.71389	-3.69205e-10	7.03501e-06	-1.69647	-3.69205e-10
7154448	chr4:7154448:C:T	2.07288e-08	-1.53805e-10	-1.3722	9.69446e-06	-1.53805e-10	-1.37581
7154488	chr4:7154488:C:T	2.10019e-08	-1.53805e-10	-1.35911	1.00043e-05	-1.53805e-10	-1.34435
7154499	chr4:7154499:C:T	2.07466e-08	-1.53805e-10	-1.37134	9.68372e-06	-1.53805e-10	-1.37692
7154588	chr4:7154588:C:T	2.09245e-08	-1.53805e-10	-1.36281	9.77339e-06	-1.53805e-10	-1.3677
7154667	chr4:7154667:T:C	2.22773e-08	-1.53805e-10	-1.30016	1.06265e-05	-1.53805e-10	-1.28401
7154781	chr4:7154781:C:G	3.46391e-08	-1.53805e-10	-0.858743	1.74434e-05	-1.53805e-10	-0.788405
7154837	chr4:7154837:G:A	6.07577e-09	-1.62726	-0.972156	2.32917e-06	-1.72268	-1.07917
7155072	chr4:7155072:C:G	1.88137e-08	-1.46914	-3.69205e-10	8.52214e-06	-1.5047	-3.69205e-10
7155157	chr4:7155157:T:C	2.88322e-08	-1.53805e-10	-1.04223	1.41425e-05	-1.53805e-10	-0.998185
7155215	chr4:7155215:C:G	1.57516e-08	-1.64678	-3.69205e-10	6.97332e-06	-1.70528	-3.69205e-10
7155328	chr4:7155328:T:G	2.15605e-08	-1.53805e-10	-1.33286	9.97223e-06	-1.53805e-10	-1.34756
7155343	chr4:7155343:C:T	7.67791e-09	-1.01156	-1.35382	3.56506e-06	-0.997724	-1.37846
7155425	chr4:7155425:TC:T	1.29862e-07	-1.53805e-10	0.462747	4.83106e-05	-1.53805e-10	0.230282
7155655	chr4:7155655:A:G	5.34725e-09	-1.64733	-1.07982	3.16452e-06	-1.6544	-0.840968
7155718	chr4:7155718:C:T	2.1781e-08	-1.53805e-10	-1.32269	1.05487e-05	-1.53805e-10	-1.29137
7156176	chr4:7156176:C:G	8.73203e-09	-0.939982	-1.29675	3.94383e-06	-1.01993	-1.25529
7156349	chr4:7156349:C:T	9.62426e-07	-1.53805e-10	2.46573	0.000327253	-1.53805e-10	2.14336
7156429	chr4:7156429:A:C	4.53844e-08	-1.53805e-10	-0.588559	1.97076e-05	-1.53805e-10	-0.666366
7156512	chr4:7156512:G:A	3.84793e-08	-1.53805e-10	-0.753608	1.90724e-05	-1.53805e-10	-0.699124
7156562	chr4:7156562:G:A	3.2347e-07	-1.53805e-10	1.37538	0.000181711	-1.53805e-10	1.55505
7156740	chr4:7156740:G:T	7.39795e-09	-1.22178	-1.18075	4.05678e-06	-1.05881	-1.18817
7157300	chr4:7157300:T:C	2.12201e-08	-1.53805e-10	-1.34878	1.00769e-05	-1.53805e-10	-1.33712
7157371	chr4:7157371:CAGACAG:C	7.19671e-08	-1.53805e-10	-0.127519	2.9782e-05	-1.53805e-10	-0.253466
7157865	chr4:7157865:TC:T	8.03379e-08	-1.53805e-10	-0.017486	3.35094e-05	-1.53805e-10	-0.135543
7157975	chr4:7157975:G:A	6.2857e-09	-1.20286	-1.36259	3.35791e-06	-1.06218	-1.37387
7158436	chr4:7158436:A:G	2.33854e-07	1.05097	-3.69205e-10	0.000101099	0.968728	-3.69205e-10
7158903	chr4:7158903:G:A	2.11033e-08	-1.53805e-10	-1.3543	9.99079e-06	-1.53805e-10	-1.3457
7159196	chr4:7159196:G:A	1.01756e-07	-1.53805e-10	0.218851	4.16372e-05	-1.53805e-10	0.0816263
7159347	chr4:7159347:C:T	3.49283e-08	-1.53805e-10	-0.850431	1.81571e-05	-1.53805e-10	-0.748304
7159463	chr4:7159463:G:C	3.59826e-08	-0.941951	0.121259	6.90635e-06	-1.31346	-0.401466
7159467	chr4:7159467:A:T	2.3624e-08	-1.53805e-10	-1.24146	1.08342e-05	-1.53805e-10	-1.26466
7159556	chr4:7159556:G:A	2.24189e-08	-1.53805e-10	-1.29382	1.06609e-05	-1.53805e-10	-1.28078
7159600	chr4:7159600:C:A	6.37673e-08	-1.53805e-10	-0.248487	2.61465e-05	-1.53805e-10	-0.383651
7159605	chr4:7159605:G:A	1.02213e-08	-0.777065	-1.30219	3.42055e-06	-1.04829	-1.36927
7159662	chr4:7159662:C:T	2.7092e-08	-1.53805e-10	-1.10449	1.26269e-05	-1.53805e-10	-1.11154
7159801	chr4:7159801:C:T	4.77753e-08	-1.53805e-10	-0.537219	1.97304e-05	-1.53805e-10	-0.665209
7159900	chr4:7159900:T:A	2.93734e-08	-1.53805e-10	-1.02364	1.36945e-05	-1.53805e-10	-1.03037
7160200	chr4:7160200:G:A	2.98921e-08	-0.824152	-0.181981	6.34741e-06	-1.18314	-0.616181
7160471	chr4:7160471:A:C	2.11034e-08	-1.53805e-10	-1.35429	9.81648e-06	-1.53805e-10	-1.36331
7160691	chr4:7160691:C:T	7.66206e-09	-1.6569	-0.710546	5.34287e-06	-1.39122	-0.580382
7160725	chr4:7160725:C:T	2.16197e-08	-1.53805e-10	-1.33012	1.03772e-05	-1.53805e-10	-1.30776
7160883	chr4:7160883:T:C	3.89404e-09	-1.72274	-1.32154	1.81632e-06	-1.70356	-1.34699
7160938	chr4:7160938:C:T	2.0801e-08	-1.53805e-10	-1.36873	9.83303e-06	-1.53805e-10	-1.36162
7161244	chr4:7161244:A:G	9.08296e-09	-1.51167	-0.685658	3.76762e-06	-1.63228	-0.688639
7161283	chr4:7161283:G:A	4.38171e-08	-1.53805e-10	-0.623704	1.85763e-05	-1.53805e-10	-0.725484
7161473	chr4:7161473:C:A	1.32889e-08	-1.71844	-0.0983601	5.71445e-06	-1.68426	-0.220115
7161507	chr4:7161507:A:T	3.86243e-09	-1.72277	-1.32966	1.79959e-06	-1.70612	-1.35369
7161699	chr4:7161699:C:T	6.08025e-09	-1.35098	-1.2477	1.8153e-06	-1.67316	-1.37796
7161952	chr4:7161952:G:A	4.76399e-08	-1.53805e-10	-0.540057	1.96543e-05	-1.53805e-10	-0.669072
7162376	chr4:7162376:C:T	5.43675e-07	-1.53805e-10	1.89463	0.000322179	-1.53805e-10	2.12774
7162412	chr4:7162412:A:T	5.5866e-09	-1.72019	-0.963168	2.72201e-06	-1.71404	-0.931963
7162454	chr4:7162454:C:A	6.76516e-09	-1.26756	-1.22438	1.98482e-06	-1.59538	-1.36646
7162455	chr4:7162455:T:C	5.43448e-09	-1.72179	-0.98917	2.65752e-06	-1.71009	-0.959886
7162534	chr4:7162534:A:T	2.76893e-08	-1.53805e-10	-1.08268	1.24226e-05	-1.53805e-10	-1.12785
7162680	chr4:7162680:G:A	4.31181e-09	-1.72276	-1.21961	2.07221e-06	-1.70025	-1.2185
7162783	chr4:7162783:T:C	3.87087e-09	-1.72267	-1.32758	2.06573e-06	-1.67177	-1.25012
7162786	chr4:7162786:C:T	2.75993e-08	-1.53805e-10	-1.08594	1.4266e-05	-1.53805e-10	-0.989492
7162987	chr4:7162987:A:G	1.96337e-07	-1.53805e-10	0.876103	0.000109277	-1.53805e-10	1.04652
7163008	chr4:7163008:C:T	7.42292e-08	-1.53805e-10	-0.096569	2.92328e-05	-1.53805e-10	-0.272077
7163064	chr4:7163064:T:A	6.39689e-09	-1.52348	-1.02443	2.67196e-06	-1.71917	-0.945385
7163186	chr4:7163186:T:C	9.02193e-09	-1.6436	-0.560464	4.64173e-06	-1.71974	-0.39254
7163377	chr4:7163377:C:T	4.55621e-09	-1.66046	-1.22677	2.25225e-06	-1.7158	-1.11964
7163484	chr4:7163484:G:A	2.80043e-08	-1.53805e-10	-1.07137	1.44136e-05	-1.53805e-10	-0.979196
7163688	chr4:7163688:G:A	2.12189e-08	-1.53805e-10	-1.34884	1.01487e-05	-1.53805e-10	-1.33003
7163725	chr4:7163725:C:T	2.57444e-08	-1.53805e-10	-1.15551	1.17537e-05	-1.53805e-10	-1.1832
7163899	chr4:7163899:C:T	2.06446e-08	-1.53805e-10	-1.37627	9.6741e-06	-1.53805e-10	-1.37792
7163920	chr4:7163920:G:A	2.12255e-08	-1.53805e-10	-1.34852	1.01505e-05	-1.53805e-10	-1.32985
7164117	chr4:7164117:A:G	2.06026e-08	-1.53805e-10	-1.37831	9.67e-06	-1.53805e-10	-1.37834
7164230	chr4:7164230:T:C	2.17885e-08	-1.53805e-10	-1.32234	1.05184e-05	-1.53805e-10	-1.29425
7164292	chr4:7164292:T:C	2.23286e-08	-1.53805e-10	-1.29786	1.08346e-05	-1.53805e-10	-1.26462
7164596	chr4:7164596:CCT:C	2.13669e-08	-1.53805e-10	-1.34188	9.91485e-06	-1.53805e-10	-1.35333
7164669	chr4:7164669:A:G	9.84498e-08	-1.53805e-10	0.185819	3.84729e-05	-1.53805e-10	0.00258692
7164800	chr4:7164800:C:T	3.9431e-08	-1.53805e-10	-0.729174	1.56602e-05	-1.53805e-10	-0.896249
7164807	chr4:7164807:C:T	3.84107e-08	-1.53805e-10	-0.75539	1.53633e-05	-1.53805e-10	-0.915385
7164965	chr4:7164965:C:T	2.58575e-08	-1.53805e-10	-1.15113	1.26449e-05	-1.53805e-10	-1.11012
7165000	chr4:7165000:T:A	2.07295e-08	-1.53805e-10	-1.37217	9.68676e-06	-1.53805e-10	-1.37661
7165540	chr4:7165540:T:G	6.6017e-08	-1.53805e-10	-0.213814	3.33543e-05	-1.53805e-10	-0.140183
7165550	chr4:7165550:G:A	5.83891e-09	-1.52851	-1.11068	2.98704e-06	-1.24887	-1.30422
7165554	chr4:7165554:T:A	5.90162e-09	-1.52687	-1.10163	3.00916e-06	-1.24626	-1.29945
7165679	chr4:7165679:C:T	5.86154e-09	-1.51842	-1.1169	2.53651e-06	-1.54479	-1.17179
7165736	chr4:7165736:C:T	9.25228e-08	-1.53805e-10	0.123728	3.47223e-05	-1.53805e-10	-0.0999871
7165749	chr4:7165749:C:T	4.87756e-07	-1.53805e-10	1.78609	0.000287375	-1.53805e-10	2.01342
7166105	chr4:7166105:T:A	2.06009e-08	-1.53805e-10	-1.37839	9.67157e-06	-1.53805e-10	-1.37818
7166245	chr4:7166245:T:A	1.49661e-08	-1.69794	-3.69205e-10	6.90242e-06	-1.7155	-3.69205e-10
7166438	chr4:7166438:G:A	2.34562e-08	-1.53805e-10	-1.24859	1.07286e-05	-1.53805e-10	-1.27446
7166510	chr4:7166510:A:G	2.35352e-08	-1.53805e-10	-1.24523	1.08e-05	-1.53805e-10	-1.26782
7166564	chr4:7166564:A:G	6.79799e-09	-1.69979	-0.787305	3.3547e-06	-1.60512	-0.831886
7166572	chr4:7166572:G:A	6.85756e-08	-1.53805e-10	-0.175791	3.41013e-05	-1.53805e-10	-0.118033
7166734	chr4:7166734:C:G	2.06044e-08	-1.53805e-10	-1.37822	9.70181e-06	-1.53805e-10	-1.37506
7166757	chr4:7166757:C:T	4.91544e-09	-1.60345	-1.2079	1.75405e-06	-1.72211	-1.36333
7166761	chr4:7166761:C:T	1.53015e-07	-0.109778	0.736589	4.1357e-05	-0.230348	0.305222
7166860	chr4:7166860:G:A	5.57854e-08	-1.53805e-10	-0.382215	2.58044e-05	-1.53805e-10	-0.396825
7167153	chr4:7167153:C:T	4.47951e-09	-1.60046	-1.30375	2.19635e-06	-1.61193	-1.24864
7167271	chr4:7167271:G:T	4.81989e-09	-1.63021	-1.20077	2.09643e-06	-1.69329	-1.21385
7167428	chr4:7167428:C:T	5.42506e-07	-1.53805e-10	1.89247	0.000323636	-1.53805e-10	2.13225
7167584	chr4:7167584:CT:C	5.76153e-09	-1.54317	-1.10935	2.63301e-06	-1.53455	-1.14469
7167630	chr4:7167630:C:T	1.176e-07	-0.176629	0.540188	3.27182e-05	-0.2911	0.131662
7167743	chr4:7167743:GAA:G	2.27288e-07	-1.53805e-10	1.02249	9.18491e-05	-1.53805e-10	0.872778
7167886	chr4:7167886:C:G	2.11503e-08	-1.53805e-10	-1.35207	9.8317e-06	-1.53805e-10	-1.36176
7167979	chr4:7167979:T:G	3.75892e-08	-1.53805e-10	-0.77701	1.61932e-05	-1.53805e-10	-0.862775
7168120	chr4:7168120:C:T	4.46885e-09	-1.55504	-1.35156	2.42487e-06	-1.387	-1.37459
7168434	chr4:7168434:G:T	4.58509e-09	-1.53902	-1.3419	2.4914e-06	-1.36413	-1.3704
7168436	chr4:7168436:T:C	4.47127e-09	-1.55793	-1.34813	2.41781e-06	-1.39133	-1.37317
7168441	chr4:7168441:T:C	1.81252e-08	-0.523465	-0.982957	9.05466e-06	-0.568058	-0.87603
7168615	chr4:7168615:C:T	7.97942e-09	-1.70133	-0.625535	3.5795e-06	-1.66863	-0.703515
7168665	chr4:7168665:G:C	2.53372e-07	-1.53805e-10	1.13113	8.31622e-05	-1.53805e-10	0.773424
7168706	chr4:7168706:C:A	3.75931e-08	-1.53805e-10	-0.776906	1.73168e-05	-1.53805e-10	-0.795692
7168835	chr4:7168835:C:T	3.5089e-08	-1.66087	0.815031	1.21307e-05	-1.7213	0.569672
7169059	chr4:7169059:A:G	6.18886e-09	-1.71749	-0.863488	3.95852e-06	-1.60216	-0.66934
7169673	chr4:7169673:C:T	2.4565e-08	-1.53805e-10	-1.2024	1.22368e-05	-1.53805e-10	-1.14292
7169730	chr4:7169730:G:A	2.2123e-08	-1.53805e-10	-1.30711	1.08858e-05	-1.53805e-10	-1.25991
7169745	chr4:7169745:A:C	2.11682e-08	-1.29146	-0.0597667	6.94551e-06	-1.37448	-0.334797
7169809	chr4:7169809:T:C	2.54684e-08	-1.53805e-10	-1.16629	1.34268e-05	-1.53805e-10	-1.05012
7170069	chr4:7170069:C:T	2.22821e-08	-1.53805e-10	-1.29995	1.01229e-05	-1.53805e-10	-1.33257
7170084	chr4:7170084:C:G	8.03714e-08	-1.53805e-10	-0.0170685	3.48903e-05	-1.53805e-10	-0.0951598
7170339	chr4:7170339:C:A	1.21414e-08	-1.67507	-0.232032	3.04263e-06	-1.71714	-0.817511
7171023	chr4:7171023:C:A	8.39166e-09	-1.67137	-0.605122	3.16187e-06	-1.71962	-0.776584
7171100	chr4:7171100:T:C	1.00118e-07	-1.56263	1.76525	2.13521e-05	-1.60893	1.02271
7171286	chr4:7171286:C:T	1.58298e-07	-1.53805e-10	0.660755	6.63378e-05	-1.53805e-10	0.547391
7171446	chr4:7171446:TATTAGTC:T	2.88455e-08	-1.53805e-10	-1.04177	1.47336e-05	-1.53805e-10	-0.957238
7171496	chr4:7171496:G:A	2.6567e-08	-1.53805e-10	-1.12406	1.18481e-05	-1.53805e-10	-1.1752
7171632	chr4:7171632:C:T	2.53801e-08	-1.53805e-10	-1.16976	1.12324e-05	-1.53805e-10	-1.22856
7172239	chr4:7172239:G:T	2.83991e-08	-1.05737	-3.69205e-10	1.12963e-05	-1.22289	-3.69205e-10
7172344	chr4:7172344:A:T	1.31746e-08	-1.50596	-0.319482	3.65351e-06	-1.68774	-0.663936
7172517	chr4:7172517:A:G	2.9166e-08	-1.53805e-10	-1.03072	1.28519e-05	-1.53805e-10	-1.09388
7172721	chr4:7172721:G:C	4.09798e-08	-1.53805e-10	-0.690647	1.57518e-05	-1.53805e-10	-0.890416
7172870	chr4:7172870:A:C	8.44265e-09	-1.4171	-0.853334	4.24343e-06	-1.46602	-0.735973
7172964	chr4:7172964:C:T	4.03732e-08	-1.53805e-10	-0.705561	1.21793e-05	-1.53805e-10	-1.14763
7173009	chr4:7173009:G:A	2.63686e-08	-1.53805e-10	-1.13155	1.31469e-05	-1.53805e-10	-1.07119
7173093	chr4:7173093:G:A	4.2237e-08	-1.53805e-10	-0.66043	2.12672e-05	-1.53805e-10	-0.590202
7173257	chr4:7173257:G:A	4.73596e-08	-1.53805e-10	-0.545957	2.4742e-05	-1.53805e-10	-0.438865
7173266	chr4:7173266:A:G	1.56885e-08	-1.63506	-0.0157392	4.55967e-06	-1.72237	-0.407752
7173448	chr4:7173448:C:T	3.04012e-08	-1.53805e-10	-0.989246	1.32425e-05	-1.53805e-10	-1.06394
7173522	chr4:7173522:A:T	2.30386e-08	-1.53805e-10	-1.26656	1.03838e-05	-1.53805e-10	-1.30712
7173751	chr4:7173751:T:C	7.75964e-09	-1.71412	-0.640666	2.90923e-06	-1.68493	-0.894547
7173953	chr4:7173953:G:A	8.33864e-09	-1.62015	-0.66268	2.77342e-06	-1.72011	-0.907183
7173969	chr4:7173969:C:T	2.17508e-08	-1.32408	-3.69205e-10	8.08246e-06	-1.55767	-3.69205e-10
7174080	chr4:7174080:A:G	3.4235e-08	-1.53805e-10	-0.87048	1.32431e-05	-1.53805e-10	-1.06389
7174226	chr4:7174226:C:T	2.548e-08	-1.53805e-10	-1.16583	1.10573e-05	-1.53805e-10	-1.24428
7174306	chr4:7174306:A:G	9.33319e-09	-1.61182	-0.558327	2.96266e-06	-1.71867	-0.842607
7174317	chr4:7174317:T:G	8.87591e-09	-1.61896	-0.601427	2.85821e-06	-1.71995	-0.877217
7174344	chr4:7174344:A:G	2.53964e-08	-1.53805e-10	-1.16912	1.1049e-05	-1.53805e-10	-1.24503
7174578	chr4:7174578:G:A	2.05994e-08	-1.53805e-10	-1.37846	9.71064e-06	-1.53805e-10	-1.37415
7174588	chr4:7174588:G:A	1.31003e-08	-1.66618	-0.164916	3.17318e-06	-1.72134	-0.771292
7174621	chr4:7174621:G:A	2.53845e-08	-1.53805e-10	-1.16959	1.16117e-05	-1.53805e-10	-1.19535
7174743	chr4:7174743:T:C	4.23921e-08	-1.53805e-10	-0.656765	2.13413e-05	-1.53805e-10	-0.586723
7174771	chr4:7174771:AC:A	5.56717e-09	-1.65067	-1.03617	2.37369e-06	-1.72274	-1.06018
7174778	chr4:7174778:A:G	5.06861e-09	-1.66416	-1.1165	2.2019e-06	-1.72229	-1.13576
7174812	chr4:7174812:T:G	2.06601e-08	-1.53805e-10	-1.37552	9.77811e-06	-1.53805e-10	-1.36722
7175088	chr4:7175088:G:C	1.77549e-08	-1.52707	-3.69205e-10	8.84139e-06	-1.46792	-3.69205e-10
7175090	chr4:7175090:A:G	6.11595e-09	-1.69554	-0.897285	2.51707e-06	-1.71292	-1.01135
7175091	chr4:7175091:T:C	5.16211e-08	-1.67664	1.21684	1.21257e-05	-1.69802	0.545973
7175095	chr4:7175095:T:C	4.02862e-09	-1.72223	-1.28807	1.92767e-06	-1.67626	-1.3148
7175284	chr4:7175284:T:C	6.71092e-08	-1.53805e-10	-0.197406	4.04519e-05	-1.53805e-10	0.0527453
7175435	chr4:7175435:T:C	6.70402e-09	-1.71991	-0.78111	3.89426e-06	-1.71131	-0.576555
7175594	chr4:7175594:A:G	2.13125e-08	-1.68749	0.343055	4.64931e-06	-1.71521	-0.395441
7175665	chr4:7175665:T:C	3.15059e-08	-1.53805e-10	-0.953552	1.38692e-05	-1.53805e-10	-1.01769
7175772	chr4:7175772:G:A	4.023e-09	-1.69098	-1.32072	1.80796e-06	-1.72214	-1.33303
7176249	chr4:7176249:A:G	4.5732e-08	-1.53805e-10	-0.580928	1.93632e-05	-1.53805e-10	-0.683992
7176253	chr4:7176253:A:G	4.58879e-08	-1.53805e-10	-0.577526	1.94216e-05	-1.53805e-10	-0.680981
7176258	chr4:7176258:A:G	4.70152e-08	-1.53805e-10	-0.553257	1.9868e-05	-1.53805e-10	-0.65826
7176267	chr4:7176267:A:G	3.0908e-08	-1.53805e-10	-0.972713	1.255e-05	-1.53805e-10	-1.11765
7176298	chr4:7176298:G:A	5.35577e-08	-1.53805e-10	-0.422968	2.72198e-05	-1.53805e-10	-0.343423
7176511	chr4:7176511:A:C	4.4848e-08	-1.53805e-10	-0.600448	1.90137e-05	-1.53805e-10	-0.702211
7176843	chr4:7176843:T:C	4.92199e-09	-1.68878	-1.12124	2.08986e-06	-1.71085	-1.19942
7176954	chr4:7176954:A:G	4.28618e-08	-1.53805e-10	-0.645746	1.83344e-05	-1.53805e-10	-0.738587
7177249	chr4:7177249:G:A	3.69428e-09	-1.72165	-1.37529	1.76081e-06	-1.71145	-1.37015
7177261	chr4:7177261:C:T	4.43274e-09	-1.72272	-1.19199	2.21478e-06	-1.71964	-1.13257
7177293	chr4:7177293:C:T	4.84162e-09	-1.6963	-1.13018	2.04343e-06	-1.66949	-1.26325
7177307	chr4:7177307:T:C	1.2209e-08	-1.68223	-0.219331	4.40377e-06	-1.66689	-0.498016
7177379	chr4:7177379:T:G	3.89521e-09	-1.72277	-1.32121	1.92805e-06	-1.71913	-1.27174
7177568	chr4:7177568:T:C	4.88546e-09	-1.71728	-1.10019	2.51372e-06	-1.72267	-1.00293
7177623	chr4:7177623:G:A	4.40561e-09	-1.64846	-1.27239	2.25247e-06	-1.60279	-1.23256
7177633	chr4:7177633:A:G	4.18184e-08	-1.53805e-10	-0.67039	1.78527e-05	-1.53805e-10	-0.765216
7177781	chr4:7177781:C:T	4.65288e-08	-1.53805e-10	-0.563655	1.96202e-05	-1.53805e-10	-0.670808
7177799	chr4:7177799:G:A	2.34552e-08	-1.53805e-10	-1.24864	1.05606e-05	-1.53805e-10	-1.29024
7178071	chr4:7178071:T:G	4.23999e-09	-1.72035	-1.23881	1.94636e-06	-1.72273	-1.25868
7178122	chr4:7178122:C:T	2.95735e-08	-1.53805e-10	-1.01685	1.52407e-05	-1.53805e-10	-0.923396
7178188	chr4:7178188:G:T	2.05996e-08	-1.53805e-10	-1.37846	9.67613e-06	-1.53805e-10	-1.37771
7178743	chr4:7178743:A:G	3.03227e-08	-1.53805e-10	-0.991829	1.36708e-05	-1.53805e-10	-1.0321
7178915	chr4:7178915:G:A	4.51734e-09	-1.72248	-1.17332	2.24336e-06	-1.71513	-1.12426
7179382	chr4:7179382:T:A	4.4767e-08	-1.53805e-10	-0.602256	2.27027e-05	-1.53805e-10	-0.524885
7179567	chr4:7179567:C:T	1.90751e-08	-1.45534	-3.69205e-10	7.60134e-06	-1.61904	-3.69205e-10
7179568	chr4:7179568:C:T	1.92048e-08	-1.44857	-3.69205e-10	7.63326e-06	-1.61485	-3.69205e-10
7179603	chr4:7179603:A:G	2.71737e-08	-1.53805e-10	-1.10148	1.21127e-05	-1.53805e-10	-1.15311
7179626	chr4:7179626:G:C	2.18652e-08	-1.68328	0.364443	8.76746e-06	-1.70017	0.223846
7179714	chr4:7179714:G:C	4.51376e-08	-1.53805e-10	-0.594012	1.91039e-05	-1.53805e-10	-0.697473
7179963	chr4:7179963:T:C	4.73421e-09	-1.69079	-1.15812	2.27508e-06	-1.71193	-1.11342
7180264	chr4:7180264:G:A	2.08873e-08	-1.53805e-10	-1.36458	9.98452e-06	-1.53805e-10	-1.34633
7180348	chr4:7180348:A:C	1.96722e-08	-1.42452	-3.69205e-10	7.75227e-06	-1.59938	-3.69205e-10
7180479	chr4:7180479:A:T	5.16746e-08	-1.6425	1.18374	1.63049e-05	-1.61513	0.759229
7180522	chr4:7180522:A:G	2.07528e-08	-1.53805e-10	-1.37104	9.69766e-06	-1.53805e-10	-1.37548
7180565	chr4:7180565:C:T	6.18529e-09	-1.51126	-1.07029	2.89752e-06	-1.51707	-1.06644
7180583	chr4:7180583:TG:T	3.82533e-09	-1.72246	-1.33963	1.79192e-06	-1.71477	-1.3493
7180813	chr4:7180813:G:A	6.14162e-09	-1.70137	-0.887269	2.35684e-06	-1.72257	-1.06748
7180928	chr4:7180928:C:A	1.87572e-08	-1.69591	0.223754	5.46962e-06	-1.66179	-0.286373
7180955	chr4:7180955:C:T	6.37135e-08	-1.53805e-10	-0.249331	3.25429e-05	-1.53805e-10	-0.164809
7180983	chr4:7180983:T:C	4.99299e-08	-1.53805e-10	-0.493107	2.13498e-05	-1.53805e-10	-0.586328
7181090	chr4:7181090:C:G	2.1642e-08	-1.32909	-3.69205e-10	8.22446e-06	-1.54026	-3.69205e-10
7181482	chr4:7181482:T:C	4.56996e-08	-1.68172	1.10008	1.38553e-05	-1.66727	0.648574
7181507	chr4:7181507:C:T	4.01511e-09	-1.71172	-1.30195	1.89386e-06	-1.69361	-1.31514
7181637	chr4:7181637:A:G	3.88349e-09	-1.72277	-1.32422	1.76195e-06	-1.71698	-1.36397
7181722	chr4:7181722:A:G	2.45931e-08	-1.53805e-10	-1.20126	1.04427e-05	-1.53805e-10	-1.30146
7181768	chr4:7181768:T:TC	3.16628e-08	-1.53805e-10	-0.948585	1.64644e-05	-1.53805e-10	-0.846166
7182257	chr4:7182257:A:G	1.43581e-08	-1.52136	-0.218052	4.29885e-06	-1.55277	-0.636255
7182643	chr4:7182643:A:G	1.11494e-08	-1.62796	-0.364383	3.3163e-06	-1.54436	-0.904161
7183341	chr4:7183341:C:T	6.26286e-08	-1.53805e-10	-0.266505	3.2143e-05	-1.53805e-10	-0.177174
7183582	chr4:7183582:TA:T	2.44365e-08	-1.53805e-10	-1.20765	1.09798e-05	-1.53805e-10	-1.25131
7183594	chr4:7183594:C:A	4.46232e-08	-1.53805e-10	-0.605473	1.90957e-05	-1.53805e-10	-0.697907
7183679	chr4:7183679:C:T	1.82181e-08	-1.50131	-3.69205e-10	7.25232e-06	-1.66605	-3.69205e-10
7183715	chr4:7183715:G:A	3.11525e-08	-1.53805e-10	-0.964833	1.61745e-05	-1.53805e-10	-0.863932
7184045	chr4:7184045:G:A	5.70158e-08	-1.53805e-10	-0.360399	2.42401e-05	-1.53805e-10	-0.459362
7184513	chr4:7184513:T:C	1.14083e-08	-1.68422	-0.285166	4.10459e-06	-1.66981	-0.565456
7184530	chr4:7184530:A:G	4.90312e-09	-1.71108	-1.10278	2.07064e-06	-1.66463	-1.25488
7184549	chr4:7184549:G:A	4.83536e-09	-1.72058	-1.10719	2.01128e-06	-1.69049	-1.25811
7184651	chr4:7184651:C:T	4.98858e-09	-1.72009	-1.07649	2.05812e-06	-1.68818	-1.23739
7184729	chr4:7184729:G:A	4.98187e-09	-1.69502	-1.1029	2.14358e-06	-1.6304	-1.25449
7184802	chr4:7184802:T:C	2.23764e-08	-1.53805e-10	-1.29572	1.01172e-05	-1.53805e-10	-1.33313
7184833	chr4:7184833:A:T	2.09239e-08	-1.53805e-10	-1.36284	9.95397e-06	-1.53805e-10	-1.3494
7184910	chr4:7184910:G:A	6.55858e-08	-1.53805e-10	-0.220368	2.90364e-05	-1.53805e-10	-0.278817
7185006	chr4:7185006:C:A	2.08918e-08	-1.53805e-10	-1.36437	9.93101e-06	-1.53805e-10	-1.35171
7185144	chr4:7185144:T:C	2.42127e-08	-1.53805e-10	-1.21685	1.0786e-05	-1.53805e-10	-1.26912
7185375	chr4:7185375:T:G	2.96358e-08	-1.53805e-10	-1.01474	1.27552e-05	-1.53805e-10	-1.10143
7185401	chr4:7185401:A:C	2.81677e-08	-1.53805e-10	-1.06555	1.22039e-05	-1.53805e-10	-1.14561
7185600	chr4:7185600:A:G	2.7642e-08	-1.53805e-10	-1.08439	1.22531e-05	-1.53805e-10	-1.14159
7186291	chr4:7186291:C:T	3.64968e-08	-1.53805e-10	-0.806503	1.64227e-05	-1.53805e-10	-0.848704
7186491	chr4:7186491:T:C	6.36392e-08	-1.53805e-10	-0.250497	3.38664e-05	-1.53805e-10	-0.124946
7187493	chr4:7187493:T:C	2.77843e-08	-1.53805e-10	-1.07926	1.139e-05	-1.53805e-10	-1.21463
7187546	chr4:7187546:G:A	2.0994e-08	-1.53805e-10	-1.35949	9.73371e-06	-1.53805e-10	-1.37177
7188219	chr4:7188219:A:G	2.8573e-08	-1.53805e-10	-1.05127	1.28156e-05	-1.53805e-10	-1.09671
7188288	chr4:7188288:T:G	1.50431e-08	-1.32495	-0.367858	7.04472e-06	-1.40427	-0.290816
7188345	chr4:7188345:G:A	3.38116e-08	-1.53805e-10	-0.882925	1.56314e-05	-1.53805e-10	-0.898086
7188463	chr4:7188463:C:G	2.06127e-08	-1.53805e-10	-1.37782	9.67837e-06	-1.53805e-10	-1.37747
7188723	chr4:7188723:C:T	2.08853e-08	-1.53805e-10	-1.36468	9.90937e-06	-1.53805e-10	-1.35389
7188794	chr4:7188794:C:T	3.71616e-08	-1.53805e-10	-0.788452	1.68022e-05	-1.53805e-10	-0.825856
7188798	chr4:7188798:T:G	3.43783e-08	-1.53805e-10	-0.866303	1.54175e-05	-1.53805e-10	-0.911864
7188951	chr4:7188951:A:G	3.22433e-08	-1.53805e-10	-0.930416	1.45158e-05	-1.53805e-10	-0.97213
7189169	chr4:7189169:G:A	5.19217e-09	-1.4804	-1.27618	2.57759e-06	-1.55084	-1.14968
7189391	chr4:7189391:T:G	1.46083e-08	-1.72214	-3.69205e-10	7.48097e-06	-1.63501	-3.69205e-10
7190396	chr4:7190396:C:T	7.51639e-08	-1.05735	0.973297	3.51422e-05	-1.18067	1.0927
7190594	chr4:7190594:C:T	3.27556e-08	-1.16992	0.255271	1.54972e-05	-1.28325	0.376544
7190804	chr4:7190804:A:G	4.97499e-09	-1.42259	-1.37672	2.64493e-06	-1.35273	-1.32199
7190854	chr4:7190854:C:T	2.6033e-08	-1.53805e-10	-1.14436	1.16667e-05	-1.53805e-10	-1.19063
7190880	chr4:7190880:G:A	6.35376e-08	-1.53805e-10	-0.252096	2.77081e-05	-1.53805e-10	-0.325645
7190889	chr4:7190889:C:T	2.09276e-08	-1.53805e-10	-1.36266	9.69505e-06	-1.53805e-10	-1.37575
7191052	chr4:7191052:T:C	2.35498e-08	-1.53805e-10	-1.24461	1.04937e-05	-1.53805e-10	-1.29659
7191167	chr4:7191167:C:T	2.7212e-08	-1.53805e-10	-1.10007	1.22252e-05	-1.53805e-10	-1.14387
7191447	chr4:7191447:A:C	1.58245e-08	-0.657544	-0.984625	6.89017e-06	-0.423534	-1.29374
7191453	chr4:7191453:G:T	3.60604e-08	-1.53805e-10	-0.818533	1.61442e-05	-1.53805e-10	-0.865808
7191663	chr4:7191663:G:T	2.22083e-08	-1.53805e-10	-1.30326	1.00892e-05	-1.53805e-10	-1.3359
7191788	chr4:7191788:C:T	3.12669e-08	-1.53805e-10	-0.961168	1.39466e-05	-1.53805e-10	-1.01213
7191961	chr4:7191961:C:T	3.29727e-08	-1.53805e-10	-0.908047	1.44215e-05	-1.53805e-10	-0.978648
7192129	chr4:7192129:C:T	2.23223e-08	-1.53805e-10	-1.29814	1.0136e-05	-1.53805e-10	-1.33128
7192176	chr4:7192176:C:G	2.07104e-08	-1.53805e-10	-1.37309	9.67286e-06	-1.53805e-10	-1.37804
7192349	chr4:7192349:G:A	2.87513e-07	-0.740622	1.99816	0.000138651	-0.847488	2.13208
7192416	chr4:7192416:C:T	5.36649e-09	-1.72269	-1.00086	2.75416e-06	-1.64958	-0.984671
7192428	chr4:7192428:G:C	1.70251e-08	-1.56904	-3.69205e-10	9.18892e-06	-1.42937	-3.69205e-10
7192554	chr4:7192554:C:T	2.63907e-08	-1.53805e-10	-1.13072	1.19192e-05	-1.53805e-10	-1.16922
7193147	chr4:7193147:C:G	2.18615e-08	-1.53805e-10	-1.319	9.88523e-06	-1.53805e-10	-1.35633
7193366	chr4:7193366:C:T	3.77009e-08	-1.53805e-10	-0.774043	1.67067e-05	-1.53805e-10	-0.831556
7194120	chr4:7194120:G:A	2.72598e-08	-1.53805e-10	-1.09831	1.32432e-05	-1.53805e-10	-1.06388
7194636	chr4:7194636:A:C	3.90102e-09	-1.71973	-1.32276	1.81609e-06	-1.71494	-1.33574
7195008	chr4:7195008:A:G	1.05833e-07	-1.61351	1.87165	3.56601e-05	-1.56376	1.49043
7195209	chr4:7195209:G:T	2.26792e-08	-1.53805e-10	-1.28228	1.13951e-05	-1.53805e-10	-1.21419
7195210	chr4:7195210:A:G	1.04097e-08	-1.71062	-0.350367	3.54654e-06	-1.66392	-0.717473
7195536	chr4:7195536:A:G	9.13865e-08	-1.59494	1.70631	3.04842e-05	-1.54216	1.312
7197068	chr4:7197068:G:A	6.26744e-08	-0.265774	-3.69205e-10	1.69691e-05	-0.815973	-3.69205e-10
7197217	chr4:7197217:A:C	4.53057e-09	-1.55416	-1.33872	2.08834e-06	-1.54133	-1.36967
7197405	chr4:7197405:A:T	5.4782e-09	-1.62169	-1.08126	2.34613e-06	-1.61204	-1.18256
7197434	chr4:7197434:A:T	5.90348e-09	-1.37897	-1.24922	3.23861e-06	-1.25174	-1.22048
7197449	chr4:7197449:G:A	1.03812e-08	-1.65483	-0.408895	4.90181e-06	-1.54564	-0.512128
7197494	chr4:7197494:T:C	5.80856e-09	-1.58161	-1.06279	2.48337e-06	-1.57006	-1.16769
7197720	chr4:7197720:A:T	1.5411e-08	-1.66865	-3.69205e-10	6.91158e-06	-1.71417	-3.69205e-10
7197736	chr4:7197736:TC:T	3.62441e-08	-1.53805e-10	-0.81345	1.6091e-05	-1.53805e-10	-0.869109
7198203	chr4:7198203:G:A	3.90375e-09	-1.66352	-1.37827	1.89454e-06	-1.6541	-1.35429
7198343	chr4:7198343:C:A	3.48271e-08	-1.53805e-10	-0.85333	1.76978e-05	-1.53805e-10	-0.773927
7198382	chr4:7198382:C:T	2.05994e-08	-1.53805e-10	-1.37847	9.68574e-06	-1.53805e-10	-1.37671
7198472	chr4:7198472:C:T	9.9528e-09	-1.65588	-0.449996	4.07137e-06	-1.65305	-0.590341
7198813	chr4:7198813:G:A	2.81829e-08	-1.06501	-3.69205e-10	1.58781e-05	-0.882426	-3.69205e-10
7199034	chr4:7199034:TG:T	2.10005e-08	-1.53805e-10	-1.35918	1.00159e-05	-1.53805e-10	-1.3432
7199076	chr4:7199076:GTCCCCA:G	2.34879e-08	-1.53805e-10	-1.24724	1.13187e-05	-1.53805e-10	-1.22091
7199301	chr4:7199301:G:A	3.93637e-08	-1.53805e-10	-0.730884	2.06767e-05	-1.53805e-10	-0.61836
7199686	chr4:7199686:T:C	4.79958e-09	-1.45769	-1.37751	2.2858e-06	-1.44684	-1.37381
7199922	chr4:7199922:A:G	1.25834e-08	-0.976788	-0.894558	6.29677e-06	-0.723611	-1.08372
7200016	chr4:7200016:G:A	3.16112e-08	-1.53805e-10	-0.950215	1.27281e-05	-1.53805e-10	-1.10355
7200023	chr4:7200023:TG:T	9.62822e-09	-1.65765	-0.481382	4.75815e-06	-1.54269	-0.544822
7200790	chr4:7200790:G:A	2.77666e-08	-1.07989	-3.69205e-10	1.33369e-05	-1.05683	-3.69205e-10
7201062	chr4:7201062:C:T	4.86274e-09	-1.64921	-1.17292	2.57325e-06	-1.56448	-1.13772
7201458	chr4:7201458:A:G	8.74301e-09	-1.04368	-1.19179	5.08638e-06	-0.794753	-1.22605
7201511	chr4:7201511:T:G	2.58351e-08	-1.53805e-10	-1.15199	1.35294e-05	-1.53805e-10	-1.0425
7202079	chr4:7202079:T:C	5.1009e-08	0.563034	-1.03476	2.36545e-05	0.511896	-0.995709
7202122	chr4:7202122:A:G	3.3786e-08	-1.71006	0.826381	5.60396e-06	-1.7136	-0.210298
7202447	chr4:7202447:T:C	4.2965e-07	2.86379	-1.20455	0.000443089	3.70772	-1.26131
7202535	chr4:7202535:A:G	3.08748e-08	-1.53805e-10	-0.973786	1.56477e-05	-1.53805e-10	-0.897043
7202775	chr4:7202775:C:T	3.36771e-08	-1.53805e-10	-0.88691	1.43817e-05	-1.53805e-10	-0.981409
7203146	chr4:7203146:T:C	5.78762e-09	-1.3128	-1.33521	2.53287e-06	-1.38449	-1.33352
7203330	chr4:7203330:A:G	1.15084e-07	0.341937	-3.69205e-10	0.000203137	1.66651	-3.69205e-10
7203338	chr4:7203338:C:T	2.39965e-08	-1.53805e-10	-1.22582	1.10498e-05	-1.53805e-10	-1.24496
7203613	chr4:7203613:A:C	6.97114e-09	-1.40864	-1.05331	3.36159e-06	-1.18497	-1.24998
7203793	chr4:7203793:A:G	1.01017e-07	-1.53805e-10	0.211557	5.48765e-05	-1.53805e-10	0.357716
7203964	chr4:7203964:T:C	6.60138e-09	-1.3165	-1.19995	3.43543e-06	-1.06494	-1.34828
7204278	chr4:7204278:T:C	4.67526e-09	-1.70299	-1.15846	1.99002e-06	-1.6025	-1.35673
7204469	chr4:7204469:C:T	4.66709e-08	-1.53805e-10	-0.560606	2.32953e-05	-1.53805e-10	-0.499117
7204563	chr4:7204563:G:A	2.2782e-08	-1.53805e-10	-1.27776	1.10514e-05	-1.53805e-10	-1.24481
7204674	chr4:7204674:T:C	3.88393e-09	-1.69531	-1.35157	2.29565e-06	-1.57506	-1.2413
7204916	chr4:7204916:C:T	2.49333e-07	0.701047	0.414015	0.000114572	0.655553	0.43828
7205180	chr4:7205180:G:A	2.4056e-08	-1.53805e-10	-1.22334	1.25992e-05	-1.53805e-10	-1.11374
7205432	chr4:7205432:T:C	2.27233e-08	-1.53805e-10	-1.28034	1.11285e-05	-1.53805e-10	-1.23786
7205881	chr4:7205881:T:G	5.44801e-09	-1.44642	-1.26205	2.45353e-06	-1.5058	-1.24404
7205884	chr4:7205884:A:T	6.01012e-08	1.00893	-1.31663	5.25275e-05	1.67352	-1.35955
7206026	chr4:7206026:A:G	6.86382e-09	-1.43302	-1.04444	3.02966e-06	-1.49031	-1.04861
7206220	chr4:7206220:C:T	5.62176e-09	-1.37002	-1.30707	2.5004e-06	-1.43709	-1.29383
7206254	chr4:7206254:C:T	3.87742e-09	-1.6819	-1.36665	2.31615e-06	-1.55761	-1.24985
7206760	chr4:7206760:A:G	2.85285e-08	-1.53805e-10	-1.05282	1.48954e-05	-1.53805e-10	-0.946314
7206974	chr4:7206974:C:T	8.83683e-09	-1.71064	-0.514159	3.69928e-06	-1.685	-0.654232
7207066	chr4:7207066:T:C	3.22481e-08	-1.11706	0.186792	1.19573e-05	-1.0456	-0.120424
7207086	chr4:7207086:C:T	1.88136e-08	-1.46915	-3.69205e-10	8.8908e-06	-1.46235	-3.69205e-10
7207210	chr4:7207210:G:A	2.80979e-08	-1.06803	-3.69205e-10	1.24008e-05	-1.12961	-3.69205e-10
7207260	chr4:7207260:T:C	5.37063e-09	-1.72252	-1.00026	1.9596e-06	-1.67902	-1.29561
7207300	chr4:7207300:G:A	2.101e-08	-1.53805e-10	-1.35873	1.01816e-05	-1.53805e-10	-1.32678
7207858	chr4:7207858:A:C	5.66726e-08	0.167355	-0.533791	2.73992e-05	0.125519	-0.462374
7207937	chr4:7207937:G:A	3.93659e-08	0.637801	-1.36863	1.97467e-05	0.692352	-1.35673
7207945	chr4:7207945:A:G	1.36153e-08	-1.7149	-0.0776378	3.27731e-06	-1.6349	-0.825446
7208008	chr4:7208008:G:A	2.28961e-08	-1.53805e-10	-1.27276	1.01604e-05	-1.53805e-10	-1.32887
7208201	chr4:7208201:C:G	9.97136e-09	-0.812097	-1.29191	3.65141e-06	-1.10134	-1.25091
7208257	chr4:7208257:C:T	2.13039e-08	-1.53805e-10	-1.34484	1.00902e-05	-1.53805e-10	-1.33581
7208986	chr4:7208986:G:A	2.21673e-08	-1.53805e-10	-1.30511	1.077e-05	-1.53805e-10	-1.27061
7209057	chr4:7209057:T:A	3.81046e-09	-1.69456	-1.37142	1.8005e-06	-1.72268	-1.33662
7209081	chr4:7209081:C:T	8.91224e-09	-1.4723	-0.744002	3.10452e-06	-1.49712	-1.01739
7209180	chr4:7209180:C:T	2.19344e-08	-1.53805e-10	-1.31567	1.06403e-05	-1.53805e-10	-1.28272
7209258	chr4:7209258:C:T	4.34249e-09	-1.68887	-1.24641	2.28288e-06	-1.72241	-1.09952
7209290	chr4:7209290:C:T	3.93619e-08	-1.53805e-10	-0.730929	1.98625e-05	-1.53805e-10	-0.658533
7209312	chr4:7209312:T:C	6.10091e-09	-1.47448	-1.12081	3.08925e-06	-1.34806	-1.17138
7209418	chr4:7209418:G:C	1.13251e-08	-0.93813	-1.03857	4.23043e-06	-1.06034	-1.14473
7209470	chr4:7209470:A:G	6.37467e-09	-1.72256	-0.828838	2.68007e-06	-1.72125	-0.940275
7209510	chr4:7209510:G:A	2.88523e-08	-1.53805e-10	-1.04154	1.30551e-05	-1.53805e-10	-1.07819
7209538	chr4:7209538:T:C	1.99584e-08	-0.0418042	-1.36827	2.85184e-05	1.07412	-1.37094
7209693	chr4:7209693:A:T	9.19865e-09	-0.854287	-1.33038	5.14561e-06	-0.672973	-1.33625
7209732	chr4:7209732:T:C	4.81936e-09	-1.69866	-1.13243	2.18117e-06	-1.67717	-1.19034
7209796	chr4:7209796:A:G	3.7995e-09	-1.71656	-1.35229	1.88196e-06	-1.71376	-1.3013
7210012	chr4:7210012:G:A	4.23508e-09	-1.72082	-1.23951	2.21787e-06	-1.70741	-1.14341
7210180	chr4:7210180:G:A	4.0473e-09	-1.72277	-1.28291	2.13254e-06	-1.6927	-1.19735
7210486	chr4:7210486:G:T	2.09547e-08	-1.53805e-10	-1.36137	9.75432e-06	-1.53805e-10	-1.36966
7210523	chr4:7210523:T:C	5.20569e-09	-1.56102	-1.19296	1.95413e-06	-1.66531	-1.31212
7210629	chr4:7210629:G:C	3.84229e-09	-1.72276	-1.3349	1.9656e-06	-1.69558	-1.276
7210662	chr4:7210662:A:G	6.67199e-09	-1.72259	-0.783219	2.81324e-06	-1.71761	-0.895425
7210729	chr4:7210729:G:T	2.72929e-08	-1.48367	0.386572	8.78642e-06	-1.53818	0.0640163
7210950	chr4:7210950:C:A	3.75684e-09	-1.72265	-1.3575	1.90584e-06	-1.68932	-1.31312
7211084	chr4:7211084:T:C	3.8944e-09	-1.72199	-1.32219	1.99168e-06	-1.70197	-1.25642
7211341	chr4:7211341:T:C	2.89018e-08	-1.53805e-10	-1.03982	1.30082e-05	-1.53805e-10	-1.08179
7211346	chr4:7211346:C:T	7.38757e-08	0.831984	-0.933328	0.000131284	2.17894	-0.948949
7211407	chr4:7211407:C:T	5.40023e-08	0.848561	-1.26326	9.59662e-05	2.17403	-1.2574
7211596	chr4:7211596:C:A	1.38302e-08	-1.16631	-0.610565	5.23847e-06	-1.2309	-0.76044
7211634	chr4:7211634:A:G	2.63094e-08	-1.53805e-10	-1.1338	1.18674e-05	-1.53805e-10	-1.17357
7212065	chr4:7212065:G:C	2.32047e-08	-1.53805e-10	-1.25937	1.04072e-05	-1.53805e-10	-1.30487
7212339	chr4:7212339:G:A	4.5007e-09	-1.71455	-1.18495	1.99032e-06	-1.71839	-1.24069
7212494	chr4:7212494:T:C	7.73224e-09	-0.979865	-1.37846	4.30176e-06	-0.810026	-1.37832
7212731	chr4:7212731:C:T	6.10964e-08	0.66022	-0.951494	0.000104283	1.97219	-0.972446
7212921	chr4:7212921:T:C	4.21142e-08	0.247117	-0.910459	6.51534e-05	1.45532	-0.925943
7212996	chr4:7212996:G:A	3.14746e-08	-1.53805e-10	-0.954546	1.54859e-05	-1.53805e-10	-0.907439
7213205	chr4:7213205:C:T	3.8772e-09	-1.71225	-1.33637	2.11143e-06	-1.64762	-1.25239
7213206	chr4:7213206:G:A	1.22211e-08	-1.69624	-0.204325	4.14798e-06	-1.71153	-0.513215
7213484	chr4:7213484:G:A	1.22206e-08	-1.71376	-0.186843	4.18828e-06	-1.72078	-0.494301
7213573	chr4:7213573:G:C	6.25475e-09	-1.5892	-0.981182	2.37606e-06	-1.63981	-1.14211
7213595	chr4:7213595:A:G	5.77246e-09	-1.59458	-1.05605	2.23348e-06	-1.64359	-1.20022
7213643	chr4:7213643:C:G	8.81317e-09	-0.86476	-1.36272	4.98088e-06	-0.682234	-1.35953
7213714	chr4:7213714:CT:C	2.75079e-08	-1.53805e-10	-1.08926	1.34702e-05	-1.53805e-10	-1.04689
7213927	chr4:7213927:G:A	2.93084e-07	-1.53805e-10	1.27673	0.000153983	-1.53805e-10	1.38948
7213949	chr4:7213949:G:A	3.80362e-08	-1.53805e-10	-0.765188	1.68864e-05	-1.53805e-10	-0.820861
7214134	chr4:7214134:C:T	5.32586e-09	-1.5897	-1.14145	2.11752e-06	-1.6403	-1.25682
7214207	chr4:7214207:T:C	5.3912e-09	-1.57691	-1.14205	2.13859e-06	-1.63004	-1.25719
7214224	chr4:7214224:T:C	1.54075e-08	-1.42912	-0.239751	4.9586e-06	-1.46547	-0.580778
7214427	chr4:7214427:T:C	3.74727e-09	-1.71483	-1.36787	1.85228e-06	-1.65256	-1.37839
7214581	chr4:7214581:G:A	3.88186e-09	-1.69382	-1.3536	2.09657e-06	-1.60385	-1.30321
7214637	chr4:7214637:C:A	2.68781e-07	-1.53805e-10	1.19017	0.000141025	-1.53805e-10	1.30157
7214823	chr4:7214823:A:G	6.24775e-09	-1.42311	-1.14839	2.49381e-06	-1.50493	-1.22863
7214856	chr4:7214856:C:A	1.58768e-08	-1.63887	-3.69205e-10	6.85359e-06	-1.7226	-3.69205e-10
7214874	chr4:7214874:C:T	2.32762e-08	-1.53805e-10	-1.2563	1.08701e-05	-1.53805e-10	-1.26135
7214977	chr4:7214977:C:T	1.25197e-08	-0.798573	-1.07785	5.18386e-06	-0.98669	-1.01513
7214988	chr4:7214988:T:C	3.88731e-09	-1.70175	-1.34426	2.09804e-06	-1.61904	-1.28732
7215054	chr4:7215054:G:A	2.78522e-08	-1.53805e-10	-1.07682	1.3582e-05	-1.53805e-10	-1.03862
7215102	chr4:7215102:T:G	1.51465e-08	-1.68596	-3.69205e-10	7.47999e-06	-1.63514	-3.69205e-10
7215161	chr4:7215161:C:T	6.54072e-09	-1.44094	-1.08474	3.29209e-06	-1.32088	-1.13496
7215195	chr4:7215195:C:T	3.92679e-09	-1.70022	-1.33568	2.1294e-06	-1.61684	-1.27469
7215254	chr4:7215254:G:T	3.98438e-09	-1.69396	-1.32738	2.18506e-06	-1.60376	-1.26197
7215319	chr4:7215319:T:C	4.79679e-09	-1.72247	-1.11331	2.14163e-06	-1.72101	-1.16479
7215458	chr4:7215458:G:C	7.63827e-09	-1.63046	-0.740099	3.87333e-06	-1.5388	-0.754456
7215518	chr4:7215518:C:T	3.99178e-09	-1.68904	-1.33045	2.1972e-06	-1.59356	-1.26663
7215523	chr4:7215523:C:T	2.05998e-08	-1.53805e-10	-1.37845	9.70571e-06	-1.53805e-10	-1.37465
7215540	chr4:7215540:G:A	5.68467e-09	-1.48037	-1.18559	2.38497e-06	-1.51794	-1.26024
7215633	chr4:7215633:A:G	3.97519e-09	-1.69653	-1.32712	2.18043e-06	-1.60709	-1.26076
7215650	chr4:7215650:C:T	3.97022e-09	-1.68547	-1.33943	2.18093e-06	-1.58709	-1.28053
7215654	chr4:7215654:C:T	2.29346e-08	-1.53805e-10	-1.27108	1.07124e-05	-1.53805e-10	-1.27597
7215700	chr4:7215700:C:T	3.95104e-09	-1.69108	-1.33867	2.16007e-06	-1.5979	-1.27932
7215890	chr4:7215890:A:G	3.98152e-09	-1.6782	-1.34386	2.19441e-06	-1.57384	-1.28761
7215929	chr4:7215929:G:A	4.01024e-09	-1.67381	-1.34106	2.22164e-06	-1.56592	-1.2832
7215984	chr4:7215984:C:T	3.98947e-09	-1.68111	-1.33896	2.20038e-06	-1.57884	-1.2799
7216008	chr4:7216008:C:T	7.03133e-09	-1.39624	-1.05711	2.72725e-06	-1.48141	-1.16267
7216123	chr4:7216123:A:G	3.9146e-09	-1.69894	-1.34007	2.12219e-06	-1.61365	-1.28127
7216185	chr4:7216185:A:G	3.92922e-09	-1.69164	-1.34365	2.14174e-06	-1.59847	-1.28728
7216243	chr4:7216243:A:G	2.25183e-08	-1.2894	-3.69205e-10	1.31292e-05	-1.07253	-3.69205e-10
7216302	chr4:7216302:C:T	2.26893e-08	-1.53805e-10	-1.28184	1.05865e-05	-1.53805e-10	-1.28779
7216345	chr4:7216345:C:T	4.30102e-09	-1.60044	-1.34444	2.47259e-06	-1.4523	-1.2898
7216346	chr4:7216346:G:A	7.65862e-08	-1.53805e-10	-0.0653107	4.0249e-05	-1.53805e-10	0.0477171
7216646	chr4:7216646:C:T	2.41737e-08	-1.53805e-10	-1.21846	1.10636e-05	-1.53805e-10	-1.24371
7216725	chr4:7216725:C:T	6.6244e-09	-1.25248	-1.26049	2.68334e-06	-1.32379	-1.33651
7217011	chr4:7217011:A:G	6.4994e-09	-1.2804	-1.25162	2.61481e-06	-1.35534	-1.33084
7217019	chr4:7217019:G:A	6.26337e-09	-1.29132	-1.27769	2.55022e-06	-1.36495	-1.34624
7217261	chr4:7217261:C:T	2.81022e-08	-1.53805e-10	-1.06788	1.23098e-05	-1.53805e-10	-1.13697
7217308	chr4:7217308:A:G	6.56628e-09	-1.15859	-1.36319	3.65534e-06	-0.986356	-1.36482
7217636	chr4:7217636:C:T	1.70256e-08	-0.220738	-1.34827	7.38461e-06	-0.291985	-1.35599
7217808	chr4:7217808:C:T	3.69692e-09	-1.72038	-1.37584	1.81832e-06	-1.67825	-1.37121
7217887	chr4:7217887:C:T	3.68202e-09	-1.72277	-1.37749	1.79545e-06	-1.69482	-1.36729
7217971	chr4:7217971:G:T	3.90678e-08	-1.53805e-10	-0.73843	1.97864e-05	-1.53805e-10	-0.662374
7218104	chr4:7218104:G:A	2.26168e-08	-1.53805e-10	-1.28503	1.02938e-05	-1.53805e-10	-1.31583
7218151	chr4:7218151:C:T	3.70145e-09	-1.72042	-1.37458	1.81832e-06	-1.67642	-1.37303
7218162	chr4:7218162:C:T	3.73181e-09	-1.71539	-1.37144	1.84578e-06	-1.65865	-1.37582
7218180	chr4:7218180:G:A	3.79605e-09	-1.6913	-1.37846	1.76421e-06	-1.70331	-1.37636
7218423	chr4:7218423:A:C	2.41571e-08	-1.53805e-10	-1.21915	1.1744e-05	-1.53805e-10	-1.18403
7218449	chr4:7218449:G:A	2.59558e-08	-1.53805e-10	-1.14733	1.13333e-05	-1.53805e-10	-1.21962
7218516	chr4:7218516:A:G	3.85556e-08	-1.53805e-10	-0.751626	1.6159e-05	-1.53805e-10	-0.864891
7218648	chr4:7218648:T:C	2.92579e-08	-1.53805e-10	-1.02758	1.30027e-05	-1.53805e-10	-1.08221
7218751	chr4:7218751:C:T	5.3539e-09	-1.46927	-1.25663	2.26041e-06	-1.4993	-1.33252
7218920	chr4:7218920:C:T	9.39299e-09	-0.801014	-1.36275	3.87034e-06	-0.915559	-1.37847
7218992	chr4:7218992:GCTAGGCCCTTC:G	9.95752e-09	-0.780065	-1.32533	3.9862e-06	-0.896939	-1.36759
7219105	chr4:7219105:A:G	3.78132e-09	-1.71241	-1.36124	1.85657e-06	-1.65034	-1.37829
7219194	chr4:7219194:A:G	9.88663e-09	-0.781613	-1.33093	3.97184e-06	-0.898148	-1.36999
7219314	chr4:7219314:T:G	9.01339e-09	-0.855021	-1.34999	3.70687e-06	-0.9605	-1.37668
7219344	chr4:7219344:A:G	9.78357e-09	-0.833133	-1.28989	3.88528e-06	-0.941181	-1.34899
7219569	chr4:7219569:C:T	2.35333e-08	-1.53805e-10	-1.24531	1.16194e-05	-1.53805e-10	-1.19469
7219697	chr4:7219697:A:C	3.83501e-09	-1.68716	-1.37239	1.963e-06	-1.59813	-1.37477
7219707	chr4:7219707:T:C	9.76899e-09	-0.773799	-1.35072	4.01439e-06	-0.880599	-1.37689
7219738	chr4:7219738:G:A	1.00741e-08	-0.768534	-1.32522	5.03085e-06	-0.756896	-1.27488
7219846	chr4:7219846:G:A	2.52497e-08	-1.53805e-10	-1.17491	1.17531e-05	-1.53805e-10	-1.18325
7219906	chr4:7219906:T:C	1.22779e-08	-0.517739	-1.37818	5.07628e-06	-0.650068	-1.37272
7220026	chr4:7220026:C:T	2.78664e-08	-1.53805e-10	-1.07631	1.25896e-05	-1.53805e-10	-1.1145
7220131	chr4:7220131:A:G	2.0603e-08	-1.53805e-10	-1.37829	9.6856e-06	-1.53805e-10	-1.37673
7220202	chr4:7220202:TG:T	2.70341e-08	-1.53805e-10	-1.10663	1.19271e-05	-1.53805e-10	-1.16855
7220262	chr4:7220262:C:G	8.75481e-09	-1.0869	-1.14722	3.38023e-06	-1.16067	-1.26875
7220337	chr4:7220337:G:A	1.26413e-08	-0.488712	-1.37804	5.20983e-06	-0.623489	-1.37333
7220526	chr4:7220526:G:A	4.39269e-09	-1.55192	-1.37186	2.00876e-06	-1.58359	-1.36626
7220623	chr4:7220623:T:G	1.14469e-08	-0.636569	-1.32944	4.58845e-06	-0.765387	-1.35844
7220635	chr4:7220635:A:C	1.21516e-08	-0.528386	-1.37788	5.01758e-06	-0.660619	-1.3738
7220680	chr4:7220680:A:C	1.22784e-08	-0.519566	-1.37632	5.04855e-06	-0.651899	-1.37637
7220709	chr4:7220709:A:G	1.25357e-08	-0.49713	-1.37802	7.56775e-06	-0.24501	-1.37846
7220743	chr4:7220743:G:A	2.07463e-08	-1.53805e-10	-1.37136	9.6877e-06	-1.53805e-10	-1.37651
7220833	chr4:7220833:T:C	1.32609e-08	-0.440466	-1.37844	5.44975e-06	-0.579222	-1.37258
7221229	chr4:7221229:TC:T	5.16485e-08	-1.53805e-10	-0.459267	2.28328e-05	-1.53805e-10	-0.519169
7221283	chr4:7221283:T:C	4.16008e-08	0.0629671	-0.738575	5.73147e-05	1.2458	-0.844614
7221305	chr4:7221305:C:T	2.83424e-08	0.312179	-1.37155	1.09725e-05	0.107554	-1.35953
7221414	chr4:7221414:G:GACCAAA	2.59662e-08	-1.53805e-10	-1.14693	1.18992e-05	-1.53805e-10	-1.1709
7221432	chr4:7221432:C:G	5.3149e-09	-1.57774	-1.15547	2.22631e-06	-1.5607	-1.28632
7221533	chr4:7221533:C:G	1.30689e-08	-0.517434	-1.31606	5.21935e-06	-0.652012	-1.34298
7221621	chr4:7221621:C:T	1.08246e-08	-0.643448	-1.37846	4.48596e-06	-0.772568	-1.37385
7221640	chr4:7221640:C:G	1.80446e-08	-1.24624	-0.264636	6.38815e-06	-1.30637	-0.486558
7221816	chr4:7221816:T:C	1.3964e-08	-0.470124	-1.29712	5.53518e-06	-0.610147	-1.3261
7221839	chr4:7221839:A:G	1.45951e-08	-0.524869	-1.19817	5.69198e-06	-0.66106	-1.24725
7221840	chr4:7221840:G:A	2.90748e-08	-1.53805e-10	-1.03386	1.28864e-05	-1.53805e-10	-1.0912
7221843	chr4:7221843:T:C	2.90748e-08	-1.53805e-10	-1.03386	1.28864e-05	-1.53805e-10	-1.0912
7221844	chr4:7221844:T:TCC	2.90748e-08	-1.53805e-10	-1.03386	1.28864e-05	-1.53805e-10	-1.0912
7221846	chr4:7221846:TCTGAGTG:T	2.90748e-08	-1.53805e-10	-1.03386	1.28864e-05	-1.53805e-10	-1.0912
7221853	chr4:7221853:G:GAAA	2.90748e-08	-1.53805e-10	-1.03386	1.28864e-05	-1.53805e-10	-1.0912
7221876	chr4:7221876:C:G	4.78736e-09	-1.48729	-1.35046	2.21577e-06	-1.47344	-1.37833
7221917	chr4:7221917:C:T	2.48417e-08	-1.53805e-10	-1.1912	1.10891e-05	-1.53805e-10	-1.24141
7222060	chr4:7222060:C:A	2.01834e-08	-0.482918	-0.915947	7.86137e-06	-0.617675	-0.967733
7222064	chr4:7222064:A:G	8.33764e-09	-0.965597	-1.31735	4.64007e-06	-0.821385	-1.29125
7222081	chr4:7222081:G:A	2.51636e-08	-1.53805e-10	-1.17833	1.07915e-05	-1.53805e-10	-1.26861
7222088	chr4:7222088:G:T	2.84921e-08	-1.53805e-10	-1.0541	1.39751e-05	-1.53805e-10	-1.01009
7222197	chr4:7222197:T:C	3.9645e-08	0.214129	-0.93789	1.54148e-05	0.0769444	-0.988987
7222306	chr4:7222306:T:C	1.72349e-08	-0.504959	-1.05183	6.7168e-06	-0.644961	-1.09779
7222508	chr4:7222508:C:T	1.08476e-08	-0.666916	-1.35286	5.48775e-06	-0.634744	-1.31011
7222520	chr4:7222520:T:TG	5.92662e-09	-1.35324	-1.27103	2.46717e-06	-1.42161	-1.32269
7222534	chr4:7222534:A:G	6.16735e-09	-1.38583	-1.19863	2.64388e-06	-1.40436	-1.27076
7222567	chr4:7222567:A:C	9.15148e-09	-1.21386	-0.975951	3.44471e-06	-1.30073	-1.1098
7222762	chr4:7222762:T:C	8.96578e-09	-1.7135	-0.496813	4.25774e-06	-1.72277	-0.475858
7222803	chr4:7222803:G:A	3.56371e-08	0.346427	-1.17677	5.32274e-05	1.49923	-1.17202
7222912	chr4:7222912:G:C	4.34626e-08	-1.53805e-10	-0.631826	1.73155e-05	-1.53805e-10	-0.795766
7222972	chr4:7222972:C:G	4.23065e-09	-1.71079	-1.25058	1.93873e-06	-1.71827	-1.26707
7223860	chr4:7223860:G:C	1.25145e-08	-1.69037	-0.186465	6.00445e-06	-1.69704	-0.157823
7224018	chr4:7224018:A:G	1.31628e-08	-1.71788	-0.108453	6.74633e-06	-1.7196	-0.0187702
7224430	chr4:7224430:G:A	1.64682e-08	-1.70963	0.107335	8.05612e-06	-1.71263	0.151695
7224704	chr4:7224704:G:A	2.07653e-08	-1.53805e-10	-1.37044	9.82839e-06	-1.53805e-10	-1.36209
7224721	chr4:7224721:C:G	1.53626e-08	-1.67179	-3.69205e-10	7.26379e-06	-1.66447	-3.69205e-10
7225165	chr4:7225165:G:A	1.31406e-08	-1.7184	-0.10962	6.75989e-06	-1.72004	-0.0163211
7225286	chr4:7225286:A:G	1.12656e-07	-1.53805e-10	0.320612	5.78921e-05	-1.53805e-10	0.411212
7225307	chr4:7225307:G:A	5.76847e-08	-1.53805e-10	-0.348735	2.38496e-05	-1.53805e-10	-0.475601
7225695	chr4:7225695:C:T	2.30988e-08	-1.53805e-10	-1.26395	1.12502e-05	-1.53805e-10	-1.22698
7225858	chr4:7225858:C:T	2.10113e-08	-1.53805e-10	-1.35867	1.01256e-05	-1.53805e-10	-1.3323
7226170	chr4:7226170:G:T	2.83075e-08	-0.17189	-0.888709	2.81903e-05	0.602012	-0.910403
7226293	chr4:7226293:T:C	2.15859e-08	-1.53805e-10	-1.33169	9.97013e-06	-1.53805e-10	-1.34778
7226444	chr4:7226444:C:T	9.38523e-09	-1.6999	-0.464691	4.64617e-06	-1.70374	-0.407583
7226474	chr4:7226474:C:T	6.21309e-09	-1.71618	-0.860893	2.66185e-06	-1.68964	-0.978711
7226584	chr4:7226584:T:C	2.3614e-08	-1.53805e-10	-1.24189	1.14758e-05	-1.53805e-10	-1.20713
7226665	chr4:7226665:C:G	2.49456e-08	-1.29231	0.105277	6.72407e-06	-1.35262	-0.389053
7226716	chr4:7226716:G:A	7.23387e-08	1.202	-1.32437	2.84457e-05	1.02546	-1.32483
7226952	chr4:7226952:C:T	1.52446e-08	-1.6795	-3.69205e-10	7.15771e-06	-1.67918	-3.69205e-10
7226986	chr4:7226986:C:T	2.06035e-08	-1.53805e-10	-1.37827	9.67496e-06	-1.53805e-10	-1.37783
7227102	chr4:7227102:C:A	2.11983e-08	-1.53805e-10	-1.34981	9.82742e-06	-1.53805e-10	-1.36219
7227124	chr4:7227124:C:T	2.09795e-08	-1.53805e-10	-1.36018	9.75332e-06	-1.53805e-10	-1.36976
7227166	chr4:7227166:G:A	5.82992e-09	-1.60779	-1.03293	2.56041e-06	-1.55364	-1.15355
7227407	chr4:7227407:C:G	2.15981e-08	-1.53805e-10	-1.33112	1.03668e-05	-1.53805e-10	-1.30876
7227606	chr4:7227606:G:A	7.0273e-09	-1.52507	-0.928859	3.00832e-06	-1.44989	-1.09609
7227787	chr4:7227787:G:A	5.03949e-08	-1.53805e-10	-0.483838	2.06573e-05	-1.53805e-10	-0.619301
7227879	chr4:7227879:C:T	4.06291e-08	-1.53805e-10	-0.699242	2.08207e-05	-1.53805e-10	-0.611421
7227996	chr4:7227996:C:T	2.35344e-08	-1.24526	-3.69205e-10	1.02673e-05	-1.31841	-3.69205e-10
7228133	chr4:7228133:A:C	1.17982e-08	-0.592086	-1.3437	1.35519e-05	0.283423	-1.32427
7228141	chr4:7228141:T:C	2.13677e-08	-1.53805e-10	-1.34185	1.02023e-05	-1.53805e-10	-1.32476
7228280	chr4:7228280:T:TTTTAATGTAATCCTCCC	2.07024e-08	-1.53805e-10	-1.37348	9.67536e-06	-1.53805e-10	-1.37779
7228449	chr4:7228449:G:A	1.48942e-08	-1.70275	-3.69205e-10	7.4795e-06	-1.6352	-3.69205e-10
7228559	chr4:7228559:C:T	1.63684e-08	-1.3559	-0.252478	6.58301e-06	-1.44042	-0.322461
7228711	chr4:7228711:G:T	2.81931e-08	-1.53805e-10	-1.06465	1.39483e-05	-1.53805e-10	-1.01201
7229007	chr4:7229007:G:A	1.03108e-08	-0.775411	-1.29512	1.09484e-05	0.112208	-1.36638
7229499	chr4:7229499:C:T	9.90938e-09	-1.073	-1.03725	8.40125e-06	-0.313754	-1.20523
7230791	chr4:7230791:G:T	2.07957e-08	-1.53805e-10	-1.36898	9.84539e-06	-1.53805e-10	-1.36036
7231413	chr4:7231413:TG:T	2.0639e-08	-1.53805e-10	-1.37655	9.77323e-06	-1.53805e-10	-1.36772
7231501	chr4:7231501:G:A	1.34256e-08	-0.531292	-1.27527	1.5825e-05	0.389383	-1.27516
7231657	chr4:7231657:A:G	4.27878e-08	-1.53805e-10	-0.647474	1.72155e-05	-1.53805e-10	-0.801561
7231840	chr4:7231840:G:A	1.38348e-08	-0.861797	-0.914746	5.44767e-06	-0.976281	-0.975898
7231998	chr4:7231998:G:A	2.80452e-08	-1.03662	-0.0332923	7.85507e-06	-1.08699	-0.499219
7232179	chr4:7232179:A:G	2.48353e-08	-1.53805e-10	-1.19146	1.13565e-05	-1.53805e-10	-1.21758
7232187	chr4:7232187:C:G	4.10469e-08	-1.53805e-10	-0.689013	1.71403e-05	-1.53805e-10	-0.805936
7232241	chr4:7232241:T:C	4.14398e-09	-1.60892	-1.37315	1.8759e-06	-1.65656	-1.36172
7232625	chr4:7232625:G:A	1.12516e-08	-1.0183	-0.964918	5.42586e-06	-1.11321	-0.842984
7232927	chr4:7232927:C:T	2.83718e-08	-1.53805e-10	-1.05833	1.36857e-05	-1.53805e-10	-1.03101
7233093	chr4:7233093:A:G	6.21823e-08	-1.53805e-10	-0.273658	2.38838e-05	-1.53805e-10	-0.474167
7233456	chr4:7233456:G:A	1.23688e-07	0.414036	-3.69205e-10	6.10695e-05	0.464644	-3.69205e-10
7233835	chr4:7233835:G:A	4.11064e-09	-1.70125	-1.2889	1.86199e-06	-1.68944	-1.33629
7234120	chr4:7234120:A:G	5.77431e-08	-1.34739	0.999671	1.57599e-05	-1.37771	0.487806
7234127	chr4:7234127:A:G	7.28203e-09	-1.44561	-0.972711	3.34219e-06	-1.47057	-0.970177
7234133	chr4:7234133:T:C	1.0456e-08	-1.32805	-0.728501	4.42365e-06	-1.35294	-0.807458
7234217	chr4:7234217:G:A	1.467e-08	-1.71792	-3.69205e-10	7.46839e-06	-1.63669	-3.69205e-10
7234599	chr4:7234599:T:G	6.95931e-09	-1.72277	-0.740874	3.26314e-06	-1.72204	-0.742635
7234676	chr4:7234676:C:T	4.42303e-08	-1.53805e-10	-0.614318	1.96569e-05	-1.53805e-10	-0.668939
7234935	chr4:7234935:A:G	2.06544e-08	-1.53805e-10	-1.3758	9.66987e-06	-1.53805e-10	-1.37835
7235024	chr4:7235024:G:T	8.93532e-08	-1.53805e-10	0.0888704	4.80061e-05	-1.53805e-10	0.22396
7235173	chr4:7235173:G:A	2.06325e-08	-1.53805e-10	-1.37686	9.8933e-06	-1.53805e-10	-1.35551
7235365	chr4:7235365:A:G	7.40823e-09	-1.4235	-0.977638	2.83916e-06	-1.47252	-1.13134
7235477	chr4:7235477:GACTGTGTCTTGACTGTAGGCT:G	2.1973e-08	-1.53805e-10	-1.31391	1.00636e-05	-1.53805e-10	-1.33845
7235514	chr4:7235514:A:G	4.83745e-08	-1.53805e-10	-0.524754	2.54005e-05	-1.53805e-10	-0.4126
7235677	chr4:7235677:C:T	3.43078e-08	-1.53805e-10	-0.868355	1.72869e-05	-1.53805e-10	-0.797421
7235752	chr4:7235752:G:T	2.06018e-08	-1.53805e-10	-1.37835	9.69747e-06	-1.53805e-10	-1.3755
7235787	chr4:7235787:G:A	2.86064e-08	-1.53805e-10	-1.0501	1.43784e-05	-1.53805e-10	-0.981639
7235838	chr4:7235838:C:T	6.70442e-08	-1.53805e-10	-0.198375	2.98531e-05	-1.53805e-10	-0.251079
7236239	chr4:7236239:T:C	2.58641e-08	-1.53805e-10	-1.15087	1.14592e-05	-1.53805e-10	-1.20858
7236430	chr4:7236430:A:G	1.49809e-08	-0.390381	-1.30657	5.61961e-06	-0.556973	-1.36413
7236448	chr4:7236448:G:A	2.12329e-08	-1.53805e-10	-1.34817	9.94182e-06	-1.53805e-10	-1.35062
7236498	chr4:7236498:G:C	1.28822e-08	-0.648647	-1.19923	4.74383e-06	-0.777833	-1.31269
7236634	chr4:7236634:T:C	1.15211e-08	-0.886652	-1.0729	4.17542e-06	-1.01197	-1.20618
7236638	chr4:7236638:G:A	2.95132e-08	-1.53805e-10	-1.01889	1.2304e-05	-1.53805e-10	-1.13745
7236658	chr4:7236658:T:G	2.11259e-08	-1.53805e-10	-1.35323	9.67299e-06	-1.53805e-10	-1.37803
7236694	chr4:7236694:T:G	4.89906e-08	-1.33279	0.820694	1.43531e-05	-1.35915	0.375746
7236726	chr4:7236726:C:G	2.23743e-08	-1.53805e-10	-1.29581	1.10633e-05	-1.53805e-10	-1.24373
7236820	chr4:7236820:A:T	4.91314e-08	-1.53805e-10	-0.509229	2.06976e-05	-1.53805e-10	-0.617351
7236925	chr4:7236925:T:C	1.50816e-08	-1.69025	-3.69205e-10	6.94434e-06	-1.70944	-3.69205e-10
7236974	chr4:7236974:C:T	1.29428e-08	-0.70256	-1.14063	5.8947e-06	-0.712968	-1.16035
7237021	chr4:7237021:A:G	3.66385e-08	-1.53805e-10	-0.802627	1.63865e-05	-1.53805e-10	-0.850913
7237049	chr4:7237049:C:T	9.37598e-09	-1.51203	-0.653545	3.18141e-06	-1.58941	-0.900632
7237050	chr4:7237050:G:A	2.08123e-08	-1.53805e-10	-1.36818	9.68859e-06	-1.53805e-10	-1.37642
7237134	chr4:7237134:T:C	2.29831e-08	-1.53805e-10	-1.26897	1.01197e-05	-1.53805e-10	-1.33288
7237390	chr4:7237390:C:T	2.0607e-08	-1.53805e-10	-1.3781	9.68189e-06	-1.53805e-10	-1.37711
7237430	chr4:7237430:T:C	2.06246e-08	-1.53805e-10	-1.37724	9.73145e-06	-1.53805e-10	-1.372
7237464	chr4:7237464:T:C	2.48292e-08	-1.53805e-10	-1.19171	1.11862e-05	-1.53805e-10	-1.23269
7237604	chr4:7237604:C:G	9.0048e-09	-0.83939	-1.36658	4.06265e-06	-0.885907	-1.35962
7237730	chr4:7237730:G:A	2.64845e-08	-1.53805e-10	-1.12717	1.15374e-05	-1.53805e-10	-1.20178
7237759	chr4:7237759:A:T	2.33098e-08	-1.53805e-10	-1.25485	1.14101e-05	-1.53805e-10	-1.21287
7237894	chr4:7237894:T:C	9.05218e-09	-0.889977	-1.31074	4.14821e-06	-0.943799	-1.28089
7237908	chr4:7237908:C:T	2.62168e-08	-1.53805e-10	-1.13733	1.17385e-05	-1.53805e-10	-1.1845
7237909	chr4:7237909:G:A	2.12894e-08	-1.53805e-10	-1.34552	9.87835e-06	-1.53805e-10	-1.35702
7237986	chr4:7237986:T:C	8.87302e-09	-0.845604	-1.37511	4.02502e-06	-0.895155	-1.35968
7237987	chr4:7237987:G:A	2.61289e-08	-1.53805e-10	-1.14068	1.17162e-05	-1.53805e-10	-1.18639
7238257	chr4:7238257:T:C	4.52224e-08	-1.53805e-10	-0.592135	1.83307e-05	-1.53805e-10	-0.73879
7238301	chr4:7238301:G:A	8.13772e-09	-0.992945	-1.31427	3.81775e-06	-1.04377	-1.26394
7238356	chr4:7238356:A:G	8.97615e-09	-0.914908	-1.29425	4.2135e-06	-0.963215	-1.24586
7238379	chr4:7238379:T:C	8.58537e-09	-0.983806	-1.26986	4.05859e-06	-1.03131	-1.21523
7238617	chr4:7238617:T:C	8.83293e-09	-0.851224	-1.37402	4.02115e-06	-0.898647	-1.35715
7238706	chr4:7238706:C:T	2.12697e-08	-1.53805e-10	-1.34644	1.02782e-05	-1.53805e-10	-1.31735
7239011	chr4:7239011:C:T	2.62448e-08	-1.53805e-10	-1.13626	1.30796e-05	-1.53805e-10	-1.07631
7239027	chr4:7239027:A:G	8.42353e-09	-1.5377	-0.735003	2.92008e-06	-1.5034	-1.07236
7239035	chr4:7239035:G:T	2.13907e-08	-1.53805e-10	-1.34077	1.02891e-05	-1.53805e-10	-1.31629
7239049	chr4:7239049:A:C	1.95727e-08	-1.55736	0.127773	5.64101e-06	-1.62746	-0.289842
7239054	chr4:7239054:G:A	2.66187e-08	-1.53805e-10	-1.12211	1.32876e-05	-1.53805e-10	-1.06053
7239265	chr4:7239265:A:G	2.50352e-08	-1.53805e-10	-1.18345	1.11138e-05	-1.53805e-10	-1.23918
7239302	chr4:7239302:T:C	1.74353e-08	-1.57446	0.0292281	5.29487e-06	-1.6434	-0.337226
7239604	chr4:7239604:A:G	2.23143e-08	-1.34549	0.0469927	8.40484e-06	-1.2747	-0.243865
7239747	chr4:7239747:A:G	2.08853e-08	-1.53805e-10	-1.36468	9.71652e-06	-1.53805e-10	-1.37354
7240374	chr4:7240374:G:A	2.12999e-08	-1.53805e-10	-1.34502	1.0292e-05	-1.53805e-10	-1.316
7240504	chr4:7240504:T:C	9.39958e-08	-1.53805e-10	0.139523	3.99344e-05	-1.53805e-10	0.0398699
7240700	chr4:7240700:A:G	5.22448e-09	-1.71764	-1.03273	1.94784e-06	-1.72107	-1.25958
7240864	chr4:7240864:G:T	2.88675e-08	-1.53805e-10	-1.04101	1.28164e-05	-1.53805e-10	-1.09665
7240865	chr4:7240865:C:T	2.88962e-08	-1.53805e-10	-1.04002	1.28282e-05	-1.53805e-10	-1.09572
7241095	chr4:7241095:T:C	4.69553e-09	-1.56567	-1.29145	2.0939e-06	-1.59371	-1.31463
7241122	chr4:7241122:A:G	2.06626e-08	-1.53805e-10	-1.3754	9.81187e-06	-1.53805e-10	-1.36378
7241296	chr4:7241296:T:G	2.06601e-08	-1.53805e-10	-1.37552	9.67165e-06	-1.53805e-10	-1.37817
7241425	chr4:7241425:T:A	2.07789e-08	-1.53805e-10	-1.36979	9.93344e-06	-1.53805e-10	-1.35146
7241673	chr4:7241673:T:C	1.16262e-08	-1.6553	-0.295172	3.79723e-06	-1.65806	-0.655036
7242012	chr4:7242012:C:T	2.3738e-08	-1.53805e-10	-1.23665	1.08952e-05	-1.53805e-10	-1.25904
7242532	chr4:7242532:C:CTG	3.0075e-08	-1.53805e-10	-1.00003	1.26632e-05	-1.53805e-10	-1.10867
7242828	chr4:7242828:G:A	2.1893e-08	-1.53805e-10	-1.31756	1.00386e-05	-1.53805e-10	-1.34093
7243194	chr4:7243194:C:T	1.68093e-08	-1.58179	-3.69205e-10	8.01779e-06	-1.56571	-3.69205e-10
7243254	chr4:7243254:G:A	2.2718e-08	-1.53805e-10	-1.28057	1.03329e-05	-1.53805e-10	-1.31203
7243691	chr4:7243691:A:C	2.18703e-08	-1.53805e-10	-1.3186	1.00012e-05	-1.53805e-10	-1.34466
7243717	chr4:7243717:A:G	8.06974e-09	-1.55682	-0.758785	3.20666e-06	-1.51704	-0.965102
7243922	chr4:7243922:TG:T	4.20892e-08	0.567896	-1.23183	1.50555e-05	0.363405	-1.29903
7243963	chr4:7243963:G:A	2.22968e-08	-1.53805e-10	-1.29929	1.01741e-05	-1.53805e-10	-1.32752
7243980	chr4:7243980:A:G	7.0553e-09	-1.55282	-0.897125	2.88854e-06	-1.51305	-1.07356
7244136	chr4:7244136:G:A	3.68219e-08	-1.53805e-10	-0.797634	1.83143e-05	-1.53805e-10	-0.739683
7244227	chr4:7244227:C:A	7.9368e-09	-1.40253	-0.929685	3.24708e-06	-1.34381	-1.1258
7244400	chr4:7244400:C:T	6.12642e-09	-1.58145	-1.00967	2.28381e-06	-1.61245	-1.20907
7244705	chr4:7244705:T:C	2.14897e-08	-1.53805e-10	-1.33615	9.84348e-06	-1.53805e-10	-1.36056
7244771	chr4:7244771:G:A	2.08566e-08	-1.53805e-10	-1.36606	9.69326e-06	-1.53805e-10	-1.37594
7244793	chr4:7244793:C:T	2.20577e-08	-1.53805e-10	-1.31007	1.00669e-05	-1.53805e-10	-1.33812
7245005	chr4:7245005:C:A	2.25224e-08	-1.53805e-10	-1.28922	1.09053e-05	-1.53805e-10	-1.25812
7245012	chr4:7245012:G:A	7.9818e-09	-1.47057	-0.855993	3.30719e-06	-1.42051	-1.03076
7245015	chr4:7245015:C:T	2.99628e-08	-1.00377	-3.69205e-10	1.30163e-05	-1.08117	-3.69205e-10
7245328	chr4:7245328:G:A	2.28805e-08	-1.53805e-10	-1.27344	1.03086e-05	-1.53805e-10	-1.31439
7245388	chr4:7245388:C:T	2.8783e-08	-1.53805e-10	-1.04394	1.43049e-05	-1.53805e-10	-0.986763
7245528	chr4:7245528:G:A	2.39925e-08	-1.07878	-0.147209	9.36754e-06	-0.992097	-0.41802
7245602	chr4:7245602:G:A	1.34496e-08	-0.67971	-1.12507	6.5186e-06	-0.745741	-1.02697
7245633	chr4:7245633:A:G	2.6527e-08	-1.25349	0.127925	9.36863e-06	-1.17099	-0.239007
7245698	chr4:7245698:C:T	1.46252e-08	-1.23636	-0.484619	5.57634e-06	-1.1542	-0.774639
7245923	chr4:7245923:A:G	1.54868e-08	-1.66374	-3.69205e-10	8.21819e-06	-1.54102	-3.69205e-10
7245956	chr4:7245956:C:T	2.17853e-08	-1.53805e-10	-1.32249	9.93147e-06	-1.53805e-10	-1.35166
7246335	chr4:7246335:A:T	1.53055e-08	-1.67551	-3.69205e-10	6.98726e-06	-1.70328	-3.69205e-10
7246398	chr4:7246398:G:A	1.76294e-08	-1.03968	-0.494481	7.03806e-06	-0.948102	-0.747933
7247008	chr4:7247008:G:C	1.21352e-08	-1.27656	-0.631061	4.91029e-06	-1.19955	-0.856489
7247095	chr4:7247095:T:C	9.01545e-09	-1.44984	-0.754952	3.58166e-06	-1.38518	-0.986361
7247381	chr4:7247381:A:G	2.05996e-08	-1.53805e-10	-1.37845	9.6846e-06	-1.53805e-10	-1.37683
7247461	chr4:7247461:A:T	6.09045e-09	-1.61466	-0.982349	2.15691e-06	-1.66215	-1.21654
7247644	chr4:7247644:G:T	1.18549e-08	-1.35174	-0.579248	4.45868e-06	-1.2833	-0.869219
7247708	chr4:7247708:G:A	2.41312e-08	-1.53805e-10	-1.22022	1.07547e-05	-1.53805e-10	-1.27202
7247711	chr4:7247711:G:A	2.41577e-08	-1.53805e-10	-1.21912	1.07646e-05	-1.53805e-10	-1.2711
7247969	chr4:7247969:C:A	2.40454e-08	-1.53805e-10	-1.22378	1.07511e-05	-1.53805e-10	-1.27236
7248045	chr4:7248045:G:A	7.45681e-09	-1.15018	-1.24442	3.52688e-06	-1.06335	-1.3236
7248088	chr4:7248088:A:G	7.66647e-09	-1.22858	-1.13829	3.50464e-06	-1.15044	-1.24284
7248146	chr4:7248146:C:T	2.4025e-08	-1.53805e-10	-1.22463	1.07435e-05	-1.53805e-10	-1.27307
7248166	chr4:7248166:A:C	6.02569e-09	-1.27726	-1.33043	2.94114e-06	-1.19698	-1.37159
7248293	chr4:7248293:G:A	1.21706e-08	-1.27738	-0.62732	6.26771e-06	-1.30753	-0.504425
7248304	chr4:7248304:G:A	7.61326e-09	-1.04777	-1.32606	3.13612e-06	-1.13536	-1.36902
7248363	chr4:7248363:A:G	7.41474e-09	-1.04438	-1.35588	3.10383e-06	-1.13654	-1.37819
7249058	chr4:7249058:C:G	1.13364e-08	-1.0228	-0.952912	5.15276e-06	-0.921936	-1.0859
7249262	chr4:7249262:A:G	2.20316e-08	-1.53805e-10	-1.31125	1.01659e-05	-1.53805e-10	-1.32833
7249520	chr4:7249520:C:T	2.70794e-08	-1.53805e-10	-1.10495	1.19316e-05	-1.53805e-10	-1.16818
7249599	chr4:7249599:T:G	2.16631e-08	-1.53805e-10	-1.32812	9.90811e-06	-1.53805e-10	-1.35401
7249689	chr4:7249689:C:T	2.07102e-08	-1.53805e-10	-1.3731	9.67103e-06	-1.53805e-10	-1.37823
7250007	chr4:7250007:C:T	2.90651e-08	-1.53805e-10	-1.03419	1.1771e-05	-1.53805e-10	-1.18173
7250101	chr4:7250101:G:A	2.1622e-08	-1.53805e-10	-1.33002	9.96583e-06	-1.53805e-10	-1.34821
7250103	chr4:7250103:G:A	2.38643e-08	-1.53805e-10	-1.23134	1.06883e-05	-1.53805e-10	-1.27822
7250478	chr4:7250478:A:T	2.16882e-08	-1.53805e-10	-1.32696	9.9435e-06	-1.53805e-10	-1.35045
7250731	chr4:7250731:G:A	2.19559e-08	-1.53805e-10	-1.31469	1.00234e-05	-1.53805e-10	-1.34245
7250949	chr4:7250949:C:T	1.0275e-08	-1.70816	-0.365853	4.34092e-06	-1.71884	-0.460444
7251127	chr4:7251127:A:G	2.97487e-08	-1.53805e-10	-1.01094	1.27208e-05	-1.53805e-10	-1.10413
7251223	chr4:7251223:G:A	5.29957e-09	-1.56399	-1.17211	3.3098e-06	-1.59883	-0.85165
7251370	chr4:7251370:G:A	6.16001e-09	-1.5503	-1.03535	2.53812e-06	-1.54713	-1.16882
7251533	chr4:7251533:C:T	1.15198e-08	-1.32503	-0.63463	4.44985e-06	-1.29623	-0.85827
7251876	chr4:7251876:G:A	5.97305e-09	-1.53261	-1.08386	2.43905e-06	-1.56281	-1.19295
7252064	chr4:7252064:C:T	2.2753e-08	-1.53805e-10	-1.27903	1.10004e-05	-1.53805e-10	-1.24944
7252098	chr4:7252098:C:T	2.09166e-08	-1.53805e-10	-1.36318	9.70902e-06	-1.53805e-10	-1.37431
7252188	chr4:7252188:G:A	5.2786e-08	-1.59503	1.15755	1.15483e-05	-1.62206	0.421233
7252391	chr4:7252391:G:A	7.65008e-09	-1.71533	-0.653681	3.35467e-06	-1.70011	-0.736902
7252998	chr4:7252998:C:T	2.09051e-08	-1.53805e-10	-1.36373	9.87174e-06	-1.53805e-10	-1.35769
7253206	chr4:7253206:T:C	4.02664e-09	-1.63235	-1.37845	1.79505e-06	-1.68474	-1.3776
7253366	chr4:7253366:A:C	4.40974e-09	-1.59608	-1.32383	1.86681e-06	-1.66196	-1.36118
7253367	chr4:7253367:T:C	4.39829e-09	-1.60156	-1.32095	1.86281e-06	-1.66573	-1.35955
7253412	chr4:7253412:T:TC	2.50471e-08	-1.53805e-10	-1.18297	1.1105e-05	-1.53805e-10	-1.23997
7253683	chr4:7253683:G:A	2.06185e-08	-1.53805e-10	-1.37754	9.74209e-06	-1.53805e-10	-1.37091
7253799	chr4:7253799:A:G	4.20123e-09	-1.5902	-1.37815	1.99465e-06	-1.57973	-1.37717
7254128	chr4:7254128:T:A	4.25992e-09	-1.72242	-1.23206	2.02079e-06	-1.70078	-1.2431
7254144	chr4:7254144:A:G	2.70641e-08	-1.53805e-10	-1.10552	1.15949e-05	-1.53805e-10	-1.1968
7254496	chr4:7254496:G:A	1.64122e-08	-1.6057	-3.69205e-10	6.86857e-06	-1.72041	-3.69205e-10
7254517	chr4:7254517:G:C	5.60013e-08	-1.56491	1.18656	1.35732e-05	-1.47564	0.436366
7254748	chr4:7254748:C:T	1.73246e-07	-1.60374	2.35473	6.95619e-05	-1.6011	2.19595
7254750	chr4:7254750:G:A	2.25559e-08	-1.53805e-10	-1.28773	1.00957e-05	-1.53805e-10	-1.33526
7254812	chr4:7254812:G:T	6.58047e-08	-1.53805e-10	-0.217036	3.27169e-05	-1.53805e-10	-0.159477
7254893	chr4:7254893:C:T	3.68161e-09	-1.72277	-1.37761	1.76716e-06	-1.70663	-1.37137
7254931	chr4:7254931:C:G	3.76721e-09	-1.69973	-1.37767	1.73237e-06	-1.72241	-1.37546
7255115	chr4:7255115:T:C	4.03269e-09	-1.63283	-1.37646	1.79244e-06	-1.70032	-1.36347
7255160	chr4:7255160:C:T	2.49542e-08	-1.53805e-10	-1.18669	1.0879e-05	-1.53805e-10	-1.26053
7255257	chr4:7255257:G:A	2.47575e-08	-1.53805e-10	-1.1946	1.07942e-05	-1.53805e-10	-1.26836
7255321	chr4:7255321:A:G	2.44981e-08	-1.53805e-10	-1.20513	1.07056e-05	-1.53805e-10	-1.2766
7255354	chr4:7255354:C:T	2.47907e-08	-1.53805e-10	-1.19326	1.08054e-05	-1.53805e-10	-1.26733
7255433	chr4:7255433:C:T	1.09632e-07	-1.62999	1.92339	4.53754e-05	-1.63162	1.79922
7255568	chr4:7255568:C:T	2.12398e-08	-1.53805e-10	-1.34785	9.70312e-06	-1.53805e-10	-1.37492
7255594	chr4:7255594:C:T	3.05188e-08	-1.53805e-10	-0.985386	1.54069e-05	-1.53805e-10	-0.912555
7256176	chr4:7256176:G:A	3.73456e-09	-1.71295	-1.37315	1.72919e-06	-1.72136	-1.37836
7256209	chr4:7256209:C:T	7.70663e-08	-1.53805e-10	-0.0590618	3.87345e-05	-1.53805e-10	0.00936198
7256337	chr4:7256337:T:C	7.91055e-08	-1.53805e-10	-0.0329446	3.37783e-05	-1.53805e-10	-0.127549
7256348	chr4:7256348:T:C	3.77245e-09	-1.71506	-1.36094	1.73487e-06	-1.72038	-1.37606
7256442	chr4:7256442:T:C	2.08961e-08	-1.53805e-10	-1.36416	9.69423e-06	-1.53805e-10	-1.37584
7256682	chr4:7256682:T:C	3.85527e-09	-1.6982	-1.35609	1.73369e-06	-1.72213	-1.37499
7256851	chr4:7256851:G:A	4.20607e-09	-1.71124	-1.25596	1.81062e-06	-1.72039	-1.3333
7256917	chr4:7256917:C:G	2.09588e-08	-1.53805e-10	-1.36117	9.74239e-06	-1.53805e-10	-1.37088
7256946	chr4:7256946:T:A	1.7304e-08	-1.7224	0.169608	5.85701e-06	-1.71644	-0.163292
7257124	chr4:7257124:GTGAATCTTGGCCGGGCT:G	2.37764e-08	-1.23503	-3.69205e-10	1.14143e-05	-1.2125	-3.69205e-10
7257145	chr4:7257145:T:A	2.3831e-08	-1.23274	-3.69205e-10	1.14576e-05	-1.20872	-3.69205e-10
7257699	chr4:7257699:G:A	6.77207e-08	-0.790761	0.602425	2.25252e-05	-0.531164	-0.00156861
7257710	chr4:7257710:T:A	1.4672e-08	-1.71779	-3.69205e-10	7.09603e-06	-1.68783	-3.69205e-10
7257852	chr4:7257852:C:T	2.18926e-08	-1.31758	-3.69205e-10	1.02076e-05	-1.32423	-3.69205e-10
7258062	chr4:7258062:A:C	2.08722e-08	-1.36531	-3.69205e-10	1.01824e-05	-1.32671	-3.69205e-10
7258074	chr4:7258074:G:A	4.77685e-08	-1.53805e-10	-0.537362	2.43058e-05	-1.53805e-10	-0.456654
7258150	chr4:7258150:T:A	6.17853e-07	-0.951117	2.97364	0.000242015	-0.901888	2.74352
7258859	chr4:7258859:A:C	1.46002e-08	-1.72269	-3.69205e-10	6.90904e-06	-1.71454	-3.69205e-10
7259148	chr4:7259148:G:A	3.73247e-09	-1.71201	-1.37465	1.73863e-06	-1.72003	-1.37424
7259164	chr4:7259164:C:T	2.87147e-08	-1.53805e-10	-1.04632	1.4644e-05	-1.53805e-10	-0.96334
7259727	chr4:7259727:T:C	2.84822e-08	-1.53805e-10	-1.05445	1.54617e-05	-1.53805e-10	-0.909002
7259818	chr4:7259818:G:A	2.86719e-08	-1.53805e-10	-1.04781	1.2721e-05	-1.53805e-10	-1.10411
7260049	chr4:7260049:C:G	8.53215e-09	-1.15695	-1.10294	4.14821e-06	-1.13281	-1.09188
7260333	chr4:7260333:C:T	2.5858e-08	-1.53805e-10	-1.15111	1.12147e-05	-1.53805e-10	-1.23014
7260434	chr4:7260434:A:G	1.96728e-08	-1.3334	-0.0910917	8.80022e-06	-1.28429	-0.188304
7260443	chr4:7260443:C:T	2.28757e-05	1.3857	4.24841	0.00337633	1.21071	3.26646
7260762	chr4:7260762:T:A	2.1077e-08	-1.35554	-3.69205e-10	9.98387e-06	-1.3464	-3.69205e-10
7260872	chr4:7260872:C:T	3.50143e-08	-1.53805e-10	-0.84797	1.52573e-05	-1.53805e-10	-0.922313
7260968	chr4:7260968:T:C	2.08876e-08	-1.53805e-10	-1.36457	9.71227e-06	-1.53805e-10	-1.37398
7261011	chr4:7261011:G:A	2.34142e-08	-1.53805e-10	-1.25039	1.06777e-05	-1.53805e-10	-1.27921
7261029	chr4:7261029:A:C	4.4283e-09	-1.56524	-1.35047	2.00159e-06	-1.57551	-1.37791
7261035	chr4:7261035:G:C	1.13395e-08	-1.62836	-0.347071	4.40815e-06	-1.6582	-0.505712
7261203	chr4:7261203:A:G	3.35032e-08	-1.53805e-10	-0.892087	1.50023e-05	-1.53805e-10	-0.939165
7261206	chr4:7261206:A:G	1.43935e-05	3.15907	2.01174	0.00145137	2.78982	0.843079
7261476	chr4:7261476:T:C	7.3094e-09	-1.2742	-1.14036	2.83817e-06	-1.33017	-1.27403
7261716	chr4:7261716:A:G	4.94829e-08	-1.53805e-10	-0.5021	2.52216e-05	-1.53805e-10	-0.419668
7261816	chr4:7261816:A:C	5.06968e-09	-1.6765	-1.10395	1.94109e-06	-1.71077	-1.27335
7262630	chr4:7262630:A:T	5.28449e-09	-1.5754	-1.16355	2.87039e-06	-1.36386	-1.22906
7262690	chr4:7262690:T:C	3.03177e-08	-1.53805e-10	-0.991996	1.55663e-05	-1.53805e-10	-0.902261
7262699	chr4:7262699:A:G	7.87645e-09	-1.2986	-1.04125	2.64957e-06	-1.46352	-1.20945
7263004	chr4:7263004:A:G	3.54799e-08	-1.53805e-10	-0.834761	1.51257e-05	-1.53805e-10	-0.930976
7263158	chr4:7263158:G:A	1.50429e-08	-1.69282	-3.69205e-10	6.8665e-06	-1.72071	-3.69205e-10
7263267	chr4:7263267:C:T	1.9269e-07	-1.53805e-10	0.857353	7.98982e-05	-1.53805e-10	0.733385
7263468	chr4:7263468:G:A	3.11695e-08	-1.53805e-10	-0.964288	1.40891e-05	-1.53805e-10	-1.00197
7263630	chr4:7263630:C:T	2.2263e-07	0.718374	0.283412	5.50717e-05	0.479234	-0.117967
7263685	chr4:7263685:G:A	9.23396e-08	-1.19529	1.31704	2.06102e-05	-1.39564	0.774055
7263892	chr4:7263892:G:A	4.46951e-07	1.69872	-3.69205e-10	0.000205222	1.67672	-3.69205e-10
7264399	chr4:7264399:T:C	2.09532e-08	-1.53805e-10	-1.36143	9.67301e-06	-1.53805e-10	-1.37803
7265009	chr4:7265009:C:A	2.25543e-08	-1.53805e-10	-1.2878	1.01674e-05	-1.53805e-10	-1.32818
7265129	chr4:7265129:G:T	7.2252e-09	-1.53247	-0.893683	2.40895e-06	-1.47127	-1.29691
7265832	chr4:7265832:G:A	5.6015e-07	2.58898	-0.664503	0.00015892	2.13853	-0.717504
7266151	chr4:7266151:C:T	2.18535e-08	-1.53805e-10	-1.31937	1.00931e-05	-1.53805e-10	-1.33552
7266296	chr4:7266296:T:C	5.26287e-09	-1.46782	-1.27523	2.52725e-06	-1.45143	-1.26881
7266576	chr4:7266576:A:G	6.37054e-08	-1.53805e-10	-0.249458	2.83428e-05	-1.53805e-10	-0.302994
7266806	chr4:7266806:C:G	5.8406e-08	-1.53805e-10	-0.336308	3.09874e-05	-1.53805e-10	-0.213787
7266881	chr4:7266881:G:A	2.71342e-08	-1.53805e-10	-1.10293	1.11912e-05	-1.53805e-10	-1.23224
7267111	chr4:7267111:A:C	1.09255e-08	-1.35073	-0.661901	3.59895e-06	-1.42204	-0.944689
7267179	chr4:7267179:G:T	1.13508e-07	-1.53805e-10	0.328144	3.80285e-05	-1.53805e-10	-0.00903171
7267370	chr4:7267370:A:T	2.06137e-08	-1.53805e-10	-1.37777	9.6694e-06	-1.53805e-10	-1.3784
7267371	chr4:7267371:G:A	2.0613e-08	-1.53805e-10	-1.37781	9.6695e-06	-1.53805e-10	-1.37839
7267400	chr4:7267400:A:T	2.95825e-08	-1.53805e-10	-1.01654	1.51221e-05	-1.53805e-10	-0.931208
7267524	chr4:7267524:A:C	1.39777e-07	-1.53805e-10	0.536322	6.12033e-05	-1.53805e-10	0.466833
7267652	chr4:7267652:A:G	2.06106e-08	-1.53805e-10	-1.37792	9.91205e-06	-1.53805e-10	-1.35362
7267794	chr4:7267794:T:C	6.98152e-08	-1.53805e-10	-0.157875	2.65813e-05	-1.53805e-10	-0.367159
7267826	chr4:7267826:C:T	2.88224e-08	-1.53805e-10	-1.04257	1.24279e-05	-1.53805e-10	-1.12742
7267862	chr4:7267862:T:G	3.03121e-07	-1.53805e-10	1.3104	9.11654e-05	-1.53805e-10	0.865307
7268055	chr4:7268055:G:A	2.5196e-08	-1.53805e-10	-1.17704	1.12175e-05	-1.53805e-10	-1.22989
7268135	chr4:7268135:C:T	4.14491e-07	-1.53805e-10	1.62332	0.000173992	-1.53805e-10	1.51164
7268399	chr4:7268399:G:T	1.19068e-08	-1.05841	-0.868214	5.92606e-06	-0.901428	-0.966581
7268436	chr4:7268436:G:A	1.17115e-06	-1.53805e-10	2.66201	0.000323001	-1.53805e-10	2.13029
7268605	chr4:7268605:C:A	5.73858e-09	-1.48181	-1.17471	3.47952e-06	-1.23477	-1.1657
7268613	chr4:7268613:A:G	2.39905e-08	-0.47252	-0.753548	1.28707e-05	-0.220016	-0.872396
7268970	chr4:7268970:G:A	7.36352e-07	-1.53805e-10	2.19798	0.000211884	-1.53805e-10	1.70867
7269035	chr4:7269035:G:C	5.01133e-08	-1.53805e-10	-0.48944	2.13262e-05	-1.53805e-10	-0.587433
7269048	chr4:7269048:G:A	4.43334e-07	-1.53805e-10	1.6906	0.000130222	-1.53805e-10	1.22187
7269227	chr4:7269227:C:T	2.40013e-07	-1.53805e-10	1.07697	7.69213e-05	-1.53805e-10	0.695414
7269320	chr4:7269320:C:T	6.54143e-09	-1.66691	-0.858658	4.17599e-06	-1.35163	-0.866384
7269590	chr4:7269590:G:A	4.04946e-08	-0.702558	-3.69205e-10	1.67428e-05	-0.8294	-3.69205e-10
7269706	chr4:7269706:C:A	1.17501e-08	-0.730382	-1.20949	3.82781e-06	-1.01511	-1.28997
7270350	chr4:7270350:C:T	6.01236e-09	-1.68681	-0.923102	3.48088e-06	-1.40166	-0.99842
7270356	chr4:7270356:C:G	4.83931e-09	-1.46514	-1.36182	1.91243e-06	-1.62149	-1.37751
7270678	chr4:7270678:C:T	2.25182e-08	-1.53805e-10	-1.2894	1.07508e-05	-1.53805e-10	-1.27239
7270847	chr4:7270847:A:G	2.06083e-08	-1.53805e-10	-1.37803	9.68803e-06	-1.53805e-10	-1.37648
7270875	chr4:7270875:C:T	2.1417e-08	-1.53805e-10	-1.33954	1.0397e-05	-1.53805e-10	-1.30585
7271192	chr4:7271192:C:A	2.7502e-08	-0.598464	-0.491005	1.2603e-05	-0.082856	-1.03058
7271215	chr4:7271215:C:T	2.63935e-08	-1.53805e-10	-1.13061	1.27509e-05	-1.53805e-10	-1.10177
7271367	chr4:7271367:A:G	6.14448e-09	-1.61545	-0.972723	2.54982e-06	-1.66891	-1.04244
7271849	chr4:7271849:G:C	1.57504e-08	-1.64686	-3.69205e-10	7.72596e-06	-1.60278	-3.69205e-10
7272144	chr4:7272144:A:G	6.03676e-08	-1.53805e-10	-0.303274	2.66366e-05	-1.53805e-10	-0.365082
7272673	chr4:7272673:G:A	6.28249e-07	-1.53805e-10	2.03921	0.000219894	-1.53805e-10	1.74578
7272771	chr4:7272771:C:T	7.28165e-08	-0.342028	0.226243	4.1237e-05	-0.267565	0.339534
7272781	chr4:7272781:C:T	4.2509e-08	-1.53805e-10	-0.654012	1.84912e-05	-1.53805e-10	-0.730073
7272798	chr4:7272798:T:C	7.90208e-09	-1.63343	-0.703168	2.96889e-06	-1.72138	-0.837802
7272871	chr4:7272871:C:T	4.09701e-08	-1.53805e-10	-0.690884	1.791e-05	-1.53805e-10	-0.762011
7272966	chr4:7272966:A:G	2.42457e-08	-1.68529	0.4698	7.86877e-06	-1.71799	0.133522
7273320	chr4:7273320:T:C	2.35847e-08	-1.53805e-10	-1.24313	1.03905e-05	-1.53805e-10	-1.30648
7273440	chr4:7273440:C:T	5.2276e-08	-1.53805e-10	-0.447191	2.69e-05	-1.53805e-10	-0.35524
7273578	chr4:7273578:T:C	8.20401e-09	-1.63793	-0.661174	3.07891e-06	-1.72186	-0.800929
7273991	chr4:7273991:C:T	5.21068e-09	-1.67477	-1.07824	1.9135e-06	-1.72098	-1.27746
7274206	chr4:7274206:C:T	1.07204e-07	-1.53805e-10	0.271007	5.65798e-05	-1.53805e-10	0.388285
7274629	chr4:7274629:A:G	7.66815e-08	-1.49725	1.43318	1.35588e-05	-1.66443	0.624102
7275140	chr4:7275140:G:A	7.35994e-08	-1.53805e-10	-0.105091	3.79502e-05	-1.53805e-10	-0.0110947
7275202	chr4:7275202:A:G	7.11603e-09	-1.69055	-0.750831	2.76867e-06	-1.71606	-0.912942
7275242	chr4:7275242:A:G	1.1196e-08	-1.25452	-0.733654	5.73179e-06	-1.22026	-0.681079
7275272	chr4:7275272:A:G	3.76317e-08	-1.6224	0.846524	8.3364e-06	-1.65989	0.133155
7275320	chr4:7275320:C:T	8.02528e-09	-1.5874	-0.733727	2.86257e-06	-1.71099	-0.884656
7275327	chr4:7275327:G:C	7.91349e-09	-1.61833	-0.716827	2.88272e-06	-1.71878	-0.869852
7275414	chr4:7275414:T:C	8.33698e-09	-1.56473	-0.718293	2.92239e-06	-1.7037	-0.871272
7275549	chr4:7275549:A:G	4.39085e-08	-1.26636	0.644744	9.80655e-06	-1.6281	0.263778
7275638	chr4:7275638:T:C	1.15161e-08	-1.15388	-0.806098	3.07119e-06	-1.57183	-0.953475
7275740	chr4:7275740:G:GTC	1.17546e-08	-1.15255	-0.786934	3.12825e-06	-1.57114	-0.935753
7275929	chr4:7275929:A:T	3.38961e-08	-1.53805e-10	-0.880427	1.45765e-05	-1.53805e-10	-0.967954
7276039	chr4:7276039:G:A	2.06549e-08	-1.53805e-10	-1.37578	9.77398e-06	-1.53805e-10	-1.36764
7276119	chr4:7276119:T:C	3.32461e-08	-1.28385	0.384066	7.78124e-06	-1.63488	0.0392312
7276235	chr4:7276235:A:T	5.04732e-08	-1.19341	0.71113	1.91193e-05	-1.40945	0.712786
7276262	chr4:7276262:T:G	4.57819e-08	-1.27142	0.691583	1.01965e-05	-1.62983	0.304503
7276279	chr4:7276279:TC:T	2.14255e-08	-1.53805e-10	-1.33915	9.95656e-06	-1.53805e-10	-1.34914
7276331	chr4:7276331:G:A	4.1803e-08	-1.27683	0.606072	9.43512e-06	-1.63224	0.229313
7276590	chr4:7276590:C:T	2.34466e-08	-1.53805e-10	-1.249	1.03008e-05	-1.53805e-10	-1.31514
7276593	chr4:7276593:A:G	3.7905e-09	-1.71421	-1.35702	1.86111e-06	-1.71719	-1.309
7276912	chr4:7276912:A:G	8.46365e-09	-1.35691	-0.911038	2.75302e-06	-1.65393	-0.980736
7276971	chr4:7276971:T:C	4.23557e-09	-1.61724	-1.34296	1.81683e-06	-1.7162	-1.33407
7277041	chr4:7277041:G:T	2.24944e-08	-1.53805e-10	-1.29046	1.01809e-05	-1.53805e-10	-1.32686
7277578	chr4:7277578:A:G	2.01595e-06	-1.53805e-10	3.20512	0.000701085	-1.53805e-10	2.90526
7277677	chr4:7277677:G:A	6.57169e-09	-1.69162	-0.829333	3.57792e-06	-1.64513	-0.727456
7277693	chr4:7277693:G:A	1.15754e-08	-1.72274	-0.232105	5.00266e-06	-1.67813	-0.35927
7277767	chr4:7277767:C:T	2.57082e-08	-1.53805e-10	-1.15692	1.16626e-05	-1.53805e-10	-1.19098
7277899	chr4:7277899:A:G	5.07621e-08	0.867983	-1.34456	2.25337e-05	0.826405	-1.35876
7277944	chr4:7277944:C:T	2.64389e-08	-0.936858	-0.192031	4.29763e-06	-1.49233	-0.696971
7277969	chr4:7277969:C:T	1.1495e-08	-1.71413	-0.247688	4.7688e-06	-1.71175	-0.373528
7277980	chr4:7277980:C:T	1.20598e-08	-1.64143	-0.272425	6.37349e-06	-1.667	-0.128224
7278306	chr4:7278306:G:A	1.25297e-08	-1.21546	-0.660159	3.37148e-06	-1.62689	-0.805128
7278330	chr4:7278330:G:A	5.56497e-09	-1.36754	-1.3197	3.97943e-06	-0.929	-1.33723
7278385	chr4:7278385:T:C	2.10358e-08	-1.53805e-10	-1.3575	1.02788e-05	-1.53805e-10	-1.31728
7278399	chr4:7278399:TGA:T	1.24985e-08	-1.23815	-0.639962	3.39816e-06	-1.63663	-0.787509
7278499	chr4:7278499:C:G	1.32803e-08	-1.18422	-0.633219	3.50271e-06	-1.61351	-0.780324
7278597	chr4:7278597:T:C	9.8613e-09	-1.72034	-0.394767	4.19732e-06	-1.69504	-0.517882
7278904	chr4:7278904:T:C	4.39525e-09	-1.54542	-1.37778	2.73242e-06	-1.2692	-1.37298
7279146	chr4:7279146:A:AT	2.12011e-08	-1.53805e-10	-1.34967	1.00702e-05	-1.53805e-10	-1.33778
7279667	chr4:7279667:A:T	8.01076e-09	-0.963542	-1.3594	7.24762e-06	-0.296353	-1.37034
7280288	chr4:7280288:C:G	1.10148e-08	-1.58661	-0.417877	6.19488e-06	-1.41527	-0.408379
7280334	chr4:7280334:C:T	2.06042e-08	-1.53805e-10	-1.37823	9.67755e-06	-1.53805e-10	-1.37756
7280439	chr4:7280439:C:T	2.09252e-08	-1.36278	-3.69205e-10	1.03199e-05	-1.31329	-3.69205e-10
7280453	chr4:7280453:C:T	7.17257e-08	-1.53805e-10	-0.130879	2.75358e-05	-1.53805e-10	-0.33188
7280605	chr4:7280605:G:A	6.56446e-09	-1.56179	-0.960262	3.72495e-06	-1.3821	-0.950214
7280753	chr4:7280753:T:C	7.71139e-09	-1.49342	-0.867607	4.62343e-06	-1.28064	-0.835594
7280767	chr4:7280767:G:A	7.53628e-08	-1.09997	1.01856	3.57251e-05	-0.630399	0.558885
7280779	chr4:7280779:A:G	6.87087e-09	-1.64234	-0.834099	3.81797e-06	-1.50859	-0.799057
7280981	chr4:7280981:A:G	2.33195e-08	-1.53805e-10	-1.25444	1.05463e-05	-1.53805e-10	-1.29159
7281353	chr4:7281353:G:A	2.35392e-08	-1.53805e-10	-1.24506	1.20692e-05	-1.53805e-10	-1.15671
7281361	chr4:7281361:T:A	7.48507e-09	-1.66791	-0.722906	2.78542e-06	-1.67643	-0.946537
7281890	chr4:7281890:G:A	1.23174e-08	-0.884042	-1.00867	1.10963e-05	-0.173307	-1.06745
7282001	chr4:7282001:C:T	6.08277e-08	-1.53805e-10	-0.295683	3.14864e-05	-1.53805e-10	-0.197813
7282002	chr4:7282002:C:G	9.953e-09	-0.889194	-1.21666	1.00822e-05	-0.14845	-1.18814
7282473	chr4:7282473:A:G	1.30035e-07	-1.53805e-10	0.464074	4.73627e-05	-1.53805e-10	0.210467
7283031	chr4:7283031:TCATC:T	1.01244e-07	-1.53805e-10	0.213801	3.79636e-05	-1.53805e-10	-0.0107393
7283124	chr4:7283124:T:C	8.59478e-08	-1.53805e-10	0.0500131	4.66427e-05	-1.53805e-10	0.195147
7283629	chr4:7283629:G:A	7.01642e-09	-1.68084	-0.774636	3.65117e-06	-1.59786	-0.754456
7283718	chr4:7283718:T:A	3.86787e-09	-1.71595	-1.33507	1.84477e-06	-1.6566	-1.37842
7283902	chr4:7283902:T:C	4.14078e-09	-1.71608	-1.26677	1.90236e-06	-1.66684	-1.33744
7284042	chr4:7284042:C:G	5.45573e-09	-1.5834	-1.12367	2.82025e-06	-1.46403	-1.14651
7284328	chr4:7284328:C:T	8.38989e-09	-1.64225	-0.634453	4.79543e-06	-1.52263	-0.557075
7284496	chr4:7284496:T:C	3.22536e-08	-1.53805e-10	-0.930098	1.37062e-05	-1.53805e-10	-1.02952
7285039	chr4:7285039:T:A	4.12976e-09	-1.65077	-1.33474	1.74042e-06	-1.71813	-1.3751
7285040	chr4:7285040:T:A	7.95437e-08	-1.53805e-10	-0.0274212	3.27884e-05	-1.53805e-10	-0.157294
7285041	chr4:7285041:T:A	2.66243e-08	-1.67872	0.556819	7.28123e-06	-1.72181	0.0597371
7285351	chr4:7285351:A:G	3.73819e-08	-1.53805e-10	-0.782542	1.52228e-05	-1.53805e-10	-0.924571
7285404	chr4:7285404:A:G	2.06188e-08	-1.53805e-10	-1.37752	9.6825e-06	-1.53805e-10	-1.37705
7285798	chr4:7285798:C:T	6.16345e-08	-1.53805e-10	-0.282506	2.56296e-05	-1.53805e-10	-0.403621
7285939	chr4:7285939:C:T	7.1115e-08	-1.53805e-10	-0.139428	2.93623e-05	-1.53805e-10	-0.267657
7286963	chr4:7286963:A:T	1.71986e-08	-1.5589	-3.69205e-10	7.57281e-06	-1.6228	-3.69205e-10
7286976	chr4:7286976:C:A	6.03115e-09	-1.72171	-0.885085	2.91388e-06	-1.71681	-0.861075
7287386	chr4:7287386:T:C	8.73176e-09	-1.00681	-1.22995	4.28808e-06	-0.948879	-1.24265
7287438	chr4:7287438:C:T	5.95256e-09	-1.29072	-1.32918	3.48325e-06	-1.10132	-1.29808
7287780	chr4:7287780:C:T	3.03952e-08	-1.53805e-10	-0.989441	1.4001e-05	-1.53805e-10	-1.00824
7287929	chr4:7287929:C:T	3.4209e-08	-1.53805e-10	-0.871239	1.51416e-05	-1.53805e-10	-0.929919
7288018	chr4:7288018:G:A	2.06375e-08	-1.53805e-10	-1.37662	9.87399e-06	-1.53805e-10	-1.35746
7288036	chr4:7288036:C:T	4.23303e-09	-1.61183	-1.34898	1.82843e-06	-1.67872	-1.36519
7288140	chr4:7288140:A:G	4.70137e-08	-1.53805e-10	-0.553288	2.65532e-05	-1.53805e-10	-0.368218
7288278	chr4:7288278:G:A	4.22125e-09	-1.59701	-1.36659	2.02807e-06	-1.56328	-1.377
7289612	chr4:7289612:T:C	9.42124e-09	-1.66909	-0.491668	2.65424e-06	-1.71987	-0.951346
7289636	chr4:7289636:A:C	3.68213e-09	-1.72185	-1.37838	1.76447e-06	-1.71273	-1.36678
7289754	chr4:7289754:G:A	7.05907e-09	-1.68396	-0.765456	2.64774e-06	-1.68365	-0.990005
7290190	chr4:7290190:T:C	9.41218e-09	-1.72269	-0.439036	3.13221e-06	-1.71687	-0.788758
7290577	chr4:7290577:G:A	4.00181e-09	-1.69788	-1.3191	1.92471e-06	-1.68262	-1.30997
7290937	chr4:7290937:A:C	3.73716e-09	-1.71405	-1.37135	1.73458e-06	-1.72194	-1.37466
7292066	chr4:7292066:C:G	4.09189e-09	-1.61636	-1.37836	1.93296e-06	-1.69533	-1.29299
7292259	chr4:7292259:C:T	1.10476e-08	-1.68412	-0.317392	5.42338e-06	-1.6955	-0.261145
7292376	chr4:7292376:T:C	2.77314e-08	-1.53805e-10	-1.08116	1.23854e-05	-1.53805e-10	-1.13085
7292714	chr4:7292714:G:T	1.7736e-08	-1.71421	0.186079	5.75789e-06	-1.67443	-0.222368
7292979	chr4:7292979:C:G	4.65627e-07	-1.53805e-10	1.73966	0.000205898	-1.53805e-10	1.68001
7293032	chr4:7293032:G:A	6.81701e-08	-1.53805e-10	-0.181721	2.83312e-05	-1.53805e-10	-0.303406
7293266	chr4:7293266:T:C	4.63523e-07	-1.53805e-10	1.73513	0.000204595	-1.53805e-10	1.67366
7293427	chr4:7293427:G:A	3.2411e-08	-0.539111	-0.386118	6.14538e-06	-1.20255	-0.629122
7294056	chr4:7294056:G:A	3.96158e-09	-1.64866	-1.37842	1.97192e-06	-1.58992	-1.37844
7294216	chr4:7294216:C:T	4.72275e-09	-1.6198	-1.23153	2.13065e-06	-1.68419	-1.20675
7295560	chr4:7295560:G:A	8.58962e-08	-1.53805e-10	0.0494129	3.48594e-05	-1.53805e-10	-0.096044
7295606	chr4:7295606:T:C	1.00772e-08	-0.719315	-1.37413	2.62912e-06	-1.31205	-1.36866
7295709	chr4:7295709:C:T	3.93553e-09	-1.71358	-1.3201	1.86403e-06	-1.7215	-1.30313
7295779	chr4:7295779:T:C	6.29407e-09	-1.22478	-1.33933	3.04628e-06	-1.20993	-1.32352
7295961	chr4:7295961:T:C	1.57376e-08	-0.430978	-1.2167	3.3809e-06	-1.14683	-1.28239
7296075	chr4:7296075:G:A	7.29867e-09	-1.17308	-1.24295	3.11352e-06	-1.3084	-1.20322
7296811	chr4:7296811:C:G	2.35916e-08	-1.53805e-10	-1.24284	1.11342e-05	-1.53805e-10	-1.23735
7296835	chr4:7296835:T:A	3.20289e-08	-1.53805e-10	-0.937089	1.58435e-05	-1.53805e-10	-0.884611
7297618	chr4:7297618:G:C	2.0652e-08	-1.53805e-10	-1.37592	9.77262e-06	-1.53805e-10	-1.36778
7297891	chr4:7297891:T:C	1.57816e-08	-1.64488	-3.69205e-10	7.24033e-06	-1.6677	-3.69205e-10
7298108	chr4:7298108:A:C	4.12009e-08	-0.127569	-0.557698	4.23582e-05	0.349338	-0.250545
7298368	chr4:7298368:G:C	2.0631e-08	-1.53805e-10	-1.37693	9.66928e-06	-1.53805e-10	-1.37841
7298452	chr4:7298452:GC:G	3.16842e-08	-1.53805e-10	-0.947911	1.4181e-05	-1.53805e-10	-0.995465
7298625	chr4:7298625:G:T	6.35766e-07	-1.53805e-10	2.0511	0.000214588	-1.53805e-10	1.72135
7298934	chr4:7298934:C:T	1.02693e-07	-1.28115	1.50916	6.64088e-05	-1.236	1.78446
7299017	chr4:7299017:C:T	7.62206e-08	1.30429	-1.37439	1.47467e-05	0.408794	-1.36514
7299075	chr4:7299075:G:A	2.23857e-08	-1.53805e-10	-1.29531	1.02566e-05	-1.53805e-10	-1.31945
7299187	chr4:7299187:C:CT	2.73751e-08	-1.53805e-10	-1.09409	1.21925e-05	-1.53805e-10	-1.14654
7299257	chr4:7299257:C:T	1.60228e-08	-1.62971	-3.69205e-10	7.30006e-06	-1.65949	-3.69205e-10
7299329	chr4:7299329:C:G	1.2802e-07	0.837653	-0.389191	0.00014976	1.29492	0.0667457
7299332	chr4:7299332:T:C	1.26132e-07	0.822296	-0.388692	0.000147319	1.2779	0.0673394
7299338	chr4:7299338:G:T	1.22422e-07	0.833525	-0.429778	0.000142037	1.29017	0.0185494
7299361	chr4:7299361:C:T	8.63524e-09	-0.976233	-1.27164	3.99338e-06	-1.00053	-1.2622
7299362	chr4:7299362:A:G	1.40303e-08	-1.32863	-0.433877	7.96299e-06	-1.34415	-0.228409
7299452	chr4:7299452:G:A	1.48582e-08	-1.54644	-0.15873	9.99826e-06	-1.50846	0.163502
7299555	chr4:7299555:A:G	1.0849e-07	0.990955	-0.708023	0.000119813	1.46291	-0.324346
7299867	chr4:7299867:C:T	2.70267e-08	-1.53805e-10	-1.1069	1.32022e-05	-1.53805e-10	-1.06699
7300127	chr4:7300127:C:T	1.14797e-07	-1.53805e-10	0.339434	4.04434e-05	-1.53805e-10	0.0525359
7300273	chr4:7300273:T:C	1.11911e-07	-0.335262	0.649236	0.000120238	0.0102207	1.13189
7301294	chr4:7301294:A:G	2.30589e-08	-1.53805e-10	-1.26568	1.05382e-05	-1.53805e-10	-1.29236
7301501	chr4:7301501:C:T	3.17922e-08	-1.53805e-10	-0.944506	1.61156e-05	-1.53805e-10	-0.86758
7301513	chr4:7301513:G:A	2.7352e-06	1.6563	1.85393	0.00366812	2.16245	2.39761
7301545	chr4:7301545:T:C	2.20958e-08	-1.53805e-10	-1.30834	1.01276e-05	-1.53805e-10	-1.33211
7301570	chr4:7301570:T:C	2.85921e-07	2.42351	-1.17152	6.63723e-05	1.89002	-1.34211
7301628	chr4:7301628:C:T	2.7082e-08	-1.53805e-10	-1.10486	1.2191e-05	-1.53805e-10	-1.14667
7301743	chr4:7301743:A:G	5.79501e-08	-1.53805e-10	-0.344145	2.90579e-05	-1.53805e-10	-0.278077
7301793	chr4:7301793:C:G	2.42823e-08	-1.53805e-10	-1.21398	1.14692e-05	-1.53805e-10	-1.2077
7301842	chr4:7301842:A:G	5.42981e-08	-1.53805e-10	-0.409238	2.2935e-05	-1.53805e-10	-0.514703
7301845	chr4:7301845:A:T	1.4317e-07	0.227823	0.332479	0.000152319	0.670014	0.708594
7301852	chr4:7301852:C:T	2.3597e-08	-1.53805e-10	-1.24261	1.07546e-05	-1.53805e-10	-1.27203
7301906	chr4:7301906:A:G	6.88407e-08	-1.53805e-10	-0.171933	2.95986e-05	-1.53805e-10	-0.259642
7301999	chr4:7301999:A:G	8.14727e-08	-0.214695	0.211235	8.15681e-05	0.184593	0.569477
7302022	chr4:7302022:C:T	3.49752e-08	-1.53805e-10	-0.849087	1.48173e-05	-1.53805e-10	-0.95157
7302274	chr4:7302274:C:T	3.43587e-08	-1.61624	0.749372	1.39893e-05	-1.6039	0.594824
7302445	chr4:7302445:C:T	3.13017e-08	-1.53805e-10	-0.960055	1.42054e-05	-1.53805e-10	-0.993748
7302498	chr4:7302498:C:T	3.22968e-08	-1.53805e-10	-0.92876	1.42599e-05	-1.53805e-10	-0.989916
7302574	chr4:7302574:C:T	8.73807e-09	-0.88076	-1.35528	2.79662e-06	-1.24141	-1.37755
7302596	chr4:7302596:T:G	3.21281e-08	-1.53805e-10	-0.933997	1.41916e-05	-1.53805e-10	-0.994718
7302615	chr4:7302615:G:A	2.89327e-08	-1.53805e-10	-1.03876	1.28822e-05	-1.53805e-10	-1.09152
7302699	chr4:7302699:T:G	9.79016e-09	-0.770929	-1.35142	4.48067e-06	-0.796965	-1.35063
7302839	chr4:7302839:G:A	2.9076e-07	2.41361	-1.14484	6.62139e-05	1.87581	-1.33029
7302927	chr4:7302927:G:A	7.95648e-07	2.85687	-0.581438	0.000311599	2.40589	-0.311541
7303126	chr4:7303126:G:C	2.78185e-08	-1.53805e-10	-1.07803	1.35459e-05	-1.53805e-10	-1.04129
7303188	chr4:7303188:G:A	2.15163e-07	-1.53805e-10	0.967671	7.87217e-05	-1.53805e-10	0.718551
7303242	chr4:7303242:C:A	1.22281e-08	-0.623351	-1.27664	3.9348e-06	-1.04833	-1.22918
7303255	chr4:7303255:C:T	2.03796e-07	1.87123	-0.95784	4.38828e-05	1.36616	-1.232
7303371	chr4:7303371:G:A	2.15167e-07	1.93849	-0.9708	4.66449e-05	1.43321	-1.23802
7303610	chr4:7303610:C:T	2.06119e-08	-1.53805e-10	-1.37786	9.6718e-06	-1.53805e-10	-1.37815
7303626	chr4:7303626:G:A	8.33314e-09	-0.908377	-1.37511	3.75447e-06	-0.94607	-1.37835
7303671	chr4:7303671:G:C	2.16237e-07	-1.53805e-10	0.972648	8.8396e-05	-1.53805e-10	0.834458
7303769	chr4:7303769:A:T	3.16461e-08	-1.53805e-10	-0.949112	1.5595e-05	-1.53805e-10	-0.900417
7304028	chr4:7304028:G:C	4.85411e-07	2.63684	-0.85557	9.65389e-05	2.09627	-1.1737
7304059	chr4:7304059:C:T	9.37908e-08	1.48517	-1.34783	1.76462e-05	0.601553	-1.3784
7304090	chr4:7304090:A:G	6.10071e-07	2.7726	-0.762749	0.000115649	2.22298	-1.11979
7304099	chr4:7304099:C:T	4.6335e-07	2.78458	-1.04982	0.000101414	2.24054	-1.2687
7304280	chr4:7304280:G:C	8.11985e-07	3.51818	-1.22243	0.0002799	3.04816	-1.0611
7304541	chr4:7304541:T:C	2.82405e-08	-1.53805e-10	-1.06297	1.2226e-05	-1.53805e-10	-1.14381
7304543	chr4:7304543:C:G	4.51687e-08	-1.53805e-10	-0.593322	1.91116e-05	-1.53805e-10	-0.697071
7304573	chr4:7304573:A:G	6.3423e-09	-1.19113	-1.36536	3.17357e-06	-1.15766	-1.33485
7304670	chr4:7304670:C:T	1.14591e-08	-0.586562	-1.37839	5.28557e-06	-0.607167	-1.37522
7304850	chr4:7304850:G:A	2.24463e-08	-1.53805e-10	-1.2926	1.03721e-05	-1.53805e-10	-1.30825
7304880	chr4:7304880:A:G	2.29684e-08	-1.53805e-10	-1.26961	1.05902e-05	-1.53805e-10	-1.28744
7304958	chr4:7304958:G:T	5.74308e-08	-1.53805e-10	-0.353147	2.48568e-05	-1.53805e-10	-0.434235
7305117	chr4:7305117:C:T	4.91474e-07	2.88921	-1.09553	0.000112196	2.38758	-1.31471
7305124	chr4:7305124:C:T	1.58862e-08	-1.63828	-3.69205e-10	7.46975e-06	-1.63651	-3.69205e-10
7305131	chr4:7305131:G:A	2.21466e-08	-1.53805e-10	-1.30604	1.02441e-05	-1.53805e-10	-1.32066
7305174	chr4:7305174:G:A	2.28691e-08	-1.53805e-10	-1.27394	1.05573e-05	-1.53805e-10	-1.29055
7305239	chr4:7305239:G:A	9.24175e-09	-1.05943	-1.12057	4.44357e-06	-1.07625	-1.07966
7305696	chr4:7305696:C:T	2.88356e-08	-1.53805e-10	-1.04212	1.30828e-05	-1.53805e-10	-1.07607
7306000	chr4:7306000:T:G	1.12506e-07	1.61046	-1.29117	0.000116915	2.15693	-1.04285
7306044	chr4:7306044:C:T	2.15449e-08	-1.53805e-10	-1.33359	1.04247e-05	-1.53805e-10	-1.30319
7306109	chr4:7306109:C:T	5.37734e-08	-1.53805e-10	-0.418949	2.33551e-05	-1.53805e-10	-0.496552
7306120	chr4:7306120:C:T	2.60187e-08	0.0167073	-1.16162	2.51885e-05	0.457267	-0.878248
7306121	chr4:7306121:A:G	2.66941e-08	-0.0833718	-1.03591	2.55008e-05	0.355189	-0.763847
7306186	chr4:7306186:G:A	1.57636e-07	-1.53805e-10	0.656564	5.80195e-05	-1.53805e-10	0.41341
7306389	chr4:7306389:C:G	1.66445e-08	-0.557456	-1.03419	8.06591e-06	-0.56016	-0.999562
7306541	chr4:7306541:G:A	2.81001e-07	1.53842	-0.303791	0.000396496	2.08733	0.247968
7306593	chr4:7306593:T:A	4.85592e-08	0.0116313	-0.532575	5.4673e-05	0.445438	-0.0914361
7306607	chr4:7306607:C:T	2.07509e-08	-1.53805e-10	-1.37114	9.71118e-06	-1.53805e-10	-1.37409
7306849	chr4:7306849:C:T	3.32765e-07	2.77926	-1.37555	0.000246918	3.1754	-1.31371
7306864	chr4:7306864:G:A	3.24421e-07	2.7536	-1.37529	0.000256431	3.14809	-1.2486
7306951	chr4:7306951:G:A	1.50029e-08	-1.69548	-3.69205e-10	7.70981e-06	-1.60487	-3.69205e-10
7306956	chr4:7306956:G:C	1.11027e-07	1.47197	-1.16592	7.42787e-05	2.01334	-1.35288
7307084	chr4:7307084:G:A	3.38604e-07	2.7931	-1.37199	0.000246245	3.18572	-1.32676
7307189	chr4:7307189:C:T	1.58034e-07	1.80332	-1.14423	0.000106695	2.36759	-1.34499
7307253	chr4:7307253:C:T	3.43219e-08	-1.53805e-10	-0.867945	1.44279e-05	-1.53805e-10	-0.978207
7307350	chr4:7307350:G:C	3.4353e-08	-1.53805e-10	-0.867039	1.44539e-05	-1.53805e-10	-0.976403
7307603	chr4:7307603:T:C	2.97413e-07	-1.53805e-10	1.29139	0.000115331	-1.53805e-10	1.10044
7307622	chr4:7307622:C:G	4.93298e-08	-1.53805e-10	-0.505199	2.54316e-05	-1.53805e-10	-0.411374
7307719	chr4:7307719:G:A	6.89251e-09	-1.21284	-1.26045	3.0127e-06	-1.48057	-1.06396
7308197	chr4:7308197:C:T	7.17554e-07	2.85479	-0.682671	0.000764375	3.27259	-0.280901
7308433	chr4:7308433:C:T	3.64398e-08	0.431477	-1.23954	1.53508e-05	0.383071	-1.29927
7309249	chr4:7309249:C:T	3.82126e-08	0.420828	-1.18139	3.80545e-05	0.956788	-0.965139
7309542	chr4:7309542:A:G	2.7126e-08	0.171039	-1.27427	2.44573e-05	0.657593	-1.10803
7309672	chr4:7309672:G:T	7.10079e-08	0.254313	-0.395249	7.96125e-05	0.751052	-0.0212492
7309731	chr4:7309731:G:A	2.34896e-08	-1.53805e-10	-1.24717	1.06123e-05	-1.53805e-10	-1.28535
7309742	chr4:7309742:C:T	7.69412e-09	-1.07505	-1.28822	2.47117e-06	-1.38104	-1.36164
7309747	chr4:7309747:G:A	2.16777e-08	0.0455965	-1.37304	1.00132e-05	0.0257222	-1.36918
7309812	chr4:7309812:C:T	3.32584e-07	2.76144	-1.35828	9.6584e-05	2.16815	-1.24511
7309868	chr4:7309868:G:C	4.30482e-07	2.60802	-0.94684	0.000440612	3.05896	-0.618163
7310195	chr4:7310195:C:T	3.0943e-08	0.244329	-1.21591	2.89472e-05	0.735876	-1.01777
7310327	chr4:7310327:A:C	7.14457e-09	-1.21919	-1.21819	2.72302e-06	-1.48433	-1.1613
7310418	chr4:7310418:T:C	3.26079e-07	2.59388	-1.21046	9.5259e-05	2.26044	-1.35121
7310495	chr4:7310495:C:T	2.66922e-07	-1.53805e-10	1.18323	0.000103814	-1.53805e-10	0.99523
7310645	chr4:7310645:A:G	2.64095e-08	-1.53805e-10	-1.13	1.14654e-05	-1.53805e-10	-1.20803
7310775	chr4:7310775:C:A	9.1245e-08	-1.53805e-10	0.109821	3.80692e-05	-1.53805e-10	-0.00796163
7310797	chr4:7310797:A:G	4.72154e-08	-1.53805e-10	-0.549007	2.33275e-05	-1.53805e-10	-0.497736
7311037	chr4:7311037:A:G	1.2865e-07	1.09285	-0.639485	4.49671e-05	1.03756	-0.878998
7311157	chr4:7311157:C:G	3.90315e-08	-1.53805e-10	-0.739358	1.6232e-05	-1.53805e-10	-0.860387
7311236	chr4:7311236:G:A	3.67993e-09	-1.72251	-1.37832	1.76162e-06	-1.71832	-1.36281
7311258	chr4:7311258:T:A	6.86005e-08	0.52677	-0.702197	2.76442e-05	0.368935	-0.696888
7311274	chr4:7311274:T:C	2.07727e-08	-1.53805e-10	-1.37009	9.67227e-06	-1.53805e-10	-1.37811
7311900	chr4:7311900:G:A	2.7313e-08	-1.53805e-10	-1.09637	1.34647e-05	-1.53805e-10	-1.0473
7311950	chr4:7311950:A:C	1.07728e-08	-1.14041	-0.886299	3.94182e-06	-1.26863	-1.0071
7312276	chr4:7312276:G:A	1.71305e-07	1.66653	-0.926809	5.61475e-05	1.21913	-0.838514
7312316	chr4:7312316:A:G	5.20574e-07	0.0271623	1.82404	0.000539945	0.555299	2.0888
7312414	chr4:7312414:C:T	1.36716e-08	-0.892704	-0.895699	6.19919e-06	-0.900295	-0.922655
7312490	chr4:7312490:T:TC	5.53509e-09	-1.66224	-1.03038	2.15534e-06	-1.65015	-1.22927
7312734	chr4:7312734:G:A	1.97872e-08	-1.41869	-3.69205e-10	9.43593e-06	-1.40284	-3.69205e-10
7312921	chr4:7312921:C:A	1.15287e-08	-1.44776	-0.511125	4.72661e-06	-1.63287	-0.461293
7313235	chr4:7313235:A:C	4.40335e-08	-0.234474	-0.384302	1.86505e-05	-0.444643	-0.276851
7313460	chr4:7313460:A:G	1.36122e-07	0.418311	0.0915101	6.09969e-05	0.287118	0.176337
7313478	chr4:7313478:C:G	1.65844e-07	0.523697	0.183622	7.50973e-05	0.384191	0.287225
7313502	chr4:7313502:G:A	1.46511e-08	-1.71921	-3.69205e-10	6.85393e-06	-1.72255	-3.69205e-10
7313610	chr4:7313610:A:G	1.52875e-08	-1.70668	0.0299871	4.77049e-06	-1.71949	-0.365429
7313723	chr4:7313723:C:T	2.70593e-08	-1.53805e-10	-1.1057	1.21556e-05	-1.53805e-10	-1.14957
7313889	chr4:7313889:G:A	1.63889e-08	-1.60712	-3.69205e-10	6.89095e-06	-1.71716	-3.69205e-10
7313899	chr4:7313899:T:C	2.08739e-08	-1.53805e-10	-1.36523	9.72147e-06	-1.53805e-10	-1.37303
7313906	chr4:7313906:G:T	2.53219e-08	-1.53805e-10	-1.17206	1.16303e-05	-1.53805e-10	-1.19376
7314077	chr4:7314077:C:T	3.76552e-08	-1.53805e-10	-0.775257	1.65707e-05	-1.53805e-10	-0.83973
7314177	chr4:7314177:A:G	3.68675e-09	-1.72094	-1.37804	1.7286e-06	-1.72228	-1.37778
7314440	chr4:7314440:C:T	2.21057e-08	-1.53805e-10	-1.30789	1.00995e-05	-1.53805e-10	-1.33489
7314475	chr4:7314475:G:T	3.90429e-09	-1.71656	-1.3251	1.82364e-06	-1.72239	-1.32414
7314540	chr4:7314540:C:T	3.58855e-08	-1.53805e-10	-0.823394	1.55448e-05	-1.53805e-10	-0.903642
7314665	chr4:7314665:G:C	3.8114e-09	-1.72235	-1.34338	1.79126e-06	-1.72095	-1.3435
7314817	chr4:7314817:T:G	9.44471e-09	-1.5228	-0.635477	3.36453e-06	-1.61074	-0.823338
7314967	chr4:7314967:A:G	2.12202e-08	-1.53805e-10	-1.34877	1.01615e-05	-1.53805e-10	-1.32876
7315031	chr4:7315031:T:C	4.25723e-08	-1.53805e-10	-0.652524	1.86244e-05	-1.53805e-10	-0.722894
7315078	chr4:7315078:C:T	4.54703e-08	-1.53805e-10	-0.586668	1.94345e-05	-1.53805e-10	-0.680319
7315154	chr4:7315154:G:C	5.02528e-08	0.126997	-0.613659	2.18665e-05	0.00351241	-0.565925
7315221	chr4:7315221:G:A	1.04835e-07	0.946836	-0.698175	3.85239e-05	0.596277	-0.592367
7315304	chr4:7315304:G:A	2.51047e-08	-1.53805e-10	-1.18067	1.15349e-05	-1.53805e-10	-1.20199
7315447	chr4:7315447:C:G	5.66505e-08	0.443408	-0.810235	2.10111e-05	0.13981	-0.742125
7315531	chr4:7315531:A:AG	1.03939e-08	-1.29124	-0.771266	3.9482e-06	-1.53697	-0.737137
7315558	chr4:7315558:C:T	9.75688e-08	1.2038	-1.02697	3.43681e-05	0.814008	-0.924246
7315611	chr4:7315611:T:C	2.06884e-08	-1.53805e-10	-1.37415	9.6688e-06	-1.53805e-10	-1.37846
7315917	chr4:7315917:G:A	5.23231e-09	-1.66234	-1.08653	2.36057e-06	-1.68779	-1.10068
7316695	chr4:7316695:A:G	4.57385e-08	-0.0682608	-0.512526	2.01913e-05	-0.189045	-0.453073
7316977	chr4:7316977:A:G	1.38531e-07	0.819744	-0.292378	5.87001e-05	0.659545	-0.234471
7316992	chr4:7316992:C:T	2.9033e-08	-0.355614	-0.679679	5.86259e-06	-0.827265	-1.05151
7317065	chr4:7317065:A:G	1.07194e-07	0.550401	-0.279488	4.51409e-05	0.387651	-0.22523
7317182	chr4:7317182:A:G	2.3979e-08	-1.53805e-10	-1.22655	1.07877e-05	-1.53805e-10	-1.26896
7317225	chr4:7317225:C:A	1.27387e-07	0.723868	-0.280363	5.31064e-05	0.546151	-0.221222
7317553	chr4:7317553:C:T	4.3843e-08	-1.26153	0.638418	3.33768e-05	-0.933042	0.793534
7317662	chr4:7317662:CAGGGCTGAGGCTT:C	5.063e-09	-1.72021	-1.06156	2.38448e-06	-1.71246	-1.06593
7317731	chr4:7317731:T:C	2.96541e-08	-1.53805e-10	-1.01413	1.30846e-05	-1.53805e-10	-1.07593
7317745	chr4:7317745:A:G	1.05184e-07	0.650069	-0.398085	4.40012e-05	0.482511	-0.345662
7317790	chr4:7317790:G:A	2.82829e-08	-1.53805e-10	-1.06147	1.27566e-05	-1.53805e-10	-1.10132
7317851	chr4:7317851:C:T	3.99338e-08	-0.716505	-3.69205e-10	2.15341e-05	-0.577729	-3.69205e-10
7317856	chr4:7317856:A:G	9.74636e-08	0.655376	-0.479624	4.06073e-05	0.486928	-0.430347
7317955	chr4:7317955:T:G	5.515e-09	-1.32245	-1.3738	2.3088e-06	-1.44139	-1.36925
7318068	chr4:7318068:G:A	1.16706e-07	0.742706	-0.38678	4.86273e-05	0.571818	-0.335002
7318201	chr4:7318201:G:C	2.07877e-08	-1.53805e-10	-1.36936	9.93407e-06	-1.53805e-10	-1.3514
7318349	chr4:7318349:T:C	1.22123e-07	0.768523	-0.367224	5.07821e-05	0.595167	-0.31499
7318381	chr4:7318381:C:T	2.0894e-08	-1.53805e-10	-1.36427	9.68321e-06	-1.53805e-10	-1.37697
7318385	chr4:7318385:T:G	1.13903e-07	0.718602	-0.386987	4.75228e-05	0.550023	-0.336182
7318554	chr4:7318554:T:A	1.92731e-07	0.984117	-0.126549	8.0267e-05	0.804154	-0.0661629
7318596	chr4:7318596:G:C	1.6978e-08	-1.21928	-0.352533	5.33261e-06	-1.36292	-0.610603
7318664	chr4:7318664:A:G	1.45189e-07	0.98025	-0.405943	6.07532e-05	0.801293	-0.341841
7318721	chr4:7318721:C:T	7.84366e-08	-1.53805e-10	-0.0414364	3.91957e-05	-1.53805e-10	0.0211978
7318813	chr4:7318813:T:C	2.48866e-07	0.96679	0.146397	0.000104536	0.789249	0.212916
7318907	chr4:7318907:T:C	2.20147e-08	-1.53805e-10	-1.31202	9.97155e-06	-1.53805e-10	-1.34763
7318961	chr4:7318961:C:T	2.0403e-07	0.889921	0.0246173	8.56481e-05	0.714804	0.0880749
7318965	chr4:7318965:A:G	3.92223e-08	-0.773795	0.0393128	1.17005e-05	-0.847585	-0.34015
7319115	chr4:7319115:GTT:G	4.45152e-08	-1.53805e-10	-0.607896	2.2683e-05	-1.53805e-10	-0.525754
7319138	chr4:7319138:T:G	3.18433e-08	-1.53805e-10	-0.942901	1.64955e-05	-1.53805e-10	-0.844282
7319182	chr4:7319182:T:C	1.52308e-07	-1.53805e-10	0.622179	8.85383e-05	-1.53805e-10	0.836067
7319268	chr4:7319268:C:T	2.05063e-07	0.849235	0.0703537	8.63285e-05	0.674575	0.136217
7319383	chr4:7319383:G:A	1.81307e-07	0.828688	-0.0322223	7.54942e-05	0.650654	0.026034
7319462	chr4:7319462:G:T	1.87995e-07	0.869798	-0.0371099	7.82757e-05	0.689933	0.0229361
7319594	chr4:7319594:G:A	2.38657e-07	0.84488	0.226422	9.35216e-05	0.677394	0.21343
7319784	chr4:7319784:G:T	2.17669e-07	0.689266	0.289985	9.26367e-05	0.52161	0.359707
7319834	chr4:7319834:A:G	6.7969e-09	-1.26023	-1.22704	2.88313e-06	-1.38746	-1.20103
7319859	chr4:7319859:G:A	1.58927e-08	-1.63787	-3.69205e-10	7.63735e-06	-1.61432	-3.69205e-10
7319947	chr4:7319947:T:G	2.6498e-08	-1.53805e-10	-1.12666	1.12717e-05	-1.53805e-10	-1.22508
7319953	chr4:7319953:A:G	4.55721e-09	-1.7218	-1.16521	1.81534e-06	-1.72276	-1.32834
7320091	chr4:7320091:C:A	5.94444e-08	-1.53805e-10	-0.318685	2.61441e-05	-1.53805e-10	-0.383744
7320135	chr4:7320135:TC:T	2.58736e-07	0.76528	0.3868	8.28039e-05	0.553379	0.215727
7320138	chr4:7320138:A:T	2.6058e-07	0.772439	0.386742	8.33765e-05	0.560327	0.215672
7320140	chr4:7320140:A:C	2.50603e-07	0.728396	0.391747	8.03092e-05	0.518205	0.220311
7320141	chr4:7320141:A:C	2.2769e-07	0.744594	0.279664	7.32036e-05	0.533649	0.112228
7320172	chr4:7320172:C:T	3.42128e-08	-0.00115516	-0.869971	9.12152e-06	-0.551804	-0.884928
7320477	chr4:7320477:G:C	2.09739e-08	-1.53805e-10	-1.36045	9.73373e-06	-1.53805e-10	-1.37177
7320549	chr4:7320549:A:C	6.08683e-08	-1.53805e-10	-0.295014	2.45644e-05	-1.53805e-10	-0.446069
7320559	chr4:7320559:T:C	3.63648e-06	1.92758	1.86746	0.00115447	1.62457	1.77946
7320560	chr4:7320560:G:A	2.2344e-08	-1.53805e-10	-1.29717	1.08167e-05	-1.53805e-10	-1.26628
7320696	chr4:7320696:G:A	4.65008e-09	-1.69866	-1.16818	1.86164e-06	-1.70729	-1.31862
7320768	chr4:7320768:T:C	2.58727e-08	-0.123317	-1.02722	7.56725e-06	-0.651168	-0.972372
7320992	chr4:7320992:G:A	2.27675e-08	-1.53805e-10	-1.27839	1.12253e-05	-1.53805e-10	-1.2292
7321307	chr4:7321307:G:T	1.2533e-08	-0.616602	-1.25876	3.98942e-06	-0.947375	-1.31635
7321521	chr4:7321521:C:G	4.41901e-08	0.169881	-0.785107	1.24695e-05	-0.410977	-0.713106
7321596	chr4:7321596:C:T	3.79169e-08	-1.53805e-10	-0.76833	1.58161e-05	-1.53805e-10	-0.886343
7321597	chr4:7321597:G:A	4.69545e-08	-0.00839267	-0.546156	1.42505e-05	-0.55239	-0.438183
7321710	chr4:7321710:T:C	3.00379e-08	-1.53805e-10	-1.00127	1.36844e-05	-1.53805e-10	-1.03111
7321723	chr4:7321723:C:T	1.40196e-08	-0.398657	-1.36461	4.47931e-06	-0.77044	-1.37746
7321744	chr4:7321744:A:G	2.73951e-08	-1.53805e-10	-1.09336	1.216e-05	-1.53805e-10	-1.14922
7321796	chr4:7321796:G:A	2.26803e-08	-0.157967	-1.12426	6.85743e-06	-0.67284	-1.0492
7321817	chr4:7321817:C:T	1.96419e-08	-0.302589	-1.12347	6.08364e-06	-0.791925	-1.04984
7321960	chr4:7321960:G:T	2.83632e-08	-1.53805e-10	-1.05864	1.29301e-05	-1.53805e-10	-1.08781
7321969	chr4:7321969:A:G	3.15298e-08	0.350851	-1.30364	7.92857e-06	-0.260621	-1.31627
7322159	chr4:7322159:C:T	3.33354e-08	-1.53805e-10	-0.897108	1.66026e-05	-1.53805e-10	-0.837808
7322186	chr4:7322186:C:G	3.32459e-08	0.045275	-0.94507	9.76154e-06	-0.508348	-0.860571
7322272	chr4:7322272:G:A	2.89213e-08	0.290414	-1.32956	7.36603e-06	-0.311189	-1.3393
7322348	chr4:7322348:GAC:G	1.6088e-08	-1.62565	-3.69205e-10	7.92337e-06	-1.57755	-3.69205e-10
7322501	chr4:7322501:C:T	1.14169e-07	-1.53805e-10	0.333954	4.50302e-05	-1.53805e-10	0.159965
7322588	chr4:7322588:C:T	7.16556e-08	-1.53805e-10	-0.131856	3.07436e-05	-1.53805e-10	-0.221686
7323075	chr4:7323075:A:G	3.932e-09	-1.70589	-1.32869	2.05725e-06	-1.70317	-1.22283
7323124	chr4:7323124:C:T	3.94995e-09	-1.69496	-1.33507	2.05674e-06	-1.69103	-1.23522
7323170	chr4:7323170:C:T	3.79851e-09	-1.69781	-1.37131	1.89643e-06	-1.69463	-1.31277
7323250	chr4:7323250:A:T	1.58917e-08	-0.364235	-1.2737	4.94417e-06	-0.82286	-1.2263
7323275	chr4:7323275:T:C	4.96212e-09	-1.69244	-1.10946	1.95422e-06	-1.68917	-1.28821
7323727	chr4:7323727:G:A	6.29262e-09	-1.49045	-1.0739	2.85619e-06	-1.50084	-1.09704
7323940	chr4:7323940:G:A	2.31355e-08	-1.26236	-3.69205e-10	1.0979e-05	-1.25138	-3.69205e-10
7324311	chr4:7324311:T:G	6.42642e-08	-1.53805e-10	-0.240724	3.15931e-05	-1.53805e-10	-0.194431
7324356	chr4:7324356:A:G	3.93272e-08	-1.02473	0.292919	1.28988e-05	-1.18399	0.0937547
7324451	chr4:7324451:C:T	1.96838e-07	-0.799866	1.67852	6.08441e-05	-0.997607	1.45855
7324472	chr4:7324472:C:T	4.79247e-08	0.298632	-0.832727	1.83334e-05	-0.146531	-0.592111
7324685	chr4:7324685:C:T	8.1431e-08	-1.53805e-10	-0.00397147	3.49182e-05	-1.53805e-10	-0.094359
7324814	chr4:7324814:G:A	1.49586e-08	-1.68316	-0.0152784	6.39e-06	-1.68015	-0.112481
7324974	chr4:7324974:A:G	3.88859e-08	-1.70711	0.964012	1.32006e-05	-1.7072	0.640096
7325046	chr4:7325046:T:C	5.78288e-09	-1.65855	-0.990274	2.20126e-06	-1.6575	-1.20084
7325052	chr4:7325052:G:A	2.72974e-08	-1.53805e-10	-1.09693	1.23776e-05	-1.53805e-10	-1.13148
7325070	chr4:7325070:C:G	2.37084e-08	-1.53805e-10	-1.2379	1.08663e-05	-1.53805e-10	-1.2617
7325085	chr4:7325085:C:T	6.3263e-09	-1.53149	-1.02752	3.11239e-06	-1.53302	-0.978957
7325440	chr4:7325440:C:T	4.15596e-08	-1.53805e-10	-0.676598	1.78485e-05	-1.53805e-10	-0.76545
7325637	chr4:7325637:A:G	1.65726e-08	-1.11261	-0.483367	5.65083e-06	-1.26627	-0.649291
7325711	chr4:7325711:A:G	3.13423e-08	-1.53805e-10	-0.958758	1.59229e-05	-1.53805e-10	-0.879612
7325752	chr4:7325752:G:A	1.01243e-06	-1.72242	4.2388	0.000556042	-1.70031	4.37378
7325775	chr4:7325775:A:G	3.67359e-08	-1.53805e-10	-0.799974	1.89324e-05	-1.53805e-10	-0.706493
7325812	chr4:7325812:A:G	1.62535e-07	-1.53805e-10	0.687168	5.70228e-05	-1.53805e-10	0.396083
7325917	chr4:7325917:TAC:T	4.16291e-09	-1.63689	-1.34062	2.2867e-06	-1.48555	-1.33471
7325918	chr4:7325918:A:G	1.32906e-08	-0.560012	-1.25666	1.01991e-05	-0.179017	-1.14605
7325962	chr4:7325962:T:A	4.06446e-08	-1.53805e-10	-0.698861	2.04356e-05	-1.53805e-10	-0.63009
7326390	chr4:7326390:T:C	6.23723e-08	-1.28367	1.01306	2.81617e-05	-1.19045	0.881047
7326494	chr4:7326494:G:T	1.76185e-08	-0.438816	-1.09596	7.2322e-06	-0.48366	-1.18516
7326689	chr4:7326689:A:G	5.23822e-08	-0.713091	0.267932	1.62214e-05	-0.364311	-0.496725
7326798	chr4:7326798:C:T	1.53879e-08	-1.67014	-3.69205e-10	6.95052e-06	-1.70855	-3.69205e-10
7326841	chr4:7326841:G:A	4.83553e-08	-1.53805e-10	-0.525151	1.92592e-05	-1.53805e-10	-0.689378
7326922	chr4:7326922:G:A	5.12459e-07	-1.53805e-10	1.83549	0.000200014	-1.53805e-10	1.65102
7326978	chr4:7326978:G:A	2.11333e-08	-1.35288	-3.69205e-10	8.85082e-06	-1.46686	-3.69205e-10
7326993	chr4:7326993:C:A	5.3996e-08	0.0587635	-0.473581	1.57563e-05	-0.234535	-0.655595
7327007	chr4:7327007:T:C	1.40806e-08	-1.55053	-0.208404	6.64764e-06	-1.49671	-0.256396
7327140	chr4:7327140:C:T	4.83752e-07	-1.53805e-10	1.77784	0.000318367	-1.53805e-10	2.11584
7327146	chr4:7327146:C:T	4.36469e-09	-1.58706	-1.34312	1.92471e-06	-1.61679	-1.3758
7327338	chr4:7327338:A:G	1.07715e-08	-1.67201	-0.354812	3.01718e-06	-1.58987	-0.95318
7327402	chr4:7327402:C:T	5.04852e-09	-1.51529	-1.26934	2.09411e-06	-1.58883	-1.31941
7327699	chr4:7327699:A:G	1.11709e-08	-1.69578	-0.294643	3.03223e-06	-1.62539	-0.912675
7327719	chr4:7327719:T:C	2.38516e-08	-1.54911	0.317232	7.45203e-06	-1.55162	-0.0872634
7327724	chr4:7327724:C:T	2.39218e-08	-1.53805e-10	-1.22894	1.1807e-05	-1.53805e-10	-1.17867
7327725	chr4:7327725:G:A	3.04113e-08	-1.53805e-10	-0.988913	1.44265e-05	-1.53805e-10	-0.978303
7327940	chr4:7327940:T:A	6.22617e-08	-1.5321	1.25972	1.83873e-05	-1.5199	0.784188
7328071	chr4:7328071:G:A	8.63547e-07	-1.53805e-10	2.35732	0.000295658	-1.53805e-10	2.04183
7328137	chr4:7328137:C:T	1.59946e-08	-1.63148	-3.69205e-10	7.74957e-06	-1.59973	-3.69205e-10
7328149	chr4:7328149:C:T	5.82725e-09	-1.50439	-1.13679	2.52246e-06	-1.5354	-1.18673
7328288	chr4:7328288:G:T	3.66391e-08	-1.53805e-10	-0.802611	1.59882e-05	-1.53805e-10	-0.875518
7328380	chr4:7328380:T:C	7.66773e-09	-1.6789	-0.68781	3.29939e-06	-1.66757	-0.786062
7328868	chr4:7328868:A:G	2.88203e-08	-1.53805e-10	-1.04265	1.44785e-05	-1.53805e-10	-0.974706
7328915	chr4:7328915:G:A	1.81894e-08	-1.48679	-0.0160985	7.75231e-06	-1.66075	0.0613683
7328949	chr4:7328949:G:A	4.12543e-08	-1.2459	0.561932	1.13925e-05	-1.35381	0.139392
7329017	chr4:7329017:G:A	2.886e-08	-1.20681	0.165536	8.29969e-06	-1.32045	-0.210696
7329127	chr4:7329127:C:T	3.549e-08	-1.53805e-10	-0.834477	1.55293e-05	-1.53805e-10	-0.904637
7329207	chr4:7329207:C:T	1.82257e-08	-1.6813	0.180402	4.9804e-06	-1.58598	-0.455881
7329459	chr4:7329459:C:T	2.38319e-08	-1.53805e-10	-1.2327	1.07784e-05	-1.53805e-10	-1.26983
7329702	chr4:7329702:A:G	3.60673e-08	-1.53805e-10	-0.81834	1.57201e-05	-1.53805e-10	-0.892428
7329717	chr4:7329717:A:G	3.9361e-08	-1.53805e-10	-0.730953	1.58599e-05	-1.53805e-10	-0.883577
7330134	chr4:7330134:C:T	6.57369e-09	-1.70436	-0.816288	3.49222e-06	-1.71908	-0.677756
7330226	chr4:7330226:A:G	1.55285e-07	-1.53805e-10	0.641532	7.54607e-05	-1.53805e-10	0.676244
7330282	chr4:7330282:G:A	1.46179e-08	-1.72148	-3.69205e-10	7.03232e-06	-1.69685	-3.69205e-10
7330470	chr4:7330470:C:T	3.80609e-08	-1.53805e-10	-0.764539	1.63421e-05	-1.53805e-10	-0.853625
7330833	chr4:7330833:AC:A	2.12161e-08	-1.53805e-10	-1.34897	9.83142e-06	-1.53805e-10	-1.36179
7330879	chr4:7330879:G:A	5.27388e-09	-1.70099	-1.03997	2.80627e-06	-1.72248	-0.893038
7330885	chr4:7330885:G:A	5.81288e-08	-1.53805e-10	-0.341067	3.23148e-05	-1.53805e-10	-0.171842
7330899	chr4:7330899:G:A	4.01995e-08	-1.53805e-10	-0.709873	1.74373e-05	-1.53805e-10	-0.788758
7331074	chr4:7331074:G:C	4.40153e-08	-1.53805e-10	-0.619189	1.8964e-05	-1.53805e-10	-0.704827
7331098	chr4:7331098:TA:T	4.53334e-09	-1.53834	-1.35393	1.93777e-06	-1.62608	-1.35975
7331425	chr4:7331425:T:C	4.53177e-09	-1.56507	-1.32755	2.19428e-06	-1.53303	-1.32849
7331454	chr4:7331454:C:T	5.36912e-07	3.25006	-1.36795	0.00023986	3.15819	-1.3255
7331520	chr4:7331520:C:T	9.67339e-09	-0.811593	-1.32275	5.53592e-06	-0.562079	-1.37403
7331759	chr4:7331759:C:T	4.52527e-09	-1.6998	-1.19425	2.68654e-06	-1.67888	-0.980229
7332120	chr4:7332120:C:A	3.16916e-08	-1.53805e-10	-0.947674	1.38989e-05	-1.53805e-10	-1.01556
7332562	chr4:7332562:G:A	4.73058e-08	-1.53805e-10	-0.547095	2.49767e-05	-1.53805e-10	-0.429426
7332665	chr4:7332665:G:A	9.06331e-09	-1.34068	-0.858817	4.60182e-06	-1.43825	-0.682663
7332697	chr4:7332697:G:A	3.26571e-08	-0.24931	-0.668355	1.75665e-05	-0.288503	-0.49287
7332828	chr4:7332828:G:A	1.05613e-08	-1.70652	-0.340015	5.24891e-06	-1.67533	-0.314016
7332953	chr4:7332953:A:G	1.0761e-08	-0.654535	-1.37326	5.90656e-06	-0.581714	-1.28959
7332962	chr4:7332962:CA:C	1.17692e-08	-0.600639	-1.3376	6.84301e-06	-0.524489	-1.19965
7332966	chr4:7332966:G:A	9.42887e-09	-1.70229	-0.457666	3.30222e-06	-1.72177	-0.731007
7333032	chr4:7333032:G:C	2.41702e-08	-1.53805e-10	-1.21861	1.09989e-05	-1.53805e-10	-1.24957
7333051	chr4:7333051:A:G	6.76628e-07	1.43395	0.679442	0.000229381	1.21449	0.573524
7333352	chr4:7333352:C:T	3.93623e-09	-1.71152	-1.32198	1.9129e-06	-1.6525	-1.34625
7333400	chr4:7333400:C:T	7.19328e-08	-1.53805e-10	-0.127995	2.98518e-05	-1.53805e-10	-0.251122
7333508	chr4:7333508:C:T	2.19928e-07	-0.363346	1.35292	0.000152916	-0.168471	1.55099
7333766	chr4:7333766:T:C	8.88409e-08	0.812299	-0.729179	3.51926e-05	0.601769	-0.688302
7333898	chr4:7333898:A:C	1.50498e-08	-1.69236	-3.69205e-10	7.03223e-06	-1.69686	-3.69205e-10
7334094	chr4:7334094:C:T	2.92185e-08	-1.53805e-10	-1.02893	1.30548e-05	-1.53805e-10	-1.07822
7334102	chr4:7334102:C:T	5.30721e-08	-1.53805e-10	-0.432075	2.86956e-05	-1.53805e-10	-0.290626
7334367	chr4:7334367:T:C	4.25103e-08	0.202632	-0.856613	1.78619e-05	-0.0772835	-0.687416
7334495	chr4:7334495:G:T	6.84126e-09	-1.11833	-1.36243	3.54792e-06	-1.01159	-1.36942
7334941	chr4:7334941:A:G	8.2451e-09	-0.972393	-1.32172	4.40796e-06	-0.840267	-1.32369
7334961	chr4:7334961:G:T	2.06006e-08	-1.53805e-10	-1.37841	9.67994e-06	-1.53805e-10	-1.37731
7335045	chr4:7335045:G:A	4.79724e-09	-1.58936	-1.24632	2.08105e-06	-1.63183	-1.28267
7335227	chr4:7335227:G:C	1.08111e-08	-0.72309	-1.30006	4.48462e-06	-0.869179	-1.27754
7335515	chr4:7335515:C:T	3.95372e-08	-1.53805e-10	-0.726484	2.26331e-05	-1.53805e-10	-0.527954
7335562	chr4:7335562:C:T	3.22111e-08	-1.53805e-10	-0.931418	1.79371e-05	-1.53805e-10	-0.760497
7335594	chr4:7335594:G:A	2.47783e-08	-1.53805e-10	-1.19376	1.12437e-05	-1.53805e-10	-1.22756
7335964	chr4:7335964:C:T	5.03505e-09	-1.42332	-1.36399	2.54563e-06	-1.33494	-1.37805
7336106	chr4:7336106:C:T	3.96213e-09	-1.69949	-1.32745	1.95353e-06	-1.63342	-1.34431
7336152	chr4:7336152:C:T	1.08626e-07	0.284182	-3.69205e-10	5.45893e-05	0.35247	-3.69205e-10
7336171	chr4:7336171:G:A	1.39145e-08	-0.773423	-0.997375	5.95587e-06	-0.781723	-1.08127
7336275	chr4:7336275:A:G	1.001e-07	-1.53805e-10	0.202447	4.53601e-05	-1.53805e-10	0.167265
7336326	chr4:7336326:T:C	6.74456e-09	-1.16863	-1.32636	2.86777e-06	-1.28262	-1.31122
7336334	chr4:7336334:G:A	9.45272e-08	0.145161	-3.69205e-10	3.31343e-05	-0.1468	-3.69205e-10
7336346	chr4:7336346:A:G	7.89072e-09	-0.987687	-1.35035	3.28049e-06	-1.12079	-1.33858
7336766	chr4:7336766:T:A	2.29152e-08	-1.53805e-10	-1.27193	1.06225e-05	-1.53805e-10	-1.2844
7337372	chr4:7337372:C:T	1.30652e-07	-1.53805e-10	0.468807	5.91366e-05	-1.53805e-10	0.432482
7337385	chr4:7337385:G:A	7.34138e-09	-1.08362	-1.32658	3.11011e-06	-1.20238	-1.31033
7337437	chr4:7337437:A:G	1.48292e-08	-1.70713	-3.69205e-10	7.03336e-06	-1.6967	-3.69205e-10
7337474	chr4:7337474:G:A	2.35326e-08	-1.53805e-10	-1.24534	1.16929e-05	-1.53805e-10	-1.18839
7337522	chr4:7337522:C:T	7.21123e-09	-1.09919	-1.3289	3.06309e-06	-1.21498	-1.31296
7337651	chr4:7337651:G:A	7.54704e-09	-1.05543	-1.32714	3.19218e-06	-1.17575	-1.31091
7337686	chr4:7337686:G:T	1.18743e-07	-1.53805e-10	0.37323	5.38595e-05	-1.53805e-10	0.339011
7337708	chr4:7337708:T:C	4.61577e-08	0.775768	-1.34743	2.26859e-05	0.844872	-1.3705
7337723	chr4:7337723:C:G	4.604e-09	-1.66352	-1.21328	2.31176e-06	-1.55857	-1.25079
7337729	chr4:7337729:C:T	7.39737e-09	-1.06032	-1.34228	3.12281e-06	-1.18	-1.32863
7337830	chr4:7337830:C:T	8.33013e-09	-1.13802	-1.14583	3.87232e-06	-1.12118	-1.17234
7337993	chr4:7337993:T:C	7.66734e-09	-1.00023	-1.36653	3.20538e-06	-1.12582	-1.35672
7338085	chr4:7338085:C:T	2.10896e-08	-1.35495	-3.69205e-10	1.028e-05	-1.31717	-3.69205e-10
7338104	chr4:7338104:ATGGATGT:A	7.98475e-09	-0.991589	-1.3346	3.34536e-06	-1.1178	-1.32199
7338139	chr4:7338139:T:C	7.13224e-09	-1.06236	-1.37674	2.99348e-06	-1.17881	-1.37212
7338486	chr4:7338486:C:T	3.23969e-08	-0.925665	-3.69205e-10	1.61159e-05	-0.867559	-3.69205e-10
7338903	chr4:7338903:G:A	2.32047e-08	-1.53805e-10	-1.25937	1.07436e-05	-1.53805e-10	-1.27305
7339270	chr4:7339270:G:A	2.31828e-08	-1.53805e-10	-1.26032	1.11421e-05	-1.53805e-10	-1.23664
7339285	chr4:7339285:G:A	2.21322e-08	-1.53805e-10	-1.30669	1.08924e-05	-1.53805e-10	-1.2593
7339397	chr4:7339397:A:G	3.88688e-09	-1.68916	-1.35696	1.80973e-06	-1.71691	-1.33728
7339478	chr4:7339478:A:T	7.40448e-09	-1.02325	-1.37839	3.11061e-06	-1.1356	-1.37695
7339516	chr4:7339516:G:A	6.22823e-09	-1.20726	-1.36737	2.83806e-06	-1.23652	-1.36773
7339527	chr4:7339527:C:T	3.98213e-08	-1.53805e-10	-0.719325	1.84103e-05	-1.53805e-10	-0.734457
7339528	chr4:7339528:G:A	1.70507e-08	-1.56754	-3.69205e-10	7.543e-06	-1.62675	-3.69205e-10
7339556	chr4:7339556:G:GTCTC	7.98492e-08	-1.53805e-10	-0.0235877	3.50114e-05	-1.53805e-10	-0.0916939
7339623	chr4:7339623:C:G	7.64226e-08	-1.53805e-10	-0.0674481	3.35586e-05	-1.53805e-10	-0.134074
7340006	chr4:7340006:G:T	6.94449e-08	-1.53805e-10	-0.163193	3.04936e-05	-1.53805e-10	-0.22985
7340413	chr4:7340413:A:G	4.03116e-09	-1.71435	-1.29532	1.96001e-06	-1.72255	-1.25187
7340472	chr4:7340472:G:A	2.26236e-08	-1.53805e-10	-1.28473	1.08545e-05	-1.53805e-10	-1.26279
7340473	chr4:7340473:C:G	1.08604e-07	-1.53805e-10	0.283979	4.79201e-05	-1.53805e-10	0.222168
7340584	chr4:7340584:G:T	5.3902e-09	-1.67959	-1.03955	3.55228e-06	-1.61414	-0.765641
7340989	chr4:7340989:A:G	2.74341e-08	-1.53805e-10	-1.09194	1.25296e-05	-1.53805e-10	-1.11927
7340998	chr4:7340998:T:C	4.34052e-09	-1.63484	-1.30089	2.02441e-06	-1.67369	-1.2684
7341097	chr4:7341097:G:A	3.76465e-09	-1.71251	-1.36556	1.81451e-06	-1.67418	-1.37737
7341269	chr4:7341269:G:A	3.71486e-09	-1.72271	-1.36868	1.74897e-06	-1.71073	-1.37761
7341317	chr4:7341317:C:A	3.70342e-09	-1.71998	-1.37449	1.7774e-06	-1.69396	-1.37826
7341364	chr4:7341364:G:C	7.73561e-09	-1.00564	-1.35225	4.06122e-06	-0.87407	-1.37181
7341871	chr4:7341871:C:A	3.38137e-08	0.452552	-1.33541	1.40924e-05	0.305912	-1.30764
7342139	chr4:7342139:A:G	4.58591e-08	0.544348	-1.1225	2.16434e-05	0.395432	-0.9681
7342245	chr4:7342245:A:G	5.5374e-08	0.619204	-1.00882	2.66587e-05	0.475434	-0.839685
7342256	chr4:7342256:T:G	6.04802e-08	1.07527	-1.37668	3.52862e-05	1.27294	-1.35682
7342496	chr4:7342496:T:C	5.25873e-08	0.890645	-1.3319	3.0881e-05	1.06413	-1.28136
7342533	chr4:7342533:G:T	4.52538e-08	0.551803	-1.14324	1.89385e-05	0.349821	-1.05599
7342648	chr4:7342648:A:G	4.95541e-09	-1.64675	-1.15649	2.21763e-06	-1.70654	-1.14439
7342944	chr4:7342944:T:A	3.33411e-08	-1.53805e-10	-0.896936	1.80987e-05	-1.53805e-10	-0.751526
7343008	chr4:7343008:C:A	6.43706e-08	-1.53805e-10	-0.23907	3.41827e-05	-1.53805e-10	-0.115648
7343634	chr4:7343634:T:C	7.24324e-08	1.07561	-1.19668	3.30624e-05	0.923861	-1.07283
7343768	chr4:7343768:G:A	2.2327e-08	-1.53805e-10	-1.29793	1.03799e-05	-1.53805e-10	-1.30749
7343887	chr4:7343887:T:G	7.31925e-08	0.920936	-1.03157	3.48132e-05	0.777424	-0.874797
7344069	chr4:7344069:A:T	7.58788e-08	-1.53805e-10	-0.0745904	3.43242e-05	-1.53805e-10	-0.111518
7344167	chr4:7344167:C:T	3.69199e-09	-1.71933	-1.37823	1.7893e-06	-1.69023	-1.37531
7344494	chr4:7344494:T:G	3.71464e-09	-1.71751	-1.37394	1.73104e-06	-1.72094	-1.37771
7344500	chr4:7344500:G:C	3.2544e-08	0.213106	-1.13424	1.30646e-05	0.0446616	-1.12212
7344708	chr4:7344708:C:T	2.10937e-08	-1.53805e-10	-1.35475	9.77018e-06	-1.53805e-10	-1.36803
7345091	chr4:7345091:G:C	5.81539e-08	-1.53805e-10	-0.340634	2.56153e-05	-1.53805e-10	-0.404177
7345117	chr4:7345117:T:C	3.73946e-09	-1.71188	-1.37291	1.72899e-06	-1.72191	-1.37792
7345469	chr4:7345469:G:T	2.7331e-08	-1.09571	-3.69205e-10	1.17504e-05	-1.18349	-3.69205e-10
7345476	chr4:7345476:C:T	4.48038e-08	0.66584	-1.26728	2.42371e-05	0.77352	-1.233
7345490	chr4:7345490:C:T	1.43774e-08	-1.01715	-0.720922	6.68762e-06	-0.965765	-0.781344
7345524	chr4:7345524:T:C	3.67894e-09	-1.72264	-1.37846	1.77838e-06	-1.70822	-1.36345
7345606	chr4:7345606:C:T	2.06724e-08	-1.53805e-10	-1.37493	9.67918e-06	-1.53805e-10	-1.37739
7345738	chr4:7345738:G:A	1.39579e-07	-1.53805e-10	0.5349	7.69554e-05	-1.53805e-10	0.695858
7346397	chr4:7346397:A:T	4.01905e-08	-1.53805e-10	-0.710096	1.76823e-05	-1.53805e-10	-0.774804
7346435	chr4:7346435:G:A	6.98633e-08	0.855442	-1.01263	3.88054e-05	0.949698	-0.938507
7346732	chr4:7346732:A:G	1.15323e-07	-1.53805e-10	0.344012	6.37553e-05	-1.53805e-10	0.507684
7346866	chr4:7346866:C:T	4.44553e-09	-1.61315	-1.29868	2.06691e-06	-1.68893	-1.23238
7346883	chr4:7346883:T:C	4.11044e-09	-1.6132	-1.37699	1.80954e-06	-1.67764	-1.37665
7347002	chr4:7347002:A:G	2.29255e-08	-1.53805e-10	-1.27148	1.05054e-05	-1.53805e-10	-1.29548
7347207	chr4:7347207:C:T	2.06024e-08	-1.53805e-10	-1.37832	9.69082e-06	-1.53805e-10	-1.37619
7347315	chr4:7347315:A:G	1.60363e-07	-1.53805e-10	0.673713	8.96774e-05	-1.53805e-10	0.84885
7347649	chr4:7347649:A:G	4.07512e-08	-1.53805e-10	-0.696243	1.95231e-05	-1.53805e-10	-0.675769
7347674	chr4:7347674:G:A	2.37611e-08	-1.53805e-10	-1.23568	1.15086e-05	-1.53805e-10	-1.20427
7347785	chr4:7347785:A:G	2.13916e-08	-1.53805e-10	-1.34073	9.89161e-06	-1.53805e-10	-1.35568
7348028	chr4:7348028:C:T	2.07529e-08	-1.53805e-10	-1.37104	9.78544e-06	-1.53805e-10	-1.36647
7348096	chr4:7348096:GTTAA:G	7.23655e-09	-1.44262	-0.981961	3.06982e-06	-1.48521	-1.04054
7348573	chr4:7348573:T:C	1.04551e-07	-1.53805e-10	0.245948	5.7885e-05	-1.53805e-10	0.41109
7348751	chr4:7348751:C:T	4.27851e-08	-1.53805e-10	-0.647538	1.87376e-05	-1.53805e-10	-0.716836
7348768	chr4:7348768:G:A	4.03332e-08	-1.53805e-10	-0.706551	1.77286e-05	-1.53805e-10	-0.772186
7348950	chr4:7348950:G:A	6.09253e-09	-1.69561	-0.90105	2.91402e-06	-1.72032	-0.857521
7348991	chr4:7348991:A:G	1.91356e-07	-1.53805e-10	0.850407	0.000107898	-1.53805e-10	1.03382
7349129	chr4:7349129:C:A	4.06935e-09	-1.65279	-1.34746	1.88535e-06	-1.71106	-1.3022
7349329	chr4:7349329:G:C	1.67844e-07	-1.53805e-10	0.719306	9.39436e-05	-1.53805e-10	0.895326
7349362	chr4:7349362:G:T	1.63003e-08	-1.61254	-3.69205e-10	7.45027e-06	-1.63912	-3.69205e-10
7349432	chr4:7349432:G:C	3.8899e-09	-1.6677	-1.37764	1.96484e-06	-1.60314	-1.36882
7349470	chr4:7349470:C:T	2.5618e-08	-1.53805e-10	-1.16043	1.18348e-05	-1.53805e-10	-1.17632
7349566	chr4:7349566:G:A	1.04304e-07	1.24349	-0.999911	4.16026e-05	1.01129	-0.93049
7350208	chr4:7350208:C:T	2.0699e-08	-1.53805e-10	-1.37364	9.82256e-06	-1.53805e-10	-1.36269
7350285	chr4:7350285:G:A	8.08716e-08	-1.53805e-10	-0.0108645	4.50808e-05	-1.53805e-10	0.161088
7350750	chr4:7350750:T:C	2.08076e-07	0.163237	0.770939	0.000124027	-0.000111466	1.17324
7350849	chr4:7350849:G:T	2.05997e-08	-1.53805e-10	-1.37845	9.68711e-06	-1.53805e-10	-1.37657
7350905	chr4:7350905:C:A	1.29532e-07	-0.734434	1.19464	8.89587e-05	-0.823091	1.6639
7350959	chr4:7350959:A:G	1.07237e-08	-1.06912	-0.962147	7.10502e-06	-0.95814	-0.728426
7351723	chr4:7351723:A:G	3.29019e-08	-1.53805e-10	-0.910196	1.48226e-05	-1.53805e-10	-0.951215
7352497	chr4:7352497:G:A	5.37449e-09	-1.60651	-1.11556	2.03802e-06	-1.69558	-1.23981
7352614	chr4:7352614:T:C	6.43994e-08	-0.87801	0.639388	2.82235e-05	-0.915453	0.608238
7352646	chr4:7352646:G:A	3.78203e-08	-1.53805e-10	-0.770882	1.70169e-05	-1.53805e-10	-0.813162
7352656	chr4:7352656:C:T	3.69682e-08	-1.53805e-10	-0.79367	1.66475e-05	-1.53805e-10	-0.835111
7352801	chr4:7352801:G:A	2.15249e-08	-1.53805e-10	-1.33452	1.02718e-05	-1.53805e-10	-1.31796
7352998	chr4:7352998:T:C	3.92577e-08	-1.05067	0.317094	1.75158e-05	-1.08126	0.296999
7353015	chr4:7353015:G:A	3.09992e-08	-1.53805e-10	-0.969766	1.39635e-05	-1.53805e-10	-1.01092
7353046	chr4:7353046:A:G	3.26698e-08	-1.53805e-10	-0.917276	1.46762e-05	-1.53805e-10	-0.961143
7353225	chr4:7353225:A:G	4.51348e-09	-1.70645	-1.19021	2.34705e-06	-1.62343	-1.17078
7353312	chr4:7353312:A:G	4.09858e-08	-0.995452	0.304952	1.82795e-05	-1.0255	0.283912
7353943	chr4:7353943:C:T	3.47377e-08	-1.53805e-10	-0.855901	1.57116e-05	-1.53805e-10	-0.892967
7354000	chr4:7354000:A:G	3.3027e-08	-0.206856	-0.699545	1.44895e-05	-0.282868	-0.691079
7354060	chr4:7354060:C:T	4.96861e-09	-1.67379	-1.1268	2.23588e-06	-1.61986	-1.22287
7354552	chr4:7354552:C:T	3.35236e-08	-1.53805e-10	-0.891477	1.53314e-05	-1.53805e-10	-0.917462
7354829	chr4:7354829:A:G	3.14111e-08	-0.956567	-3.69205e-10	1.30976e-05	-1.07494	-3.69205e-10
7354960	chr4:7354960:C:A	8.85029e-09	-1.50689	-0.716388	4.10032e-06	-1.31461	-0.921692
7355009	chr4:7355009:A:G	3.27335e-08	-0.947788	0.0324605	1.43809e-05	-1.06325	0.0817859
7355167	chr4:7355167:C:T	3.03531e-08	-1.53805e-10	-0.990828	1.36928e-05	-1.53805e-10	-1.0305
7355278	chr4:7355278:C:T	2.55658e-08	-1.53805e-10	-1.16247	1.16259e-05	-1.53805e-10	-1.19413
7355321	chr4:7355321:C:G	2.07996e-08	-1.53805e-10	-1.36879	9.93134e-06	-1.53805e-10	-1.35167
7355597	chr4:7355597:C:T	1.77979e-07	-1.53805e-10	0.777937	7.77548e-05	-1.53805e-10	0.706192
7355882	chr4:7355882:G:C	1.46296e-08	-1.63502	-0.0856622	7.73138e-06	-1.49773	-0.104349
7355912	chr4:7355912:G:A	2.43131e-08	-1.53805e-10	-1.21271	1.09448e-05	-1.53805e-10	-1.25451
7356382	chr4:7356382:T:C	2.33092e-08	-1.53805e-10	-1.25488	1.13467e-05	-1.53805e-10	-1.21844
7356469	chr4:7356469:A:C	3.24613e-08	-1.53805e-10	-0.923677	1.45836e-05	-1.53805e-10	-0.967473
7356674	chr4:7356674:T:A	4.23839e-09	-1.65588	-1.30366	1.76618e-06	-1.71828	-1.36027
7356721	chr4:7356721:C:T	2.21219e-08	-1.53805e-10	-1.30716	1.06734e-05	-1.53805e-10	-1.27961
7357030	chr4:7357030:T:C	2.97894e-08	-1.00957	-3.69205e-10	1.24235e-05	-1.12777	-3.69205e-10
7357211	chr4:7357211:G:A	1.47284e-06	-1.53805e-10	2.89122	0.000525547	-1.53805e-10	2.61707
7357327	chr4:7357327:C:T	3.44627e-08	-1.53805e-10	-0.863849	1.52131e-05	-1.53805e-10	-0.925214
7357379	chr4:7357379:T:A	7.778e-09	-1.71932	-0.633105	4.73066e-06	-1.67505	-0.41825
7357405	chr4:7357405:T:C	2.12536e-08	-1.53805e-10	-1.3472	1.01343e-05	-1.53805e-10	-1.33144
7357624	chr4:7357624:G:A	4.76622e-08	-0.539588	-3.69205e-10	1.96057e-05	-0.671549	-3.69205e-10
7357849	chr4:7357849:G:A	3.40346e-08	-1.53805e-10	-0.87635	1.52803e-05	-1.53805e-10	-0.920805
7357928	chr4:7357928:C:A	2.17473e-08	-1.53805e-10	-1.32424	1.05825e-05	-1.53805e-10	-1.28817
7358041	chr4:7358041:C:T	2.24859e-08	-1.53805e-10	-1.29084	1.01229e-05	-1.53805e-10	-1.33256
7358114	chr4:7358114:C:T	2.09089e-08	-1.53805e-10	-1.36355	9.68079e-06	-1.53805e-10	-1.37722
7358239	chr4:7358239:T:C	5.98055e-09	-1.32856	-1.28665	3.8862e-06	-0.996359	-1.29358
7358357	chr4:7358357:C:G	4.07716e-08	-1.53805e-10	-0.695743	1.76321e-05	-1.53805e-10	-0.777649
7358663	chr4:7358663:A:G	2.20695e-08	-1.53805e-10	-1.30953	9.98014e-06	-1.53805e-10	-1.34677
7359253	chr4:7359253:G:A	2.29299e-08	-1.29761	0.0263235	9.55623e-06	-1.34123	-0.0489461
7359282	chr4:7359282:C:T	2.08511e-08	-1.53805e-10	-1.36632	9.81898e-06	-1.53805e-10	-1.36305
7359327	chr4:7359327:A:T	1.52372e-08	-0.930494	-0.749493	9.56877e-06	-0.560274	-0.82859
7359597	chr4:7359597:C:T	4.41023e-09	-1.72275	-1.19705	1.98611e-06	-1.72277	-1.23842
7359617	chr4:7359617:G:A	2.15386e-08	-1.53805e-10	-1.33388	1.02896e-05	-1.53805e-10	-1.31624
7359624	chr4:7359624:G:A	2.21216e-08	-1.53805e-10	-1.30717	1.07624e-05	-1.53805e-10	-1.27131
7359720	chr4:7359720:C:T	1.75971e-08	-1.05849	-0.4775	1.39537e-05	-0.896302	-0.115319
7359817	chr4:7359817:G:A	2.06203e-08	-1.53805e-10	-1.37745	9.75769e-06	-1.53805e-10	-1.36931
7360119	chr4:7360119:T:A	8.33051e-09	-1.59769	-0.686114	4.35705e-06	-1.59651	-0.579059
7360157	chr4:7360157:C:T	2.61385e-08	-0.825304	-0.315014	1.80373e-05	-0.362355	-0.392574
7360311	chr4:7360311:A:G	2.27771e-08	-1.53805e-10	-1.27797	1.0359e-05	-1.53805e-10	-1.30951
7360327	chr4:7360327:C:T	1.61448e-08	-1.56058	-0.0615531	8.15964e-06	-1.64791	0.0997384
7360461	chr4:7360461:G:A	2.05996e-08	-1.53805e-10	-1.37845	9.76022e-06	-1.53805e-10	-1.36905
7360796	chr4:7360796:C:G	2.12767e-08	-1.53805e-10	-1.34612	9.87071e-06	-1.53805e-10	-1.3578
7360920	chr4:7360920:C:T	4.23151e-09	-1.66277	-1.2984	2.04929e-06	-1.58325	-1.34662
7361010	chr4:7361010:A:G	4.43196e-08	-0.6123	-3.69205e-10	1.83412e-05	-0.738216	-3.69205e-10
7361307	chr4:7361307:C:T	5.18547e-09	-1.51206	-1.24581	2.65469e-06	-1.33428	-1.33676
7361326	chr4:7361326:G:T	7.49836e-08	-1.67471	1.58826	1.92637e-05	-1.70817	1.01902
7361476	chr4:7361476:G:A	2.39672e-08	-1.53805e-10	-1.22704	1.08501e-05	-1.53805e-10	-1.2632
7361604	chr4:7361604:G:A	6.86687e-08	-1.53805e-10	-0.174433	3.67298e-05	-1.53805e-10	-0.0437787
7361777	chr4:7361777:A:C	2.06121e-08	-1.53805e-10	-1.37785	9.69477e-06	-1.53805e-10	-1.37578
7362216	chr4:7362216:C:G	2.08346e-08	-1.53805e-10	-1.36711	9.82031e-06	-1.53805e-10	-1.36292
7362225	chr4:7362225:G:A	4.33749e-08	-1.33886	0.705018	1.27589e-05	-1.26349	0.162352
7362523	chr4:7362523:C:T	6.5097e-08	-1.53805e-10	-0.227849	2.5237e-05	-1.53805e-10	-0.419058
7362704	chr4:7362704:C:T	2.16014e-07	-0.600519	1.57213	5.50477e-05	-0.822272	1.1831
7362732	chr4:7362732:C:A	2.30563e-07	1.0368	-3.69205e-10	0.000120692	1.14588	-3.69205e-10
7362847	chr4:7362847:T:C	4.6357e-09	-1.5113	-1.35864	2.30804e-06	-1.43255	-1.37842
7363380	chr4:7363380:C:T	6.17586e-09	-1.50845	-1.07463	2.90507e-06	-1.55617	-1.02474
7363394	chr4:7363394:A:T	4.8188e-09	-1.61117	-1.22003	1.85116e-06	-1.71091	-1.32065
7364044	chr4:7364044:G:A	3.41965e-08	-1.53805e-10	-0.871604	1.54617e-05	-1.53805e-10	-0.909002
7364139	chr4:7364139:C:T	3.09242e-08	-1.53805e-10	-0.972188	1.36503e-05	-1.53805e-10	-1.03361
7364349	chr4:7364349:C:T	9.40735e-08	-1.53805e-10	0.140349	3.53906e-05	-1.53805e-10	-0.0809232
7364456	chr4:7364456:G:A	3.41463e-08	-1.53805e-10	-0.873072	1.50024e-05	-1.53805e-10	-0.939158
7364503	chr4:7364503:A:G	2.09634e-08	-1.53805e-10	-1.36095	9.73468e-06	-1.53805e-10	-1.37167
7364806	chr4:7364806:C:T	6.04749e-09	-1.53012	-1.07396	2.87424e-06	-1.57252	-1.01906
7365137	chr4:7365137:A:G	2.12651e-08	-1.53805e-10	-1.34666	9.81301e-06	-1.53805e-10	-1.36366
7365220	chr4:7365220:G:A	5.80351e-09	-1.40859	-1.23667	2.79447e-06	-1.51571	-1.10402
7365345	chr4:7365345:A:G	2.06269e-08	-1.53805e-10	-1.37713	9.66879e-06	-1.53805e-10	-1.37846
7365351	chr4:7365351:G:A	6.92985e-08	-0.958772	0.793469	1.76572e-05	-0.781183	0.00496075
7365515	chr4:7365515:T:A	2.19182e-08	-1.53805e-10	-1.31641	1.01091e-05	-1.53805e-10	-1.33393
7365584	chr4:7365584:CAG:C	1.54222e-08	-1.66792	-3.69205e-10	7.1084e-06	-1.68609	-3.69205e-10
7366284	chr4:7366284:T:A	1.09771e-07	-1.53805e-10	0.294667	4.67004e-05	-1.53805e-10	0.196385
7366293	chr4:7366293:T:C	2.24701e-08	-1.53805e-10	-1.29154	1.0206e-05	-1.53805e-10	-1.32439
7366337	chr4:7366337:T:C	2.10195e-08	-1.46443	0.106159	7.89035e-06	-1.4894	-0.0923271
7366782	chr4:7366782:C:T	2.07849e-08	-1.53805e-10	-1.3695	9.67036e-06	-1.53805e-10	-1.3783
7366787	chr4:7366787:C:T	1.82961e-08	-1.49704	-3.69205e-10	1.40943e-05	-1.0016	-3.69205e-10
7366912	chr4:7366912:G:A	3.01827e-08	-1.53805e-10	-0.996457	1.3204e-05	-1.53805e-10	-1.06685
7367298	chr4:7367298:C:T	2.27132e-08	0.0460342	-1.32682	1.13087e-05	0.127837	-1.34964
7367487	chr4:7367487:A:G	2.06235e-08	-1.53805e-10	-1.3773	9.67021e-06	-1.53805e-10	-1.37832
7367636	chr4:7367636:C:T	6.94286e-08	1.1811	-1.34453	4.30829e-05	1.38429	-1.26853
7367882	chr4:7367882:A:G	2.07145e-08	-1.53805e-10	-1.37289	9.68169e-06	-1.53805e-10	-1.37713
7367999	chr4:7367999:G:A	6.78722e-08	-1.53805e-10	-0.1861	2.58004e-05	-1.53805e-10	-0.39698
7368617	chr4:7368617:C:G	2.26682e-08	-1.53805e-10	-1.28276	1.0955e-05	-1.53805e-10	-1.25357
7369203	chr4:7369203:C:T	2.07682e-08	-1.53805e-10	-1.37031	9.66972e-06	-1.53805e-10	-1.37837
7369469	chr4:7369469:C:T	1.01216e-08	-1.14811	-0.940944	5.42239e-06	-0.908849	-1.04798
7369676	chr4:7369676:C:T	5.85733e-09	-1.45922	-1.17681	2.27447e-06	-1.58072	-1.2449
7369783	chr4:7369783:C:T	8.45831e-08	-1.53805e-10	0.034007	4.02563e-05	-1.53805e-10	0.0478973
7370076	chr4:7370076:C:A	1.80648e-08	-1.55709	0.0473246	7.34308e-06	-1.65767	0.00406345
7370223	chr4:7370223:G:C	4.62411e-09	-1.68255	-1.18989	2.01619e-06	-1.67996	-1.2662
7370313	chr4:7370313:G:A	6.742e-09	-1.16402	-1.33135	3.34672e-06	-1.26824	-1.17114
7370758	chr4:7370758:G:A	1.61386e-07	-1.53805e-10	0.68007	6.23409e-05	-1.53805e-10	0.48525
7370778	chr4:7370778:A:G	1.11227e-08	-1.59663	-0.398109	4.62274e-06	-1.67154	-0.44484
7370860	chr4:7370860:A:T	4.63879e-09	-1.56714	-1.30213	2.16961e-06	-1.58757	-1.28525
7371079	chr4:7371079:C:T	5.96909e-09	-1.34423	-1.2729	3.16195e-06	-1.42865	-1.06753
7371306	chr4:7371306:T:G	7.23466e-08	-1.53805e-10	-0.122259	3.20173e-05	-1.53805e-10	-0.181093
7372048	chr4:7372048:G:C	4.13195e-09	-1.70278	-1.2822	1.8429e-06	-1.72252	-1.3135
7372221	chr4:7372221:A:G	1.4695e-08	-1.68999	-0.0262238	6.17133e-06	-1.70748	-0.119969
7372359	chr4:7372359:G:T	1.71429e-08	-1.72097	0.158826	7.50223e-06	-1.72274	0.0905712
7372441	chr4:7372441:G:C	6.91018e-08	-1.53805e-10	-0.168146	3.79949e-05	-1.53805e-10	-0.00991706
7372447	chr4:7372447:C:T	3.71029e-08	-1.53805e-10	-0.790033	1.51069e-05	-1.53805e-10	-0.93222
7372452	chr4:7372452:A:G	5.17767e-09	-1.53898	-1.22039	2.17406e-06	-1.63378	-1.23699
7372476	chr4:7372476:T:C	5.07182e-09	-1.53744	-1.24259	2.14111e-06	-1.63316	-1.25289
7372493	chr4:7372493:A:G	5.27399e-09	-1.53551	-1.20543	2.22255e-06	-1.63181	-1.21691
7372581	chr4:7372581:T:G	5.22843e-09	-1.37165	-1.37797	2.34482e-06	-1.48434	-1.31082
7372600	chr4:7372600:G:A	2.05994e-08	-1.53805e-10	-1.37847	9.68599e-06	-1.53805e-10	-1.37669
7372706	chr4:7372706:C:T	4.05668e-09	-1.64817	-1.35519	1.7813e-06	-1.70121	-1.36881
7372829	chr4:7372829:C:T	2.05164e-08	-1.69936	0.316858	7.84082e-06	-1.72184	0.133817
7373059	chr4:7373059:G:A	2.227e-08	-1.53805e-10	-1.30049	1.03228e-05	-1.53805e-10	-1.31301
7373107	chr4:7373107:G:A	5.48667e-09	-1.34066	-1.36075	2.78321e-06	-1.30541	-1.31835
7373267	chr4:7373267:C:G	8.19692e-09	-1.71047	-0.589498	3.76256e-06	-1.71847	-0.603802
7373289	chr4:7373289:C:T	7.51277e-09	-1.71888	-0.66824	3.44693e-06	-1.72247	-0.687413
7373332	chr4:7373332:T:C	2.77095e-08	-1.53805e-10	-1.08195	1.16798e-05	-1.53805e-10	-1.1895
7373388	chr4:7373388:A:C	8.46459e-09	-1.55955	-0.708286	3.47453e-06	-1.64977	-0.752142
7373595	chr4:7373595:T:C	7.66267e-09	-1.56082	-0.806546	3.35368e-06	-1.60436	-0.832947
7373600	chr4:7373600:C:G	1.66172e-08	-1.59329	-3.69205e-10	7.50727e-06	-1.6315	-3.69205e-10
7373643	chr4:7373643:T:C	1.09521e-08	-1.47466	-0.535533	4.67561e-06	-1.52767	-0.57734
7373727	chr4:7373727:A:G	7.6633e-09	-1.61758	-0.749703	3.38365e-06	-1.65087	-0.777548
7373768	chr4:7373768:AG:A	2.07313e-08	-1.53805e-10	-1.37208	9.80229e-06	-1.53805e-10	-1.36475
7373911	chr4:7373911:A:G	8.05993e-09	-1.54021	-0.776616	3.52019e-06	-1.58489	-0.803964
7373916	chr4:7373916:G:A	1.43702e-08	-1.7156	-0.0229729	6.52102e-06	-1.70576	-0.0665768
7373995	chr4:7373995:A:G	7.36205e-09	-1.6055	-0.801892	3.25457e-06	-1.64136	-0.825949
7374257	chr4:7374257:G:A	3.60182e-08	-1.72275	0.90305	1.5787e-05	-1.71985	0.83167
7374281	chr4:7374281:T:G	7.55808e-09	-1.59003	-0.791082	3.3265e-06	-1.62751	-0.817937
7374338	chr4:7374338:C:A	1.92338e-07	0.855527	-3.69205e-10	4.29008e-05	0.111522	-3.69205e-10
7374470	chr4:7374470:G:A	6.29428e-08	-1.53805e-10	-0.261501	2.79423e-05	-1.53805e-10	-0.317227
7374524	chr4:7374524:C:T	6.66492e-08	-1.53805e-10	-0.204284	3.49124e-05	-1.53805e-10	-0.0945259
7374665	chr4:7374665:G:C	7.409e-09	-1.59788	-0.803151	3.266e-06	-1.63416	-0.829644
7374777	chr4:7374777:T:C	3.7714e-08	-1.72182	0.948121	1.62267e-05	-1.72203	0.861313
7374864	chr4:7374864:T:C	4.2312e-08	-1.72113	1.06248	1.79457e-05	-1.72242	0.962402
7374895	chr4:7374895:G:A	1.51597e-08	-1.68509	-3.69205e-10	6.98739e-06	-1.70326	-3.69205e-10
7374967	chr4:7374967:T:C	2.82112e-08	-1.72007	0.656058	1.21351e-05	-1.72273	0.571462
7375085	chr4:7375085:A:G	3.21851e-08	-1.53805e-10	-0.932223	1.45108e-05	-1.53805e-10	-0.972476
7375145	chr4:7375145:T:A	1.83728e-08	-1.72205	0.229192	8.18634e-06	-1.71758	0.172676
7375550	chr4:7375550:G:A	1.69896e-08	-1.72026	0.149129	7.59932e-06	-1.71362	0.0943104
7375552	chr4:7375552:G:A	1.59897e-08	-1.72019	0.0884067	7.17611e-06	-1.71356	0.0369479
7375560	chr4:7375560:A:G	1.31288e-08	-1.71959	-0.109331	5.8892e-06	-1.71249	-0.161762
7375573	chr4:7375573:T:C	1.48101e-08	-1.70842	-3.69205e-10	6.86478e-06	-1.72096	-3.69205e-10
7376031	chr4:7376031:A:C	3.1245e-08	-1.71028	0.748416	1.31684e-05	-1.71997	0.650421
7376249	chr4:7376249:G:A	1.49839e-08	-1.69675	-3.69205e-10	6.93636e-06	-1.71059	-3.69205e-10
7376296	chr4:7376296:G:A	2.11607e-08	-1.53805e-10	-1.35158	9.97953e-06	-1.53805e-10	-1.34683
7376392	chr4:7376392:C:T	2.12335e-08	-1.70713	0.358981	1.31305e-05	-1.69192	0.619489
7376394	chr4:7376394:G:T	2.12874e-08	-1.70831	0.362701	1.31586e-05	-1.69363	0.62334
7376461	chr4:7376461:C:G	4.36152e-08	-1.53805e-10	-0.628321	2.13875e-05	-1.53805e-10	-0.584561
7376471	chr4:7376471:G:A	6.75924e-08	-1.71102	1.52079	1.91703e-05	-1.71938	1.02537
7376527	chr4:7376527:A:C	1.6467e-08	-1.60237	-3.69205e-10	7.51597e-06	-1.63034	-3.69205e-10
7376533	chr4:7376533:C:T	5.56774e-08	-0.384152	-3.69205e-10	2.909e-05	-0.276975	-3.69205e-10
7376571	chr4:7376571:T:C	2.30099e-08	-1.6904	0.422601	1.42428e-05	-1.67463	0.683516
7376599	chr4:7376599:A:G	2.0754e-08	-1.53805e-10	-1.37099	9.71121e-06	-1.53805e-10	-1.37409
7376670	chr4:7376670:C:T	2.10693e-08	-1.69813	0.342217	1.29684e-05	-1.68434	0.599489
7376985	chr4:7376985:G:A	6.6185e-08	-1.70387	1.4926	2.76557e-05	-1.71653	1.38899
7377117	chr4:7377117:A:G	2.49362e-08	-1.71637	0.528966	1.55854e-05	-1.70572	0.804681
7377124	chr4:7377124:T:C	3.78124e-08	-1.71628	0.945194	1.60093e-05	-1.72228	0.848081
7377272	chr4:7377272:G:C	3.33236e-07	-1.71183	3.11695	0.000180401	-1.7202	3.26801
7377397	chr4:7377397:G:A	2.16696e-08	-1.53805e-10	-1.32782	1.02545e-05	-1.53805e-10	-1.31965
7377505	chr4:7377505:A:G	8.42339e-08	-1.53805e-10	0.0298702	4.04071e-05	-1.53805e-10	0.0516378
7377748	chr4:7377748:G:A	1.54802e-08	-1.66416	-3.69205e-10	7.10502e-06	-1.68657	-3.69205e-10
7377778	chr4:7377778:C:A	3.83205e-09	-1.69372	-1.3666	2.00471e-06	-1.69653	-1.25534
7378085	chr4:7378085:A:G	3.439e-07	1.43662	-3.69205e-10	0.0001859	1.57784	-3.69205e-10
7378191	chr4:7378191:G:C	1.51289e-08	-1.68712	-3.69205e-10	6.98242e-06	-1.70397	-3.69205e-10
7378206	chr4:7378206:C:T	3.13856e-08	-1.6443	0.686918	2.08117e-05	-1.6214	1.00955
7378214	chr4:7378214:A:G	3.37603e-08	-1.69347	0.80903	2.20373e-05	-1.67804	1.12341
7378312	chr4:7378312:C:T	3.52162e-08	-1.69464	0.852422	2.3114e-05	-1.67942	1.17249
7378398	chr4:7378398:CAT:C	5.98261e-08	-1.53805e-10	-0.312285	2.58546e-05	-1.53805e-10	-0.394878
7378576	chr4:7378576:T:C	8.54283e-08	-1.1263	1.17025	6.2987e-05	-1.05585	1.55141
7378993	chr4:7378993:T:C	4.21642e-09	-1.67876	-1.28598	1.91603e-06	-1.69439	-1.30272
7379081	chr4:7379081:T:C	1.67296e-08	-1.4915	-0.0950442	9.99443e-06	-1.32417	-0.021166
7379673	chr4:7379673:A:G	3.44971e-08	-1.53805e-10	-0.862851	1.51972e-05	-1.53805e-10	-0.926254
7379704	chr4:7379704:G:A	1.61279e-08	-1.34108	-0.282094	5.91399e-06	-1.48805	-0.381993
7379978	chr4:7379978:G:A	2.10669e-08	-1.53805e-10	-1.35602	9.83468e-06	-1.53805e-10	-1.36145
7380471	chr4:7380471:GAATTCA:G	1.22202e-08	-0.780784	-1.11986	3.78764e-06	-1.34583	-0.969796
7380813	chr4:7380813:C:T	1.66314e-08	-1.59244	-3.69205e-10	6.86662e-06	-1.7207	-3.69205e-10
7380849	chr4:7380849:G:A	1.48529e-08	-1.70553	-3.69205e-10	6.911e-06	-1.71425	-3.69205e-10
7380859	chr4:7380859:G:A	2.11264e-08	-1.53805e-10	-1.35321	9.77658e-06	-1.53805e-10	-1.36738
7380935	chr4:7380935:A:G	2.06536e-08	-1.53805e-10	-1.37584	9.67163e-06	-1.53805e-10	-1.37817
7380938	chr4:7380938:T:C	4.88384e-08	-1.53805e-10	-0.51521	2.05773e-05	-1.53805e-10	-0.623181
7380954	chr4:7380954:T:C	2.30779e-08	-1.53805e-10	-1.26485	1.04238e-05	-1.53805e-10	-1.30328
7380987	chr4:7380987:C:T	4.28151e-08	-1.53805e-10	-0.646836	1.86423e-05	-1.53805e-10	-0.721934
7381325	chr4:7381325:G:C	4.45074e-09	-1.68982	-1.22083	2.04503e-06	-1.72181	-1.21014
7381419	chr4:7381419:C:G	2.13243e-08	-1.34388	-3.69205e-10	9.37745e-06	-1.40906	-3.69205e-10
7381644	chr4:7381644:CCTT:C	4.76833e-09	-1.53668	-1.30506	2.14335e-06	-1.58665	-1.29835
7381668	chr4:7381668:G:A	1.90524e-08	-0.893308	-0.563226	7.61951e-06	-0.647536	-0.96912
7381739	chr4:7381739:C:T	7.61562e-09	-1.18414	-1.18939	3.68464e-06	-1.19003	-1.15316
7381977	chr4:7381977:C:T	5.07619e-09	-1.56861	-1.21055	2.30138e-06	-1.69321	-1.12065
7382123	chr4:7382123:G:A	5.12289e-09	-1.67765	-1.09236	2.55402e-06	-1.64948	-1.06022
7382265	chr4:7382265:T:C	2.18436e-08	-1.53805e-10	-1.31982	1.03399e-05	-1.53805e-10	-1.31135
7382492	chr4:7382492:T:C	1.62587e-07	1.31402	-0.626536	6.5175e-05	1.24716	-0.717455
7382511	chr4:7382511:G:A	1.25069e-08	-0.587113	-1.29033	6.63637e-06	-0.433375	-1.32143
7382869	chr4:7382869:C:T	3.94035e-09	-1.69566	-1.3368	1.85657e-06	-1.69049	-1.33815
7383066	chr4:7383066:G:A	1.59804e-08	-1.63237	-3.69205e-10	7.24936e-06	-1.66645	-3.69205e-10
7383338	chr4:7383338:C:A	1.47529e-08	-0.793952	-0.918336	7.90908e-06	-0.652582	-0.926775
7383413	chr4:7383413:C:T	7.10654e-08	0.451543	-0.591669	3.16652e-05	0.707811	-0.899963
7383539	chr4:7383539:A:G	1.58221e-08	-1.64232	-3.69205e-10	7.55345e-06	-1.62536	-3.69205e-10
7383649	chr4:7383649:C:T	2.07326e-08	-1.53805e-10	-1.37202	9.78857e-06	-1.53805e-10	-1.36615
7383815	chr4:7383815:G:A	1.56011e-08	-1.65639	-3.69205e-10	7.1203e-06	-1.68442	-3.69205e-10
7383900	chr4:7383900:C:A	5.26315e-08	-1.53805e-10	-0.440412	2.79541e-05	-1.53805e-10	-0.316805
7384198	chr4:7384198:C:T	1.08011e-07	-1.7185	1.997	3.74163e-05	-1.71683	1.69157
7384206	chr4:7384206:G:T	9.21705e-09	-1.53452	-0.648151	3.4866e-06	-1.5371	-0.861345
7384228	chr4:7384228:C:T	1.36814e-08	-0.690283	-1.0974	7.79759e-06	-0.445645	-1.14791
7384296	chr4:7384296:C:T	5.80648e-09	-1.3782	-1.26655	2.5455e-06	-1.37955	-1.33349
7384443	chr4:7384443:A:C	5.32971e-09	-1.45805	-1.27238	2.34925e-06	-1.45864	-1.33463
7384452	chr4:7384452:C:T	4.52062e-08	0.377021	-0.969514	2.30587e-05	0.641309	-1.15063
7384460	chr4:7384460:G:A	2.33556e-08	-1.53805e-10	-1.25289	1.06965e-05	-1.53805e-10	-1.27745
7384498	chr4:7384498:A:G	9.4523e-09	-1.41548	-0.74199	3.60033e-06	-1.42093	-0.945414
7384503	chr4:7384503:C:T	4.6748e-09	-1.55879	-1.30275	2.20531e-06	-1.54897	-1.30754
7384510	chr4:7384510:G:A	2.06054e-08	-1.53805e-10	-1.37817	9.67857e-06	-1.53805e-10	-1.37745
7384759	chr4:7384759:C:T	3.54075e-08	-1.61914	0.782335	1.16284e-05	-1.58788	0.393958
7384760	chr4:7384760:G:A	9.26717e-08	-1.53805e-10	0.125336	3.97774e-05	-1.53805e-10	0.0359316
7385001	chr4:7385001:G:C	2.06199e-08	-1.53805e-10	-1.37747	9.67154e-06	-1.53805e-10	-1.37818
7385149	chr4:7385149:G:A	8.23477e-09	-1.49446	-0.800901	3.20449e-06	-1.49498	-0.987833
7385544	chr4:7385544:A:G	1.58714e-08	-0.300432	-1.33878	9.36033e-06	-0.0725498	-1.33834
7385613	chr4:7385613:G:A	2.86722e-08	0.278481	-1.32628	1.68314e-05	0.548579	-1.3727
7385675	chr4:7385675:G:A	2.96199e-08	0.337265	-1.35254	1.77295e-05	0.606292	-1.37843
7385801	chr4:7385801:C:G	2.83923e-08	-0.386549	-0.67106	1.58652e-05	-0.203408	-0.679829
7385848	chr4:7385848:C:T	3.19931e-08	-1.53805e-10	-0.938206	1.54625e-05	-1.53805e-10	-0.908949
7386039	chr4:7386039:C:A	3.85092e-08	0.429392	-1.18222	2.15318e-05	0.700334	-1.27817
7386090	chr4:7386090:C:T	3.78557e-08	-1.71952	0.949575	1.15307e-05	-1.72271	0.520348
7387566	chr4:7387566:C:T	8.92708e-08	0.087947	-3.69205e-10	5.30237e-05	0.323371	-3.69205e-10
7388432	chr4:7388432:T:C	3.19594e-08	0.2855	-1.22476	1.90582e-05	0.56672	-1.26659
7388537	chr4:7388537:C:T	3.50855e-08	-1.53805e-10	-0.845938	1.71131e-05	-1.53805e-10	-0.807527
7388602	chr4:7388602:C:T	1.05914e-08	-1.50801	-0.53567	3.49108e-06	-1.60491	-0.792248
7388688	chr4:7388688:T:C	1.77672e-08	-0.162836	-1.36354	1.07067e-05	0.0842607	-1.36076
7388721	chr4:7388721:C:T	1.80026e-08	-0.151463	-1.36175	1.08454e-05	0.0953155	-1.35894
7388764	chr4:7388764:C:T	1.92175e-08	-1.68554	0.23764	6.50176e-06	-1.6669	-0.108392
7389014	chr4:7389014:T:C	1.4084e-08	-0.676948	-1.08174	9.70967e-06	-0.294313	-1.07993
7389020	chr4:7389020:C:T	1.02525e-08	-0.719828	-1.35638	5.85773e-06	-0.502695	-1.37691
7389044	chr4:7389044:C:T	1.27435e-08	-0.484807	-1.3739	7.63568e-06	-0.250949	-1.36359
7389102	chr4:7389102:G:A	2.08351e-08	-1.53805e-10	-1.36709	9.92785e-06	-1.53805e-10	-1.35202
7389168	chr4:7389168:C:T	1.62935e-08	-1.61296	-3.69205e-10	8.46144e-06	-1.51185	-3.69205e-10
7389305	chr4:7389305:C:T	2.80374e-08	-1.53805e-10	-1.07019	1.22321e-05	-1.53805e-10	-1.1433
7389372	chr4:7389372:C:T	8.18119e-09	-1.65326	-0.648628	3.2564e-06	-1.6279	-0.838842
7389575	chr4:7389575:C:T	3.8963e-09	-1.68238	-1.36132	1.77401e-06	-1.70017	-1.37396
7389798	chr4:7389798:A:G	8.43051e-09	-0.962023	-1.30985	3.27632e-06	-1.18776	-1.27289
7390221	chr4:7390221:A:G	1.43785e-08	-0.36653	-1.37146	8.57502e-06	-0.121358	-1.37716
7390796	chr4:7390796:C:G	4.51065e-09	-1.57223	-1.32506	2.01716e-06	-1.67782	-1.26786
7391238	chr4:7391238:C:T	2.15128e-08	-1.53805e-10	-1.33508	9.88985e-06	-1.53805e-10	-1.35586
7391298	chr4:7391298:C:T	1.06287e-08	-1.43812	-0.602046	3.56483e-06	-1.64852	-0.72773
7391358	chr4:7391358:T:C	1.24524e-08	-0.503421	-1.37839	8.39698e-06	-0.160428	-1.35907
7391401	chr4:7391401:C:T	1.23434e-08	-0.918434	-0.972172	6.28406e-06	-0.62479	-1.18456
7391409	chr4:7391409:T:G	3.43645e-08	0.37333	-1.24003	1.262e-05	0.152487	-1.26457
```
