## Supplementary material for "Characterization of shared and ancestry-specific signals driving complex traits using multi-ancestry fine-mapping": susiex_nc1.cs80.cs

```
CS_ID	SNP	BP	REF_ALLELE	ALT_ALLELE	REF_FRQ	BETA	SE	-LOG10P	CS_PIP	OVRL_PIP
1	chr4:17918188:G:A	17918188	A,A	G,G	1,1	-inf,-inf	inf,inf	5.22892,0.621353	0.0707822	0.0707822
1	chr4:17916195:G:A	17916195	A,A	G,G	1,1	-inf,-inf	inf,inf	5.12753,0.574642	0.0534218	0.0534218
1	chr4:17902031:C:T	17902031	T,T	C,C	1,1	-inf,-inf	inf,inf	4.91944,0.853653	0.0530531	0.0530531
1	chr4:17954590:TG:T	17954590	T,T	TG,TG	1,1	-inf,-inf	inf,inf	4.94025,0.777717	0.0490829	0.0490829
1	chr4:17916158:A:C	17916158	C,C	A,A	1,1	-inf,-inf	inf,inf	5.09328,0.546328	0.0477363	0.0477363
1	chr4:18006609:A:G	18006609	G,G	A,A	1,1	-inf,-inf	inf,inf	4.86586,0.752118	0.0403417	0.0403417
1	chr4:17900056:C:T	17900056	T,T	C,C	1,1	-inf,-inf	inf,inf	4.76635,0.866916	0.0393373	0.0393373
1	chr4:17940937:C:T	17940937	T,T	C,C	1,1	-inf,-inf	inf,inf	4.79609,0.820699	0.0388577	0.0388577
1	chr4:17874112:TCTC:T	17874112	T,T	TCTC,TCTC	1,1	inf,inf	inf,inf	5.05009,0.391586	0.0354094	0.0354094
1	chr4:18023861:G:A	18023861	A,A	G,G	1,1	-inf,-inf	inf,inf	4.90472,0.545048	0.0320854	0.0320854
1	chr4:17917443:C:T	17917443	T,T	C,C	1,1	-inf,-inf	inf,inf	4.79681,0.621293	0.0285928	0.0285928
1	chr4:17996803:C:A	17996803	A,A	C,C	1,1	inf,inf	inf,inf	4.63683,0.807022	0.0272478	0.0272478
1	chr4:17924175:T:C	17924175	C,C	T,T	1,1	-inf,-inf	inf,inf	4.64279,0.65401	0.0217564	0.0217564
1	chr4:18006138:A:C	18006138	C,C	A,A	1,1	inf,inf	inf,inf	4.6018,0.650724	0.0198721	0.0198721
1	chr4:17968640:C:T	17968640	T,T	C,C	1,1	-inf,-inf	inf,inf	4.65437,0.538021	0.0188123	0.0188123
1	chr4:17991787:A:C	17991787	C,C	A,A	1,1	-inf,-inf	inf,inf	4.6691,0.412712	0.0163759	0.0163759
1	chr4:17970749:G:A	17970749	A,A	G,G	1,1	-inf,-inf	inf,inf	4.28917,0.796645	0.0129799	0.0129799
1	chr4:17944809:T:C	17944809	C,C	T,T	1,1	-inf,-inf	inf,inf	4.47569,0.49477	0.0121957	0.0121957
1	chr4:17968075:T:C	17968075	C,C	T,T	1,1	-inf,-inf	inf,inf	4.22245,0.784117	0.0110755	0.0110755
1	chr4:17693293:A:G	17693293	G,G	A,A	1,1	inf,-inf	inf,inf	4.41533,0.256597	0.00803631	0.00803631
1	chr4:17796711:G:A	17796711	A,A	G,G	1,1	-inf,-inf	inf,inf	3.5597,1.15604	0.00521344	0.00521344
1	chr4:17692502:T:C	17692502	C,C	T,T	1,1	inf,inf	inf,inf	4.22391,0.0133611	0.00460061	0.00460061
1	chr4:17692600:A:G	17692600	G,G	A,A	1,1	inf,inf	inf,inf	4.13587,0.0137305	0.00383153	0.00383153
1	chr4:17693320:A:G	17693320	G,G	A,A	1,1	inf,-inf	inf,inf	4.05646,0.260894	0.00382701	0.00382701
1	chr4:17695386:G:A	17695386	A,A	G,G	1,1	inf,-inf	inf,inf	4.01027,0.345283	0.0038212	0.0038212
1	chr4:17693029:GCAGGC:G	17693029	G,G	GCAGGC,GCAGGC	1,1	inf,inf	inf,inf	4.13411,0.0114602	0.00381673	0.00381673
1	chr4:17691950:G:A	17691950	A,A	G,G	1,1	inf,inf	inf,inf	4.13176,0.00892422	0.0037975	0.0037975
1	chr4:17692132:T:C	17692132	C,C	T,T	1,1	inf,inf	inf,inf	4.07012,0.112668	0.00347144	0.00347144
1	chr4:17691455:A:G	17691455	G,G	A,A	1,1	inf,inf	inf,inf	4.08205,0.000847212	0.00342412	0.00342412
1	chr4:17692244:C:T	17692244	T,T	C,C	1,1	inf,inf	inf,inf	4.07939,0.0179803	0.00340924	0.00340924
1	chr4:17691456:T:C	17691456	C,C	T,T	1,1	inf,-inf	inf,inf	4.0637,0.0066323	0.00329667	0.00329667
1	chr4:17691159:A:G	17691159	G,G	A,A	1,1	inf,inf	inf,inf	4.05952,0.00470962	0.00326795	0.00326795
1	chr4:17690696:A:C	17690696	C,C	A,A	1,1	inf,-inf	inf,inf	4.05631,0.0121534	0.00324779	0.00324779
1	chr4:17694032:T:C	17694032	C,C	T,T	1,1	inf,-inf	inf,inf	4.00192,0.180371	0.00316724	0.00316724
1	chr4:17791246:A:C	17791246	C,C	A,A	1,1	-inf,-inf	inf,inf	3.36275,1.09504	0.00313296	0.00313296
1	chr4:17694799:A:G	17694799	G,G	A,A	1,1	inf,-inf	inf,inf	3.94332,0.142015	0.00272204	0.00272204
1	chr4:17690799:C:G	17690799	G,G	C,C	1,1	inf,inf	inf,inf	3.94932,0.094253	0.00267375	0.00267375
1	chr4:17695594:T:C	17695594	C,C	T,T	1,1	inf,-inf	inf,inf	3.93816,0.121699	0.00265577	0.00265577
1	chr4:17686959:G:A	17686959	A,A	G,G	1,1	-inf,inf	inf,inf	3.85924,0.275643	0.00258329	0.00258329
1	chr4:17691240:C:T	17691240	T,T	C,C	1,1	-inf,inf	inf,inf	3.91437,0.0930191	0.00248542	0.00248542
1	chr4:17694099:G:A	17694099	A,A	G,G	1,1	inf,-inf	inf,inf	3.90935,0.0925158	0.00245904	0.00245904
1	chr4:17693830:A:G	17693830	G,G	A,A	1,1	inf,-inf	inf,inf	3.87811,0.172764	0.00243546	0.00243546
1	chr4:17695243:C:G	17695243	G,G	C,C	1,1	inf,-inf	inf,inf	3.88163,0.132018	0.00237884	0.00237884
1	chr4:17696632:C:T	17696632	T,T	C,C	1,1	inf,-inf	inf,inf	3.87909,0.125535	0.00235602	0.00235602
1	chr4:17694657:T:C	17694657	C,C	T,T	1,1	inf,-inf	inf,inf	3.87472,0.130655	0.00234288	0.00234288
1	chr4:17810291:A:C	17810291	C,C	A,A	1,1	-inf,-inf	inf,inf	3.32666,0.965444	0.00233858	0.00233858
1	chr4:17690173:A:G	17690173	G,G	A,A	1,1	inf,-inf	inf,inf	3.8968,0.0137229	0.00233401	0.00233401
1	chr4:17695923:G:T	17695923	T,T	G,G	1,1	inf,-inf	inf,inf	3.86961,0.13208	0.00232051	0.00232051
1	chr4:17698418:G:GAAC	17698418	GAAC,GAAC	G,G	1,1	inf,-inf	inf,inf	3.86654,0.128351	0.00229996	0.00229996
1	chr4:17698167:G:T	17698167	T,T	G,G	1,1	inf,-inf	inf,inf	3.86283,0.121636	0.00227226	0.00227226
1	chr4:17696212:G:C	17696212	C,C	G,G	1,1	inf,-inf	inf,inf	3.85689,0.132396	0.00226074	0.00226074
1	chr4:17697886:A:G	17697886	G,G	A,A	1,1	inf,-inf	inf,inf	3.83808,0.123061	0.00216084	0.00216084
1	chr4:17696064:G:A	17696064	A,A	G,G	1,1	-inf,inf	inf,inf	3.83746,0.0537982	0.00208325	0.00208325
1	chr4:17689543:C:A	17689543	A,A	C,C	1,1	inf,inf	inf,inf	3.82991,0.0561549	0.00205269	0.00205269
1	chr4:17699195:AGAAATTATCCAAACT:A	17699195	A,A	AGAAATTATCCAAACT,AGAAATTATCCAAACT	1,1	inf,-inf	inf,inf	3.80655,0.123092	0.00202456	0.00202456
1	chr4:17697158:G:C	17697158	C,C	G,G	1,1	inf,-inf	inf,inf	3.80407,0.130694	0.00202448	0.00202448
1	chr4:17702326:T:C	17702326	C,C	T,T	1,1	inf,-inf	inf,inf	3.80532,0.106645	0.00199878	0.00199878
1	chr4:17689607:T:C	17689607	C,C	T,T	1,1	inf,inf	inf,inf	3.80932,0.056352	0.00196729	0.00196729
1	chr4:17698553:G:A	17698553	A,A	G,G	1,1	inf,-inf	inf,inf	3.80171,0.0860542	0.00196164	0.00196164
1	chr4:17658784:T:C	17658784	C,C	T,T	1,1	inf,inf	inf,inf	3.3531,0.801544	0.00189022	0.00189022
1	chr4:17699306:A:AAAT	17699306	AAAT,AAAT	A,A	1,1	inf,-inf	inf,inf	3.76725,0.116897	0.00185922	0.00185922
1	chr4:17690026:T:C	17690026	C,C	T,T	1,1	-inf,inf	inf,inf	3.75819,0.141821	0.00185584	0.00185584
1	chr4:17702054:T:C	17702054	C,C	T,T	1,1	inf,-inf	inf,inf	3.77247,0.0952816	0.00185559	0.00185559
1	chr4:17700902:A:G	17700902	G,G	A,A	1,1	inf,-inf	inf,inf	3.7633,0.0965746	0.00182208	0.00182208
1	chr4:17699630:A:C	17699630	C,C	A,A	1,1	inf,-inf	inf,inf	3.74476,0.123509	0.00178242	0.00178242
1	chr4:17690017:G:A	17690017	A,A	G,G	1,1	-inf,-inf	inf,inf	3.73751,0.0833652	0.00171574	0.00171574
1	chr4:17686715:G:A	17686715	A,A	G,G	1,1	-inf,inf	inf,inf	3.66077,0.1684	0.00154908	0.00154908
1	chr4:17840325:T:A	17840325	A,A	T,T	1,1	-inf,-inf	inf,inf	3.4854,0.466509	0.00150843	0.00150843
1	chr4:17660848:T:C	17660848	C,C	T,T	1,1	inf,inf	inf,inf	3.32631,0.686301	0.00149477	0.00149477
1	chr4:17696465:A:G	17696465	G,G	A,A	1,1	inf,-inf	inf,inf	3.65126,0.123244	0.00146948	0.00146948
1	chr4:17695687:GGA:G	17695687	G,G	GGA,GGA	1,1	-inf,inf	inf,inf	3.65654,0.0996048	0.00146429	0.00146429
1	chr4:17695564:A:G	17695564	G,G	A,A	1,1	-inf,inf	inf,inf	3.64725,0.094909	0.0014328	0.0014328
1	chr4:18023182:C:CTTCT	18023182	CTTCT,CTTCT	C,C	1,1	-inf,-inf	inf,inf	3.23174,0.775995	0.00141591	0.00141591
1	chr4:17689424:T:C	17689424	C,C	T,T	1,1	-inf,inf	inf,inf	3.61923,0.128045	0.00138001	0.00138001
1	chr4:17872466:C:T	17872466	T,T	C,C	1,1	-inf,-inf	inf,inf	3.1716,0.82736	0.0013589	0.0013589
1	chr4:17826144:T:C	17826144	C,C	T,T	1,1	inf,inf	inf,inf	3.43389,0.447471	0.00132294	0.00132294
1	chr4:17703044:C:T	17703044	T,T	C,C	1,1	-inf,inf	inf,inf	3.56949,0.135424	0.001252	0.001252
1	chr4:17661791:A:G	17661791	G,G	A,A	1,1	inf,inf	inf,inf	3.30361,0.594277	0.00124342	0.00124342
1	chr4:17661576:G:A	17661576	A,A	G,G	1,1	inf,inf	inf,inf	2.94709,1.04447	0.00123109	0.00123109
1	chr4:17812088:T:C	17812088	C,C	T,T	1,1	inf,inf	inf,inf	3.37604,0.451312	0.00118087	0.00118087
1	chr4:17723066:T:C	17723066	NA,C	NA,T	NA,1	NA,-inf	NA,inf	NA,2.91095	0.00115652	0.00115652
1	chr4:17938574:A:G	17938574	G,G	A,A	1,1	-inf,-inf	inf,inf	3.10952,0.798719	0.0011437	0.0011437
1	chr4:17718750:G:A	17718750	NA,A	NA,G	NA,1	NA,-inf	NA,inf	NA,2.90009	0.00113241	0.00113241
1	chr4:17638840:A:G	17638840	G,G	A,A	1,1	inf,inf	inf,inf	3.07002,0.842215	0.00113138	0.00113138
1	chr4:17598983:C:A	17598983	A,A	C,C	1,1	inf,-inf	inf,inf	3.36924,0.363353	0.00104104	0.00104104
1	chr4:17777321:G:C	17777321	C,C	G,G	1,1	-inf,-inf	inf,inf	3.49701,0.0440503	0.0010293	0.0010293
1	chr4:17779309:G:A	17779309	A,A	G,G	1,1	inf,inf	inf,inf	3.16352,0.656703	0.00102449	0.00102449
1	chr4:17955953:C:T	17955953	T,T	C,C	1,1	-inf,-inf	inf,inf	3.01321,0.844234	0.00101115	0.00101115
1	chr4:17839842:A:G	17839842	G,G	A,A	1,1	inf,inf	inf,inf	3.32078,0.416053	0.00100691	0.00100691
1	chr4:17604336:T:C	17604336	C,C	T,T	1,1	inf,-inf	inf,inf	3.38187,0.307596	0.00100073	0.00100073
1	chr4:17724872:A:G	17724872	NA,G	NA,A	NA,1	NA,-inf	NA,inf	NA,2.82454	0.00097816	0.00097816
1	chr4:17602672:G:C	17602672	C,C	G,G	1,1	inf,-inf	inf,inf	3.36173,0.293552	0.000945337	0.000945337
1	chr4:17890828:G:GTTAA	17890828	GTTAA,GTTAA	G,G	1,1	-inf,-inf	inf,inf	3.37993,0.258485	0.000945212	0.000945212
1	chr4:17972558:A:G	17972558	G,G	A,A	1,1	-inf,-inf	inf,inf	3.04882,0.72689	0.000902816	0.000902816
1	chr4:18017949:C:T	18017949	T,T	C,C	1,1	-inf,-inf	inf,inf	3.22871,0.47511	0.000901693	0.000901693
1	chr4:17956065:T:A	17956065	A,A	T,T	1,1	-inf,-inf	inf,inf	3.40968,0.118859	0.00089154	0.00089154
1	chr4:17606997:A:G	17606997	G,G	A,A	1,1	inf,-inf	inf,inf	3.31409,0.326122	0.000889574	0.000889574
1	chr4:17609017:CAGG:C	17609017	C,C	CAGG,CAGG	1,1	inf,-inf	inf,inf	3.32257,0.310515	0.000889132	0.000889132
1	chr4:17906790:A:G	17906790	G,G	A,A	1,1	-inf,-inf	inf,inf	3.07859,0.651706	0.000855114	0.000855114
1	chr4:17640307:C:G	17640307	G,NA	C,NA	1,NA	inf,NA	inf,NA	2.80531,NA	0.000843739	0.000843739
1	chr4:17923111:T:C	17923111	C,C	T,T	1,1	-inf,-inf	inf,inf	3.01658,0.71947	0.00083583	0.00083583
```
