## Supplementary material for "Characterization of shared and ancestry-specific signals driving complex traits using multi-ancestry fine-mapping": susiex_nc1.cs80.snp

```
BP	SNP	PIP(CS1)	LogBF(CS1,Pop1)	LogBF(CS1,Pop2)
17177036	chr4:17177036:G:A	3.92935e-06	-1.53097	-0.604733
17177465	chr4:17177465:A:G	1.13612e-05	-1.07397	-2.61746e-10
17177501	chr4:17177501:C:A	2.62274e-06	-1.5345	-1.00545
17177549	chr4:17177549:C:A	3.43079e-06	-1.42926	-0.842122
17177958	chr4:17177958:C:T	4.00399e-06	-1.52075	-0.596137
17178166	chr4:17178166:A:G	8.98291e-06	-1.46863	0.159774
17178584	chr4:17178584:C:G	9.98417e-06	-1.03987e-10	-1.20318
17178748	chr4:17178748:G:C	1.01427e-05	-1.03987e-10	-1.18742
17179133	chr4:17179133:A:G	5.77286e-06	-0.532875	-1.21813
17179677	chr4:17179677:T:C	1.17929e-05	-1.03987e-10	-1.03668
17180356	chr4:17180356:A:C	4.32712e-06	-1.20954	-0.829738
17180483	chr4:17180483:G:A	1.40451e-05	-1.03987e-10	-0.861901
17180511	chr4:17180511:T:A	2.24238e-05	-1.03987e-10	-0.394053
17180889	chr4:17180889:G:A	1.75136e-05	-1.03987e-10	-0.641196
17181136	chr4:17181136:A:T	1.22406e-05	-1.03987e-10	-0.999415
17181335	chr4:17181335:G:A	5.55781e-06	-0.5776	-1.21137
17181495	chr4:17181495:G:A	9.83134e-06	-1.03987e-10	-1.2186
17181565	chr4:17181565:A:T	8.34208e-06	-1.42213	0.0392667
17181869	chr4:17181869:C:T	3.23532e-06	-1.43485	-0.895197
17181905	chr4:17181905:G:T	7.51063e-06	-1.40722	-0.0806366
17182219	chr4:17182219:T:TG	2.54332e-05	-1.03987e-10	-0.268122
17182333	chr4:17182333:C:T	3.31919e-06	-1.42762	-0.876834
17182340	chr4:17182340:C:T	1.42356e-05	-1.03987e-10	-0.84843
17182438	chr4:17182438:G:A	1.60593e-05	-1.03987e-10	-0.727886
17182499	chr4:17182499:G:A	7.51073e-06	-1.48784	-2.61746e-10
17182557	chr4:17182557:T:C	9.87812e-06	-1.03987e-10	-1.21385
17182667	chr4:17182667:G:C	6.53423e-06	-0.412952	-1.21417
17182887	chr4:17182887:T:C	3.262e-06	-1.10298	-1.21886
17183407	chr4:17183407:A:G	1.05781e-05	-1.03987e-10	-1.14539
17183959	chr4:17183959:G:A	1.18241e-05	-1.03403	-2.61746e-10
17184708	chr4:17184708:C:T	7.1253e-06	-0.334488	-1.20604
17185310	chr4:17185310:A:G	7.62089e-06	-1.37835	-0.0949374
17185455	chr4:17185455:G:A	8.20107e-06	-1.39991	-2.61746e-10
17185633	chr4:17185633:C:T	7.29803e-06	-0.310626	-1.20595
17185735	chr4:17185735:G:C	1.03819e-05	-1.03987e-10	-1.16412
17185817	chr4:17185817:G:A	2.18389e-06	-1.53287	-1.1902
17186118	chr4:17186118:A:G	2.97891e-05	-1.03987e-10	-0.110033
17186663	chr4:17186663:C:T	2.1217e-05	-1.03987e-10	-0.449373
17186811	chr4:17186811:C:T	4.27025e-06	-1.29288	-0.759621
17187027	chr4:17187027:A:G	1.61615e-05	-1.03987e-10	-0.721546
17187164	chr4:17187164:G:A	2.5567e-06	-1.4613	-1.10416
17187268	chr4:17187268:A:G	7.57569e-06	-1.47923	-2.61746e-10
17187903	chr4:17187903:C:T	5.50418e-06	-0.867079	-0.93159
17188548	chr4:17188548:A:G	1.49213e-05	-1.03987e-10	-0.801388
17189094	chr4:17189094:T:C	0.000134961	-1.29944	2.70025
17190319	chr4:17190319:C:T	1.7821e-05	-1.03987e-10	-0.623797
17190320	chr4:17190320:G:A	8.19819e-06	-1.13221	-0.268057
17190367	chr4:17190367:G:C	1.10288e-05	-1.03987e-10	-1.10367
17190568	chr4:17190568:C:A	5.13249e-06	-1.04628	-0.822311
17190907	chr4:17190907:T:C	8.42881e-06	-1.15251	-0.220012
17190908	chr4:17190908:G:A	1.9085e-05	-1.03987e-10	-0.555276
17190972	chr4:17190972:A:G	1.17205e-05	0.174023	-1.21686
17191043	chr4:17191043:T:A	2.12804e-05	-1.03987e-10	-0.446391
17191046	chr4:17191046:C:A	2.1286e-05	-1.03987e-10	-0.446129
17191857	chr4:17191857:G:C	1.05193e-05	-1.03987e-10	-1.15096
17192028	chr4:17192028:C:G	2.63957e-06	-1.48781	-1.04575
17192207	chr4:17192207:T:C	3.66328e-06	-1.32784	-0.877977
17192627	chr4:17192627:C:A	9.30476e-06	-0.0674625	-1.20619
17192830	chr4:17192830:C:T	2.22714e-05	-1.03987e-10	-0.400872
17193018	chr4:17193018:G:A	4.21802e-06	-1.20355	-0.861263
17193474	chr4:17193474:C:T	6.58651e-06	-0.400334	-1.21882
17193497	chr4:17193497:G:A	1.0354e-05	-1.03987e-10	-1.1668
17193835	chr4:17193835:A:G	3.97673e-06	-0.996324	-1.12739
17193994	chr4:17193994:A:G	1.03679e-05	-1.03987e-10	-1.16546
17194009	chr4:17194009:T:A	4.92799e-06	-0.898635	-1.01061
17194382	chr4:17194382:G:A	2.09053e-05	-1.03987e-10	-0.464176
17194586	chr4:17194586:T:G	3.90243e-06	-1.06544	-1.07713
17194693	chr4:17194693:C:T	2.30414e-06	-1.52744	-1.14202
17194878	chr4:17194878:G:A	1.06659e-05	-1.03987e-10	-1.13712
17195123	chr4:17195123:C:T	2.45363e-06	-1.46808	-1.13853
17195267	chr4:17195267:G:A	4.28846e-06	-1.1155	-0.932749
17195379	chr4:17195379:A:G	4.4478e-06	-0.814767	-1.197
17195559	chr4:17195559:G:C	4.23441e-06	-0.850409	-1.21052
17195579	chr4:17195579:A:T	1.05421e-05	-1.03987e-10	-1.1488
17195751	chr4:17195751:A:T	1.73928e-05	-1.03987e-10	-0.648121
17196100	chr4:17196100:G:A	6.23167e-06	-0.648684	-1.02585
17196146	chr4:17196146:C:T	1.45879e-05	-1.03987e-10	-0.823984
17196420	chr4:17196420:A:G	5.79563e-06	-0.573485	-1.17359
17196624	chr4:17196624:T:G	6.83186e-06	-0.846369	-0.73621
17196640	chr4:17196640:G:A	3.2731e-06	-1.44559	-0.87285
17197090	chr4:17197090:A:T	1.50772e-05	-1.03987e-10	-0.790996
17197108	chr4:17197108:C:T	1.94028e-05	-1.03987e-10	-0.538758
17197195	chr4:17197195:C:G	1.00464e-05	-1.03987e-10	-1.19696
17197440	chr4:17197440:G:T	2.0925e-05	-1.03987e-10	-0.463233
17197728	chr4:17197728:C:A	1.10642e-05	-1.03987e-10	-1.10046
17198515	chr4:17198515:G:A	2.67987e-06	-1.30474	-1.21366
17199184	chr4:17199184:T:C	1.39567e-05	-1.03987e-10	-0.868216
17199217	chr4:17199217:C:T	2.30136e-06	-1.45435	-1.21632
17199463	chr4:17199463:A:G	7.4866e-06	-1.49106	-2.61746e-10
17199625	chr4:17199625:G:T	4.22002e-06	-1.07236	-0.991978
17200170	chr4:17200170:T:C	2.46083e-06	-1.38502	-1.21866
17200334	chr4:17200334:C:A	9.18815e-06	-1.28626	-2.61746e-10
17200343	chr4:17200343:TCTC:T	3.0287e-05	-1.03987e-10	-0.0934575
17200745	chr4:17200745:C:T	9.89402e-06	-1.03987e-10	-1.21225
17201672	chr4:17201672:T:C	2.25996e-06	-1.53393	-1.1549
17202103	chr4:17202103:G:C	2.37597e-06	-1.42209	-1.21668
17202401	chr4:17202401:A:C	1.04765e-05	-1.03987e-10	-1.15504
17202652	chr4:17202652:T:C	1.0486e-05	-1.03987e-10	-1.15413
17203047	chr4:17203047:A:T	1.52767e-05	-1.03987e-10	-0.777846
17203112	chr4:17203112:A:G	1.78698e-05	-1.03987e-10	-0.621067
17203156	chr4:17203156:T:C	1.03081e-05	-1.03987e-10	-1.17124
17203157	chr4:17203157:C:A	3.818e-06	-0.987776	-1.17667
17203323	chr4:17203323:T:A	7.17367e-06	-1.53376	-2.61746e-10
17203549	chr4:17203549:T:C	1.16495e-05	-1.03987e-10	-1.04891
17203561	chr4:17203561:T:C	1.55622e-05	-1.03987e-10	-0.759329
17203798	chr4:17203798:T:C	3.19211e-05	-1.03987e-10	-0.0409106
17204024	chr4:17204024:T:C	2.23404e-05	-1.03987e-10	-0.397778
17204283	chr4:17204283:A:G	1.15524e-05	-1.03987e-10	-1.05728
17205199	chr4:17205199:G:A	5.90121e-06	-0.604474	-1.12454
17205610	chr4:17205610:A:G	1.03898e-05	-1.03987e-10	-1.16335
17205703	chr4:17205703:G:A	1.13731e-05	-1.03987e-10	-1.07293
17205981	chr4:17205981:C:G	2.65681e-06	-1.36176	-1.16529
17206649	chr4:17206649:T:A	1.45315e-05	-1.03987e-10	-0.82786
17206722	chr4:17206722:C:T	5.54423e-06	-0.602608	-1.18881
17206872	chr4:17206872:C:T	1.14665e-05	-1.03987e-10	-1.06475
17206977	chr4:17206977:G:A	3.93142e-06	-1.25486	-0.880317
17207002	chr4:17207002:A:G	1.13555e-05	-1.03987e-10	-1.07448
17207973	chr4:17207973:A:G	2.16298e-06	-1.53226	-1.20043
17208483	chr4:17208483:T:A	2.57095e-05	-1.03987e-10	-0.257315
17208520	chr4:17208520:T:A	1.03845e-05	-1.03987e-10	-1.16386
17209163	chr4:17209163:T:C	3.14911e-06	-1.14365	-1.21341
17209383	chr4:17209383:G:A	2.09593e-05	-1.03987e-10	-0.461594
17209746	chr4:17209746:C:T	1.17435e-05	-1.03987e-10	-1.04088
17210061	chr4:17210061:T:A	2.29122e-06	-1.45636	-1.21873
17210187	chr4:17210187:A:T	3.25557e-06	-1.35377	-0.970033
17210472	chr4:17210472:G:A	1.02654e-05	-1.03987e-10	-1.17539
17211199	chr4:17211199:C:T	1.41187e-05	-1.03987e-10	-0.856673
17211370	chr4:17211370:T:C	1.42615e-05	-1.03987e-10	-0.84661
17212130	chr4:17212130:A:T	3.39377e-05	-1.03987e-10	0.0203514
17212676	chr4:17212676:C:G	9.90806e-06	-1.03987e-10	-1.21083
17212854	chr4:17212854:G:C	2.13668e-06	-1.52911	-1.21581
17212879	chr4:17212879:GATGGGGTTTCACCATGGT:G	3.40486e-05	-1.03987e-10	0.0236118
17212944	chr4:17212944:C:T	2.32583e-06	-1.44566	-1.21444
17213531	chr4:17213531:T:A	1.31244e-05	-1.03987e-10	-0.929703
17213660	chr4:17213660:G:T	9.86915e-06	-1.03987e-10	-1.21476
17214578	chr4:17214578:G:A	7.90055e-06	-1.43724	-2.61746e-10
17214674	chr4:17214674:G:A	9.83809e-06	-1.03987e-10	-1.21791
17214764	chr4:17214764:AG:A	1.09129e-05	-1.03987e-10	-1.11423
17215028	chr4:17215028:T:C	1.04939e-05	-1.03987e-10	-1.15339
17215086	chr4:17215086:T:G	4.36565e-06	-1.03989	-0.990522
17215945	chr4:17215945:G:A	1.14853e-05	-1.03987e-10	-1.06311
17216108	chr4:17216108:G:A	1.381e-05	-1.03987e-10	-0.878787
17216118	chr4:17216118:C:T	4.72626e-06	-1.00559	-0.945454
17216194	chr4:17216194:C:T	9.84967e-06	-1.03987e-10	-1.21674
17216267	chr4:17216267:C:T	8.57313e-06	-0.991293	-0.364251
17216276	chr4:17216276:C:T	9.91164e-06	-1.03987e-10	-1.21047
17216477	chr4:17216477:C:A	3.31395e-06	-1.51231	-0.793726
17216594	chr4:17216594:A:G	2.52352e-05	-1.03987e-10	-0.275935
17216941	chr4:17216941:G:A	2.98623e-06	-1.19289	-1.21728
17217081	chr4:17217081:T:C	9.87016e-06	-1.03987e-10	-1.21466
17217560	chr4:17217560:A:G	4.26437e-06	-1.06888	-0.984999
17218418	chr4:17218418:A:T	4.22051e-06	-1.05637	-1.00785
17218886	chr4:17218886:A:G	2.46801e-05	-1.03987e-10	-0.298178
17219177	chr4:17219177:C:A	1.09028e-05	-1.03987e-10	-1.11516
17219199	chr4:17219199:T:C	2.25795e-05	-1.03987e-10	-0.387135
17219277	chr4:17219277:C:T	3.35591e-05	-1.03987e-10	0.00913057
17219981	chr4:17219981:G:A	2.43006e-06	-1.40714	-1.20913
17220223	chr4:17220223:G:T	1.08889e-05	-1.11643	-2.61746e-10
17220232	chr4:17220232:A:G	3.87971e-06	-1.11701	-1.0314
17220342	chr4:17220342:A:G	1.06984e-05	-1.03987e-10	-1.13408
17221064	chr4:17221064:C:A	7.47058e-06	-0.570883	-0.92232
17221229	chr4:17221229:A:G	1.0084e-05	-1.03987e-10	-1.19323
17221433	chr4:17221433:G:A	3.32436e-06	-1.48174	-0.821161
17221648	chr4:17221648:G:A	2.18106e-06	-1.51552	-1.20884
17221892	chr4:17221892:A:G	2.83406e-06	-1.24464	-1.21782
17222002	chr4:17222002:G:A	5.56383e-06	-0.857428	-0.930462
17222368	chr4:17222368:T:C	9.37237e-06	-1.26641	-2.61746e-10
17222397	chr4:17222397:T:C	2.41382e-05	-1.03987e-10	-0.320382
17222405	chr4:17222405:A:G	9.92005e-06	-1.03987e-10	-1.20962
17222537	chr4:17222537:T:C	3.99846e-06	-0.89981	-1.21846
17222709	chr4:17222709:T:C	3.13419e-05	-1.03987e-10	-0.0592209
17222722	chr4:17222722:A:G	4.66711e-06	-1.0041	-0.959537
17222728	chr4:17222728:C:T	9.89388e-06	-1.03987e-10	-1.21226
17222827	chr4:17222827:C:T	1.28625e-05	-1.03987e-10	-0.949863
17222848	chr4:17222848:A:G	1.01326e-05	-1.03987e-10	-1.18842
17222869	chr4:17222869:A:G	9.86541e-06	-1.03987e-10	-1.21514
17223098	chr4:17223098:A:G	1.25534e-05	-0.888199	-0.0859845
17223224	chr4:17223224:C:A	2.15439e-06	-1.53386	-1.20281
17223348	chr4:17223348:C:T	2.28443e-06	-1.45963	-1.21844
17224154	chr4:17224154:A:G	1.48323e-05	-1.03987e-10	-0.80737
17224415	chr4:17224415:G:C	1.02261e-05	-1.03987e-10	-1.17924
17224622	chr4:17224622:C:A	1.29015e-05	-1.03987e-10	-0.946837
17224906	chr4:17224906:C:T	5.01304e-06	-0.936993	-0.955142
17225001	chr4:17225001:G:A	2.17527e-06	-1.51897	-1.20805
17225078	chr4:17225078:T:G	1.45933e-05	-1.03987e-10	-0.823613
17225085	chr4:17225085:A:T	5.3916e-06	-1.08859	-0.730745
17225249	chr4:17225249:C:A	1.25387e-05	-1.03987e-10	-0.975359
17225525	chr4:17225525:A:T	1.76964e-05	-1.03987e-10	-0.630816
17225975	chr4:17225975:G:A	1.25387e-05	-1.03987e-10	-0.975359
17226055	chr4:17226055:C:T	1.41805e-05	-1.03987e-10	-0.852309
17226229	chr4:17226229:A:G	1.2141e-05	-1.05333	0.0457399
17226394	chr4:17226394:C:T	2.50707e-06	-1.36615	-1.21891
17226615	chr4:17226615:C:A	2.1222e-06	-1.53293	-1.21879
17226874	chr4:17226874:T:C	1.78033e-05	-1.03987e-10	-0.624795
17227405	chr4:17227405:C:T	2.7487e-06	-1.28934	-1.20371
17227513	chr4:17227513:C:T	2.23989e-06	-1.48014	-1.21761
17227570	chr4:17227570:G:A	2.83292e-06	-1.4628	-1.00006
17227900	chr4:17227900:T:C	3.9428e-06	-1.11615	-1.01614
17228081	chr4:17228081:C:G	4.18397e-06	-1.11124	-0.961674
17228189	chr4:17228189:T:C	4.02997e-06	-1.0979	-1.01252
17229248	chr4:17229248:A:T	9.93822e-06	-1.03987e-10	-1.20779
17229701	chr4:17229701:C:T	7.25609e-06	-0.632957	-0.889377
17229942	chr4:17229942:C:T	7.33824e-06	-1.51108	-2.61746e-10
17229945	chr4:17229945:T:C	1.01554e-05	-1.03987e-10	-1.18617
17230017	chr4:17230017:T:C	1.60994e-05	-1.03987e-10	-0.725392
17230171	chr4:17230171:T:C	2.34281e-05	-1.03987e-10	-0.350241
17230280	chr4:17230280:G:A	1.31735e-05	-0.622087	-0.303881
17230354	chr4:17230354:C:T	2.46495e-06	-1.42102	-1.18098
17230995	chr4:17230995:T:C	4.3071e-06	-0.993044	-1.05087
17231217	chr4:17231217:G:A	0.000110355	-1.03987e-10	1.19953
17231358	chr4:17231358:CT:C	3.19892e-06	-1.45855	-0.882816
17231393	chr4:17231393:T:C	1.07427e-05	-1.12995	-2.61746e-10
17231489	chr4:17231489:G:A	2.44793e-06	-1.48609	-1.12285
17231494	chr4:17231494:A:G	1.17928e-05	-1.03987e-10	-1.03668
17231633	chr4:17231633:A:G	3.27012e-06	-1.22815	-1.0912
17231880	chr4:17231880:G:A	3.0768e-05	-1.03987e-10	-0.0777026
17231987	chr4:17231987:ACTTT:A	2.1278e-06	-1.53168	-1.2174
17232069	chr4:17232069:C:T	4.31748e-06	-1.00455	-1.03696
17232304	chr4:17232304:C:T	9.22855e-06	-1.28187	-2.61746e-10
17232480	chr4:17232480:T:C	1.39655e-05	-1.03987e-10	-0.867587
17233203	chr4:17233203:A:G	3.94194e-05	-1.03987e-10	0.170081
17233805	chr4:17233805:T:C	9.86815e-06	-1.03987e-10	-1.21486
17234119	chr4:17234119:A:G	2.33277e-05	-1.03987e-10	-0.354537
17234147	chr4:17234147:T:C	9.27103e-06	-1.27728	-2.61746e-10
17234308	chr4:17234308:A:G	6.31806e-06	-0.548053	-1.11271
17234409	chr4:17234409:T:A	2.60379e-05	-1.03987e-10	-0.244625
17234538	chr4:17234538:C:A	4.01977e-06	-1.04239	-1.07056
17234835	chr4:17234835:T:C	1.57423e-05	-1.00097	0.253147
17235135	chr4:17235135:T:C	1.22813e-05	-1.03987e-10	-0.996103
17235189	chr4:17235189:C:T	2.20697e-06	-1.53056	-1.182
17235363	chr4:17235363:T:C	1.10784e-05	-1.03987e-10	-1.09918
17235496	chr4:17235496:G:GAA	1.34433e-05	-1.03987e-10	-0.905695
17235661	chr4:17235661:C:T	1.08987e-05	-1.03987e-10	-1.11554
17235696	chr4:17235696:T:C	1.17164e-05	-1.03987e-10	-1.04318
17235918	chr4:17235918:C:T	1.28631e-05	-1.03987e-10	-0.949815
17236200	chr4:17236200:G:C	8.59869e-06	-1.35257	-2.61746e-10
17236310	chr4:17236310:A:G	1.95186e-05	-1.03987e-10	-0.53281
17236475	chr4:17236475:G:T	9.86451e-06	-1.03987e-10	-1.21523
17236601	chr4:17236601:T:G	1.00369e-05	-1.03987e-10	-1.1979
17236739	chr4:17236739:T:C	2.85707e-05	-1.03987e-10	-0.151795
17236862	chr4:17236862:T:C	1.57112e-05	-1.03987e-10	-0.749803
17236866	chr4:17236866:T:C	1.11703e-05	-1.03987e-10	-1.09091
17236896	chr4:17236896:A:C	3.23312e-06	-1.16232	-1.16841
17236950	chr4:17236950:A:G	1.07541e-05	-1.03987e-10	-1.12889
17237044	chr4:17237044:A:T	1.14615e-05	-1.03987e-10	-1.06518
17237250	chr4:17237250:A:G	9.94587e-06	-1.03987e-10	-1.20702
17237431	chr4:17237431:C:T	1.90515e-05	-1.03987e-10	-0.557031
17237528	chr4:17237528:G:A	2.75962e-06	-1.44716	-1.04192
17237624	chr4:17237624:A:G	4.47489e-06	-1.21161	-0.794088
17237706	chr4:17237706:A:T	2.20101e-05	-1.03987e-10	-0.412676
17237836	chr4:17237836:G:A	2.85711e-06	-1.32847	-1.1259
17237843	chr4:17237843:C:T	2.75103e-06	-1.37054	-1.12166
17237844	chr4:17237844:A:G	1.11251e-05	-1.03987e-10	-1.09497
17237868	chr4:17237868:G:A	2.21732e-06	-1.52081	-1.18707
17237983	chr4:17237983:T:C	1.00412e-05	-1.03987e-10	-1.19748
17238471	chr4:17238471:A:G	1.24273e-05	-1.03987e-10	-0.984284
17238717	chr4:17238717:G:A	7.77785e-06	-1.4529	-2.61746e-10
17238722	chr4:17238722:G:A	9.82879e-06	-1.03987e-10	-1.21886
17238923	chr4:17238923:C:T	3.58298e-06	-1.13149	-1.09649
17239164	chr4:17239164:G:A	4.16214e-06	-0.87752	-1.20063
17239519	chr4:17239519:C:T	1.47026e-05	-1.03987e-10	-0.816152
17239661	chr4:17239661:G:A	3.30176e-06	-1.42003	-0.889686
17239742	chr4:17239742:C:T	1.64148e-05	-0.705993	-2.61746e-10
17239802	chr4:17239802:A:AT	1.58736e-05	-0.73952	-2.61746e-10
17240338	chr4:17240338:T:C	6.48459e-06	-0.649955	-0.984793
17240413	chr4:17240413:A:G	1.9186e-05	-1.03987e-10	-0.549993
17240947	chr4:17240947:G:A	1.00299e-05	-1.03987e-10	-1.1986
17241233	chr4:17241233:G:T	9.82823e-06	-1.03987e-10	-1.21892
17241313	chr4:17241313:A:G	5.41307e-06	-0.928538	-0.886822
17241904	chr4:17241904:T:C	1.47933e-05	-1.03987e-10	-0.810001
17242950	chr4:17242950:T:C	1.08441e-05	-1.03987e-10	-1.12056
17243111	chr4:17243111:C:A	1.09296e-05	-1.03987e-10	-1.1127
17243131	chr4:17243131:AG:A	1.31927e-05	-1.03987e-10	-0.924516
17243149	chr4:17243149:A:T	3.09416e-06	-1.53224	-0.842424
17243217	chr4:17243217:T:G	2.39802e-06	-1.50233	-1.1272
17243352	chr4:17243352:C:T	9.83042e-06	-1.03987e-10	-1.21869
17243495	chr4:17243495:T:C	3.47578e-05	-1.03987e-10	0.0442275
17243545	chr4:17243545:C:A	1.61065e-05	-0.724953	-2.61746e-10
17243805	chr4:17243805:TC:T	1.09252e-05	-1.03987e-10	-1.11311
17244658	chr4:17244658:T:C	9.99629e-06	-1.03987e-10	-1.20196
17244726	chr4:17244726:G:C	9.83926e-06	-1.03987e-10	-1.2178
17244921	chr4:17244921:T:TG	4.27169e-06	-0.836038	-1.21613
17244930	chr4:17244930:T:C	2.81115e-06	-1.2922	-1.17838
17245036	chr4:17245036:T:C	9.89319e-06	-1.03987e-10	-1.21233
17245543	chr4:17245543:G:A	7.24162e-06	-1.52433	-2.61746e-10
17245623	chr4:17245623:C:T	1.12979e-05	-1.03987e-10	-1.07956
17245939	chr4:17245939:A:G	1.15185e-05	-1.03987e-10	-1.06023
17246381	chr4:17246381:T:C	1.64577e-05	-0.703381	-2.61746e-10
17246411	chr4:17246411:A:G	1.16987e-05	-1.03987e-10	-1.0447
17246538	chr4:17246538:T:C	3.58288e-06	-1.49366	-0.734352
17246542	chr4:17246542:C:G	2.18095e-05	-1.03987e-10	-0.421831
17247118	chr4:17247118:C:T	1.63955e-05	-0.707172	-2.61746e-10
17247439	chr4:17247439:A:G	1.24358e-05	-1.03987e-10	-0.983594
17247929	chr4:17247929:A:G	1.21187e-05	-1.03987e-10	-1.00943
17248018	chr4:17248018:C:T	9.85629e-06	-1.03987e-10	-1.21607
17248650	chr4:17248650:C:T	1.15516e-05	-1.03987e-10	-1.05735
17248936	chr4:17248936:A:C	1.64737e-05	-0.702413	-2.61746e-10
17249192	chr4:17249192:T:C	1.22062e-05	-1.03987e-10	-1.00223
17249960	chr4:17249960:C:T	1.17849e-05	-1.03987e-10	-1.03736
17250137	chr4:17250137:G:A	9.88207e-06	-1.03987e-10	-1.21345
17250204	chr4:17250204:C:T	2.62232e-06	-1.32241	-1.2177
17250206	chr4:17250206:C:T	1.33592e-05	-1.03987e-10	-0.911968
17250365	chr4:17250365:G:T	1.25546e-05	-1.03987e-10	-0.974085
17250449	chr4:17250449:C:A	1.27023e-05	-1.03987e-10	-0.962391
17250475	chr4:17250475:AG:A	1.64987e-05	-0.700896	-2.61746e-10
17250737	chr4:17250737:A:G	2.39551e-06	-1.52259	-1.10799
17250945	chr4:17250945:G:A	1.40434e-05	-1.03987e-10	-0.862021
17251307	chr4:17251307:G:A	2.54777e-05	-1.03987e-10	-0.266373
17251907	chr4:17251907:T:C	1.59584e-05	-0.734192	-2.61746e-10
17252000	chr4:17252000:C:G	9.93229e-06	-1.03987e-10	-1.20839
17252504	chr4:17252504:A:G	1.16616e-05	-1.03987e-10	-1.04788
17252724	chr4:17252724:G:T	8.83808e-06	-0.888954	-0.436153
17252827	chr4:17252827:A:G	4.58118e-06	-0.767937	-1.21428
17252915	chr4:17252915:T:C	2.26215e-06	-1.5313	-1.15656
17253411	chr4:17253411:G:A	1.15924e-05	-1.03987e-10	-1.05383
17253630	chr4:17253630:T:C	5.06295e-06	-1.16924	-0.712987
17253740	chr4:17253740:C:T	2.51117e-05	-1.03987e-10	-0.280844
17253919	chr4:17253919:G:A	1.18951e-05	-1.03987e-10	-1.02805
17254027	chr4:17254027:C:T	2.18396e-06	-1.51344	-1.2096
17254145	chr4:17254145:C:A	1.39096e-05	-1.03987e-10	-0.871595
17254343	chr4:17254343:A:T	9.96192e-06	-1.03987e-10	-1.20541
17254473	chr4:17254473:C:T	2.37377e-05	0.477444	-0.814557
17254745	chr4:17254745:A:G	1.06395e-05	-1.03987e-10	-1.1396
17254997	chr4:17254997:C:T	8.0147e-06	-1.4229	-2.61746e-10
17255156	chr4:17255156:T:C	9.84175e-06	-1.03987e-10	-1.21754
17255299	chr4:17255299:A:G	1.42615e-05	-1.03987e-10	-0.846616
17255397	chr4:17255397:A:G	2.68063e-06	-1.43723	-1.0809
17255430	chr4:17255430:A:G	1.05433e-05	-1.03987e-10	-1.14868
17255677	chr4:17255677:C:T	2.64435e-06	-1.41515	-1.1166
17255982	chr4:17255982:G:A	2.41186e-06	-1.43511	-1.18866
17256106	chr4:17256106:G:A	5.26863e-06	-0.802651	-1.03975
17256339	chr4:17256339:C:A	1.18913e-05	-1.03987e-10	-1.02837
17256727	chr4:17256727:T:A	1.26939e-05	-1.03987e-10	-0.963055
17257258	chr4:17257258:G:A	1.33886e-05	-1.03987e-10	-0.909776
17257290	chr4:17257290:C:G	2.46057e-06	-1.44195	-1.16183
17257478	chr4:17257478:A:G	2.5848e-06	-1.3484	-1.20613
17257610	chr4:17257610:T:C	2.69466e-06	-1.44045	-1.07246
17257612	chr4:17257612:G:A	2.72944e-06	-1.43269	-1.06739
17257793	chr4:17257793:G:A	2.20362e-06	-1.53289	-1.18118
17258023	chr4:17258023:C:T	1.46435e-05	-0.820177	-2.61746e-10
17258200	chr4:17258200:C:G	1.6341e-05	-0.108981	-0.60152
17258285	chr4:17258285:G:A	2.18151e-06	-1.53327	-1.19089
17258681	chr4:17258681:T:C	4.29317e-06	-1.15099	-0.896165
17258803	chr4:17258803:T:A	9.86911e-06	-1.03987e-10	-1.21477
17258837	chr4:17258837:T:C	9.8309e-06	-1.03987e-10	-1.21865
17258931	chr4:17258931:G:A	2.32029e-06	-1.45997	-1.20252
17259128	chr4:17259128:TTA:T	1.20872e-05	-1.03987e-10	-1.01203
17259784	chr4:17259784:G:C	1.04551e-05	-1.15709	-2.61746e-10
17260057	chr4:17260057:C:T	1.14459e-05	-1.03987e-10	-1.06655
17260074	chr4:17260074:A:G	2.18954e-06	-1.50979	-1.21069
17260105	chr4:17260105:T:C	8.67515e-06	-1.34371	-2.61746e-10
17260143	chr4:17260143:C:T	1.03354e-05	-1.03987e-10	-1.1686
17260635	chr4:17260635:T:C	1.09252e-05	-1.03987e-10	-1.11311
17260656	chr4:17260656:T:C	2.24615e-05	-1.03987e-10	-0.392373
17260719	chr4:17260719:AG:A	2.37989e-06	-1.46739	-1.16973
17260769	chr4:17260769:C:T	1.50973e-05	-1.03987e-10	-0.789659
17260809	chr4:17260809:T:C	2.73304e-06	-1.49472	-1.00404
17261719	chr4:17261719:C:T	9.86886e-06	-1.03987e-10	-1.21479
17262033	chr4:17262033:C:T	2.37205e-06	-1.49062	-1.1498
17262069	chr4:17262069:G:A	1.03989e-05	-1.03987e-10	-1.16248
17262428	chr4:17262428:T:A	2.26676e-06	-1.46873	-1.2171
17262754	chr4:17262754:T:C	2.22645e-06	-1.50835	-1.19542
17262765	chr4:17262765:T:A	2.9657e-06	-1.3687	-1.04837
17262816	chr4:17262816:A:G	2.8681e-06	-1.51454	-0.935988
17263091	chr4:17263091:A:T	2.74871e-06	-1.51327	-0.979778
17263207	chr4:17263207:G:T	2.22942e-05	-1.03987e-10	-0.399848
17263332	chr4:17263332:T:A	3.45571e-06	-1.27413	-0.990022
17263391	chr4:17263391:T:C	1.00324e-05	-1.03987e-10	-1.19835
17263482	chr4:17263482:T:C	1.09728e-05	-1.03987e-10	-1.10876
17263618	chr4:17263618:A:T	2.45065e-06	-1.39293	-1.21489
17263885	chr4:17263885:G:A	2.58169e-06	-1.36547	-1.19026
17264058	chr4:17264058:C:T	1.06568e-05	-1.13798	-2.61746e-10
17264675	chr4:17264675:T:C	2.73665e-05	-1.03987e-10	-0.194858
17264991	chr4:17264991:G:A	1.07409e-05	-1.03987e-10	-1.13012
17265109	chr4:17265109:G:A	2.52432e-06	-1.40609	-1.17212
17265127	chr4:17265127:C:T	8.03332e-06	-0.69507	-0.725508
17265146	chr4:17265146:A:G	2.83533e-06	-1.26822	-1.1938
17265240	chr4:17265240:C:T	9.91423e-06	-1.03987e-10	-1.21021
17265852	chr4:17265852:A:G	1.03683e-05	-1.03987e-10	-1.16542
17266102	chr4:17266102:G:A	2.74263e-06	-1.31588	-1.17938
17266108	chr4:17266108:T:C	2.95112e-06	-1.35042	-1.07157
17266118	chr4:17266118:G:A	2.40715e-06	-1.42078	-1.20495
17266316	chr4:17266316:G:A	1.02043e-05	-1.03987e-10	-1.18136
17266328	chr4:17266328:C:T	3.15389e-06	-1.28894	-1.0666
17266360	chr4:17266360:T:C	1.986e-05	-1.03987e-10	-0.515467
17266495	chr4:17266495:T:G	2.79635e-06	-1.33391	-1.14195
17266525	chr4:17266525:T:C	3.66612e-06	-1.00485	-1.20019
17266907	chr4:17266907:C:T	2.62558e-06	-1.35333	-1.18554
17267083	chr4:17267083:G:A	1.04723e-05	-1.03987e-10	-1.15545
17267258	chr4:17267258:T:C	3.10416e-06	-1.30353	-1.06791
17267339	chr4:17267339:C:T	1.06082e-05	-1.03987e-10	-1.14255
17267675	chr4:17267675:C:T	2.70051e-06	-1.33856	-1.17218
17267782	chr4:17267782:G:T	2.41584e-06	-1.41825	-1.20389
17268113	chr4:17268113:A:G	2.14577e-06	-1.53219	-1.20849
17268202	chr4:17268202:G:T	2.46158e-06	-1.39063	-1.21274
17268458	chr4:17268458:G:A	1.81374e-05	-1.03987e-10	-0.6062
17268803	chr4:17268803:G:C	2.26173e-06	-1.51677	-1.17128
17268809	chr4:17268809:G:A	2.57316e-06	-1.4035	-1.15555
17268841	chr4:17268841:C:G	3.01643e-06	-1.32643	-1.07367
17269886	chr4:17269886:C:T	2.23802e-05	-0.396	-2.61746e-10
17270097	chr4:17270097:A:G	3.27919e-06	-1.4209	-0.895683
17270126	chr4:17270126:C:A	2.67092e-06	-1.35247	-1.16928
17270135	chr4:17270135:C:A	2.12364e-06	-1.53296	-1.21809
17270246	chr4:17270246:T:A	1.0195e-05	-1.03987e-10	-1.18228
17270559	chr4:17270559:A:G	2.17872e-06	-1.53199	-1.19345
17270636	chr4:17270636:G:A	1.03266e-05	-1.03987e-10	-1.16945
17271400	chr4:17271400:C:T	1.11226e-05	-0.602791	-0.492405
17271467	chr4:17271467:C:T	1.42297e-05	-1.03987e-10	-0.848846
17271476	chr4:17271476:G:A	1.61478e-05	-0.722393	-2.61746e-10
17271733	chr4:17271733:T:C	1.07991e-05	-1.03987e-10	-1.12471
17271980	chr4:17271980:A:C	2.28065e-06	-1.51684	-1.16287
17272262	chr4:17272262:A:G	1.42355e-05	0.311321	-1.15976
17272325	chr4:17272325:T:C	2.26778e-06	-1.50696	-1.17841
17272355	chr4:17272355:C:G	9.62157e-06	-0.710285	-0.529884
17272546	chr4:17272546:A:T	2.53926e-06	-1.37907	-1.19324
17272895	chr4:17272895:A:G	1.04465e-05	-1.03987e-10	-1.15791
17273312	chr4:17273312:T:C	1.0498e-05	-0.108341	-1.04465
17273571	chr4:17273571:A:G	9.82907e-06	-1.03987e-10	-1.21883
17273708	chr4:17273708:T:G	5.50881e-06	-1.14339	-0.654443
17274073	chr4:17274073:T:C	1.37211e-05	-1.03987e-10	-0.885244
17274356	chr4:17274356:A:G	1.57036e-05	-1.03987e-10	-0.750284
17274681	chr4:17274681:C:T	6.73246e-05	1.04732	-0.341974
17274701	chr4:17274701:C:T	6.29545e-05	1.33668	-0.698446
17274827	chr4:17274827:C:T	9.98621e-06	-1.03987e-10	-1.20297
17274971	chr4:17274971:G:A	2.446e-05	-1.03987e-10	-0.307139
17274993	chr4:17274993:A:G	2.75131e-05	-1.03987e-10	-0.189515
17275324	chr4:17275324:T:C	7.20453e-06	-1.52947	-2.61746e-10
17275716	chr4:17275716:C:T	0.000107916	0.557182	0.619997
17276190	chr4:17276190:G:T	4.33063e-05	-1.15341	1.41753
17276314	chr4:17276314:T:A	0.000280836	2.13359	-2.61746e-10
17277500	chr4:17277500:A:G	1.04394e-05	-1.03987e-10	-1.15859
17277580	chr4:17277580:A:G	1.04975e-05	-1.03987e-10	-1.15304
17277859	chr4:17277859:T:G	1.70045e-05	0.500038	-1.17074
17277871	chr4:17277871:TGTGTGTCTTTTTTGTTA:T	1.17571e-05	-1.03987e-10	-1.03972
17277891	chr4:17277891:GT:G	3.377e-06	-1.13729	-1.1499
17277894	chr4:17277894:T:C	4.95696e-05	1.53826	-1.13905
17278374	chr4:17278374:G:A	3.26166e-06	-1.43964	-0.882297
17278391	chr4:17278391:C:T	9.99692e-06	-1.03987e-10	-1.2019
17278426	chr4:17278426:A:G	4.02073e-06	-1.25877	-0.853942
17278845	chr4:17278845:C:A	4.84972e-06	-1.51376	-0.411491
17278899	chr4:17278899:G:A	5.45078e-06	-1.5282	-0.280215
17279184	chr4:17279184:A:G	9.82811e-06	-1.03987e-10	-1.21893
17280048	chr4:17280048:C:T	1.70652e-05	-1.03987e-10	-0.667136
17280414	chr4:17280414:T:C	5.89996e-05	0.573354	-2.61746e-10
17280485	chr4:17280485:T:C	7.78187e-05	0.850205	-2.61746e-10
17280499	chr4:17280499:T:C	2.9922e-05	-1.03987e-10	-0.105581
17280691	chr4:17280691:T:C	3.16968e-06	-1.17065	-1.1799
17280782	chr4:17280782:T:A	3.54883e-06	-1.05728	-1.18027
17280830	chr4:17280830:C:T	7.17033e-06	-1.53423	-2.61746e-10
17281862	chr4:17281862:A:G	5.7358e-06	-0.704459	-1.05299
17281914	chr4:17281914:G:A	1.79949e-05	-1.03987e-10	-0.614087
17283148	chr4:17283148:T:C	7.67137e-06	-0.454233	-1.01245
17283409	chr4:17283409:T:G	7.47835e-06	-1.49216	-2.61746e-10
17283671	chr4:17283671:G:A	1.0439e-05	-1.03987e-10	-1.15863
17283698	chr4:17283698:C:T	1.21179e-05	-1.03987e-10	-1.00949
17284009	chr4:17284009:GC:G	7.28435e-06	-1.51845	-2.61746e-10
17284572	chr4:17284572:G:A	6.49171e-05	0.668935	-2.61746e-10
17284871	chr4:17284871:A:T	1.0784e-05	-1.03987e-10	-1.12611
17285634	chr4:17285634:A:G	1.28407e-05	-1.03987e-10	-0.951559
17286374	chr4:17286374:G:A	0.000106776	1.16655	-2.61746e-10
17286742	chr4:17286742:C:T	1.70096e-05	-1.03987e-10	-0.6704
17286865	chr4:17286865:T:C	1.08794e-05	-1.03987e-10	-1.11731
17287207	chr4:17287207:C:T	2.98182e-06	-1.48847	-0.923169
17287239	chr4:17287239:C:T	7.97738e-06	-1.42757	-2.61746e-10
17287275	chr4:17287275:T:G	1.45911e-05	-1.03987e-10	-0.823764
17287623	chr4:17287623:A:T	1.10835e-05	-1.03987e-10	-1.09872
17287667	chr4:17287667:G:C	1.52066e-05	-1.03987e-10	-0.782447
17287978	chr4:17287978:C:T	1.151e-05	-1.03987e-10	-1.06096
17287987	chr4:17287987:T:C	1.79234e-05	-0.618072	-2.61746e-10
17288098	chr4:17288098:T:C	1.00094e-05	-1.03987e-10	-1.20065
17288179	chr4:17288179:G:A	3.18226e-05	-0.0440001	-2.61746e-10
17288216	chr4:17288216:C:T	9.8283e-06	-1.03987e-10	-1.21891
17288234	chr4:17288234:G:T	8.1386e-05	1.61698	-0.721951
17288808	chr4:17288808:C:A	2.9357e-05	-1.03987e-10	-0.124645
17288956	chr4:17288956:G:A	1.16159e-05	-1.03987e-10	-1.0518
17289119	chr4:17289119:C:G	1.34714e-05	-1.03987e-10	-0.903609
17289161	chr4:17289161:C:T	1.29906e-05	-1.03987e-10	-0.939949
17289338	chr4:17289338:C:T	8.05631e-05	1.61003	-0.725161
17289384	chr4:17289384:T:C	2.85158e-06	-1.2391	-1.2172
17289454	chr4:17289454:G:A	3.54521e-05	0.0640066	-2.61746e-10
17289736	chr4:17289736:G:A	9.82814e-06	-1.03987e-10	-1.21893
17289753	chr4:17289753:T:C	1.03086e-05	-1.03987e-10	-1.1712
17289773	chr4:17289773:C:T	7.26681e-05	1.49387	-0.712143
17289910	chr4:17289910:T:C	1.33078e-05	-1.03987e-10	-0.915829
17290173	chr4:17290173:C:T	0.000102565	2.00167	-0.875356
17290481	chr4:17290481:A:G	1.27994e-05	-1.03987e-10	-0.954777
17290703	chr4:17290703:C:T	3.79357e-06	-1.35834	-0.812527
17290785	chr4:17290785:G:C	2.61904e-06	-1.46498	-1.07639
17290842	chr4:17290842:C:G	1.20908e-05	-1.03987e-10	-1.01173
17290878	chr4:17290878:A:G	1.35452e-05	-1.03987e-10	-0.898144
17290963	chr4:17290963:G:A	2.96127e-06	-1.33578	-1.08278
17291016	chr4:17291016:C:A	1.34672e-05	-1.03987e-10	-0.903918
17291097	chr4:17291097:A:G	9.8333e-06	-1.03987e-10	-1.2184
17291309	chr4:17291309:G:C	0.000105835	1.89105	-0.733347
17291531	chr4:17291531:C:T	1.8627e-05	-0.579562	-2.61746e-10
17291636	chr4:17291636:C:T	2.02644e-05	-0.495311	-2.61746e-10
17291862	chr4:17291862:T:C	1.26502e-05	-1.03987e-10	-0.966505
17292302	chr4:17292302:T:C	1.0548e-05	-1.03987e-10	-1.14824
17292351	chr4:17292351:T:TTAC	4.53598e-06	-0.869486	-1.12265
17292372	chr4:17292372:C:A	7.67171e-06	-1.46664	-2.61746e-10
17292502	chr4:17292502:C:T	2.13208e-06	-1.52815	-1.21893
17292741	chr4:17292741:G:A	3.05981e-06	-1.46388	-0.921943
17292787	chr4:17292787:A:G	1.23891e-05	-0.00979023	-0.977573
17292927	chr4:17292927:G:A	2.62062e-06	-1.33387	-1.2069
17292995	chr4:17292995:C:T	3.40189e-06	-1.06412	-1.21572
17293017	chr4:17293017:C:G	3.13259e-06	-1.21548	-1.14684
17293162	chr4:17293162:T:C	2.06856e-05	-1.13502	0.660278
17293266	chr4:17293266:CCTT:C	2.57428e-05	-0.824394	0.568371
17293571	chr4:17293571:G:A	1.27454e-05	-1.03987e-10	-0.959008
17293744	chr4:17293744:T:C	7.16838e-06	-1.5345	-2.61746e-10
17293820	chr4:17293820:T:A	1.75461e-05	-1.03987e-10	-0.639346
17294238	chr4:17294238:G:A	3.34028e-06	-1.52688	-0.771238
17294421	chr4:17294421:T:C	1.18572e-05	-1.03987e-10	-1.03124
17294475	chr4:17294475:G:A	1.08552e-05	-1.03987e-10	-1.11953
17294697	chr4:17294697:G:A	5.49114e-06	-0.679737	-1.1213
17294740	chr4:17294740:C:A	1.75617e-05	-0.638458	-2.61746e-10
17294772	chr4:17294772:A:G	1.03022e-05	-1.03987e-10	-1.17182
17295219	chr4:17295219:C:T	7.83424e-06	-0.271967	-1.17371
17295643	chr4:17295643:G:A	1.64866e-05	-1.03987e-10	-0.701626
17296074	chr4:17296074:G:T	9.83379e-06	-1.03987e-10	-1.21835
17296106	chr4:17296106:G:A	2.17173e-06	-1.53423	-1.19442
17296325	chr4:17296325:C:T	1.73184e-05	-1.03987e-10	-0.652409
17296384	chr4:17296384:G:A	9.8898e-06	-0.0590031	-1.15367
17296620	chr4:17296620:T:A	9.22036e-06	-0.1042	-1.17856
17296674	chr4:17296674:C:T	1.31396e-05	-1.03987e-10	-0.928546
17296898	chr4:17296898:T:C	2.90351e-05	-1.03987e-10	-0.13567
17296943	chr4:17296943:G:A	9.98394e-06	-1.03987e-10	-1.2032
17296999	chr4:17296999:T:C	1.1094e-05	-1.03987e-10	-1.09777
17297308	chr4:17297308:T:C	1.09309e-05	-1.03987e-10	-1.11258
17297546	chr4:17297546:ATATT:A	4.67322e-06	-0.792372	-1.16996
17298170	chr4:17298170:A:G	1.87288e-05	-0.574115	-2.61746e-10
17298347	chr4:17298347:G:A	1.00491e-05	-1.03987e-10	-1.1967
17298599	chr4:17298599:T:C	8.74239e-06	-0.146531	-1.18946
17298783	chr4:17298783:C:A	5.32545e-06	-0.842474	-0.989206
17299216	chr4:17299216:AAACT:A	1.04197e-05	-1.03987e-10	-1.16048
17299334	chr4:17299334:G:A	1.18508e-05	-1.03987e-10	-1.03178
17299440	chr4:17299440:C:A	1.78685e-05	-1.03987e-10	-0.621135
17299473	chr4:17299473:G:A	4.60323e-06	-1.53039	-0.44703
17299552	chr4:17299552:A:G	1.11525e-05	-1.09251	-2.61746e-10
17299723	chr4:17299723:T:C	7.55007e-06	-1.48262	-2.61746e-10
17299928	chr4:17299928:C:T	4.37968e-05	-1.03987e-10	0.275384
17300022	chr4:17300022:G:A	1.14848e-05	-1.03987e-10	-1.06315
17300134	chr4:17300134:G:A	7.18051e-06	-1.53281	-2.61746e-10
17300423	chr4:17300423:A:G	1.10449e-05	-1.03987e-10	-1.1022
17300592	chr4:17300592:T:A	1.03311e-05	-1.03987e-10	-1.16902
17300633	chr4:17300633:C:T	1.88492e-05	-1.03987e-10	-0.567705
17300634	chr4:17300634:G:A	1.03329e-05	-1.03987e-10	-1.16884
17300953	chr4:17300953:G:A	2.21905e-06	-1.53056	-1.17654
17301218	chr4:17301218:C:T	8.26429e-06	-0.26191	-1.13032
17301379	chr4:17301379:C:A	2.30854e-06	-1.52837	-1.13919
17301399	chr4:17301399:G:A	2.87801e-05	-0.144491	-2.61746e-10
17301612	chr4:17301612:A:G	9.12743e-06	-1.29289	-2.61746e-10
17301843	chr4:17301843:A:G	2.1605e-06	-1.52924	-1.20459
17301886	chr4:17301886:G:T	1.03241e-05	-1.03987e-10	-1.16969
17302179	chr4:17302179:T:C	1.90368e-05	-0.557804	-2.61746e-10
17302193	chr4:17302193:C:T	0.000239252	1.97334	-2.61746e-10
17302299	chr4:17302299:G:A	5.85897e-06	-1.06802	-0.668179
17302647	chr4:17302647:T:C	1.19545e-05	-0.683687	-0.339385
17302890	chr4:17302890:A:G	5.87966e-06	-1.04687	-0.685805
17302942	chr4:17302942:C:T	1.17183e-05	-1.00166	-0.0413632
17303226	chr4:17303226:C:T	7.96996e-06	-0.244382	-1.18411
17303268	chr4:17303268:A:T	5.74224e-06	-1.10083	-0.655492
17303351	chr4:17303351:C:T	5.78481e-06	-1.10152	-0.647418
17303475	chr4:17303475:T:G	1.17237e-05	-0.709857	-0.332711
17303572	chr4:17303572:T:C	1.50832e-05	-0.790592	-2.61746e-10
17303599	chr4:17303599:C:T	5.92174e-06	-1.08209	-0.643453
17303809	chr4:17303809:A:G	1.43909e-05	-1.03987e-10	-0.837583
17303946	chr4:17303946:C:T	1.33033e-05	-0.175245	-0.740923
17304104	chr4:17304104:A:T	1.93962e-05	-1.03987e-10	-0.539101
17304164	chr4:17304164:G:A	5.71378e-06	-1.08122	-0.680072
17304414	chr4:17304414:A:G	4.3715e-06	-0.924436	-1.10463
17304926	chr4:17304926:T:G	6.1436e-06	-1.01671	-0.672056
17305066	chr4:17305066:AC:A	5.83745e-06	-1.05375	-0.686136
17305465	chr4:17305465:C:T	6.06084e-06	-1.0329	-0.669425
17305539	chr4:17305539:A:ATT	1.00722e-05	-1.03987e-10	-1.1944
17305601	chr4:17305601:C:T	6.0037e-06	-0.898417	-0.813382
17305844	chr4:17305844:G:A	4.24813e-05	-1.03987e-10	0.244888
17306010	chr4:17306010:A:G	1.26049e-05	-1.03987e-10	-0.97009
17306073	chr4:17306073:T:A	5.70447e-06	-1.14405	-0.618877
17306098	chr4:17306098:G:C	1.0259e-05	-1.03987e-10	-1.17602
17306391	chr4:17306391:T:G	5.46711e-06	-1.52335	-0.282074
17306657	chr4:17306657:G:A	5.85316e-06	-1.06456	-0.672636
17306809	chr4:17306809:A:C	5.95968e-06	-1.09413	-0.625029
17306850	chr4:17306850:C:T	1.09119e-05	-0.352561	-0.761761
17306921	chr4:17306921:T:C	1.18724e-05	-1.03987e-10	-1.02996
17307046	chr4:17307046:G:T	0.000106124	-1.03987e-10	1.16044
17307048	chr4:17307048:T:G	5.56774e-06	-1.11142	-0.675766
17307186	chr4:17307186:G:A	5.71074e-06	-1.12651	-0.635319
17307447	chr4:17307447:T:C	5.70502e-06	-1.11147	-0.651357
17307519	chr4:17307519:G:A	4.11579e-06	-0.966478	-1.12287
17307619	chr4:17307619:G:A	5.62581e-06	-1.10301	-0.673802
17307687	chr4:17307687:T:C	5.98818e-06	-1.10154	-0.612845
17307813	chr4:17307813:C:T	5.76929e-06	-1.09884	-0.65279
17307855	chr4:17307855:G:A	5.57028e-06	-1.12825	-0.658481
17308107	chr4:17308107:G:A	5.4986e-06	-1.12215	-0.677531
17308121	chr4:17308121:A:T	5.34703e-06	-1.155	-0.672634
17308185	chr4:17308185:C:G	5.83072e-06	-1.1008	-0.640231
17308283	chr4:17308283:T:C	5.89896e-06	-1.09736	-0.632042
17308538	chr4:17308538:C:T	5.57215e-06	-1.11913	-0.66726
17308541	chr4:17308541:G:T	5.57196e-06	-1.13086	-0.655568
17308669	chr4:17308669:A:G	5.60164e-06	-1.13426	-0.64686
17309009	chr4:17309009:T:C	7.28912e-06	-1.51779	-2.61746e-10
17309277	chr4:17309277:C:T	9.40878e-06	-1.26253	-2.61746e-10
17309525	chr4:17309525:T:C	0.000107084	-1.03987e-10	1.16944
17309937	chr4:17309937:G:T	9.8496e-06	-1.03987e-10	-1.21675
17310373	chr4:17310373:G:A	0.000141349	1.44706	-2.61746e-10
17310436	chr4:17310436:A:C	6.4036e-06	-0.702801	-0.944516
17310528	chr4:17310528:GC:G	1.00568e-05	-1.03987e-10	-1.19593
17310540	chr4:17310540:G:A	5.03322e-06	-1.31338	-0.574738
17311058	chr4:17311058:A:T	5.6908e-06	-0.682073	-1.08325
17311475	chr4:17311475:A:G	1.09131e-05	-1.03987e-10	-1.11421
17311812	chr4:17311812:T:A	1.0674e-05	-1.03987e-10	-1.13636
17312428	chr4:17312428:C:G	9.93928e-06	-1.03987e-10	-1.20768
17312759	chr4:17312759:A:C	3.67261e-05	-1.03987e-10	0.0993117
17312808	chr4:17312808:T:C	8.3712e-06	-1.37938	-2.61746e-10
17312817	chr4:17312817:G:A	1.00141e-05	-1.03987e-10	-1.20018
17312977	chr4:17312977:CTTT:C	1.20654e-05	-1.03987e-10	-1.01383
17313439	chr4:17313439:T:C	1.77763e-05	-0.626313	-2.61746e-10
17313692	chr4:17313692:A:G	2.24736e-06	-1.49495	-1.19947
17313968	chr4:17313968:G:T	1.11099e-05	-1.03987e-10	-1.09634
17314885	chr4:17314885:A:T	1.07277e-05	-1.03987e-10	-1.13135
17315311	chr4:17315311:T:A	1.09298e-05	-1.03987e-10	-1.11269
17315693	chr4:17315693:G:C	3.78831e-06	-1.20601	-0.966248
17315695	chr4:17315695:C:A	8.03538e-06	-1.42032	-2.61746e-10
17316655	chr4:17316655:A:G	5.09453e-06	-0.699986	-1.17602
17317171	chr4:17317171:T:C	1.4112e-05	-1.03987e-10	-0.857148
17317795	chr4:17317795:A:G	1.53224e-05	-0.784791	0.00992766
17318353	chr4:17318353:C:T	7.682e-06	-1.4653	-2.61746e-10
17318415	chr4:17318415:T:A	8.50638e-06	-1.19344	-0.169918
17319198	chr4:17319198:T:C	1.91405e-05	-0.699694	0.147326
17319232	chr4:17319232:C:G	1.56046e-05	-1.03987e-10	-0.756611
17319405	chr4:17319405:C:A	1.7285e-05	-1.03987e-10	-0.654337
17320091	chr4:17320091:A:G	1.96853e-05	-0.692064	0.167758
17320366	chr4:17320366:G:A	2.68889e-05	-0.212464	-2.61746e-10
17320372	chr4:17320372:A:G	4.67547e-06	-0.895899	-1.06595
17320881	chr4:17320881:C:A	4.7393e-06	-1.35001	-0.598277
17321200	chr4:17321200:C:T	4.21065e-06	-0.90157	-1.16499
17321307	chr4:17321307:C:G	1.30211e-05	-1.03987e-10	-0.937607
17321375	chr4:17321375:G:A	9.83028e-06	-1.03987e-10	-1.21871
17321953	chr4:17321953:T:C	1.46685e-05	-0.818477	-2.61746e-10
17322116	chr4:17322116:T:C	4.93027e-06	-1.23266	-0.67612
17322172	chr4:17322172:C:A	1.02547e-05	-1.03987e-10	-1.17644
17322281	chr4:17322281:C:T	9.85391e-06	-1.03987e-10	-1.21631
17322962	chr4:17322962:C:T	2.09035e-05	-1.03987e-10	-0.464261
17323079	chr4:17323079:T:C	4.12138e-06	-1.10166	-0.98633
17323087	chr4:17323087:T:G	1.06116e-05	-1.03987e-10	-1.14223
17323846	chr4:17323846:G:C	6.29292e-06	-1.05408	-0.610671
17323894	chr4:17323894:A:G	1.51479e-05	-0.786318	-2.61746e-10
17323898	chr4:17323898:A:G	1.15956e-05	-1.03987e-10	-1.05355
17323914	chr4:17323914:C:T	6.50765e-06	-0.412705	-1.21849
17323942	chr4:17323942:G:C	9.19554e-06	-0.194716	-1.09074
17324182	chr4:17324182:C:T	4.20178e-06	-0.850898	-1.21777
17324713	chr4:17324713:C:A	2.62024e-06	-1.52454	-1.01637
17324825	chr4:17324825:A:G	1.28228e-05	-0.952955	-2.61746e-10
17325077	chr4:17325077:A:G	1.06444e-05	-1.03987e-10	-1.13915
17325632	chr4:17325632:G:A	1.06113e-05	-1.03987e-10	-1.14225
17326850	chr4:17326850:A:G	4.75709e-06	-0.726973	-1.21757
17327630	chr4:17327630:C:T	1.19926e-05	-1.01989	-2.61746e-10
17327688	chr4:17327688:G:A	1.10873e-05	-1.03987e-10	-1.09837
17328121	chr4:17328121:G:A	4.16996e-06	-0.881442	-1.19483
17328384	chr4:17328384:A:T	5.39024e-06	-0.88082	-0.938767
17328680	chr4:17328680:A:T	9.83784e-06	-1.03987e-10	-1.21794
17328747	chr4:17328747:T:G	2.80965e-05	-1.03987e-10	-0.168531
17328758	chr4:17328758:T:C	1.0433e-05	0.0365429	-1.19574
17329137	chr4:17329137:T:C	4.08238e-06	-0.996304	-1.10119
17329348	chr4:17329348:A:G	9.87161e-06	-1.03987e-10	-1.21451
17330271	chr4:17330271:T:G	3.97498e-06	-0.906152	-1.21801
17330420	chr4:17330420:A:G	4.5884e-06	-1.50589	-0.47476
17330585	chr4:17330585:C:T	2.34779e-05	-0.348118	-2.61746e-10
17330645	chr4:17330645:A:G	3.68428e-06	-1.00973	-1.19037
17330830	chr4:17330830:C:T	3.81656e-06	-0.976488	-1.18834
17331190	chr4:17331190:T:C	3.87715e-06	-0.963511	-1.18556
17331220	chr4:17331220:G:T	3.8577e-06	-0.965194	-1.18891
17331349	chr4:17331349:G:C	3.86937e-06	-0.961443	-1.18964
17331354	chr4:17331354:C:G	3.84944e-06	-0.965274	-1.19097
17331477	chr4:17331477:C:T	3.81828e-06	-0.976439	-1.18794
17331646	chr4:17331646:G:A	2.44725e-05	-1.03987e-10	-0.306624
17331647	chr4:17331647:C:T	2.51594e-05	-1.03987e-10	-0.278944
17332028	chr4:17332028:G:A	3.98108e-06	-0.936048	-1.18658
17332064	chr4:17332064:G:A	1.14374e-05	-1.03987e-10	-1.06728
17332130	chr4:17332130:G:T	2.45829e-05	-1.03987e-10	-0.302125
17332306	chr4:17332306:A:T	3.73361e-06	-0.999423	-1.18738
17332312	chr4:17332312:A:G	3.5034e-06	-1.05971	-1.19074
17332360	chr4:17332360:A:G	3.78992e-06	-0.980299	-1.19153
17332559	chr4:17332559:A:G	4.0993e-06	-1.12694	-0.966419
17332582	chr4:17332582:C:T	1.81632e-05	-1.03987e-10	-0.604778
17332701	chr4:17332701:C:T	9.84339e-06	-1.03987e-10	-1.21738
17332807	chr4:17332807:A:T	1.21299e-05	-1.4358	0.427292
17332895	chr4:17332895:G:A	3.28836e-06	-1.11464	-1.19915
17333031	chr4:17333031:G:A	1.48749e-05	-0.804503	-2.61746e-10
17333283	chr4:17333283:C:T	1.71307e-05	-1.03987e-10	-0.663307
17333404	chr4:17333404:G:A	3.76011e-06	-1.52166	-0.658067
17333789	chr4:17333789:C:A	2.26438e-05	0.583731	-0.968019
17333857	chr4:17333857:C:T	2.59987e-05	-0.246131	-2.61746e-10
17333888	chr4:17333888:T:C	7.16894e-06	-1.53442	-2.61746e-10
17333907	chr4:17333907:C:T	4.79793e-06	-0.727263	-1.20873
17333965	chr4:17333965:T:C	5.32674e-06	-1.02686	-0.804572
17334091	chr4:17334091:T:C	3.94235e-06	-1.51819	-0.614205
17334141	chr4:17334141:C:T	3.79692e-06	-1.07823	-1.09176
17334225	chr4:17334225:C:T	4.00004e-06	-1.51996	-0.597909
17334232	chr4:17334232:G:T	7.41542e-06	-1.18202	-0.318593
17334845	chr4:17334845:T:C	9.90769e-06	-1.03987e-10	-1.21086
17334976	chr4:17334976:G:A	3.27049e-06	-1.11996	-1.19927
17335070	chr4:17335070:G:A	7.32959e-06	-1.51226	-2.61746e-10
17335099	chr4:17335099:C:T	4.72622e-06	-0.771239	-1.17981
17335175	chr4:17335175:A:G	4.54005e-06	-1.52409	-0.467143
17335302	chr4:17335302:G:A	2.13894e-06	-1.5284	-1.21547
17335783	chr4:17335783:G:C	6.59769e-06	-1.48463	-0.132828
17336404	chr4:17336404:T:C	1.52564e-05	-1.03987e-10	-0.77918
17336809	chr4:17336809:G:A	4.79927e-06	-0.7553	-1.18041
17337037	chr4:17337037:T:C	2.42763e-05	-0.314675	-2.61746e-10
17337524	chr4:17337524:C:A	2.30167e-05	-0.367957	-2.61746e-10
17337655	chr4:17337655:G:A	1.03051e-05	-1.03987e-10	-1.17153
17338775	chr4:17338775:A:G	1.05707e-05	-1.03987e-10	-1.14609
17338851	chr4:17338851:A:G	2.84409e-06	-1.26605	-1.19289
17339365	chr4:17339365:T:C	1.92041e-05	-1.03987e-10	-0.549055
17339391	chr4:17339391:G:C	1.01441e-05	-1.03987e-10	-1.18728
17339413	chr4:17339413:G:C	2.38071e-05	-0.334191	-2.61746e-10
17339680	chr4:17339680:T:G	1.95505e-05	-1.03987e-10	-0.531177
17340036	chr4:17340036:G:T	2.18472e-05	-1.03987e-10	-0.420101
17340097	chr4:17340097:A:G	3.93915e-06	-1.42216	-0.711055
17340127	chr4:17340127:A:G	3.76787e-05	0.12492	-2.61746e-10
17340556	chr4:17340556:G:A	1.82779e-05	-1.03987e-10	-0.598486
17340575	chr4:17340575:T:A	9.85272e-06	-1.03987e-10	-1.21643
17340679	chr4:17340679:C:A	1.03509e-05	-1.03987e-10	-1.1671
17341052	chr4:17341052:A:G	3.27409e-05	-0.181325	0.165773
17341264	chr4:17341264:G:A	9.83343e-06	-1.03987e-10	-1.21839
17341962	chr4:17341962:C:T	2.21741e-05	-1.03987e-10	-0.405254
17341984	chr4:17341984:T:A	7.87185e-06	-0.645737	-0.795147
17342204	chr4:17342204:T:C	9.91456e-06	-1.03987e-10	-1.21017
17342716	chr4:17342716:T:C	1.01455e-05	-1.03987e-10	-1.18715
17342869	chr4:17342869:C:T	4.13504e-06	-0.923495	-1.16118
17342920	chr4:17342920:C:T	6.57162e-06	-1.48106	-0.140355
17343673	chr4:17343673:T:A	3.49396e-05	-1.03987e-10	0.0494435
17344191	chr4:17344191:C:T	2.17446e-06	-1.51461	-1.21278
17344209	chr4:17344209:T:C	1.94182e-05	-1.03987e-10	-0.537965
17344721	chr4:17344721:A:T	6.09326e-06	-1.05665	-0.640347
17344751	chr4:17344751:A:T	9.72097e-06	-0.949737	-0.280155
17345794	chr4:17345794:T:C	2.05255e-05	0.648381	-1.13089
17345833	chr4:17345833:A:G	2.90898e-05	-0.133789	-2.61746e-10
17346327	chr4:17346327:G:A	9.88257e-06	-1.03987e-10	-1.2134
17346404	chr4:17346404:A:G	2.28717e-06	-1.46231	-1.21455
17346678	chr4:17346678:A:C	3.95784e-05	0.174108	-2.61746e-10
17346740	chr4:17346740:C:T	5.7502e-06	-0.538346	-1.2166
17347212	chr4:17347212:C:T	7.24039e-06	-1.5245	-2.61746e-10
17347407	chr4:17347407:C:T	1.02076e-05	-0.799529	-0.381511
17347419	chr4:17347419:A:T	3.99494e-06	-1.48951	-0.629638
17348087	chr4:17348087:G:C	1.30404e-05	-1.03987e-10	-0.936124
17348092	chr4:17348092:C:T	1.01996e-05	-0.803406	-0.378424
17348409	chr4:17348409:A:T	9.85682e-06	-1.03987e-10	-1.21601
17348598	chr4:17348598:A:T	2.63595e-06	-1.31642	-1.21851
17348820	chr4:17348820:G:C	1.45418e-05	-1.03987e-10	-0.827153
17349417	chr4:17349417:G:A	9.84398e-06	-1.03987e-10	-1.21732
17349438	chr4:17349438:G:A	2.639e-06	-1.3515	-1.18228
17349752	chr4:17349752:T:C	2.64095e-06	-1.34647	-1.18657
17349813	chr4:17349813:T:TA	2.16197e-05	-1.03987e-10	-0.430571
17350395	chr4:17350395:T:C	1.3957e-05	-1.03987e-10	-0.868196
17350644	chr4:17350644:C:T	2.97817e-06	-1.194	-1.21887
17350694	chr4:17350694:G:C	4.13092e-05	-1.03987e-10	0.216908
17350729	chr4:17350729:T:C	1.09278e-05	-0.859181	-0.253681
17350936	chr4:17350936:C:T	2.6248e-06	-1.33818	-1.20099
17350937	chr4:17350937:G:A	5.07446e-06	-0.90991	-0.970046
17351202	chr4:17351202:A:G	2.64568e-06	-1.32186	-1.20939
17351262	chr4:17351262:T:G	7.33018e-06	-1.51218	-2.61746e-10
17351665	chr4:17351665:A:G	1.31857e-05	-1.03987e-10	-0.925044
17351775	chr4:17351775:T:C	3.07116e-06	-1.21884	-1.16328
17351797	chr4:17351797:T:A	9.85445e-06	-1.03987e-10	-1.21625
17351818	chr4:17351818:A:T	1.08199e-05	-1.03987e-10	-1.12279
17351937	chr4:17351937:T:C	5.54382e-06	-0.810281	-0.981213
17351938	chr4:17351938:C:G	2.88847e-06	-1.25041	-1.19304
17351960	chr4:17351960:A:G	9.82823e-06	-1.03987e-10	-1.21892
17352755	chr4:17352755:A:G	5.41632e-06	-0.905423	-0.909337
17352779	chr4:17352779:C:A	2.20991e-06	-1.52888	-1.18235
17352889	chr4:17352889:G:T	2.6531e-05	-0.225862	-2.61746e-10
17353174	chr4:17353174:T:C	2.61899e-06	-1.33113	-1.21026
17353224	chr4:17353224:G:A	4.83627e-06	-0.712031	-1.216
17353437	chr4:17353437:C:T	4.70691e-06	-0.782614	-1.17253
17353474	chr4:17353474:AT:A	8.39567e-06	-0.873485	-0.502975
17353529	chr4:17353529:GGGT:G	6.09937e-06	-1.12263	-0.573358
17353544	chr4:17353544:C:T	1.02534e-05	-0.793281	-0.383281
17353606	chr4:17353606:T:G	8.99351e-06	-0.81259	-0.495083
17353962	chr4:17353962:C:T	2.78692e-05	-0.176656	-2.61746e-10
17354461	chr4:17354461:G:A	9.83276e-06	-1.03987e-10	-1.21846
17354469	chr4:17354469:G:T	1.06438e-05	-1.03987e-10	-1.1392
17354603	chr4:17354603:T:C	9.13351e-06	-0.875098	-0.417129
17354647	chr4:17354647:C:A	8.37113e-06	-0.894276	-0.485111
17354962	chr4:17354962:G:A	2.34585e-06	-1.44621	-1.20532
17355124	chr4:17355124:A:G	9.89374e-06	-1.03987e-10	-1.21227
17355224	chr4:17355224:G:C	1.03711e-05	-1.03987e-10	-1.16515
17355483	chr4:17355483:C:A	9.829e-06	-1.03987e-10	-1.21884
17355936	chr4:17355936:CACA:C	3.22495e-05	-0.0306729	-2.61746e-10
17356438	chr4:17356438:A:G	6.08147e-06	-0.726694	-0.972235
17356510	chr4:17356510:C:T	3.1233e-05	-0.0626999	-2.61746e-10
17356913	chr4:17356913:C:T	4.11437e-06	-1.13068	-0.959009
17356920	chr4:17356920:T:TA	3.15761e-05	-0.0517761	-2.61746e-10
17357201	chr4:17357201:C:A	3.77068e-05	-1.03987e-10	0.125665
17357391	chr4:17357391:T:C	1.01698e-05	-0.503717	-0.681037
17357443	chr4:17357443:C:T	1.13732e-05	-1.03987e-10	-1.07292
17357515	chr4:17357515:A:G	6.72915e-06	-1.30721	-0.290522
17357674	chr4:17357674:T:C	1.00665e-05	-0.47825	-0.716714
17357762	chr4:17357762:C:G	1.0938e-05	-1.03987e-10	-1.11193
17357831	chr4:17357831:C:T	6.22633e-06	-1.29607	-0.379322
17358411	chr4:17358411:G:T	1.51106e-05	-1.03987e-10	-0.788777
17358591	chr4:17358591:G:C	1.19636e-05	-1.03987e-10	-1.02231
17358716	chr4:17358716:A:G	1.58651e-05	-1.03987e-10	-0.740055
17358730	chr4:17358730:G:A	2.37341e-05	-0.337265	-2.61746e-10
17358758	chr4:17358758:C:G	1.08775e-05	-1.03987e-10	-1.11748
17358983	chr4:17358983:T:C	3.95017e-06	-1.46846	-0.661957
17359118	chr4:17359118:C:T	9.84088e-06	-1.03987e-10	-1.21763
17359183	chr4:17359183:GT:G	1.16313e-05	-1.03987e-10	-1.05048
17359491	chr4:17359491:A:C	2.39548e-06	-1.52371	-1.10688
17359544	chr4:17359544:C:CTT	2.37789e-06	-1.51677	-1.12119
17359632	chr4:17359632:C:T	1.35428e-05	-0.898319	-2.61746e-10
17359699	chr4:17359699:T:A	2.62497e-06	-1.51508	-1.02402
17359919	chr4:17359919:A:T	1.70664e-05	-1.03987e-10	-0.667064
17359987	chr4:17359987:C:T	4.64216e-05	-1.03987e-10	0.333589
17360030	chr4:17360030:C:T	2.62742e-06	-1.51006	-1.02811
17360031	chr4:17360031:A:G	2.19662e-06	-1.50239	-1.21487
17360193	chr4:17360193:C:T	2.34587e-06	-1.44748	-1.20404
17360286	chr4:17360286:A:G	2.7319e-06	-1.4994	-0.999782
17360490	chr4:17360490:A:G	4.37508e-06	-1.4028	-0.625447
17360564	chr4:17360564:C:T	2.7115e-06	-1.5134	-0.99327
17360690	chr4:17360690:A:G	7.1003e-06	-0.396386	-1.14765
17360759	chr4:17360759:G:A	7.12706e-06	-0.396381	-1.1439
17360832	chr4:17360832:AGT:A	7.27338e-06	-0.371365	-1.14859
17360893	chr4:17360893:A:T	6.76495e-06	-0.388337	-1.20408
17361065	chr4:17361065:A:G	2.91071e-06	-1.50486	-0.930921
17361090	chr4:17361090:A:G	2.25146e-06	-1.5037	-1.1889
17361181	chr4:17361181:A:G	2.27467e-06	-1.50091	-1.18143
17361326	chr4:17361326:G:A	8.93964e-06	-0.322043	-0.991638
17361330	chr4:17361330:G:A	3.6164e-05	-1.03987e-10	0.0838869
17361337	chr4:17361337:A:T	1.00867e-05	-1.03987e-10	-1.19296
17361780	chr4:17361780:C:G	1.239e-05	-1.03987e-10	-0.987286
17361856	chr4:17361856:G:A	1.45785e-05	-1.03987e-10	-0.824627
17362104	chr4:17362104:T:TA	7.37758e-06	-0.339569	-1.16616
17362152	chr4:17362152:C:T	5.88375e-06	-1.36687	-0.36511
17362252	chr4:17362252:AACCCATG:A	7.67667e-06	-1.46599	-2.61746e-10
17362922	chr4:17362922:T:C	9.82996e-06	-1.03987e-10	-1.21874
17363097	chr4:17363097:A:G	2.99214e-06	-1.49059	-0.917594
17363186	chr4:17363186:T:A	1.20704e-05	-1.03987e-10	-1.01342
17363291	chr4:17363291:T:C	2.26804e-06	-1.52007	-1.16519
17363442	chr4:17363442:T:G	1.22856e-05	-0.221037	-0.774715
17363665	chr4:17363665:A:AAC	2.20206e-06	-1.51472	-1.20006
17363907	chr4:17363907:C:T	1.14667e-05	-1.03987e-10	-1.06473
17364165	chr4:17364165:A:G	4.70748e-06	-1.45169	-0.503331
17364457	chr4:17364457:G:A	7.6725e-06	-0.259418	-1.20712
17364522	chr4:17364522:T:G	4.80292e-06	-1.43646	-0.498496
17364893	chr4:17364893:C:T	1.23391e-05	-1.03987e-10	-0.991406
17365039	chr4:17365039:T:C	1.10442e-05	-0.266794	-0.835473
17365040	chr4:17365040:G:A	9.49596e-06	-0.45353	-0.799781
17365081	chr4:17365081:G:A	7.82328e-06	-0.282576	-1.1645
17365640	chr4:17365640:A:G	7.53911e-06	-0.328313	-1.15576
17365645	chr4:17365645:A:T	2.68164e-05	-1.03987e-10	-0.215164
17366077	chr4:17366077:C:T	2.17928e-06	-1.52598	-1.1992
17366130	chr4:17366130:C:A	6.95273e-06	-0.367558	-1.19748
17366451	chr4:17366451:C:T	7.37986e-06	-1.50542	-2.61746e-10
17366507	chr4:17366507:G:C	1.1517e-05	-1.03987e-10	-1.06035
17366800	chr4:17366800:G:A	1.49432e-05	-1.03987e-10	-0.799918
17366912	chr4:17366912:A:G	4.42404e-06	-1.37291	-0.644211
17366962	chr4:17366962:C:G	5.70631e-06	-0.694593	-1.06801
17366977	chr4:17366977:A:G	9.838e-06	-1.03987e-10	-1.21792
17367193	chr4:17367193:G:A	1.69248e-05	0.0698583	-0.745256
17367248	chr4:17367248:T:C	2.06238e-05	0.741082	-1.21881
17367850	chr4:17367850:C:T	2.09461e-05	0.755994	-1.21822
17368257	chr4:17368257:C:T	1.42509e-05	-1.03987e-10	-0.847359
17368593	chr4:17368593:T:G	1.21425e-05	0.144287	-1.15175
17368669	chr4:17368669:T:C	1.27666e-05	0.186166	-1.14351
17368681	chr4:17368681:T:TTG	8.01221e-06	-1.42321	-2.61746e-10
17368736	chr4:17368736:G:T	7.82834e-06	-1.44643	-2.61746e-10
17368958	chr4:17368958:AT:A	0.000124253	-1.03987e-10	1.31814
17368990	chr4:17368990:A:G	2.67882e-06	-1.45512	-1.06368
17369019	chr4:17369019:G:A	9.83272e-06	-1.03987e-10	-1.21846
17369032	chr4:17369032:G:A	0.000142904	-1.03987e-10	1.458
17369198	chr4:17369198:T:C	1.3143e-05	-1.03987e-10	-0.928286
17369241	chr4:17369241:AC:A	7.96503e-06	-0.268649	-1.16047
17369255	chr4:17369255:G:T	0.000149473	-1.03987e-10	1.50294
17369294	chr4:17369294:A:T	0.000163003	-1.03987e-10	1.58959
17369521	chr4:17369521:G:A	0.000145543	-1.03987e-10	1.4763
17369536	chr4:17369536:C:A	6.50296e-06	-0.435191	-1.19673
17369979	chr4:17369979:T:C	0.000126734	-1.03987e-10	1.33792
17370027	chr4:17370027:T:C	1.15315e-05	-1.03987e-10	-1.05909
17370131	chr4:17370131:G:A	9.8367e-06	-1.03987e-10	-1.21806
17370409	chr4:17370409:A:C	9.86548e-06	-1.03987e-10	-1.21513
17370522	chr4:17370522:T:C	2.57298e-05	0.51513	-0.771657
17370666	chr4:17370666:G:A	1.12681e-05	-1.0822	-2.61746e-10
17370792	chr4:17370792:A:G	5.82982e-06	-0.572349	-1.16884
17370983	chr4:17370983:T:C	8.48051e-06	-0.410073	-0.956333
17371051	chr4:17371051:C:T	1.05569e-05	-1.03987e-10	-1.14739
17371138	chr4:17371138:T:C	2.24218e-06	-1.51111	-1.18562
17371270	chr4:17371270:T:A	8.6957e-06	-0.387063	-0.954285
17371327	chr4:17371327:G:A	1.18304e-05	-1.03987e-10	-1.0335
17371333	chr4:17371333:G:T	1.15401e-05	-1.03987e-10	-1.05835
17371433	chr4:17371433:G:A	1.95077e-05	-0.533366	-2.61746e-10
17371619	chr4:17371619:C:T	0.000124895	-1.03987e-10	1.3233
17371754	chr4:17371754:C:T	3.40807e-05	0.0245534	-2.61746e-10
17371759	chr4:17371759:G:A	2.51889e-06	-1.36432	-1.21604
17371789	chr4:17371789:C:T	9.17804e-06	-0.144889	-1.14247
17371807	chr4:17371807:CT:C	1.07848e-05	-1.03987e-10	-1.12604
17371939	chr4:17371939:T:C	2.13058e-05	0.345604	-0.7908
17372251	chr4:17372251:A:G	6.13425e-06	-0.484568	-1.20572
17372402	chr4:17372402:GA:G	2.55109e-06	-1.36113	-1.20652
17372660	chr4:17372660:C:G	1.27481e-05	-1.03987e-10	-0.958795
17372709	chr4:17372709:A:C	6.47413e-06	-0.545129	-1.09123
17372764	chr4:17372764:C:T	9.20922e-06	-1.28397	-2.61746e-10
17373031	chr4:17373031:T:C	1.17528e-05	-1.03987e-10	-1.04008
17373156	chr4:17373156:T:C	2.60611e-06	-1.34181	-1.2045
17373221	chr4:17373221:CAT:C	1.10529e-05	-1.03987e-10	-1.10148
17373328	chr4:17373328:T:C	6.7538e-06	-0.519868	-1.0742
17373433	chr4:17373433:T:C	2.52264e-06	-1.36505	-1.21382
17373542	chr4:17373542:C:T	1.25621e-05	0.221191	-1.19469
17373564	chr4:17373564:T:C	9.82908e-06	-1.03987e-10	-1.21883
17373791	chr4:17373791:G:A	1.31386e-05	-1.03987e-10	-0.928618
17374275	chr4:17374275:A:C	9.6836e-06	-1.23374	-2.61746e-10
17374287	chr4:17374287:T:G	8.45361e-06	-1.36958	-2.61746e-10
17374528	chr4:17374528:G:A	5.51483e-06	-0.582726	-1.21401
17375135	chr4:17375135:T:C	6.82894e-06	-0.406493	-1.17652
17375159	chr4:17375159:T:C	1.61538e-05	-1.03987e-10	-0.722018
17375498	chr4:17375498:C:T	9.83345e-06	-1.03987e-10	-1.21839
17375827	chr4:17375827:T:A	1.13906e-05	-1.03987e-10	-1.07139
17375903	chr4:17375903:G:T	1.00094e-05	-1.03987e-10	-1.20065
17376313	chr4:17376313:CACAATGGACA:C	1.27457e-05	-1.03987e-10	-0.958985
17376489	chr4:17376489:A:AAAG	2.59601e-06	-1.53454	-1.01566
17377370	chr4:17377370:T:C	2.36867e-06	-1.48479	-1.15706
17377634	chr4:17377634:A:G	1.14225e-05	-1.03987e-10	-1.06859
17377712	chr4:17377712:C:T	2.88115e-06	-1.47677	-0.969214
17377960	chr4:17377960:T:C	2.22177e-06	-1.48695	-1.21892
17377971	chr4:17377971:T:G	2.58225e-05	-1.03987e-10	-0.252931
17378393	chr4:17378393:A:G	1.50206e-05	-1.03987e-10	-0.794754
17378479	chr4:17378479:A:G	9.85677e-06	-1.03987e-10	-1.21602
17378553	chr4:17378553:C:A	1.31642e-05	-1.03987e-10	-0.926674
17378671	chr4:17378671:G:A	9.97145e-06	-1.03987e-10	-1.20445
17378719	chr4:17378719:A:C	8.11742e-06	-1.20438	-0.20578
17379191	chr4:17379191:T:C	9.85899e-06	-1.03987e-10	-1.21579
17379692	chr4:17379692:T:A	2.49938e-06	-1.47288	-1.11525
17380428	chr4:17380428:G:A	1.26832e-05	-1.03987e-10	-0.963896
17380753	chr4:17380753:A:G	2.28591e-05	-1.03987e-10	-0.374826
17380974	chr4:17380974:T:G	1.03479e-05	-1.03987e-10	-1.16739
17381135	chr4:17381135:T:C	9.9369e-06	-1.03987e-10	-1.20792
17381178	chr4:17381178:C:T	1.57278e-05	-1.03987e-10	-0.74875
17381231	chr4:17381231:A:G	7.4753e-06	-1.49257	-2.61746e-10
17381258	chr4:17381258:G:A	1.08236e-05	-1.03987e-10	-1.12245
17381516	chr4:17381516:C:T	1.1459e-05	-1.03987e-10	-1.0654
17381617	chr4:17381617:A:G	1.04235e-05	-1.03987e-10	-1.16011
17381893	chr4:17381893:C:T	9.83725e-06	-1.03987e-10	-1.218
17382091	chr4:17382091:C:T	1.07994e-05	-1.03987e-10	-1.12469
17382227	chr4:17382227:G:T	1.3219e-05	-1.03987e-10	-0.92252
17382330	chr4:17382330:C:T	6.00885e-06	-0.70637	-1.00457
17382402	chr4:17382402:G:A	2.17421e-05	-1.03987e-10	-0.424927
17382561	chr4:17382561:T:A	1.58091e-05	-0.743588	-2.61746e-10
17382581	chr4:17382581:A:G	9.83743e-06	-1.03987e-10	-1.21798
17383336	chr4:17383336:T:C	9.55983e-06	-1.24661	-2.61746e-10
17383640	chr4:17383640:A:G	1.68595e-05	-1.03987e-10	-0.679265
17383699	chr4:17383699:A:T	2.56855e-05	0.775013	-1.03326
17384208	chr4:17384208:GAAACCCCGACTCTACTAAA:G	3.10945e-06	-1.50718	-0.862548
17384253	chr4:17384253:G:A	9.83102e-06	-1.03987e-10	-1.21863
17384342	chr4:17384342:C:T	5.85926e-06	-0.70216	-1.03399
17384507	chr4:17384507:C:T	2.69361e-06	-1.33058	-1.18271
17384587	chr4:17384587:TTTTA:T	2.48168e-05	-1.03987e-10	-0.292656
17384592	chr4:17384592:T:A	1.47409e-05	-1.03987e-10	-0.813551
17384761	chr4:17384761:T:C	9.82846e-06	-1.03987e-10	-1.21889
17385672	chr4:17385672:A:G	9.83459e-06	-1.03987e-10	-1.21827
17385930	chr4:17385930:A:T	9.8404e-06	-1.03987e-10	-1.21768
17386290	chr4:17386290:G:A	6.20364e-05	-1.03987e-10	0.623545
17386364	chr4:17386364:G:A	3.94309e-06	-0.934257	-1.19795
17386536	chr4:17386536:C:T	8.07233e-06	-1.41573	-2.61746e-10
17387027	chr4:17387027:A:G	1.53632e-05	-0.0960318	-0.676171
17387584	chr4:17387584:C:T	2.65364e-06	-1.53447	-0.993768
17387718	chr4:17387718:C:G	1.15229e-05	-1.03987e-10	-1.05984
17388237	chr4:17388237:G:A	1.09429e-05	-1.03987e-10	-1.11149
17388374	chr4:17388374:T:G	1.23274e-05	-1.03987e-10	-0.992349
17388415	chr4:17388415:C:A	1.06413e-05	-1.03987e-10	-1.13943
17388854	chr4:17388854:A:G	4.72569e-06	-0.732287	-1.21887
17388953	chr4:17388953:A:G	1.12346e-05	-1.03987e-10	-1.08518
17389141	chr4:17389141:A:G	1.5327e-05	-0.0865261	-0.688036
17389162	chr4:17389162:T:C	4.29698e-06	-1.49756	-0.548708
17389787	chr4:17389787:CT:C	1.2143e-05	-1.00743	-2.61746e-10
17389964	chr4:17389964:T:C	1.17348e-05	-1.03987e-10	-1.04162
17390044	chr4:17390044:A:G	1.11921e-05	-1.03987e-10	-1.08897
17390446	chr4:17390446:C:G	1.06215e-05	-1.03987e-10	-1.1413
17390779	chr4:17390779:G:T	3.09471e-06	-1.51528	-0.859198
17390965	chr4:17390965:C:T	9.80851e-06	-1.22093	-2.61746e-10
17391381	chr4:17391381:C:T	1.03866e-05	-1.03987e-10	-1.16366
17391895	chr4:17391895:G:T	1.04411e-05	-1.03987e-10	-1.15843
17391987	chr4:17391987:A:G	5.88247e-06	-0.644015	-1.08818
17392088	chr4:17392088:A:G	5.80753e-06	-0.687448	-1.05757
17392405	chr4:17392405:T:A	9.86424e-06	-1.03987e-10	-1.21526
17392566	chr4:17392566:C:T	2.18712e-06	-1.53437	-1.18721
17392879	chr4:17392879:A:G	4.33054e-06	-0.949352	-1.08913
17393197	chr4:17393197:G:A	1.28289e-05	-1.03987e-10	-0.952473
17393489	chr4:17393489:G:A	1.12519e-05	-1.03987e-10	-1.08364
17393761	chr4:17393761:T:C	1.00436e-05	-1.03987e-10	-1.19725
17395101	chr4:17395101:A:G	4.23161e-06	-1.03877	-1.02282
17395602	chr4:17395602:A:AT	4.06427e-06	-0.956229	-1.14571
17395754	chr4:17395754:A:G	3.71973e-06	-1.12988	-1.06065
17396004	chr4:17396004:T:C	3.96598e-06	-0.983987	-1.14244
17396067	chr4:17396067:C:T	1.10123e-05	-1.03987e-10	-1.10516
17396140	chr4:17396140:A:G	4.0445e-06	-1.46797	-0.638848
17396229	chr4:17396229:C:T	3.26753e-06	-1.46108	-0.859059
17396260	chr4:17396260:C:A	1.05568e-05	-1.03987e-10	-1.14741
17396290	chr4:17396290:C:T	3.80444e-06	-1.48991	-0.678095
17396591	chr4:17396591:G:A	2.2262e-06	-1.48526	-1.21861
17396847	chr4:17396847:T:C	1.08968e-05	-1.03987e-10	-1.11571
17396850	chr4:17396850:A:G	1.06504e-05	-1.03987e-10	-1.13858
17397231	chr4:17397231:G:A	7.1775e-06	-1.53323	-2.61746e-10
17397324	chr4:17397324:G:A	2.4794e-06	-1.45772	-1.13844
17397851	chr4:17397851:C:G	2.19912e-06	-1.49757	-1.21855
17398126	chr4:17398126:A:G	9.83939e-06	-1.03987e-10	-1.21778
17398352	chr4:17398352:A:G	5.49742e-06	-0.715717	-1.08418
17398953	chr4:17398953:T:C	1.04319e-05	-1.03987e-10	-1.15931
17399518	chr4:17399518:AAAG:A	9.86728e-06	-1.03987e-10	-1.21495
17399740	chr4:17399740:T:C	2.14699e-06	-1.52159	-1.21852
17399752	chr4:17399752:C:G	1.04488e-05	-1.03987e-10	-1.15769
17399918	chr4:17399918:T:A	2.19868e-06	-1.52502	-1.1913
17400639	chr4:17400639:C:G	2.15673e-06	-1.51797	-1.21761
17400926	chr4:17400926:A:G	7.39102e-06	-1.50391	-2.61746e-10
17400983	chr4:17400983:A:G	1.05172e-05	-1.03987e-10	-1.15116
17401005	chr4:17401005:A:G	4.74139e-06	-0.789978	-1.15787
17401424	chr4:17401424:T:C	2.21562e-06	-1.49412	-1.21452
17401480	chr4:17401480:G:A	2.19688e-06	-1.51551	-1.20163
17401657	chr4:17401657:T:C	2.20348e-06	-1.50558	-1.20856
17402017	chr4:17402017:T:C	1.00221e-05	-1.03987e-10	-1.19938
17403377	chr4:17403377:C:T	9.84106e-06	-1.03987e-10	-1.21761
17403890	chr4:17403890:G:A	2.22076e-06	-1.51463	-1.19169
17403912	chr4:17403912:C:G	9.86134e-06	-1.03987e-10	-1.21555
17403983	chr4:17403983:A:G	9.97799e-06	-1.03987e-10	-1.20379
17404248	chr4:17404248:T:A	3.97538e-06	-1.16005	-0.964005
17404335	chr4:17404335:G:A	3.95519e-06	-1.16364	-0.965503
17404535	chr4:17404535:G:A	2.33643e-05	-1.03987e-10	-0.352967
17404669	chr4:17404669:G:A	2.2478e-06	-1.50116	-1.19307
17404782	chr4:17404782:T:C	2.24894e-06	-1.49517	-1.19854
17404814	chr4:17404814:A:G	7.27111e-06	-1.52027	-2.61746e-10
17405174	chr4:17405174:G:A	2.25665e-06	-1.48874	-1.20156
17405363	chr4:17405363:G:A	1.16776e-05	-1.03987e-10	-1.0465
17405512	chr4:17405512:C:T	7.61112e-06	-1.47457	-2.61746e-10
17405569	chr4:17405569:G:A	1.00702e-05	-1.03987e-10	-1.19459
17405580	chr4:17405580:T:A	1.03282e-05	-1.03987e-10	-1.1693
17405642	chr4:17405642:C:T	2.6356e-05	-1.03987e-10	-0.23248
17405653	chr4:17405653:T:C	1.00706e-05	-1.03987e-10	-1.19456
17406029	chr4:17406029:G:A	1.02289e-05	-1.03987e-10	-1.17896
17406128	chr4:17406128:G:A	2.21755e-06	-1.50813	-1.19965
17406166	chr4:17406166:G:T	1.97399e-05	-1.03987e-10	-0.521536
17406918	chr4:17406918:C:T	3.89799e-06	-1.50313	-0.640584
17407196	chr4:17407196:T:C	2.62498e-06	-1.37068	-1.16843
17407249	chr4:17407249:C:A	9.82823e-06	-1.03987e-10	-1.21892
17407267	chr4:17407267:A:T	9.88511e-06	-1.03987e-10	-1.21315
17407281	chr4:17407281:G:T	2.22203e-06	-1.50565	-1.20011
17407611	chr4:17407611:T:C	9.83023e-06	-1.03987e-10	-1.21871
17407650	chr4:17407650:C:A	7.47738e-06	-1.49229	-2.61746e-10
17407900	chr4:17407900:C:T	9.83311e-06	-1.03987e-10	-1.21842
17407989	chr4:17407989:A:G	9.86256e-06	-1.03987e-10	-1.21543
17408146	chr4:17408146:A:G	3.65354e-06	-1.50448	-0.704004
17408324	chr4:17408324:G:A	2.22725e-06	-1.50156	-1.20185
17409041	chr4:17409041:T:A	3.06795e-06	-1.16458	-1.21859
17409115	chr4:17409115:G:A	1.0246e-05	-1.03987e-10	-1.17729
17409127	chr4:17409127:A:C	2.44746e-06	-1.45916	-1.14996
17409166	chr4:17409166:T:C	8.51554e-06	-1.36228	-2.61746e-10
17409668	chr4:17409668:C:T	2.30635e-06	-1.49124	-1.17727
17409878	chr4:17409878:G:A	4.00459e-05	0.18585	-2.61746e-10
17410319	chr4:17410319:C:G	1.02423e-05	-1.03987e-10	-1.17765
17410365	chr4:17410365:A:G	1.10746e-05	-1.03987e-10	-1.09952
17410487	chr4:17410487:G:A	1.08655e-05	-1.03987e-10	-1.11859
17410513	chr4:17410513:TG:T	4.91083e-06	-1.50239	-0.410346
17410552	chr4:17410552:G:T	3.74947e-06	-1.50749	-0.675074
17410586	chr4:17410586:G:A	4.47966e-06	-1.07402	-0.930612
17410766	chr4:17410766:G:T	1.00358e-05	-1.03987e-10	-1.19802
17410777	chr4:17410777:A:G	1.07969e-05	-1.03987e-10	-1.12492
17410982	chr4:17410982:C:T	0.000462337	2.63212	-2.61746e-10
17411119	chr4:17411119:G:A	1.00383e-05	-1.03987e-10	-1.19777
17411803	chr4:17411803:A:G	7.30508e-06	-1.51561	-2.61746e-10
17412167	chr4:17412167:T:C	2.44661e-06	-1.52276	-1.08671
17412194	chr4:17412194:C:T	3.68756e-06	-1.50666	-0.692555
17412276	chr4:17412276:T:C	1.57206e-05	-1.03987e-10	-0.749202
17412979	chr4:17412979:A:C	1.18765e-05	-1.03987e-10	-1.02961
17413099	chr4:17413099:C:T	2.38335e-06	-1.473	-1.16267
17413192	chr4:17413192:C:T	3.76378e-06	-1.49492	-0.683836
17413326	chr4:17413326:A:G	7.37961e-06	-1.50546	-2.61746e-10
17413454	chr4:17413454:T:C	1.21942e-05	-1.03987e-10	-1.00322
17413480	chr4:17413480:G:C	1.47327e-05	-1.03987e-10	-0.81411
17413501	chr4:17413501:G:A	2.01838e-05	-1.03987e-10	-0.499298
17413667	chr4:17413667:T:C	1.3005e-05	-0.540568	-0.398275
17414123	chr4:17414123:T:C	2.41725e-06	-1.44508	-1.17647
17414364	chr4:17414364:C:T	1.08066e-05	-1.03987e-10	-1.12402
17414396	chr4:17414396:C:T	9.95145e-06	-1.03987e-10	-1.20646
17414901	chr4:17414901:A:G	4.09571e-06	-1.07707	-1.01716
17415036	chr4:17415036:G:A	4.7519e-06	-1.4993	-0.44633
17415182	chr4:17415182:C:T	1.0259e-05	-1.03987e-10	-1.17602
17415458	chr4:17415458:G:A	2.41055e-06	-1.45943	-1.16489
17415581	chr4:17415581:G:A	1.02832e-05	-1.03987e-10	-1.17367
17415644	chr4:17415644:ATGT:A	2.4515e-06	-1.46202	-1.14546
17415712	chr4:17415712:C:A	3.6074e-06	-1.48854	-0.732646
17415740	chr4:17415740:T:C	7.16723e-06	-0.319906	-1.21475
17415792	chr4:17415792:A:G	7.7718e-06	-1.45367	-2.61746e-10
17416658	chr4:17416658:G:A	2.37858e-06	-1.4809	-1.15678
17416806	chr4:17416806:C:T	9.84854e-06	-1.03987e-10	-1.21685
17416838	chr4:17416838:G:A	8.50173e-06	-1.36391	-2.61746e-10
17417298	chr4:17417298:A:G	2.95861e-06	-1.49132	-0.928137
17417626	chr4:17417626:C:T	1.61278e-05	-1.03987e-10	-0.723632
17417690	chr4:17417690:C:T	2.68453e-06	-1.46668	-1.04999
17418465	chr4:17418465:C:T	3.55229e-06	-1.24693	-0.989652
17418586	chr4:17418586:G:A	1.0739e-05	-1.03987e-10	-1.13029
17419059	chr4:17419059:T:A	2.32563e-05	-1.03987e-10	-0.357602
17419328	chr4:17419328:A:G	4.57448e-06	-1.38792	-0.59576
17419535	chr4:17419535:C:T	2.18151e-05	-1.03987e-10	-0.421573
17419618	chr4:17419618:T:G	2.27816e-05	-0.378225	-2.61746e-10
17419646	chr4:17419646:G:A	1.18657e-05	-1.03987e-10	-1.03053
17419740	chr4:17419740:G:A	6.72535e-06	-0.693291	-0.905002
17419945	chr4:17419945:G:A	1.14163e-05	-1.03987e-10	-1.06913
17420018	chr4:17420018:G:A	1.023e-05	-1.03987e-10	-1.17885
17420023	chr4:17420023:A:G	1.01688e-05	-1.18485	-2.61746e-10
17420073	chr4:17420073:C:A	1.00793e-05	-1.03987e-10	-1.1937
17420666	chr4:17420666:C:T	4.19089e-06	-0.853455	-1.21781
17420969	chr4:17420969:A:G	9.8734e-06	-1.03987e-10	-1.21433
17421677	chr4:17421677:C:T	1.3555e-05	-1.03987e-10	-0.897422
17422194	chr4:17422194:A:G	1.1075e-05	-1.03987e-10	-1.09948
17422200	chr4:17422200:G:T	9.85319e-06	-1.03987e-10	-1.21638
17422778	chr4:17422778:C:A	1.61691e-05	-1.03987e-10	-0.721076
17422945	chr4:17422945:C:T	1.2013e-05	-1.03987e-10	-1.01819
17423132	chr4:17423132:C:T	9.91956e-06	-1.03987e-10	-1.20967
17423159	chr4:17423159:A:G	5.97312e-06	-1.42896	-0.287949
17423195	chr4:17423195:C:T	1.15915e-05	-1.03987e-10	-1.05391
17423307	chr4:17423307:C:T	7.15326e-06	-1.53298	-0.00363055
17423342	chr4:17423342:G:T	3.97914e-06	-1.06297	-1.06014
17423581	chr4:17423581:A:C	3.38276e-06	-1.06864	-1.21685
17423884	chr4:17423884:G:A	0.000276388	-0.273113	2.39074
17424003	chr4:17424003:G:A	1.02047e-05	-1.03987e-10	-1.18132
17424042	chr4:17424042:A:G	1.08143e-05	-1.03987e-10	-1.12331
17424223	chr4:17424223:C:T	1.10793e-05	-1.03987e-10	-1.0991
17424644	chr4:17424644:A:G	9.88269e-06	-1.03987e-10	-1.21339
17424946	chr4:17424946:A:T	9.85226e-06	-1.03987e-10	-1.21648
17425336	chr4:17425336:C:T	1.00174e-05	-1.03987e-10	-1.19986
17425428	chr4:17425428:T:C	9.89972e-06	-1.03987e-10	-1.21167
17425698	chr4:17425698:C:T	9.84078e-06	-1.03987e-10	-1.21764
17425774	chr4:17425774:C:T	1.2302e-05	-1.03987e-10	-0.994414
17425794	chr4:17425794:CA:C	1.57291e-05	-1.03987e-10	-0.748662
17425818	chr4:17425818:A:G	6.38002e-05	0.65158	-2.61746e-10
17425950	chr4:17425950:A:G	3.75739e-06	-1.10484	-1.07562
17426209	chr4:17426209:T:C	9.91552e-06	-1.03987e-10	-1.21008
17426281	chr4:17426281:A:G	1.40036e-05	-1.03987e-10	-0.864861
17426441	chr4:17426441:C:T	1.29441e-05	-1.03987e-10	-0.943533
17426818	chr4:17426818:A:G	1.32666e-05	-1.03987e-10	-0.918929
17427528	chr4:17427528:G:A	1.12813e-05	-1.03987e-10	-1.08103
17427534	chr4:17427534:A:C	1.00273e-05	-1.03987e-10	-1.19887
17427822	chr4:17427822:G:A	9.8528e-06	-1.03987e-10	-1.21642
17427922	chr4:17427922:C:T	1.04039e-05	-1.03987e-10	-1.16199
17428043	chr4:17428043:G:A	1.04371e-05	-1.03987e-10	-1.15881
17428272	chr4:17428272:C:T	1.1631e-05	-1.03987e-10	-1.0505
17428406	chr4:17428406:C:A	1.56933e-05	-1.03987e-10	-0.75094
17428651	chr4:17428651:G:T	1.39348e-05	-1.03987e-10	-0.869789
17428825	chr4:17428825:G:T	3.38972e-06	-1.42299	-0.860438
17429022	chr4:17429022:A:G	9.82901e-06	-1.03987e-10	-1.21884
17429350	chr4:17429350:G:A	3.0685e-06	-1.42581	-0.95718
17429400	chr4:17429400:C:T	1.33906e-05	-1.03987e-10	-0.909625
17429485	chr4:17429485:T:C	9.86155e-06	-1.03987e-10	-1.21553
17429596	chr4:17429596:G:C	3.38886e-06	-1.40708	-0.876599
17429766	chr4:17429766:T:C	9.87083e-06	-1.03987e-10	-1.21459
17429788	chr4:17429788:T:C	4.16869e-06	-1.032	-1.04458
17429803	chr4:17429803:A:G	6.87572e-06	-1.38057	-0.195611
17430143	chr4:17430143:A:C	9.85269e-06	-1.03987e-10	-1.21643
17430246	chr4:17430246:C:A	4.30417e-06	-0.959084	-1.08551
17430292	chr4:17430292:C:A	1.48309e-05	-1.03987e-10	-0.807462
17430295	chr4:17430295:C:T	1.57333e-05	-1.03987e-10	-0.748397
17430652	chr4:17430652:C:T	4.159e-06	-0.969815	-1.10909
17430744	chr4:17430744:A:T	9.87352e-06	-1.03987e-10	-1.21432
17431419	chr4:17431419:C:G	9.88869e-06	-1.03987e-10	-1.21279
17431781	chr4:17431781:T:C	1.07439e-05	-1.03987e-10	-1.12984
17431954	chr4:17431954:C:T	2.69836e-06	-1.40493	-1.1066
17432093	chr4:17432093:T:C	3.23305e-06	-1.53142	-0.799328
17432102	chr4:17432102:T:C	1.0707e-05	-1.03987e-10	-1.13327
17432124	chr4:17432124:G:A	1.04741e-05	-1.03987e-10	-1.15527
17432308	chr4:17432308:A:G	1.02911e-05	-1.03987e-10	-1.17289
17432717	chr4:17432717:A:G	3.01215e-06	-1.18598	-1.21554
17432758	chr4:17432758:G:A	4.07782e-06	-1.07782	-1.02079
17432985	chr4:17432985:G:T	1.00041e-05	-1.03987e-10	-1.20118
17433096	chr4:17433096:G:A	4.34732e-05	-1.03987e-10	0.267968
17433282	chr4:17433282:C:T	1.04272e-05	-1.15976	-2.61746e-10
17433427	chr4:17433427:T:C	9.49468e-05	-0.0264387	1.07558
17433467	chr4:17433467:A:T	1.38283e-05	-1.03987e-10	-0.877461
17433511	chr4:17433511:A:G	1.38766e-05	-1.03987e-10	-0.873974
17434335	chr4:17434335:C:T	3.23024e-06	-1.43994	-0.891686
17434419	chr4:17434419:T:C	1.13297e-05	-1.03987e-10	-1.07675
17434958	chr4:17434958:A:T	1.50298e-05	-1.03987e-10	-0.794145
17435054	chr4:17435054:C:T	1.38283e-05	-1.03987e-10	-0.877461
17435083	chr4:17435083:G:C	1.26506e-05	-1.03987e-10	-0.966471
17435229	chr4:17435229:T:G	1.10831e-05	-1.03987e-10	-1.09875
17435566	chr4:17435566:A:G	3.15048e-06	-1.43398	-0.922644
17435568	chr4:17435568:T:C	1.75231e-05	-1.03987e-10	-0.640658
17435622	chr4:17435622:T:C	1.0484e-05	-1.03987e-10	-1.15433
17435637	chr4:17435637:G:A	9.99898e-06	-1.03987e-10	-1.20169
17435816	chr4:17435816:G:A	1.18153e-05	-1.03987e-10	-1.03478
17435902	chr4:17435902:A:T	5.28399e-06	-1.40921	-0.43029
17436160	chr4:17436160:T:A	3.58358e-06	-1.35097	-0.876845
17436302	chr4:17436302:C:A	5.39437e-06	-0.610357	-1.20846
17436509	chr4:17436509:G:A	2.56415e-06	-1.40913	-1.15342
17436635	chr4:17436635:C:T	4.93911e-06	-0.946939	-0.960052
17436687	chr4:17436687:G:A	4.20291e-06	-1.48174	-0.58666
17436698	chr4:17436698:T:C	1.36886e-05	-1.03987e-10	-0.887613
17436729	chr4:17436729:C:G	1.41506e-05	-1.03987e-10	-0.854419
17436890	chr4:17436890:C:T	1.26085e-05	-1.03987e-10	-0.969809
17436974	chr4:17436974:T:C	3.59276e-06	-1.3166	-0.908657
17437048	chr4:17437048:C:T	1.24006e-05	-1.03987e-10	-0.986435
17437180	chr4:17437180:T:A	4.05906e-06	-1.49223	-0.610999
17437638	chr4:17437638:C:T	1.00223e-05	-1.03987e-10	-1.19937
17437657	chr4:17437657:A:C	2.45178e-06	-1.39292	-1.21444
17437672	chr4:17437672:A:G	1.00171e-05	-1.03987e-10	-1.19988
17437723	chr4:17437723:A:G	2.92973e-06	-1.34965	-1.07962
17437947	chr4:17437947:T:C	2.17889e-05	-1.03987e-10	-0.422774
17438261	chr4:17438261:G:C	2.8906e-06	-1.36775	-1.07497
17438272	chr4:17438272:G:C	2.84175e-06	-1.33602	-1.12374
17438324	chr4:17438324:C:T	4.00113e-06	-1.47748	-0.640118
17438518	chr4:17438518:G:A	2.9841e-06	-1.38367	-1.02721
17438612	chr4:17438612:C:T	2.8608e-05	-1.03987e-10	-0.15049
17438712	chr4:17438712:A:G	2.81402e-06	-1.39249	-1.07707
17438770	chr4:17438770:A:G	1.11058e-05	-1.03987e-10	-1.0967
17438774	chr4:17438774:T:C	2.89755e-06	-1.36646	-1.07385
17438853	chr4:17438853:A:G	1.56354e-05	-1.03987e-10	-0.754636
17439138	chr4:17439138:C:A	1.95565e-05	-0.530871	-2.61746e-10
17439505	chr4:17439505:A:G	2.92211e-06	-1.36462	-1.06725
17439807	chr4:17439807:G:A	1.02572e-05	-1.03987e-10	-1.1762
17440241	chr4:17440241:T:C	1.1744e-05	-1.03987e-10	-1.04083
17440318	chr4:17440318:A:G	1.15013e-05	-1.03987e-10	-1.06171
17440383	chr4:17440383:T:G	1.12001e-05	-1.03987e-10	-1.08825
17440390	chr4:17440390:T:A	1.52759e-05	-1.03987e-10	-0.777901
17440793	chr4:17440793:C:T	1.29152e-05	-1.43315	0.487378
17441179	chr4:17441179:T:G	4.37804e-06	-0.841001	-1.18658
17441708	chr4:17441708:A:G	1.19165e-05	-1.03987e-10	-1.02625
17441925	chr4:17441925:A:G	1.04417e-05	-1.03987e-10	-1.15837
17442206	chr4:17442206:C:T	4.00114e-06	-0.93578	-1.18182
17442232	chr4:17442232:A:G	6.18374e-06	-1.43237	-0.249885
17442475	chr4:17442475:G:A	1.04372e-05	-1.03987e-10	-1.1588
17442821	chr4:17442821:A:T	1.07522e-05	-1.03987e-10	-1.12907
17442977	chr4:17442977:T:C	1.51217e-05	-1.03987e-10	-0.788042
17443275	chr4:17443275:C:T	1.53432e-05	-1.44405	0.67055
17444284	chr4:17444284:G:A	7.28564e-05	-0.0963173	0.880632
17444449	chr4:17444449:C:T	9.90357e-06	-1.03987e-10	-1.21128
17444838	chr4:17444838:C:T	5.27789e-06	-1.40277	-0.437878
17444930	chr4:17444930:T:C	9.85709e-06	-1.03987e-10	-1.21599
17445501	chr4:17445501:C:T	7.42832e-06	-1.49888	-2.61746e-10
17445826	chr4:17445826:T:C	1.5201e-05	-1.03987e-10	-0.782812
17445860	chr4:17445860:G:A	2.55737e-06	-1.45702	-1.10818
17446589	chr4:17446589:TG:T	1.14308e-05	-1.03987e-10	-1.06786
17446590	chr4:17446590:G:A	9.85486e-06	-1.03987e-10	-1.21621
17446670	chr4:17446670:C:T	2.20462e-06	-1.53411	-1.17951
17446961	chr4:17446961:T:C	1.07609e-05	-1.12825	-2.61746e-10
17447196	chr4:17447196:A:C	2.52035e-06	-1.46946	-1.11031
17447215	chr4:17447215:C:T	1.68095e-05	-1.08951	0.407278
17447280	chr4:17447280:A:G	3.68698e-06	-1.37001	-0.82936
17447576	chr4:17447576:C:T	4.2094e-06	-1.11516	-0.951692
17447595	chr4:17447595:G:A	4.10633e-05	-1.03987e-10	0.210938
17447598	chr4:17447598:G:T	4.30933e-05	-1.03987e-10	0.25919
17447862	chr4:17447862:A:G	9.86933e-06	-1.03987e-10	-1.21474
17447926	chr4:17447926:A:G	0.000122549	1.06159	0.242736
17448076	chr4:17448076:T:G	4.20895e-06	-1.16465	-0.90231
17448077	chr4:17448077:G:A	7.14319e-06	-0.502523	-1.03549
17448120	chr4:17448120:C:A	2.37676e-06	-1.48918	-1.14926
17448293	chr4:17448293:G:A	1.18982e-05	-1.03987e-10	-1.02779
17448400	chr4:17448400:T:C	2.82816e-06	-1.29313	-1.17142
17448464	chr4:17448464:T:A	2.86226e-06	-1.30731	-1.14525
17448495	chr4:17448495:C:T	1.22392e-05	-1.03987e-10	-0.999531
17448497	chr4:17448497:C:T	1.22339e-05	-1.03987e-10	-0.999963
17448521	chr4:17448521:C:T	2.29445e-05	-1.03987e-10	-0.3711
17448669	chr4:17448669:T:A	2.44692e-06	-1.42818	-1.18116
17448815	chr4:17448815:T:C	3.55333e-06	-1.06827	-1.16802
17448838	chr4:17448838:G:C	4.60745e-05	-1.03987e-10	0.326084
17449328	chr4:17449328:C:T	2.03817e-05	-1.03987e-10	-0.489539
17449823	chr4:17449823:C:A	2.67747e-06	-1.46438	-1.05493
17450137	chr4:17450137:C:T	2.62897e-06	-1.4717	-1.06588
17450155	chr4:17450155:A:G	1.59957e-05	-1.03987e-10	-0.731857
17450291	chr4:17450291:C:G	1.70161e-05	-1.03987e-10	-0.670017
17450301	chr4:17450301:G:C	1.70161e-05	-1.03987e-10	-0.670017
17450562	chr4:17450562:C:T	2.60761e-06	-1.39442	-1.15132
17450776	chr4:17450776:G:T	1.27302e-05	-1.03987e-10	-0.960198
17450981	chr4:17450981:C:A	1.18011e-05	-1.03987e-10	-1.03599
17451288	chr4:17451288:A:T	2.54778e-06	-1.44569	-1.12326
17451494	chr4:17451494:C:T	2.44006e-06	-1.4801	-1.13205
17451624	chr4:17451624:A:AG	2.71627e-06	-1.41762	-1.0873
17451730	chr4:17451730:A:G	4.06454e-05	-1.03987e-10	0.200709
17451782	chr4:17451782:T:C	3.99148e-06	-1.19785	-0.922162
17451876	chr4:17451876:A:G	6.31052e-05	0.298862	0.341764
17452088	chr4:17452088:A:G	3.54591e-05	-1.03987e-10	0.0642048
17452534	chr4:17452534:T:G	5.6075e-06	-1.05507	-0.725
17452980	chr4:17452980:A:G	9.78412e-06	-1.22342	-2.61746e-10
17453045	chr4:17453045:C:T	2.58688e-06	-1.46199	-1.09173
17453501	chr4:17453501:G:A	1.03773e-05	-1.03987e-10	-1.16455
17453640	chr4:17453640:A:G	3.21092e-05	-1.03987e-10	-0.0350343
17453894	chr4:17453894:A:G	1.00949e-05	-1.03987e-10	-1.19215
17454589	chr4:17454589:A:G	9.31898e-06	-1.27212	-2.61746e-10
17454590	chr4:17454590:G:A	9.99197e-06	-1.03987e-10	-1.20239
17454681	chr4:17454681:A:T	0.000368859	0.308328	2.09791
17454682	chr4:17454682:G:T	0.000378972	0.331251	2.10203
17454684	chr4:17454684:T:C	0.000373652	0.32205	2.0971
17454931	chr4:17454931:G:A	1.47118e-05	-1.03987e-10	-0.815526
17455279	chr4:17455279:A:T	2.5922e-06	-1.47978	-1.07189
17455363	chr4:17455363:C:T	3.8417e-05	-1.03987e-10	0.144324
17455814	chr4:17455814:T:C	1.21292e-05	-1.03987e-10	-1.00856
17456020	chr4:17456020:G:A	2.98192e-06	-1.45138	-0.960228
17456075	chr4:17456075:G:A	1.01373e-05	-1.03987e-10	-1.18795
17456331	chr4:17456331:T:C	1.33016e-05	-1.03987e-10	-0.916288
17456466	chr4:17456466:T:C	2.56354e-06	-1.48388	-1.07891
17456667	chr4:17456667:C:A	2.63913e-06	-1.4771	-1.05663
17456747	chr4:17456747:A:C	1.16917e-05	-1.03987e-10	-1.04529
17456844	chr4:17456844:A:G	2.51024e-06	-1.49307	-1.09073
17456862	chr4:17456862:A:G	1.00898e-05	-1.03987e-10	-1.19265
17456897	chr4:17456897:G:C	2.44705e-06	-1.42423	-1.18506
17457191	chr4:17457191:C:A	2.91045e-05	-1.03987e-10	-0.133284
17457364	chr4:17457364:T:A	1.44266e-05	-1.03987e-10	-0.835102
17457390	chr4:17457390:G:A	0.00015618	0.269883	1.27695
17457765	chr4:17457765:T:G	2.7441e-06	-1.31528	-1.17944
17457819	chr4:17457819:A:T	2.46063e-05	-1.03987e-10	-0.301175
17458353	chr4:17458353:T:C	2.78839e-06	-1.30022	-1.17849
17458444	chr4:17458444:C:T	6.10097e-06	-0.592326	-1.1034
17458480	chr4:17458480:G:A	1.49872e-05	-1.03987e-10	-0.796982
17458484	chr4:17458484:G:A	9.8827e-06	-1.03987e-10	-1.21339
17458649	chr4:17458649:G:A	7.23442e-05	-1.03987e-10	0.777258
17458732	chr4:17458732:C:T	2.15281e-05	-1.03987e-10	-0.434817
17458752	chr4:17458752:T:C	1.45081e-05	-1.03987e-10	-0.82947
17459027	chr4:17459027:C:T	0.000338162	0.261819	2.05753
17459028	chr4:17459028:A:G	1.57349e-05	-1.03987e-10	-0.748294
17459045	chr4:17459045:TG:T	3.52185e-05	-1.03987e-10	0.0573964
17459051	chr4:17459051:C:T	9.9536e-06	-1.03987e-10	-1.20624
17459192	chr4:17459192:T:C	5.36453e-05	-1.0798	1.55801
17459225	chr4:17459225:G:A	1.37845e-05	-1.03987e-10	-0.880635
17459875	chr4:17459875:T:C	1.047e-05	-1.03987e-10	-1.15566
17460160	chr4:17460160:AAC:A	3.84748e-05	-1.03987e-10	0.145826
17460403	chr4:17460403:G:A	3.9155e-05	-1.03987e-10	0.163352
17460494	chr4:17460494:C:T	1.00473e-05	-1.03987e-10	-1.19688
17460619	chr4:17460619:G:A	2.81117e-06	-1.29015	-1.18042
17460791	chr4:17460791:A:G	2.98992e-06	-1.45906	-0.949875
17461052	chr4:17461052:G:A	5.39381e-06	-1.112	-0.706924
17461081	chr4:17461081:C:T	1.59533e-05	-0.734511	-2.61746e-10
17461826	chr4:17461826:T:C	8.48539e-06	-1.36583	-2.61746e-10
17461865	chr4:17461865:A:G	2.40216e-06	-1.48782	-1.13998
17462163	chr4:17462163:C:G	1.12494e-05	-1.03987e-10	-1.08386
17462180	chr4:17462180:C:A	1.00354e-05	-1.03987e-10	-1.19805
17462190	chr4:17462190:T:G	5.12767e-06	-1.21995	-0.649571
17462503	chr4:17462503:A:T	0.000314968	0.318839	1.92945
17462542	chr4:17462542:C:T	2.67152e-06	-1.48013	-1.0414
17462643	chr4:17462643:A:C	1.11132e-05	-1.09604	-2.61746e-10
17462882	chr4:17462882:A:G	2.56714e-06	-1.48793	-1.07345
17462886	chr4:17462886:T:C	1.02745e-05	-1.03987e-10	-1.17451
17463208	chr4:17463208:C:G	2.63201e-06	-1.32201	-1.21442
17463219	chr4:17463219:A:G	3.10608e-06	-1.2617	-1.10912
17463456	chr4:17463456:T:G	1.71168e-05	-1.03987e-10	-0.664116
17463600	chr4:17463600:T:G	4.16817e-05	-1.03987e-10	0.225886
17463781	chr4:17463781:A:G	2.44146e-05	0.022582	-0.331576
17463791	chr4:17463791:A:G	2.52407e-06	-1.36465	-1.21366
17464293	chr4:17464293:C:G	2.4319e-06	-1.52805	-1.08746
17464601	chr4:17464601:G:A	5.90743e-05	1.54527	-0.970653
17464650	chr4:17464650:T:C	2.54675e-06	-1.37659	-1.19277
17464739	chr4:17464739:G:A	7.49068e-06	-1.36213	-0.128386
17464889	chr4:17464889:G:C	1.86624e-05	-0.577667	-2.61746e-10
17465268	chr4:17465268:T:C	3.92518e-05	-1.03987e-10	0.16582
17465282	chr4:17465282:C:G	1.10077e-05	-1.03987e-10	-1.10558
17465286	chr4:17465286:C:T	1.11059e-05	-1.03987e-10	-1.0967
17465596	chr4:17465596:C:T	4.53867e-06	-1.3056	-0.685947
17465616	chr4:17465616:C:T	9.94161e-06	-1.03987e-10	-1.20745
17465870	chr4:17465870:C:T	4.08771e-06	-1.19035	-0.905841
17465969	chr4:17465969:A:T	2.22534e-06	-1.5033	-1.20097
17466092	chr4:17466092:T:C	4.10581e-06	-1.18754	-0.904236
17466113	chr4:17466113:T:C	9.90238e-06	-1.03987e-10	-1.2114
17466381	chr4:17466381:A:G	3.28787e-06	-1.23476	-1.07917
17466424	chr4:17466424:A:G	2.78886e-06	-1.4902	-0.98834
17466568	chr4:17466568:C:T	1.0597e-05	-1.1436	-2.61746e-10
17466673	chr4:17466673:A:G	1.39576e-05	-1.03987e-10	-0.868155
17466917	chr4:17466917:G:A	6.02524e-06	-1.53411	-0.174105
17467081	chr4:17467081:G:A	5.97735e-06	-1.29328	-0.422918
17467130	chr4:17467130:T:C	5.30448e-05	0.873451	-0.40649
17467449	chr4:17467449:ACT:A	1.39191e-05	-1.03987e-10	-0.870913
17467460	chr4:17467460:T:C	2.92879e-05	-1.03987e-10	-0.127001
17467721	chr4:17467721:G:A	3.1116e-06	-1.24369	-1.12535
17467919	chr4:17467919:G:A	2.16582e-05	-1.03987e-10	-0.428793
17468023	chr4:17468023:G:T	5.29458e-06	-1.5331	-0.30439
17468072	chr4:17468072:G:A	2.95569e-06	-1.4209	-0.999539
17468194	chr4:17468194:T:C	2.30294e-06	-1.4767	-1.19329
17468206	chr4:17468206:A:G	1.33519e-05	-1.21875	0.306231
17468703	chr4:17468703:G:A	2.96385e-06	-1.4563	-0.961389
17468816	chr4:17468816:G:A	2.49458e-06	-1.49452	-1.09553
17468828	chr4:17468828:C:T	1.05119e-05	-1.15167	-2.61746e-10
17468853	chr4:17468853:A:G	1.30695e-05	-1.03987e-10	-0.933893
17469408	chr4:17469408:G:A	3.84992e-06	-1.16971	-0.986418
17469701	chr4:17469701:T:G	1.04526e-05	-1.03987e-10	-1.15733
17469841	chr4:17469841:T:C	5.53644e-06	-0.934204	-0.85862
17470029	chr4:17470029:G:T	1.33861e-05	-0.909956	-2.61746e-10
17470355	chr4:17470355:A:G	3.40318e-06	-1.46259	-0.816877
17470569	chr4:17470569:G:A	2.20732e-06	-1.49383	-1.21857
17470826	chr4:17470826:C:T	4.82067e-06	-1.51178	-0.419486
17470827	chr4:17470827:A:G	6.18658e-06	-0.553177	-1.12862
17470832	chr4:17470832:C:T	2.48753e-06	-1.52494	-1.06794
17470990	chr4:17470990:G:A	4.82344e-05	-1.03987e-10	0.371897
17471073	chr4:17471073:C:T	1.04344e-05	-1.03987e-10	-1.15906
17471111	chr4:17471111:G:T	2.23618e-05	-0.668782	0.271958
17471124	chr4:17471124:G:A	2.1827e-05	-0.942225	0.521198
17471284	chr4:17471284:A:C	9.89864e-06	-1.03987e-10	-1.21178
17471307	chr4:17471307:T:C	2.89692e-05	-1.03987e-10	-0.137943
17471473	chr4:17471473:G:A	1.02914e-05	-1.03987e-10	-1.17287
17471626	chr4:17471626:T:C	2.4625e-06	-1.51117	-1.09183
17471711	chr4:17471711:A:G	2.33215e-06	-1.52483	-1.13255
17471792	chr4:17471792:A:G	2.44342e-06	-1.50878	-1.10199
17471866	chr4:17471866:TA:T	2.26892e-05	-1.03987e-10	-0.382289
17471868	chr4:17471868:A:T	2.26969e-05	-1.03987e-10	-0.381947
17472258	chr4:17472258:T:A	1.13036e-05	-1.03987e-10	-1.07906
17472845	chr4:17472845:G:A	9.83273e-06	-1.03987e-10	-1.21846
17472911	chr4:17472911:T:C	2.74006e-06	-1.53301	-0.963185
17472916	chr4:17472916:A:C	1.55429e-05	-1.03987e-10	-0.760575
17473182	chr4:17473182:G:A	1.22673e-05	-0.997235	-2.61746e-10
17473612	chr4:17473612:G:A	1.3995e-05	-1.03987e-10	-0.865477
17473797	chr4:17473797:C:T	2.62456e-05	-1.03987e-10	-0.236678
17474081	chr4:17474081:C:T	7.25023e-06	-1.52314	-2.61746e-10
17474347	chr4:17474347:G:A	1.53268e-05	-0.774576	-2.61746e-10
17474418	chr4:17474418:C:T	5.1561e-06	-1.32372	-0.540279
17474640	chr4:17474640:A:C	9.88557e-06	-1.03987e-10	-1.2131
17474755	chr4:17474755:C:A	9.94285e-06	-1.03987e-10	-1.20732
17474795	chr4:17474795:C:T	1.2488e-05	-0.979406	-2.61746e-10
17474980	chr4:17474980:G:A	1.76326e-05	-0.634428	-2.61746e-10
17475323	chr4:17475323:A:G	1.44027e-05	-1.03987e-10	-0.83676
17475611	chr4:17475611:A:G	2.11339e-05	-0.453297	-2.61746e-10
17475708	chr4:17475708:A:G	1.83183e-05	-0.74216	0.145883
17475833	chr4:17475833:A:G	1.01602e-05	-1.03987e-10	-1.1857
17475844	chr4:17475844:C:T	1.61368e-05	-0.723075	-2.61746e-10
17476033	chr4:17476033:G:C	1.12456e-05	-1.44443	0.360225
17476259	chr4:17476259:G:A	1.42623e-05	-1.34554	0.498981
17476354	chr4:17476354:C:T	3.54995e-05	-1.03987e-10	0.0653422
17476387	chr4:17476387:A:G	1.66586e-05	-1.03987e-10	-0.691249
17476484	chr4:17476484:AGAAG:A	1.66051e-05	-0.694466	-2.61746e-10
17476598	chr4:17476598:C:G	1.25267e-05	-1.03987e-10	-0.976313
17476645	chr4:17476645:G:A	5.0388e-06	-1.53254	-0.354466
17476824	chr4:17476824:G:A	1.03567e-05	-1.03987e-10	-1.16654
17477120	chr4:17477120:G:T	1.17287e-05	-1.03987e-10	-1.04214
17477384	chr4:17477384:G:A	1.72615e-05	-0.655699	-2.61746e-10
17477524	chr4:17477524:A:AG	8.10027e-06	-1.11609	-0.296187
17477626	chr4:17477626:C:G	2.16618e-06	-1.514	-1.21721
17477649	chr4:17477649:T:G	9.92856e-06	-1.03987e-10	-1.20876
17477736	chr4:17477736:A:C	1.2708e-05	-0.514905	-0.44704
17477767	chr4:17477767:G:T	1.05841e-05	-1.03987e-10	-1.14482
17477779	chr4:17477779:C:T	2.21337e-06	-1.53454	-1.17512
17477824	chr4:17477824:C:G	2.04947e-05	-1.03987e-10	-0.484013
17477844	chr4:17477844:G:A	2.57847e-06	-1.49292	-1.06406
17477985	chr4:17477985:C:G	2.15913e-06	-1.53421	-1.20026
17478022	chr4:17478022:G:A	1.38537e-05	-0.774763	-0.100859
17478066	chr4:17478066:C:T	7.16926e-06	-1.53437	-2.61746e-10
17478150	chr4:17478150:C:T	1.95488e-05	-1.03987e-10	-0.531262
17478454	chr4:17478454:T:C	5.70938e-06	-1.09074	-0.671326
17478478	chr4:17478478:A:G	1.05972e-05	-1.03987e-10	-1.14359
17478701	chr4:17478701:G:A	3.13199e-06	-1.14992	-1.21259
17478776	chr4:17478776:T:C	1.0226e-05	-1.03987e-10	-1.17924
17478810	chr4:17478810:C:T	1.28503e-05	-1.03987e-10	-0.950811
17478811	chr4:17478811:G:A	1.92612e-05	-1.03987e-10	-0.546084
17479530	chr4:17479530:T:C	5.33975e-06	-1.49499	-0.33401
17479669	chr4:17479669:T:A	9.83348e-06	-1.03987e-10	-1.21838
17479703	chr4:17479703:CAAT:C	2.78522e-05	-1.03987e-10	-0.177264
17480068	chr4:17480068:A:G	9.844e-06	-1.03987e-10	-1.21731
17480277	chr4:17480277:G:A	3.53004e-06	-1.51507	-0.727795
17480706	chr4:17480706:A:G	8.74099e-06	-0.822658	-0.513495
17480747	chr4:17480747:G:A	3.84938e-05	-1.5165	1.66282
17480970	chr4:17480970:T:G	2.15953e-06	-1.52602	-1.20827
17481026	chr4:17481026:G:C	1.05537e-05	-1.03987e-10	-1.1477
17481329	chr4:17481329:T:C	1.18715e-05	-1.03987e-10	-1.03004
17481652	chr4:17481652:C:T	2.71802e-05	-1.03987e-10	-0.201688
17481741	chr4:17481741:C:T	1.20744e-05	-1.03987e-10	-1.01309
17481835	chr4:17481835:T:C	1.19589e-05	-1.03987e-10	-1.0227
17482013	chr4:17482013:T:A	4.14317e-06	-1.47835	-0.604362
17482059	chr4:17482059:A:G	3.97627e-06	-1.45855	-0.665281
17482106	chr4:17482106:T:C	7.22264e-06	-1.52696	-2.61746e-10
17482278	chr4:17482278:G:A	1.473e-05	-0.814289	-2.61746e-10
17482447	chr4:17482447:C:T	1.48385e-05	-0.806953	-2.61746e-10
17482717	chr4:17482717:G:C	5.26236e-06	-1.49434	-0.349256
17482832	chr4:17482832:T:A	1.0417e-05	-1.03987e-10	-1.16074
17482979	chr4:17482979:T:G	5.15995e-06	-1.47737	-0.385884
17483118	chr4:17483118:G:A	2.06857e-05	-1.03987e-10	-0.474733
17483141	chr4:17483141:C:T	9.93762e-06	-1.03987e-10	-1.20785
17483180	chr4:17483180:A:G	1.16975e-05	-1.03987e-10	-1.04481
17483337	chr4:17483337:G:A	3.48586e-05	-1.03987e-10	0.0471233
17483450	chr4:17483450:CTT:C	1.54313e-05	-0.767778	-2.61746e-10
17483452	chr4:17483452:T:TAGA	1.50108e-05	-0.795407	-2.61746e-10
17483474	chr4:17483474:C:T	2.37563e-06	-1.52195	-1.11696
17483858	chr4:17483858:C:T	2.42285e-06	-1.51012	-1.10911
17484197	chr4:17484197:G:A	1.76866e-05	-1.03987e-10	-0.631368
17484207	chr4:17484207:C:T	2.38857e-06	-1.51517	-1.11831
17484309	chr4:17484309:G:A	2.39253e-06	-1.51822	-1.11361
17484406	chr4:17484406:A:G	2.40507e-06	-1.51176	-1.11484
17484442	chr4:17484442:T:C	2.3814e-06	-1.51387	-1.12261
17484802	chr4:17484802:C:T	1.07778e-05	-1.03987e-10	-1.12668
17484804	chr4:17484804:T:C	2.42299e-05	-1.03987e-10	-0.316588
17484883	chr4:17484883:G:A	2.48613e-06	-1.52217	-1.07128
17484952	chr4:17484952:A:G	2.42358e-06	-1.5258	-1.09313
17484969	chr4:17484969:G:A	1.08581e-05	-1.03987e-10	-1.11926
17485116	chr4:17485116:G:C	4.73795e-06	-1.49822	-0.450353
17485293	chr4:17485293:G:A	3.44822e-05	-1.03987e-10	0.036267
17485349	chr4:17485349:G:GT	1.53334e-05	-1.03987e-10	-0.774144
17485405	chr4:17485405:A:C	2.78825e-06	-1.43942	-1.03934
17485657	chr4:17485657:T:C	9.95063e-06	-1.03987e-10	-1.20654
17485717	chr4:17485717:T:C	9.83226e-06	-1.03987e-10	-1.21851
17485861	chr4:17485861:A:G	2.91836e-05	-0.130571	-2.61746e-10
17485895	chr4:17485895:G:A	3.2109e-05	-0.0350401	-2.61746e-10
17485943	chr4:17485943:G:A	3.21835e-06	-1.46585	-0.869462
17485974	chr4:17485974:G:A	2.23776e-06	-1.48124	-1.21747
17486288	chr4:17486288:A:G	1.0366e-05	-1.03987e-10	-1.16565
17486441	chr4:17486441:T:C	3.01563e-06	-1.23905	-1.16132
17486509	chr4:17486509:A:G	1.77835e-05	-1.44681	0.820909
17486621	chr4:17486621:G:A	2.15322e-06	-1.52019	-1.21702
17486663	chr4:17486663:T:G	2.14819e-06	-1.52071	-1.21884
17486728	chr4:17486728:T:C	3.87766e-05	-1.03987e-10	0.15364
17486884	chr4:17486884:GC:G	4.79947e-06	-1.41949	-0.51618
17486911	chr4:17486911:A:G	2.16428e-06	-1.51517	-1.21692
17487282	chr4:17487282:T:A	1.93347e-05	-0.542274	-2.61746e-10
17487380	chr4:17487380:T:C	4.67368e-06	-1.41507	-0.547159
17487738	chr4:17487738:G:A	2.13594e-06	-1.52679	-1.21848
17487815	chr4:17487815:T:A	2.20973e-06	-1.50154	-1.20977
17488187	chr4:17488187:G:A	7.16925e-06	-1.53438	-2.61746e-10
17488247	chr4:17488247:T:C	1.04295e-05	-1.03987e-10	-1.15954
17488397	chr4:17488397:T:A	1.07683e-05	-1.03987e-10	-1.12757
17488501	chr4:17488501:T:G	9.8373e-06	-1.03987e-10	-1.218
17488781	chr4:17488781:G:A	7.50753e-05	0.814315	-2.61746e-10
17489129	chr4:17489129:G:A	9.98942e-06	-1.03987e-10	-1.20265
17489377	chr4:17489377:T:C	1.09272e-05	-1.03987e-10	-1.11293
17489401	chr4:17489401:C:G	1.31412e-05	-1.03987e-10	-0.928423
17489490	chr4:17489490:A:C	1.31763e-05	-1.03987e-10	-0.925758
17489607	chr4:17489607:A:G	1.93825e-05	-0.539808	-2.61746e-10
17489747	chr4:17489747:A:G	2.18131e-06	-1.51969	-1.20456
17490234	chr4:17490234:TCTC:T	1.33087e-05	-1.03987e-10	-0.915759
17490290	chr4:17490290:T:C	1.48281e-05	-1.03987e-10	-0.807652
17490298	chr4:17490298:A:C	1.10273e-05	-1.03987e-10	-1.1038
17490425	chr4:17490425:G:A	1.56124e-05	-1.03987e-10	-0.75611
17490522	chr4:17490522:T:C	2.82909e-06	-1.30249	-1.16173
17490939	chr4:17490939:A:G	1.94461e-05	-0.536531	-2.61746e-10
17491220	chr4:17491220:T:C	3.57488e-06	-1.03249	-1.19776
17491222	chr4:17491222:G:A	1.34749e-05	-1.03987e-10	-0.903348
17491470	chr4:17491470:T:C	1.57328e-05	-1.03987e-10	-0.748431
17491591	chr4:17491591:A:T	1.04967e-05	-1.03987e-10	-1.15311
17491658	chr4:17491658:AG:A	2.09528e-05	-0.461906	-2.61746e-10
17492208	chr4:17492208:A:G	1.51916e-05	-1.03987e-10	-0.783435
17492550	chr4:17492550:A:G	1.41749e-05	-1.03987e-10	-0.852706
17492639	chr4:17492639:G:A	3.50102e-06	-1.04792	-1.2032
17493020	chr4:17493020:T:G	1.42303e-05	-1.03987e-10	-0.848802
17493484	chr4:17493484:TC:T	9.84814e-06	-1.03987e-10	-1.21689
17493555	chr4:17493555:G:A	9.86515e-06	-1.03987e-10	-1.21517
17493570	chr4:17493570:A:T	1.36319e-05	-1.03987e-10	-0.891766
17493572	chr4:17493572:G:A	9.85505e-06	-1.03987e-10	-1.21619
17493809	chr4:17493809:A:C	5.30592e-05	-1.03987e-10	0.467232
17493892	chr4:17493892:C:T	1.28153e-05	-1.03987e-10	-0.953539
17493950	chr4:17493950:G:C	1.38579e-05	-1.03987e-10	-0.875319
17494041	chr4:17494041:C:T	1.66596e-05	-0.69119	-2.61746e-10
17494217	chr4:17494217:GGGTCTCCAA:G	3.50329e-05	-1.03987e-10	0.0521114
17494448	chr4:17494448:C:T	7.31726e-06	-1.51394	-2.61746e-10
17494779	chr4:17494779:A:G	1.4349e-05	-1.03987e-10	-0.840495
17494794	chr4:17494794:C:T	1.4892e-05	-1.03987e-10	-0.803349
17495021	chr4:17495021:C:T	1.97606e-05	-0.520488	-2.61746e-10
17495053	chr4:17495053:G:A	1.47143e-05	-1.03987e-10	-0.815354
17495066	chr4:17495066:C:T	1.49139e-05	-1.03987e-10	-0.801885
17495093	chr4:17495093:A:G	1.47797e-05	-1.03987e-10	-0.810921
17495233	chr4:17495233:A:G	1.48979e-05	-1.03987e-10	-0.802955
17495414	chr4:17495414:G:C	9.84806e-06	-1.03987e-10	-1.2169
17495829	chr4:17495829:T:C	4.62953e-06	-1.23754	-0.734178
17495879	chr4:17495879:A:C	1.52651e-05	-1.03987e-10	-0.778609
17496077	chr4:17496077:G:A	7.27213e-06	-1.52013	-2.61746e-10
17496115	chr4:17496115:A:C	1.49492e-05	-1.03987e-10	-0.799519
17496238	chr4:17496238:A:G	4.64938e-06	-1.28035	-0.687097
17496640	chr4:17496640:T:G	4.59763e-06	-1.42427	-0.554365
17496762	chr4:17496762:T:TTTTG	1.54353e-05	-1.03987e-10	-0.767522
17496811	chr4:17496811:C:T	1.01375e-05	-1.03987e-10	-1.18794
17496862	chr4:17496862:T:C	2.47247e-05	-0.296372	-2.61746e-10
17496903	chr4:17496903:A:C	1.47721e-05	-1.03987e-10	-0.811438
17497011	chr4:17497011:A:T	1.49176e-05	-1.03987e-10	-0.801638
17497092	chr4:17497092:A:G	1.53246e-05	-1.03987e-10	-0.77472
17497120	chr4:17497120:C:A	1.49985e-05	-1.03987e-10	-0.796226
17497132	chr4:17497132:T:C	1.48415e-05	-1.03987e-10	-0.806746
17497185	chr4:17497185:G:A	1.48857e-05	-1.03987e-10	-0.803773
17497269	chr4:17497269:A:G	1.08891e-05	-1.44157	0.325157
17497309	chr4:17497309:C:T	1.02481e-05	-1.03987e-10	-1.17708
17497424	chr4:17497424:G:A	9.96181e-06	-1.03987e-10	-1.20542
17497502	chr4:17497502:AATATAATTATATTATCTCT:A	1.59997e-05	-1.37999	0.648376
17497801	chr4:17497801:G:C	1.01787e-05	-1.03987e-10	-1.18388
17497911	chr4:17497911:T:C	7.86883e-06	-1.53319	0.0919274
17498190	chr4:17498190:T:C	3.7425e-06	-0.965524	-1.2189
17498196	chr4:17498196:T:C	1.2847e-05	-1.03987e-10	-0.951063
17498340	chr4:17498340:C:T	4.53774e-05	-1.03987e-10	0.310838
17498882	chr4:17498882:A:T	1.45998e-05	-1.03987e-10	-0.823166
17498934	chr4:17498934:G:T	1.50327e-05	-1.03987e-10	-0.793946
17499282	chr4:17499282:C:A	2.13609e-06	-1.52697	-1.21823
17499656	chr4:17499656:A:G	1.55527e-05	-1.03987e-10	-0.759941
17499757	chr4:17499757:A:C	1.54197e-05	-1.03987e-10	-0.768531
17499851	chr4:17499851:C:T	7.27009e-06	-1.52041	-2.61746e-10
17499852	chr4:17499852:C:T	3.75537e-06	-1.23955	-0.941443
17500014	chr4:17500014:T:C	1.02563e-05	-1.03987e-10	-1.17628
17500607	chr4:17500607:A:G	1.76208e-05	-1.03987e-10	-0.635097
17500784	chr4:17500784:A:G	3.69005e-05	-1.36696	1.47101
17500863	chr4:17500863:C:T	1.40437e-05	-1.37703	0.515033
17501051	chr4:17501051:G:A	1.02842e-05	-1.03987e-10	-1.17357
17501759	chr4:17501759:C:T	1.72281e-05	-1.42582	0.768185
17501921	chr4:17501921:C:T	4.48689e-06	-1.40807	-0.594951
17501923	chr4:17501923:C:T	2.34989e-05	-0.347223	-2.61746e-10
17501928	chr4:17501928:A:G	1.00745e-05	-1.03987e-10	-1.19417
17501938	chr4:17501938:T:C	4.04079e-06	-0.892605	-1.21513
17502044	chr4:17502044:G:C	1.0054e-05	-1.03987e-10	-1.1962
17502075	chr4:17502075:T:C	4.99598e-05	-1.03987e-10	0.407043
17502142	chr4:17502142:G:A	2.40831e-05	-1.03987e-10	-0.322668
17502216	chr4:17502216:G:A	4.11441e-06	-0.879676	-1.21001
17502438	chr4:17502438:C:T	1.04394e-05	-1.03987e-10	-1.15859
17502982	chr4:17502982:A:G	1.03446e-05	-1.52824	0.360522
17503145	chr4:17503145:A:G	9.86141e-06	-1.03987e-10	-1.21555
17503533	chr4:17503533:AAAC:A	6.61811e-06	-1.48486	-0.12951
17503923	chr4:17503923:C:G	1.54927e-05	-1.03987e-10	-0.76381
17504419	chr4:17504419:G:A	2.33567e-05	-0.353294	-2.61746e-10
17504541	chr4:17504541:G:A	2.26447e-06	-1.50922	-1.17762
17504818	chr4:17504818:A:C	1.85959e-05	-1.03987e-10	-0.581236
17504831	chr4:17504831:C:G	1.26746e-05	-1.45309	0.488511
17505013	chr4:17505013:T:C	2.9426e-05	-1.03987e-10	-0.122298
17505085	chr4:17505085:T:C	1.22814e-05	-1.45604	0.459946
17505352	chr4:17505352:A:T	1.6245e-05	-1.48303	0.766642
17505473	chr4:17505473:C:T	4.84174e-06	-1.38717	-0.53973
17506164	chr4:17506164:C:T	1.3957e-05	-1.03987e-10	-0.868197
17506344	chr4:17506344:T:C	1.75157e-05	-1.03987e-10	-0.641078
17506383	chr4:17506383:A:G	9.98537e-06	-1.03987e-10	-1.20306
17506667	chr4:17506667:G:A	3.63703e-05	0.0895772	-2.61746e-10
17506927	chr4:17506927:T:C	1.46464e-05	-1.03987e-10	-0.819983
17507080	chr4:17507080:A:T	1.22186e-05	-1.52599	0.524774
17507131	chr4:17507131:C:T	1.10644e-05	-1.4122	0.311749
17507214	chr4:17507214:C:T	1.10703e-05	-1.03987e-10	-1.09991
17507220	chr4:17507220:T:G	1.67072e-05	-1.52544	0.8371
17507793	chr4:17507793:G:A	1.22486e-05	-1.03987e-10	-0.998763
17507818	chr4:17507818:G:T	8.75951e-05	-1.03987e-10	0.968549
17508175	chr4:17508175:T:G	2.05674e-05	-1.40287	0.9224
17508193	chr4:17508193:T:C	4.01683e-06	-1.44607	-0.667617
17508613	chr4:17508613:T:C	2.26413e-06	-1.46949	-1.21749
17509084	chr4:17509084:G:A	4.59454e-06	-1.32993	-0.649376
17509504	chr4:17509504:T:C	9.18823e-06	-0.110514	-1.17574
17509559	chr4:17509559:C:T	7.67568e-06	-1.46612	-2.61746e-10
17509972	chr4:17509972:A:T	2.931e-06	-1.52911	-0.899726
17510079	chr4:17510079:A:G	2.68978e-05	-1.03987e-10	-0.212132
17510187	chr4:17510187:C:T	2.93676e-06	-1.52149	-0.905376
17510298	chr4:17510298:C:T	4.00282e-06	-0.922304	-1.19487
17510326	chr4:17510326:G:T	5.84747e-06	-1.48282	-0.255342
17510524	chr4:17510524:T:C	2.14347e-06	-1.52857	-1.21318
17510658	chr4:17510658:A:G	1.03485e-05	-1.03987e-10	-1.16734
17511184	chr4:17511184:C:A	1.35848e-05	-1.03987e-10	-0.895224
17511511	chr4:17511511:T:A	1.07003e-05	-1.03987e-10	-1.1339
17511775	chr4:17511775:G:C	1.21884e-05	-1.03987e-10	-1.00369
17511835	chr4:17511835:A:G	6.0909e-06	-0.610808	-1.08657
17511875	chr4:17511875:GC:G	5.33561e-06	-0.616237	-1.21354
17511959	chr4:17511959:G:A	1.02656e-05	-1.17538	-2.61746e-10
17512101	chr4:17512101:G:C	3.77938e-06	-1.13857	-1.03605
17512330	chr4:17512330:C:G	2.48212e-05	-1.03987e-10	-0.29248
17512513	chr4:17512513:C:A	1.0565e-05	-1.03987e-10	-1.14663
17512519	chr4:17512519:A:G	1.44412e-05	0.11519	-0.949281
17512537	chr4:17512537:C:T	1.75494e-05	-1.03987e-10	-0.639155
17512624	chr4:17512624:T:C	3.66642e-06	-1.11225	-1.09271
17512654	chr4:17512654:G:T	1.30048e-05	0.0186821	-0.957543
17512788	chr4:17512788:A:G	9.84219e-06	-1.03987e-10	-1.2175
17513573	chr4:17513573:C:T	1.33676e-05	-0.911339	-2.61746e-10
17513609	chr4:17513609:A:AT	7.68629e-06	-1.46474	-2.61746e-10
17513701	chr4:17513701:G:A	1.07573e-05	-1.03987e-10	-1.12859
17514065	chr4:17514065:T:C	3.16999e-06	-1.36112	-0.989331
17515068	chr4:17515068:T:C	1.76884e-05	-0.140014	-0.491252
17515142	chr4:17515142:C:T	9.83106e-06	-1.03987e-10	-1.21863
17515148	chr4:17515148:C:T	9.85663e-06	-1.03987e-10	-1.21603
17515476	chr4:17515476:A:G	9.95304e-06	-1.03987e-10	-1.2063
17515714	chr4:17515714:G:A	7.01051e-06	-0.409928	-1.14684
17515747	chr4:17515747:T:C	2.28842e-06	-1.46458	-1.21173
17515935	chr4:17515935:C:T	2.85391e-06	-1.53266	-0.92283
17516238	chr4:17516238:A:G	8.70611e-06	-0.747006	-0.593145
17516773	chr4:17516773:AACT:A	3.64209e-06	-1.52252	-0.689095
17517297	chr4:17517297:C:T	2.39018e-06	-1.49979	-1.13301
17518025	chr4:17518025:C:T	2.81724e-06	-1.3738	-1.09462
17518027	chr4:17518027:G:A	1.03968e-05	-1.03987e-10	-1.16268
17518089	chr4:17518089:G:A	7.99715e-06	-0.484452	-0.940639
17518599	chr4:17518599:A:C	1.02732e-05	-1.03987e-10	-1.17463
17518832	chr4:17518832:A:G	1.02442e-05	-1.03987e-10	-1.17746
17518959	chr4:17518959:G:A	1.04166e-05	-1.03987e-10	-1.16078
17519043	chr4:17519043:G:A	1.02522e-05	-1.03987e-10	-1.17668
17519183	chr4:17519183:GATGCTGATAGATGCATCAT:G	1.24084e-05	-1.03987e-10	-0.985801
17519290	chr4:17519290:C:T	2.41092e-05	-1.03987e-10	-0.321582
17519511	chr4:17519511:TGA:T	1.45822e-05	-1.03987e-10	-0.824374
17519836	chr4:17519836:T:C	1.0186e-05	-1.03987e-10	-1.18316
17519875	chr4:17519875:A:T	9.91627e-06	-1.03987e-10	-1.21
17519964	chr4:17519964:T:C	1.01903e-05	-1.03987e-10	-1.18274
17520174	chr4:17520174:G:A	2.80022e-06	-1.53305	-0.941426
17520377	chr4:17520377:T:C	3.82383e-06	-1.15703	-1.00589
17520623	chr4:17520623:A:G	1.21016e-05	-1.03987e-10	-1.01084
17520888	chr4:17520888:G:A	6.04553e-06	-0.750245	-0.954612
17520907	chr4:17520907:A:G	1.01819e-05	-1.03987e-10	-1.18356
17520908	chr4:17520908:T:C	1.74411e-05	-1.03987e-10	-0.64535
17521038	chr4:17521038:T:A	1.26174e-05	-1.03987e-10	-0.969101
17521097	chr4:17521097:A:G	9.90618e-06	-1.03987e-10	-1.21102
17521107	chr4:17521107:A:C	1.50943e-05	-1.03987e-10	-0.789856
17521325	chr4:17521325:C:T	7.98326e-06	-0.44783	-0.978999
17521553	chr4:17521553:A:G	9.83399e-06	-1.03987e-10	-1.21833
17522101	chr4:17522101:A:G	9.84164e-06	-1.03987e-10	-1.21755
17522210	chr4:17522210:C:A	1.11423e-05	-1.03987e-10	-1.09343
17522418	chr4:17522418:C:T	1.60503e-05	-1.03987e-10	-0.72845
17522583	chr4:17522583:C:T	9.82947e-06	-1.03987e-10	-1.21879
17522947	chr4:17522947:C:G	2.76732e-06	-1.52257	-0.963729
17523264	chr4:17523264:A:G	1.00021e-05	-1.03987e-10	-1.20138
17523397	chr4:17523397:A:G	9.85384e-06	-1.03987e-10	-1.21632
17523536	chr4:17523536:T:C	1.19522e-05	-1.03987e-10	-1.02326
17523876	chr4:17523876:C:T	9.98559e-06	-1.03987e-10	-1.20303
17523935	chr4:17523935:A:G	1.09232e-05	-1.03987e-10	-1.11329
17524130	chr4:17524130:C:A	3.4139e-06	-1.28979	-0.986528
17524314	chr4:17524314:G:A	1.40309e-05	-1.03987e-10	-0.862918
17524628	chr4:17524628:G:A	3.53233e-06	-1.25631	-0.985907
17524669	chr4:17524669:C:T	9.8408e-06	-1.03987e-10	-1.21764
17525372	chr4:17525372:A:G	2.29898e-05	-0.296942	-0.0721833
17525409	chr4:17525409:C:G	9.83842e-06	-1.03987e-10	-1.21788
17525490	chr4:17525490:A:G	2.83746e-05	-1.53295	1.37427
17525514	chr4:17525514:G:A	3.53322e-05	-1.53437	1.59499
17525761	chr4:17525761:C:A	1.88742e-05	-1.03987e-10	-0.566379
17526315	chr4:17526315:T:C	9.84142e-06	-1.03987e-10	-1.21758
17526486	chr4:17526486:A:G	9.83905e-06	-1.03987e-10	-1.21782
17526648	chr4:17526648:C:T	9.82927e-06	-1.03987e-10	-1.21881
17526760	chr4:17526760:C:T	9.8293e-06	-1.03987e-10	-1.21881
17526840	chr4:17526840:G:A	3.50786e-06	-1.22071	-1.02846
17527102	chr4:17527102:A:C	9.82914e-06	-1.03987e-10	-1.21883
17527322	chr4:17527322:C:T	1.19405e-05	-1.03987e-10	-1.02424
17527761	chr4:17527761:C:T	1.02601e-05	-1.03987e-10	-1.17591
17528425	chr4:17528425:C:T	1.18479e-05	-1.03202	-2.61746e-10
17528531	chr4:17528531:C:T	1.23982e-05	-1.03987e-10	-0.986627
17528836	chr4:17528836:G:A	9.85303e-06	-1.03987e-10	-1.2164
17529010	chr4:17529010:G:A	3.16004e-05	-0.0510062	-2.61746e-10
17529069	chr4:17529069:T:A	2.80277e-06	-1.50714	-0.966426
17529089	chr4:17529089:G:A	1.07613e-05	-1.03987e-10	-1.12822
17529100	chr4:17529100:T:C	9.83307e-06	-1.03987e-10	-1.21843
17529213	chr4:17529213:G:A	1.00341e-05	-1.03987e-10	-1.19819
17529381	chr4:17529381:A:G	9.82886e-06	-1.03987e-10	-1.21885
17529382	chr4:17529382:A:T	1.06359e-05	-1.03987e-10	-1.13994
17529461	chr4:17529461:A:G	5.25083e-05	-1.43188	1.88867
17529667	chr4:17529667:G:A	9.83318e-06	-1.03987e-10	-1.21841
17529717	chr4:17529717:A:G	1.32943e-05	-1.03987e-10	-0.91684
17530027	chr4:17530027:G:A	9.83621e-06	-1.03987e-10	-1.21811
17530077	chr4:17530077:C:A	5.58752e-06	-1.38955	-0.39409
17530139	chr4:17530139:G:C	1.04545e-05	-0.286694	-0.870453
17530293	chr4:17530293:G:A	9.21516e-06	-0.62693	-0.656397
17530366	chr4:17530366:A:G	1.38402e-05	-1.03987e-10	-0.876597
17530848	chr4:17530848:G:A	1.63271e-05	-1.03987e-10	-0.711351
17531035	chr4:17531035:C:T	1.15247e-05	-1.03987e-10	-1.05969
17531157	chr4:17531157:G:A	1.01516e-05	-1.29914	0.112595
17531303	chr4:17531303:A:G	8.88076e-06	-0.826726	-0.493564
17531348	chr4:17531348:C:T	1.53431e-05	-1.03987e-10	-0.773514
17531907	chr4:17531907:T:G	3.09263e-06	-1.2003	-1.17485
17532142	chr4:17532142:C:T	2.76248e-05	0.614084	-0.799546
17532193	chr4:17532193:G:A	2.78675e-05	0.616331	-0.793046
17532215	chr4:17532215:T:C	4.10819e-06	-1.22825	-0.862941
17532224	chr4:17532224:C:T	4.14927e-05	0.297146	-0.0758053
17532227	chr4:17532227:C:T	3.1621e-06	-1.17492	-1.17802
17532631	chr4:17532631:C:A	3.11282e-06	-1.19462	-1.17403
17533085	chr4:17533085:A:G	3.19814e-06	-1.16589	-1.17572
17534094	chr4:17534094:A:G	3.14784e-06	-1.18142	-1.17604
17534095	chr4:17534095:C:T	3.79477e-06	-1.00098	-1.16957
17534237	chr4:17534237:C:T	3.15108e-06	-1.18071	-1.17572
17534506	chr4:17534506:A:G	3.17367e-06	-1.1758	-1.17349
17534759	chr4:17534759:A:T	1.00213e-05	-1.03987e-10	-1.19946
17534808	chr4:17534808:T:A	1.14608e-05	-1.03987e-10	-1.06525
17534824	chr4:17534824:C:A	2.26009e-05	-0.313921	-0.0722633
17534866	chr4:17534866:A:C	2.09703e-05	-0.342771	-0.118299
17534985	chr4:17534985:T:C	2.13964e-05	-0.298046	-0.142907
17535470	chr4:17535470:C:T	1.65298e-05	-1.03987e-10	-0.699011
17535710	chr4:17535710:G:A	7.73345e-06	-1.45862	-2.61746e-10
17535726	chr4:17535726:T:C	3.14298e-06	-1.17945	-1.17956
17535968	chr4:17535968:A:T	3.19314e-06	-1.17011	-1.17306
17536186	chr4:17536186:G:A	2.41796e-05	0.511043	-0.829708
17536188	chr4:17536188:T:A	2.64825e-05	0.611908	-0.839599
17536432	chr4:17536432:C:T	9.82833e-06	-1.03987e-10	-1.21891
17536491	chr4:17536491:G:A	7.17607e-06	-1.53343	-2.61746e-10
17536529	chr4:17536529:A:T	4.51562e-05	0.4714	-0.165448
17536971	chr4:17536971:TG:T	1.15858e-05	-1.0544	-2.61746e-10
17537033	chr4:17537033:C:G	1.62224e-05	-1.03987e-10	-0.71778
17537161	chr4:17537161:T:C	4.12941e-05	0.376781	-0.160238
17537393	chr4:17537393:A:G	4.52757e-05	0.360797	-0.0522037
17537470	chr4:17537470:A:T	0.000128615	1.35349	-0.000842066
17538131	chr4:17538131:A:C	3.84781e-05	-1.03987e-10	0.145912
17538428	chr4:17538428:G:A	2.20191e-05	-0.480804	0.068539
17538552	chr4:17538552:C:T	1.16922e-05	-1.03987e-10	-1.04525
17538599	chr4:17538599:C:T	8.92013e-06	-1.31587	-2.61746e-10
17539016	chr4:17539016:C:T	3.78609e-06	-1.02131	-1.15153
17539225	chr4:17539225:A:G	2.67907e-06	-1.53104	-0.987665
17539412	chr4:17539412:G:A	1.02202e-05	-1.03987e-10	-1.17981
17539692	chr4:17539692:G:A	4.01113e-06	-1.51395	-0.601152
17539873	chr4:17539873:T:G	1.06293e-05	-0.962102	-0.178458
17539961	chr4:17539961:TG:T	1.08566e-05	-1.03987e-10	-1.1194
17540343	chr4:17540343:T:TA	9.85253e-06	-1.03987e-10	-1.21645
17540429	chr4:17540429:G:A	9.87425e-06	-1.03987e-10	-1.21425
17540656	chr4:17540656:A:G	8.11577e-06	-1.41037	-2.61746e-10
17540760	chr4:17540760:G:T	2.69827e-05	-1.03987e-10	-0.208981
17540882	chr4:17540882:G:A	2.39523e-06	-1.5309	-1.0998
17541177	chr4:17541177:C:T	1.55395e-05	-0.760789	-2.61746e-10
17541232	chr4:17541232:G:A	2.48468e-05	-1.03987e-10	-0.291446
17541276	chr4:17541276:A:T	1.13848e-05	-1.03987e-10	-1.0719
17541308	chr4:17541308:C:T	5.20992e-05	-1.50844	1.95741
17541432	chr4:17541432:C:T	9.34542e-05	-1.51228	2.54558
17541476	chr4:17541476:C:T	2.80909e-05	-1.03987e-10	-0.16873
17541728	chr4:17541728:T:A	3.17414e-05	-1.03987e-10	-0.0465555
17541870	chr4:17541870:C:T	1.0431e-05	-1.15939	-2.61746e-10
17542011	chr4:17542011:G:A	3.8778e-05	-1.03106	1.18474
17542433	chr4:17542433:A:G	4.95265e-05	-1.51151	1.90985
17543077	chr4:17543077:G:C	3.67331e-05	-1.04692	1.14642
17543206	chr4:17543206:T:C	2.89632e-05	-1.4781	1.33995
17543218	chr4:17543218:A:G	1.40495e-05	-1.03987e-10	-0.861593
17543511	chr4:17543511:A:G	1.00791e-05	-1.03987e-10	-1.19372
17543759	chr4:17543759:G:A	8.61633e-06	-1.4894	0.138885
17543815	chr4:17543815:C:T	1.00928e-05	-1.03987e-10	-1.19235
17543983	chr4:17543983:C:T	9.95186e-06	-1.03987e-10	-1.20642
17543995	chr4:17543995:A:C	3.35699e-05	-1.03987e-10	0.00945284
17544109	chr4:17544109:T:C	2.1682e-06	-1.53454	-1.19574
17544142	chr4:17544142:C:T	2.1673e-06	-1.53437	-1.19632
17544182	chr4:17544182:T:G	2.19269e-06	-1.5341	-1.18495
17544415	chr4:17544415:A:G	4.57034e-06	-1.50056	-0.48403
17544501	chr4:17544501:G:A	9.92365e-06	-1.03987e-10	-1.20926
17545098	chr4:17545098:T:C	1.13757e-05	-1.03987e-10	-1.0727
17545124	chr4:17545124:G:A	2.9468e-06	-1.28449	-1.13897
17545232	chr4:17545232:T:C	1.09104e-05	-1.03987e-10	-1.11446
17545281	chr4:17545281:G:A	9.9638e-06	-1.03987e-10	-1.20522
17545319	chr4:17545319:G:C	3.21281e-06	-1.18203	-1.155
17545378	chr4:17545378:A:C	3.85696e-06	-1.51899	-0.635309
17545428	chr4:17545428:T:G	1.07736e-05	-1.03987e-10	-1.12708
17545607	chr4:17545607:C:T	1.17693e-05	-1.03987e-10	-1.03868
17546047	chr4:17546047:T:C	1.00614e-05	-1.03987e-10	-1.19547
17546055	chr4:17546055:G:A	4.48323e-06	-0.984201	-1.01963
17546061	chr4:17546061:G:A	9.98168e-06	-1.03987e-10	-1.20343
17546416	chr4:17546416:A:G	9.98959e-06	-1.03987e-10	-1.20263
17546446	chr4:17546446:A:G	1.67043e-05	-1.03987e-10	-0.68851
17546591	chr4:17546591:G:T	1.33487e-05	-1.03987e-10	-0.912759
17546845	chr4:17546845:T:G	2.026e-05	-1.03987e-10	-0.49553
17546964	chr4:17546964:C:T	1.4391e-05	-1.03987e-10	-0.837573
17546982	chr4:17546982:C:T	1.35276e-05	-1.03987e-10	-0.899442
17547030	chr4:17547030:C:T	1.50758e-05	-1.03987e-10	-0.791082
17547544	chr4:17547544:G:A	1.47897e-05	-1.03987e-10	-0.810247
17547579	chr4:17547579:C:T	1.47816e-05	-1.03987e-10	-0.810794
17547618	chr4:17547618:G:A	2.75851e-06	-1.53258	-0.956908
17547758	chr4:17547758:G:A	1.68265e-05	-1.03987e-10	-0.681223
17547760	chr4:17547760:A:G	2.02748e-05	-1.03987e-10	-0.494799
17547770	chr4:17547770:G:A	1.59943e-05	-1.03987e-10	-0.731944
17547816	chr4:17547816:C:T	4.87263e-06	-0.750039	-1.1705
17547936	chr4:17547936:C:T	1.46695e-05	-1.03987e-10	-0.818404
17548006	chr4:17548006:G:A	1.10099e-05	-1.03987e-10	-1.10538
17548157	chr4:17548157:G:A	7.72305e-06	-1.45997	-2.61746e-10
17548175	chr4:17548175:C:A	9.16984e-06	-1.28826	-2.61746e-10
17548218	chr4:17548218:G:A	1.18877e-05	-1.03987e-10	-1.02867
17548282	chr4:17548282:C:T	9.9899e-06	-1.03987e-10	-1.2026
17548359	chr4:17548359:A:C	9.95285e-06	-1.03987e-10	-1.20632
17548390	chr4:17548390:T:C	3.94656e-05	-1.03987e-10	0.171252
17548419	chr4:17548419:C:T	2.33739e-05	-1.03987e-10	-0.352558
17548461	chr4:17548461:T:C	4.15865e-05	-1.03987e-10	0.223598
17548689	chr4:17548689:G:A	2.14963e-05	-1.03987e-10	-0.436297
17548726	chr4:17548726:T:C	2.13788e-06	-1.53394	-1.21042
17548858	chr4:17548858:G:C	2.5088e-05	-1.03987e-10	-0.281788
17548904	chr4:17548904:A:T	2.29429e-05	-1.03987e-10	-0.371169
17548950	chr4:17548950:T:C	1.44915e-05	-1.03987e-10	-0.830614
17549060	chr4:17549060:A:T	1.00073e-05	-1.03987e-10	-1.20086
17549200	chr4:17549200:T:C	6.29195e-06	-0.643333	-1.02157
17549682	chr4:17549682:G:A	1.87744e-05	-1.53384	0.962163
17549851	chr4:17549851:C:G	2.22803e-06	-1.53453	-1.16853
17550155	chr4:17550155:C:T	8.93535e-06	-1.31416	-2.61746e-10
17551052	chr4:17551052:G:C	2.1658e-06	-1.51328	-1.21811
17551129	chr4:17551129:A:G	2.6003e-06	-1.39386	-1.15469
17551543	chr4:17551543:G:A	1.91182e-05	-1.03987e-10	-0.553535
17551586	chr4:17551586:C:G	2.63847e-06	-1.42995	-1.10403
17551784	chr4:17551784:T:C	2.43782e-05	0.691555	-1.00204
17551815	chr4:17551815:T:G	9.84249e-06	-1.03987e-10	-1.21747
17551836	chr4:17551836:G:C	2.47291e-06	-1.51772	-1.08106
17551964	chr4:17551964:G:A	1.06434e-05	-1.03987e-10	-1.13924
17552118	chr4:17552118:A:G	7.16807e-06	-1.53454	-2.61746e-10
17552220	chr4:17552220:A:G	2.39528e-05	0.88849	-1.21658
17552322	chr4:17552322:T:G	1.37623e-05	-1.03987e-10	-0.882242
17552413	chr4:17552413:A:G	2.57483e-05	-1.03987e-10	-0.255807
17552825	chr4:17552825:A:C	1.52168e-05	-1.03987e-10	-0.781774
17552945	chr4:17552945:T:C	2.63945e-05	0.929748	-1.16077
17553380	chr4:17553380:G:A	1.01681e-05	-1.03987e-10	-1.18493
17553410	chr4:17553410:G:C	3.18541e-06	-1.36264	-0.982955
17554006	chr4:17554006:T:A	2.10478e-05	-1.03987e-10	-0.457381
17554008	chr4:17554008:T:A	0.000226004	-1.03987e-10	1.91638
17554210	chr4:17554210:G:A	3.19494e-06	-1.3272	-1.01541
17554314	chr4:17554314:C:T	1.02531e-05	-1.35885	0.182254
17554630	chr4:17554630:C:T	2.77879e-05	1.01756	-1.19714
17555052	chr4:17555052:A:T	2.17528e-05	0.782397	-1.20683
17555522	chr4:17555522:A:T	2.07768e-05	0.729367	-1.1997
17555562	chr4:17555562:C:CAT	1.1101e-05	-1.03987e-10	-1.09714
17555698	chr4:17555698:T:C	2.26332e-06	-1.52502	-1.16232
17556121	chr4:17556121:G:A	9.82974e-06	-1.03987e-10	-1.21876
17556139	chr4:17556139:G:T	1.07852e-05	-1.03987e-10	-1.126
17556292	chr4:17556292:A:G	1.06749e-05	-1.03987e-10	-1.13628
17556480	chr4:17556480:A:G	3.14662e-06	-1.5018	-0.856044
17556571	chr4:17556571:A:G	1.07698e-05	-1.03987e-10	-1.12743
17556728	chr4:17556728:A:AC	5.09746e-05	-1.03987e-10	0.427151
17557193	chr4:17557193:A:G	7.48684e-06	-1.49103	-2.61746e-10
17557206	chr4:17557206:G:A	0.000186917	2.04118	-0.314688
17557556	chr4:17557556:TTTTTTA:T	9.86249e-06	-1.03987e-10	-1.21544
17557590	chr4:17557590:T:C	5.09766e-05	0.116735	0.310455
17557623	chr4:17557623:G:T	1.17361e-05	-1.03987e-10	-1.04151
17557677	chr4:17557677:G:A	2.87825e-06	-1.24549	-1.20151
17557763	chr4:17557763:A:G	1.23401e-05	-1.03987e-10	-0.991319
17557832	chr4:17557832:G:A	5.21876e-05	-1.03987e-10	0.450669
17559105	chr4:17559105:G:T	0.000177653	2.84045	-1.1648
17559516	chr4:17559516:G:A	5.59972e-05	1.35437	-0.833248
17559597	chr4:17559597:T:G	1.1184e-05	-1.03987e-10	-1.08969
17559926	chr4:17559926:C:T	1.54779e-05	-1.03987e-10	-0.764765
17560545	chr4:17560545:C:T	1.78109e-05	-1.03987e-10	-0.624363
17560556	chr4:17560556:G:A	6.54389e-06	-1.51735	-0.108294
17560651	chr4:17560651:A:G	1.36323e-05	-1.03987e-10	-0.891736
17560828	chr4:17560828:C:T	1.2484e-05	-1.03987e-10	-0.979729
17561094	chr4:17561094:C:T	5.26558e-06	-1.04746	-0.795521
17561263	chr4:17561263:G:A	1.13481e-05	-1.03987e-10	-1.07513
17561338	chr4:17561338:C:T	1.32592e-05	-1.03987e-10	-0.919483
17561747	chr4:17561747:G:A	9.07115e-06	-0.987975	-0.311103
17562064	chr4:17562064:T:C	9.89876e-06	-1.03987e-10	-1.21177
17562168	chr4:17562168:G:A	1.82116e-05	-1.03987e-10	-0.602115
17562692	chr4:17562692:C:T	1.13092e-05	-1.03987e-10	-1.07856
17562778	chr4:17562778:C:G	9.83849e-06	-1.03987e-10	-1.21787
17563492	chr4:17563492:G:A	1.02838e-05	-1.03987e-10	-1.1736
17563520	chr4:17563520:T:C	0.000612897	4.07779	-1.16377
17563521	chr4:17563521:G:A	1.251e-05	-1.03987e-10	-0.977646
17564068	chr4:17564068:T:TG	0.000239041	3.14281	-1.17035
17564316	chr4:17564316:T:C	1.06305e-05	-1.03987e-10	-1.14045
17564598	chr4:17564598:G:T	5.57288e-05	1.56986	-1.05354
17564667	chr4:17564667:T:C	0.000171905	2.55112	-0.908349
17564922	chr4:17564922:G:A	1.00848e-05	-1.03987e-10	-1.19315
17564938	chr4:17564938:C:T	8.89578e-06	-1.3186	-2.61746e-10
17565377	chr4:17565377:G:C	1.793e-05	-1.03987e-10	-0.617702
17565732	chr4:17565732:A:C	0.000412714	3.62712	-1.10854
17565890	chr4:17565890:C:T	0.000375193	3.56803	-1.14476
17566130	chr4:17566130:T:C	7.16807e-06	-1.53454	-2.61746e-10
17566356	chr4:17566356:C:T	1.18115e-05	-1.03987e-10	-1.0351
17566452	chr4:17566452:G:A	4.98584e-05	1.61489	-1.20988
17566533	chr4:17566533:C:G	2.32251e-05	-1.03987e-10	-0.358944
17566887	chr4:17566887:C:T	0.000197118	2.81863	-1.039
17566968	chr4:17566968:T:G	7.18773e-05	1.9544	-1.18361
17567500	chr4:17567500:CAG:C	1.01512e-05	-1.03987e-10	-1.18658
17567662	chr4:17567662:A:G	9.96281e-06	-1.03987e-10	-1.20532
17567768	chr4:17567768:T:G	2.12633e-05	-1.03987e-10	-0.447196
17567771	chr4:17567771:T:G	9.91832e-06	-1.03987e-10	-1.20979
17567948	chr4:17567948:T:C	0.00027613	3.11567	-0.998975
17568046	chr4:17568046:A:G	1.37675e-05	-1.03987e-10	-0.881868
17568050	chr4:17568050:G:A	0.000315481	3.3803	-1.13038
17568269	chr4:17568269:A:G	2.13401e-05	-0.443589	-2.61746e-10
17568440	chr4:17568440:T:A	0.000194969	2.85483	-1.08617
17568575	chr4:17568575:T:C	1.34074e-05	-1.03987e-10	-0.90837
17568704	chr4:17568704:G:A	1.25263e-05	-1.03987e-10	-0.976349
17568801	chr4:17568801:C:T	1.28526e-05	-1.03987e-10	-0.950628
17569035	chr4:17569035:T:C	0.000159961	2.78301	-1.21226
17569086	chr4:17569086:C:T	0.000195293	2.87213	-1.10181
17569187	chr4:17569187:G:A	1.25968e-05	-1.03987e-10	-0.970733
17569208	chr4:17569208:G:A	2.1484e-05	-0.43687	-2.61746e-10
17569231	chr4:17569231:T:G	1.20826e-05	-1.03987e-10	-1.01241
17569510	chr4:17569510:G:A	1.2258e-05	-1.03987e-10	-0.997995
17569684	chr4:17569684:A:G	1.06022e-05	-1.14311	-2.61746e-10
17569873	chr4:17569873:G:A	0.000193897	2.86524	-1.10209
17570026	chr4:17570026:A:C	1.2395e-05	-1.03987e-10	-0.986887
17570069	chr4:17570069:T:C	1.69391e-05	-1.03987e-10	-0.674551
17570132	chr4:17570132:G:A	1.05587e-05	-1.03987e-10	-1.14723
17570539	chr4:17570539:G:A	0.000208605	2.9346	-1.09833
17570856	chr4:17570856:A:T	1.05338e-05	-1.03987e-10	-1.14958
17571104	chr4:17571104:G:A	1.04264e-05	-1.03987e-10	-1.15983
17571119	chr4:17571119:G:A	8.88475e-06	-1.31984	-2.61746e-10
17571585	chr4:17571585:C:T	5.60643e-05	1.60415	-1.08183
17571615	chr4:17571615:T:C	1.01605e-05	-1.03987e-10	-1.18567
17571879	chr4:17571879:G:A	0.000191374	2.85908	-1.10903
17572084	chr4:17572084:G:A	3.26958e-06	-1.12593	-1.19359
17572400	chr4:17572400:A:G	0.000107594	2.37306	-1.19887
17572575	chr4:17572575:G:A	1.17383e-05	-1.03987e-10	-1.04132
17573112	chr4:17573112:T:C	0.000141006	2.55961	-1.11498
17573248	chr4:17573248:A:T	1.05474e-05	-1.03987e-10	-1.1483
17573618	chr4:17573618:G:C	1.05286e-05	-1.03987e-10	-1.15008
17573675	chr4:17573675:C:T	1.26509e-05	-1.03987e-10	-0.966445
17573736	chr4:17573736:A:G	9.83508e-06	-1.03987e-10	-1.21822
17573756	chr4:17573756:T:G	8.7827e-06	-1.33139	-2.61746e-10
17573779	chr4:17573779:C:T	1.47038e-05	-0.816067	-2.61746e-10
17573931	chr4:17573931:T:C	1.06478e-05	-1.03987e-10	-1.13882
17574145	chr4:17574145:C:T	1.79688e-05	-1.03987e-10	-0.615542
17574316	chr4:17574316:T:C	1.24065e-05	-1.03987e-10	-0.985954
17574341	chr4:17574341:C:A	9.1905e-06	-1.28601	-2.61746e-10
17574391	chr4:17574391:G:C	1.43557e-05	-1.03987e-10	-0.840028
17574722	chr4:17574722:G:A	1.65207e-05	-1.03987e-10	-0.69956
17575405	chr4:17575405:C:G	7.09852e-05	1.97185	-1.21355
17575540	chr4:17575540:G:A	8.61494e-05	2.13868	-1.18677
17575706	chr4:17575706:A:G	0.000111825	2.17182	-0.959064
17575846	chr4:17575846:T:C	1.20887e-05	-1.03987e-10	-1.0119
17575965	chr4:17575965:C:T	1.20825e-05	-1.03987e-10	-1.01242
17576153	chr4:17576153:C:T	7.29609e-05	1.96538	-1.17963
17576194	chr4:17576194:G:A	6.62937e-06	-1.01818	-0.594482
17576630	chr4:17576630:G:A	0.000110745	2.23245	-1.02939
17577268	chr4:17577268:A:G	4.11152e-05	-1.03987e-10	0.212201
17577792	chr4:17577792:T:C	6.32026e-05	1.68711	-1.04494
17577850	chr4:17577850:C:T	1.05956e-05	-1.03987e-10	-1.14374
17578554	chr4:17578554:C:T	1.06645e-05	-1.03987e-10	-1.13725
17579013	chr4:17579013:G:A	1.2724e-05	-1.03987e-10	-0.960683
17579120	chr4:17579120:G:A	1.07043e-05	-1.03987e-10	-1.13353
17579332	chr4:17579332:G:A	7.21445e-05	1.98084	-1.20634
17579447	chr4:17579447:G:A	1.43788e-05	-1.03987e-10	-0.838422
17579600	chr4:17579600:A:G	1.1758e-05	-1.03987e-10	-1.03964
17579675	chr4:17579675:C:T	1.28523e-05	-1.03987e-10	-0.950655
17579715	chr4:17579715:A:G	1.05117e-05	-1.03987e-10	-1.15168
17579826	chr4:17579826:C:T	1.47145e-05	-0.815341	-2.61746e-10
17580020	chr4:17580020:CAG:C	7.86218e-05	1.99072	-1.13025
17580428	chr4:17580428:G:A	0.000123096	2.3041	-0.995309
17580729	chr4:17580729:A:G	1.36033e-05	-1.03987e-10	-0.893864
17580819	chr4:17580819:T:C	5.83189e-05	1.53596	-0.974211
17581108	chr4:17581108:G:A	1.07106e-05	-1.03987e-10	-1.13294
17581167	chr4:17581167:G:A	1.07043e-05	-1.03987e-10	-1.13353
17581241	chr4:17581241:A:G	9.8668e-06	-1.03987e-10	-1.215
17581377	chr4:17581377:A:G	1.03804e-05	-1.03987e-10	-1.16426
17581725	chr4:17581725:A:G	1.26441e-05	-1.03987e-10	-0.966987
17581738	chr4:17581738:C:T	3.34023e-05	-1.03987e-10	0.00444859
17581743	chr4:17581743:A:G	1.16891e-05	-1.03987e-10	-1.04552
17582412	chr4:17582412:T:A	1.16835e-05	-1.03987e-10	-1.046
17582608	chr4:17582608:A:G	1.0147e-05	-1.03987e-10	-1.187
17583391	chr4:17583391:G:C	6.51578e-05	1.88192	-1.20929
17583658	chr4:17583658:TAGG:T	1.24001e-05	-1.03987e-10	-0.986475
17583860	chr4:17583860:C:A	1.25878e-05	-1.03987e-10	-0.97145
17583876	chr4:17583876:T:C	1.35323e-05	-1.03987e-10	-0.899095
17583883	chr4:17583883:A:G	1.09953e-05	-1.03987e-10	-1.10671
17584002	chr4:17584002:T:C	3.29903e-05	1.09583	-1.10379
17584361	chr4:17584361:T:C	6.44453e-05	1.87614	-1.2145
17584418	chr4:17584418:A:T	1.0087e-05	-1.03987e-10	-1.19293
17584451	chr4:17584451:C:T	1.14013e-05	-1.03987e-10	-1.07045
17585080	chr4:17585080:T:C	3.65109e-05	0.997366	-0.903931
17585150	chr4:17585150:G:A	1.15602e-05	-1.03987e-10	-1.05661
17585218	chr4:17585218:T:G	9.84338e-06	-1.03987e-10	-1.21738
17585334	chr4:17585334:A:G	6.47792e-05	1.88547	-1.21866
17585395	chr4:17585395:A:G	1.85867e-05	-0.581732	-2.61746e-10
17585514	chr4:17585514:T:A	6.78714e-05	1.89821	-1.18477
17585715	chr4:17585715:C:T	5.22715e-06	-1.33482	-0.515493
17585738	chr4:17585738:C:T	6.71926e-05	1.91961	-1.21622
17586148	chr4:17586148:C:T	1.20077e-05	-1.03987e-10	-1.01863
17586292	chr4:17586292:CT:C	1.20969e-05	-1.03987e-10	-1.01123
17586697	chr4:17586697:A:G	2.86868e-05	1.06911	-1.21685
17586722	chr4:17586722:G:A	1.22217e-05	-1.03987e-10	-1.00097
17586814	chr4:17586814:A:G	6.91337e-05	1.94681	-1.21494
17587155	chr4:17587155:C:T	1.22999e-05	-1.03987e-10	-0.994588
17587289	chr4:17587289:C:T	2.67445e-06	-1.40793	-1.1125
17587327	chr4:17587327:G:A	3.62974e-05	1.00874	-0.921169
17587667	chr4:17587667:T:C	9.83076e-06	-1.03987e-10	-1.21866
17587758	chr4:17587758:A:G	1.00576e-05	-1.03987e-10	-1.19585
17588579	chr4:17588579:A:C	1.5328e-05	-1.03987e-10	-0.774496
17588596	chr4:17588596:A:G	3.6433e-05	0.990811	-0.899514
17588816	chr4:17588816:T:C	1.21748e-05	-1.03987e-10	-1.00481
17588882	chr4:17588882:C:T	1.52391e-05	-1.03987e-10	-0.780311
17589048	chr4:17589048:G:A	3.79604e-05	0.132367	-2.61746e-10
17589111	chr4:17589111:A:T	7.08756e-05	1.9705	-1.21375
17589161	chr4:17589161:A:C	1.16315e-05	-1.03987e-10	-1.05046
17589389	chr4:17589389:G:T	9.84352e-06	-1.03987e-10	-1.21736
17589845	chr4:17589845:C:T	1.03931e-05	-1.03987e-10	-1.16304
17590174	chr4:17590174:T:C	1.37777e-05	-1.03987e-10	-0.881124
17590217	chr4:17590217:G:A	1.16232e-05	-1.03987e-10	-1.05117
17590276	chr4:17590276:C:T	1.22077e-05	-1.03987e-10	-1.00211
17590587	chr4:17590587:T:G	9.92189e-06	-1.03987e-10	-1.20943
17590657	chr4:17590657:C:T	7.52257e-06	-1.48627	-2.61746e-10
17590845	chr4:17590845:C:T	1.05729e-05	-1.03987e-10	-1.14588
17590898	chr4:17590898:A:G	1.00466e-05	-1.03987e-10	-1.19695
17591490	chr4:17591490:G:T	1.51208e-05	-1.03987e-10	-0.788105
17591609	chr4:17591609:T:C	1.02526e-05	-0.00872429	-1.16792
17591673	chr4:17591673:G:C	1.73007e-05	-0.653428	-2.61746e-10
17591739	chr4:17591739:G:T	9.86156e-06	-1.03987e-10	-1.21553
17591812	chr4:17591812:T:C	1.51022e-05	0.250664	-1.04
17591982	chr4:17591982:G:T	7.46133e-05	1.98974	-1.1816
17592034	chr4:17592034:T:C	1.06445e-05	-1.03987e-10	-1.13914
17592226	chr4:17592226:G:C	6.1548e-05	1.83033	-1.21469
17592282	chr4:17592282:A:G	3.29656e-05	0.899894	-0.908606
17592344	chr4:17592344:C:CTTCT	5.43805e-05	1.47735	-0.985525
17592614	chr4:17592614:A:T	1.39306e-05	-1.03987e-10	-0.870087
17592863	chr4:17592863:C:T	1.08621e-05	-1.03987e-10	-1.1189
17593453	chr4:17593453:C:G	1.26872e-05	-1.03987e-10	-0.963586
17593522	chr4:17593522:CAT:C	8.27445e-05	1.9416	-1.03002
17593845	chr4:17593845:T:C	1.14964e-05	-1.03987e-10	-1.06214
17593913	chr4:17593913:A:G	9.29306e-06	-1.27491	-2.61746e-10
17593975	chr4:17593975:G:A	9.88044e-06	-1.03987e-10	-1.21362
17594149	chr4:17594149:CA:C	1.2289e-05	-1.03987e-10	-0.995473
17594838	chr4:17594838:A:G	7.90465e-06	-1.43673	-2.61746e-10
17594878	chr4:17594878:T:C	1.51937e-05	-1.03987e-10	-0.783295
17594985	chr4:17594985:A:C	1.14204e-05	-1.03987e-10	-1.06878
17595317	chr4:17595317:C:T	1.04136e-05	-1.03987e-10	-1.16107
17595328	chr4:17595328:G:A	8.41337e-06	-1.05543	-0.318927
17595332	chr4:17595332:C:A	9.93055e-06	-1.03987e-10	-1.20856
17595926	chr4:17595926:A:G	3.29306e-05	1.18462	-1.19439
17596084	chr4:17596084:C:T	1.05016e-05	-1.03987e-10	-1.15265
17596402	chr4:17596402:C:T	1.53958e-05	-1.03987e-10	-0.770082
17596454	chr4:17596454:C:T	1.03171e-05	-1.03987e-10	-1.17037
17596462	chr4:17596462:C:T	1.53244e-05	-1.03987e-10	-0.774727
17596581	chr4:17596581:T:C	1.38322e-05	-1.03987e-10	-0.877176
17596740	chr4:17596740:C:T	1.54205e-05	-1.03987e-10	-0.768477
17596761	chr4:17596761:G:A	0.000111029	2.04934	-0.843724
17597217	chr4:17597217:G:A	1.16246e-05	-1.05105	-2.61746e-10
17597410	chr4:17597410:G:A	1.02192e-05	-1.03987e-10	-1.17991
17597833	chr4:17597833:G:C	5.88431e-05	-1.03987e-10	0.570699
17597877	chr4:17597877:G:T	3.23636e-05	1.17571	-1.20285
17597919	chr4:17597919:A:C	1.36333e-05	-1.03987e-10	-0.891664
17598214	chr4:17598214:G:A	0.000404615	1.96528	0.533484
17598271	chr4:17598271:G:T	9.93874e-05	2.09372	-0.998873
17598509	chr4:17598509:C:T	1.46343e-05	-1.03987e-10	-0.820808
17598787	chr4:17598787:C:CT	1.0055e-05	-1.03987e-10	-1.19611
17598916	chr4:17598916:T:G	9.82903e-06	-1.03987e-10	-1.21884
17598983	chr4:17598983:C:A	0.00104104	4.38239	-0.938586
17599428	chr4:17599428:C:T	1.44315e-05	-1.03987e-10	-0.834766
17599484	chr4:17599484:C:T	9.98326e-06	-1.03987e-10	-1.20327
17599820	chr4:17599820:C:T	1.10707e-05	-1.03987e-10	-1.09988
17600274	chr4:17600274:A:G	9.93748e-06	-1.03987e-10	-1.20786
17600382	chr4:17600382:T:G	4.02983e-05	-1.03987e-10	0.192133
17600450	chr4:17600450:C:T	9.88036e-06	-1.03987e-10	-1.21363
17600518	chr4:17600518:A:C	9.93578e-06	-1.03987e-10	-1.20803
17600594	chr4:17600594:C:G	2.1297e-05	-1.03987e-10	-0.445611
17600629	chr4:17600629:G:A	1.04297e-05	-1.03987e-10	-1.15952
17601134	chr4:17601134:C:A	1.51261e-05	-1.03987e-10	-0.787752
17601136	chr4:17601136:C:T	9.91612e-06	-1.03987e-10	-1.21001
17601414	chr4:17601414:T:C	9.99783e-06	-1.03987e-10	-1.20181
17601461	chr4:17601461:T:G	1.04118e-05	-1.03987e-10	-1.16123
17601556	chr4:17601556:T:C	1.13906e-05	-1.03987e-10	-1.07139
17601565	chr4:17601565:A:G	1.00279e-05	-1.03987e-10	-1.19881
17601695	chr4:17601695:C:T	0.00018387	2.91558	-1.20553
17601722	chr4:17601722:A:G	1.57418e-05	0.215649	-0.963503
17601801	chr4:17601801:C:T	0.000154004	2.73993	-1.20713
17601875	chr4:17601875:C:T	1.87694e-05	-1.03987e-10	-0.571948
17601950	chr4:17601950:A:T	1.19526e-05	-1.03987e-10	-1.02323
17602044	chr4:17602044:C:T	9.91281e-06	-1.03987e-10	-1.21035
17602070	chr4:17602070:G:A	1.24109e-05	-1.03987e-10	-0.9856
17602672	chr4:17602672:G:C	0.000945337	4.36698	-1.01962
17602678	chr4:17602678:A:G	9.92808e-06	-1.03987e-10	-1.20881
17602726	chr4:17602726:G:T	1.51086e-05	-1.03987e-10	-0.78891
17602881	chr4:17602881:A:G	0.00050909	3.94685	-1.2184
17602992	chr4:17602992:A:G	9.95546e-06	-1.03987e-10	-1.20606
17603036	chr4:17603036:G:A	2.4497e-05	-1.03987e-10	-0.305625
17603082	chr4:17603082:T:C	0.000543191	4.00719	-1.21391
17603535	chr4:17603535:G:A	1.18375e-05	-1.03987e-10	-1.03291
17603646	chr4:17603646:G:C	1.58007e-05	-1.03987e-10	-0.744125
17603863	chr4:17603863:A:G	1.34019e-05	-1.03987e-10	-0.908783
17603912	chr4:17603912:C:T	8.25404e-06	-1.39347	-2.61746e-10
17603991	chr4:17603991:T:C	9.97096e-06	-1.03987e-10	-1.2045
17604019	chr4:17604019:A:C	0.000478405	3.88335	-1.21707
17604177	chr4:17604177:C:T	1.18061e-05	-1.03987e-10	-1.03556
17604336	chr4:17604336:T:C	0.00100073	4.40828	-1.00397
17604773	chr4:17604773:G:A	1.23543e-05	-1.03987e-10	-0.99017
17604883	chr4:17604883:C:T	1.0292e-05	-1.03987e-10	-1.17281
17605036	chr4:17605036:G:A	0.000373685	3.40345	-0.984211
17605147	chr4:17605147:CA:C	1.16522e-05	-1.03987e-10	-1.04868
17605229	chr4:17605229:CTG:C	2.27235e-05	-1.03987e-10	-0.380779
17605270	chr4:17605270:T:G	9.90752e-06	-1.03987e-10	-1.21088
17605580	chr4:17605580:TA:T	0.000776479	4.15729	-1.00669
17605700	chr4:17605700:T:C	0.000438536	3.79227	-1.21301
17605718	chr4:17605718:G:A	9.85331e-06	-1.03987e-10	-1.21637
17606097	chr4:17606097:C:G	9.91696e-06	-1.03987e-10	-1.20993
17606150	chr4:17606150:T:C	1.79402e-05	-1.03987e-10	-0.617131
17606394	chr4:17606394:C:T	1.36411e-05	-1.03987e-10	-0.891086
17606997	chr4:17606997:A:G	0.000889574	4.26937	-0.9828
17607018	chr4:17607018:T:C	1.05893e-05	-1.03987e-10	-1.14433
17607261	chr4:17607261:C:G	0.000157963	2.75395	-1.19577
17607502	chr4:17607502:A:G	1.31266e-05	-1.03987e-10	-0.929535
17607795	chr4:17607795:ATTT:A	1.0478e-05	-1.03987e-10	-1.1549
17608688	chr4:17608688:T:C	1.00308e-05	-1.03987e-10	-1.19851
17608741	chr4:17608741:T:A	1.26157e-05	-1.03987e-10	-0.969232
17609017	chr4:17609017:CAGG:C	0.000889132	4.28674	-1.00067
17609044	chr4:17609044:G:A	1.41573e-05	-1.03987e-10	-0.853944
17609090	chr4:17609090:C:T	1.00636e-05	-1.03987e-10	-1.19525
17609334	chr4:17609334:G:A	0.000490094	3.74804	-1.05762
17609374	chr4:17609374:A:G	9.87687e-06	-1.03987e-10	-1.21398
17609465	chr4:17609465:G:A	1.21799e-05	-1.03987e-10	-1.00439
17609598	chr4:17609598:G:A	1.38884e-05	-1.03987e-10	-0.873123
17609670	chr4:17609670:G:A	9.99439e-06	-1.03987e-10	-1.20215
17609933	chr4:17609933:T:C	2.12751e-05	-1.03987e-10	-0.446637
17610202	chr4:17610202:C:T	9.92182e-06	-1.20944	-2.61746e-10
17610434	chr4:17610434:C:T	9.8906e-06	-1.03987e-10	-1.21259
17610710	chr4:17610710:A:AT	1.19927e-05	-1.03987e-10	-1.01988
17610719	chr4:17610719:C:T	0.000626552	3.97412	-1.03806
17611567	chr4:17611567:C:T	0.000444694	3.80699	-1.21378
17611645	chr4:17611645:T:G	0.000406937	3.72143	-1.21695
17611788	chr4:17611788:T:A	1.71441e-05	-1.03987e-10	-0.66252
17611800	chr4:17611800:G:T	0.000354632	3.5836	-1.21669
17612099	chr4:17612099:G:A	0.000600168	3.93694	-1.04391
17612444	chr4:17612444:C:T	8.02199e-06	-1.42199	-2.61746e-10
17612553	chr4:17612553:C:T	0.000472461	3.86479	-1.21101
17612810	chr4:17612810:C:T	1.44202e-05	-1.03987e-10	-0.835548
17612811	chr4:17612811:T:C	0.000491734	3.89608	-1.20232
17613126	chr4:17613126:T:C	1.8157e-05	-1.03987e-10	-0.605119
17613183	chr4:17613183:T:C	1.00011e-05	-1.03987e-10	-1.20148
17613194	chr4:17613194:A:G	0.000476358	3.87734	-1.21535
17613205	chr4:17613205:G:A	1.25502e-05	-1.03987e-10	-0.974436
17613233	chr4:17613233:A:C	7.25802e-06	-1.52207	-2.61746e-10
17613271	chr4:17613271:T:C	0.000728753	4.03613	-0.948971
17613295	chr4:17613295:C:A	1.21753e-05	-1.03987e-10	-1.00477
17613320	chr4:17613320:C:T	9.84725e-06	-1.03987e-10	-1.21698
17613566	chr4:17613566:G:A	1.26663e-05	-1.03987e-10	-0.965232
17614069	chr4:17614069:G:C	1.00317e-05	-1.03987e-10	-1.19843
17614119	chr4:17614119:T:A	0.000188656	2.95364	-1.21789
17614360	chr4:17614360:C:A	3.95992e-06	-1.4631	-0.664849
17614578	chr4:17614578:C:T	9.87494e-06	-1.03987e-10	-1.21418
17614914	chr4:17614914:C:T	1.10261e-05	-1.03987e-10	-1.10391
17615393	chr4:17615393:G:A	1.46222e-05	-1.03987e-10	-0.821637
17615488	chr4:17615488:T:C	0.000276282	3.14564	-1.0284
17615638	chr4:17615638:T:C	0.000162796	2.79845	-1.21013
17615945	chr4:17615945:C:T	2.10589e-05	-1.03987e-10	-0.456852
17616086	chr4:17616086:G:A	1.44243e-05	-0.835261	-2.61746e-10
17616146	chr4:17616146:A:G	1.70414e-05	-1.03987e-10	-0.668531
17616164	chr4:17616164:C:T	1.44705e-05	-1.03987e-10	-0.832066
17616338	chr4:17616338:G:T	0.000214722	2.94658	-1.08141
17616426	chr4:17616426:A:G	0.000303112	3.22138	-1.01145
17616883	chr4:17616883:T:G	9.86096e-06	-1.03987e-10	-1.21559
17616901	chr4:17616901:G:A	0.000449301	3.78839	-1.18487
17617090	chr4:17617090:G:A	0.000208388	3.03048	-1.19525
17617379	chr4:17617379:C:G	9.92329e-06	-1.03987e-10	-1.20929
17617553	chr4:17617553:A:G	7.73817e-06	-1.45801	-2.61746e-10
17617561	chr4:17617561:A:G	0.000299633	3.17076	-0.972381
17617759	chr4:17617759:T:G	2.01161e-05	-1.03987e-10	-0.502654
17618068	chr4:17618068:A:G	0.000319778	3.45442	-1.19097
17618101	chr4:17618101:TC:T	4.42136e-06	-1.14325	-0.874474
17618324	chr4:17618324:G:T	9.84369e-06	-1.03987e-10	-1.21735
17618367	chr4:17618367:A:T	9.89072e-06	-1.03987e-10	-1.21258
17618443	chr4:17618443:A:G	0.00022912	3.14479	-1.21472
17618476	chr4:17618476:A:G	1.18032e-05	-1.03987e-10	-1.0358
17618619	chr4:17618619:C:T	1.16461e-05	-1.03987e-10	-1.04921
17618718	chr4:17618718:G:A	1.33961e-05	-1.03987e-10	-0.909213
17618739	chr4:17618739:TCGTG:T	0.000214295	3.07751	-1.21433
17618747	chr4:17618747:CTGCCTTCCTAGTTAGGA:C	0.000230362	3.14883	-1.21336
17618775	chr4:17618775:G:A	7.66208e-06	-1.46789	-2.61746e-10
17619067	chr4:17619067:C:T	1.04316e-05	-1.03987e-10	-1.15934
17619136	chr4:17619136:A:G	1.01108e-05	-1.03987e-10	-1.19057
17619227	chr4:17619227:A:C	1.21616e-05	-1.03987e-10	-1.00589
17619687	chr4:17619687:G:A	0.000309886	3.27005	-1.03802
17619702	chr4:17619702:C:T	1.75833e-05	-1.03987e-10	-0.637228
17619986	chr4:17619986:T:C	4.00721e-06	-1.19055	-0.92553
17620190	chr4:17620190:C:G	1.01492e-05	-1.03987e-10	-1.18678
17620613	chr4:17620613:G:A	1.00798e-05	-1.03987e-10	-1.19364
17620947	chr4:17620947:G:A	1.05383e-05	-1.03987e-10	-1.14916
17621170	chr4:17621170:C:T	9.33309e-06	-1.27061	-2.61746e-10
17621203	chr4:17621203:G:A	5.63775e-06	-1.23846	-0.536235
17621263	chr4:17621263:C:T	9.90084e-06	-1.03987e-10	-1.21156
17621287	chr4:17621287:C:T	5.02759e-06	-1.02157	-0.867662
17621401	chr4:17621401:T:C	1.01585e-05	-1.03987e-10	-1.18587
17621473	chr4:17621473:C:T	1.17414e-05	-1.03987e-10	-1.04105
17621557	chr4:17621557:T:C	1.45983e-05	-1.03987e-10	-0.823274
17622046	chr4:17622046:A:G	1.17521e-05	-1.03987e-10	-1.04014
17622082	chr4:17622082:A:G	1.17121e-05	-1.03987e-10	-1.04355
17622174	chr4:17622174:T:C	1.26199e-05	-0.968898	-2.61746e-10
17622377	chr4:17622377:T:G	1.02329e-05	-1.03987e-10	-1.17857
17622539	chr4:17622539:G:A	7.21404e-06	-1.52815	-2.61746e-10
17622554	chr4:17622554:TGATA:T	5.52737e-06	-1.15742	-0.637044
17622623	chr4:17622623:G:A	9.86096e-06	-1.03987e-10	-1.21559
17622829	chr4:17622829:C:T	2.74609e-05	-1.03987e-10	-0.191415
17622863	chr4:17622863:G:A	9.83008e-06	-1.03987e-10	-1.21873
17622869	chr4:17622869:T:C	1.28221e-05	-1.03987e-10	-0.953005
17622943	chr4:17622943:C:T	1.45953e-05	-1.03987e-10	-0.82348
17623144	chr4:17623144:TAATCCTAGCACTTTGG:T	9.86096e-06	-1.03987e-10	-1.21559
17623162	chr4:17623162:AG:A	9.84864e-06	-1.03987e-10	-1.21684
17623264	chr4:17623264:G:T	0.000204445	3.0171	-1.20097
17623268	chr4:17623268:G:A	0.000229483	3.1342	-1.20255
17623586	chr4:17623586:G:C	0.00022147	3.11291	-1.2168
17624035	chr4:17624035:A:G	0.000190253	2.95642	-1.21224
17624125	chr4:17624125:G:A	1.0069e-05	-1.03987e-10	-1.19472
17624184	chr4:17624184:T:C	3.08342e-06	-1.29293	-1.0852
17624272	chr4:17624272:C:T	1.086e-05	-1.03987e-10	-1.11909
17624646	chr4:17624646:C:T	1.18669e-05	-1.03987e-10	-1.03042
17624795	chr4:17624795:G:A	0.000304711	3.17719	-0.962004
17625097	chr4:17625097:C:T	1.00776e-05	-1.03987e-10	-1.19387
17626053	chr4:17626053:C:T	5.67571e-06	-1.11013	-0.657852
17626147	chr4:17626147:G:T	9.83424e-06	-1.03987e-10	-1.21831
17626233	chr4:17626233:G:A	0.000204572	3.01597	-1.19923
17626328	chr4:17626328:G:A	1.46214e-05	-1.03987e-10	-0.821693
17626413	chr4:17626413:T:C	1.01768e-05	-1.03987e-10	-1.18406
17626758	chr4:17626758:T:C	1.01488e-05	-1.03987e-10	-1.18682
17626805	chr4:17626805:C:T	1.15362e-05	-1.03987e-10	-1.05869
17626951	chr4:17626951:A:G	9.8334e-06	-1.03987e-10	-1.21839
17627146	chr4:17627146:T:C	0.000236838	2.89579	-0.932589
17627164	chr4:17627164:G:C	2.09268e-05	-1.03987e-10	-0.463145
17627196	chr4:17627196:G:A	3.01179e-06	-1.28726	-1.11438
17627334	chr4:17627334:T:C	7.45e-06	-1.46337	-0.0325923
17627719	chr4:17627719:C:A	3.03834e-06	-1.30737	-1.08549
17627722	chr4:17627722:A:G	2.88946e-06	-1.3289	-1.1142
17628492	chr4:17628492:G:A	0.000304613	3.20799	-0.99312
17628539	chr4:17628539:A:G	1.01696e-05	-1.03987e-10	-1.18478
17628619	chr4:17628619:C:A	0.000221258	2.98206	-1.08691
17629166	chr4:17629166:G:A	1.29254e-05	-1.03987e-10	-0.944985
17629234	chr4:17629234:AAAAC:A	1.02342e-05	-1.03987e-10	-1.17844
17629318	chr4:17629318:C:G	1.22815e-05	-0.996086	-2.61746e-10
17629537	chr4:17629537:C:T	1.12859e-05	-1.03987e-10	-1.08062
17629885	chr4:17629885:T:G	9.80902e-06	-1.22087	-2.61746e-10
17629907	chr4:17629907:T:C	1.15785e-05	-1.03987e-10	-1.05503
17629915	chr4:17629915:T:C	1.04494e-05	-1.03987e-10	-1.15763
17630151	chr4:17630151:G:T	1.4976e-05	-1.03987e-10	-0.797726
17630165	chr4:17630165:G:T	9.82822e-06	-1.03987e-10	-1.21892
17630601	chr4:17630601:C:T	1.16167e-05	-1.03987e-10	-1.05173
17630980	chr4:17630980:G:A	9.50673e-06	-1.25218	-2.61746e-10
17631143	chr4:17631143:A:G	1.2773e-05	-1.03987e-10	-0.956842
17631211	chr4:17631211:T:C	0.000338794	3.27788	-0.956669
17631426	chr4:17631426:A:G	0.000396407	3.22878	-0.750512
17631596	chr4:17631596:T:TAATTCC	3.18307e-05	-1.03987e-10	-0.0437463
17631604	chr4:17631604:A:G	1.93042e-05	-1.03987e-10	-0.543856
17632590	chr4:17632590:A:G	4.19748e-05	-1.03987e-10	0.232893
17632632	chr4:17632632:G:A	0.000220164	3.10507	-1.21487
17632690	chr4:17632690:A:ACC	3.96133e-06	-1.19325	-0.934341
17632737	chr4:17632737:C:T	1.90059e-05	-1.03987e-10	-0.559426
17632819	chr4:17632819:G:T	0.000210221	3.05849	-1.21451
17633048	chr4:17633048:G:A	1.90472e-05	-1.03987e-10	-0.557258
17633218	chr4:17633218:G:A	1.01632e-05	-1.03987e-10	-1.18541
17633765	chr4:17633765:G:T	1.15589e-05	-1.03987e-10	-1.05672
17633933	chr4:17633933:CAAAAT:C	0.000278984	3.1598	-1.03283
17634080	chr4:17634080:G:A	9.33921e-06	-1.26995	-2.61746e-10
17634264	chr4:17634264:A:T	0.000357032	3.1063	-0.732653
17634409	chr4:17634409:C:T	0.000367025	3.14245	-0.741192
17634448	chr4:17634448:T:A	1.01672e-05	-1.03987e-10	-1.18501
17634618	chr4:17634618:C:T	1.95934e-05	-1.03987e-10	-0.528984
17634896	chr4:17634896:CAATG:C	1.2235e-05	-1.03987e-10	-0.999874
17634915	chr4:17634915:C:T	1.90283e-05	-1.03987e-10	-0.55825
17635015	chr4:17635015:G:C	3.98682e-06	-1.18699	-0.934193
17635043	chr4:17635043:T:C	1.1941e-05	-1.03987e-10	-1.0242
17635354	chr4:17635354:A:G	3.11204e-06	-1.30369	-1.06521
17635405	chr4:17635405:CAAAG:C	7.20576e-06	-1.5293	-2.61746e-10
17635443	chr4:17635443:C:T	1.3207e-05	-1.03987e-10	-0.923428
17636369	chr4:17636369:C:G	1.24427e-05	-1.03987e-10	-0.983044
17636379	chr4:17636379:A:T	1.05059e-05	-1.03987e-10	-1.15224
17636397	chr4:17636397:A:C	0.000268568	3.29806	-1.20913
17636456	chr4:17636456:T:G	1.05602e-05	-1.03987e-10	-1.14709
17636679	chr4:17636679:T:TA	7.20685e-06	-1.46661	-0.0625351
17636772	chr4:17636772:G:A	1.10329e-05	-1.10329	-2.61746e-10
17636880	chr4:17636880:A:G	4.07989e-06	-1.16394	-0.934164
17637099	chr4:17637099:T:G	1.15037e-05	-1.03987e-10	-1.06151
17637125	chr4:17637125:C:T	7.12385e-05	-1.03987e-10	0.761857
17637605	chr4:17637605:G:A	1.03225e-05	-1.03987e-10	-1.16985
17638196	chr4:17638196:T:C	1.0148e-05	-1.03987e-10	-1.1869
17638301	chr4:17638301:G:A	1.36696e-05	-1.03987e-10	-0.889004
17638522	chr4:17638522:G:A	1.51831e-05	-1.03987e-10	-0.783996
17638647	chr4:17638647:A:T	7.59525e-06	-1.47665	-2.61746e-10
17638660	chr4:17638660:T:A	0.000323947	3.49348	-1.21707
17638696	chr4:17638696:G:A	4.16523e-06	-1.12028	-0.95713
17638814	chr4:17638814:T:G	1.10142e-05	-1.03987e-10	-1.10499
17638840	chr4:17638840:A:G	0.00113138	3.77089	-0.243873
17638865	chr4:17638865:CTTGCTCTG:C	2.49099e-05	-1.03987e-10	-0.288911
17638906	chr4:17638906:C:T	2.07166e-05	-1.03987e-10	-0.473239
17638981	chr4:17638981:C:T	2.06281e-05	-1.03987e-10	-0.477523
17639031	chr4:17639031:G:A	0.000352151	3.30004	-0.940153
17639081	chr4:17639081:G:A	6.62189e-05	0.688789	-2.61746e-10
17639122	chr4:17639122:C:T	5.48044e-06	-1.11876	-0.684236
17639257	chr4:17639257:C:G	1.00102e-05	-1.20058	-2.61746e-10
17639288	chr4:17639288:C:T	2.1219e-05	-1.03987e-10	-0.44928
17639565	chr4:17639565:A:G	0.000341599	3.14887	-0.819406
17639871	chr4:17639871:C:G	2.14525e-05	-1.03987e-10	-0.438336
17639897	chr4:17639897:C:T	2.1169e-05	-1.03987e-10	-0.451637
17640009	chr4:17640009:T:C	1.11297e-05	-1.03987e-10	-1.09456
17640060	chr4:17640060:G:C	1.32841e-05	-1.03987e-10	-0.917611
17640211	chr4:17640211:A:G	0.000534153	3.95044	-1.17394
17640232	chr4:17640232:G:A	0.000772818	3.62083	-0.474958
17640298	chr4:17640298:T:C	0.000163651	2.80947	-1.21591
17640307	chr4:17640307:C:G	0.000843739	3.23367	-2.61746e-10
17640424	chr4:17640424:C:G	9.88153e-06	-1.03987e-10	-1.21351
17640553	chr4:17640553:G:A	1.17448e-05	-1.03987e-10	-1.04077
17640582	chr4:17640582:A:AG	0.000612825	4.12378	-1.20988
17640638	chr4:17640638:G:C	1.19291e-05	-1.03987e-10	-1.02519
17640675	chr4:17640675:G:C	1.85397e-05	-1.03987e-10	-0.58426
17640933	chr4:17640933:TTTG:T	1.01288e-05	-1.03987e-10	-1.18879
17640980	chr4:17640980:C:CTGAA	1.03336e-05	-1.03987e-10	-1.16878
17641007	chr4:17641007:C:T	0.000258475	3.25854	-1.20791
17641040	chr4:17641040:C:A	3.86109e-06	-1.25423	-0.898998
17641845	chr4:17641845:C:T	6.48728e-05	-1.03987e-10	0.668251
17642189	chr4:17642189:C:T	9.85015e-06	-1.03987e-10	-1.21669
17642248	chr4:17642248:G:A	1.02704e-05	-1.03987e-10	-1.17491
17642477	chr4:17642477:C:G	1.78721e-05	-1.03987e-10	-0.620937
17642525	chr4:17642525:C:T	4.14511e-06	-1.15637	-0.925883
17642849	chr4:17642849:A:G	0.000572354	4.05689	-1.2113
17642985	chr4:17642985:C:T	2.04056e-05	-1.03987e-10	-0.488369
17643204	chr4:17643204:T:G	7.28315e-05	-1.03987e-10	0.783972
17643406	chr4:17643406:T:TA	1.54226e-05	-1.03987e-10	-0.76834
17643435	chr4:17643435:G:C	1.17824e-05	-1.03987e-10	-1.03757
17643581	chr4:17643581:G:A	7.73875e-06	-1.45794	-2.61746e-10
17643610	chr4:17643610:C:T	0.000327891	3.24505	-0.95654
17643642	chr4:17643642:A:G	1.2556e-05	-1.03987e-10	-0.973977
17643646	chr4:17643646:G:A	1.18079e-05	-1.03987e-10	-1.03541
17643753	chr4:17643753:C:T	0.000519754	3.25394	-0.504757
17643846	chr4:17643846:C:T	6.17515e-06	-1.0665	-0.617144
17644087	chr4:17644087:G:A	0.000536077	3.29003	-0.509932
17644110	chr4:17644110:C:T	1.15732e-05	-1.03987e-10	-1.05549
17644245	chr4:17644245:G:A	4.14885e-06	-1.15544	-0.925905
17644292	chr4:17644292:C:T	0.000460724	3.84	-1.21138
17644319	chr4:17644319:T:C	0.00036845	3.29739	-0.892256
17644393	chr4:17644393:A:T	1.36316e-05	-1.03987e-10	-0.891788
17644779	chr4:17644779:A:T	1.10459e-05	-1.03987e-10	-1.10212
17645058	chr4:17645058:A:G	4.16789e-06	-1.14738	-0.929384
17645258	chr4:17645258:T:C	0.000242018	3.20349	-1.21865
17645430	chr4:17645430:G:A	3.50843e-06	-1.51567	-0.733343
17645441	chr4:17645441:A:G	0.000563192	3.44701	-0.617569
17645447	chr4:17645447:G:A	8.13022e-06	-1.40859	-2.61746e-10
17645625	chr4:17645625:T:C	1.08622e-05	-1.03987e-10	-1.11889
17645653	chr4:17645653:G:T	1.04379e-05	-1.03987e-10	-1.15873
17645777	chr4:17645777:A:G	2.66106e-06	-1.52367	-1.00178
17645885	chr4:17645885:AAAAC:A	1.03144e-05	-1.03987e-10	-1.17063
17646049	chr4:17646049:G:C	3.47947e-06	-1.19517	-1.06212
17646113	chr4:17646113:A:G	9.84222e-06	-1.03987e-10	-1.21749
17646202	chr4:17646202:C:T	1.01755e-05	-1.03987e-10	-1.18419
17646430	chr4:17646430:G:T	9.82864e-06	-1.03987e-10	-1.21888
17646653	chr4:17646653:A:G	1.16109e-05	-1.03987e-10	-1.05223
17647144	chr4:17647144:G:A	1.02565e-05	-1.03987e-10	-1.17627
17647186	chr4:17647186:G:A	1.92105e-05	-1.03987e-10	-0.548717
17647876	chr4:17647876:T:G	0.000229873	3.15222	-1.21887
17648278	chr4:17648278:T:C	1.4738e-05	-1.03987e-10	-0.813746
17648288	chr4:17648288:G:A	3.41691e-05	-1.03987e-10	0.027146
17648295	chr4:17648295:C:T	2.84386e-05	-0.156428	-2.61746e-10
17648604	chr4:17648604:T:C	1.27193e-05	-1.03987e-10	-0.961057
17648642	chr4:17648642:A:G	1.74557e-05	-1.03987e-10	-0.64451
17648658	chr4:17648658:A:G	0.000223833	3.1152	-1.20847
17648728	chr4:17648728:T:C	0.000232593	3.16393	-1.21881
17648856	chr4:17648856:C:A	1.0991e-05	-1.03987e-10	-1.1071
17649135	chr4:17649135:A:G	0.000219425	3.10576	-1.21892
17649541	chr4:17649541:A:G	0.000245999	3.22004	-1.21889
17649578	chr4:17649578:C:T	0.000390345	3.23723	-0.774379
17649681	chr4:17649681:C:G	0.000244423	3.20628	-1.21156
17649969	chr4:17649969:G:A	7.68701e-06	-1.46464	-2.61746e-10
17650364	chr4:17650364:G:A	2.06764e-05	-1.03987e-10	-0.475184
17650408	chr4:17650408:G:C	0.000526901	3.28291	-0.520074
17650716	chr4:17650716:G:A	2.09161e-05	-1.03987e-10	-0.463658
17650729	chr4:17650729:G:A	0.000466544	3.24784	-0.606662
17651333	chr4:17651333:C:T	0.000500431	3.24097	-0.529676
17651353	chr4:17651353:C:T	3.9536e-06	-1.29886	-0.83069
17651662	chr4:17651662:A:T	0.000365084	3.30773	-0.911778
17651984	chr4:17651984:G:A	9.90367e-06	-1.03987e-10	-1.21127
17652250	chr4:17652250:G:A	1.07826e-05	-1.03987e-10	-1.12624
17652268	chr4:17652268:A:G	0.000329901	3.22206	-0.927442
17652598	chr4:17652598:C:A	1.17369e-05	-1.03987e-10	-1.04144
17653025	chr4:17653025:T:C	0.000225871	3.1347	-1.21892
17653125	chr4:17653125:C:G	1.03305e-05	-1.03987e-10	-1.16908
17653355	chr4:17653355:T:C	2.02353e-05	-1.03987e-10	-0.496746
17653405	chr4:17653405:G:A	9.88639e-06	-1.03987e-10	-1.21302
17653436	chr4:17653436:T:C	9.83047e-06	-1.03987e-10	-1.21869
17653523	chr4:17653523:TATTC:T	5.19749e-06	-1.16946	-0.686536
17653824	chr4:17653824:A:C	1.29038e-05	-1.03987e-10	-0.946657
17654451	chr4:17654451:G:T	1.82929e-05	-1.03987e-10	-0.597663
17654484	chr4:17654484:C:T	0.000468784	3.18382	-0.53786
17654604	chr4:17654604:G:A	3.93716e-06	-1.13103	-1.00269
17654785	chr4:17654785:G:A	5.42661e-06	-1.1668	-0.646058
17654887	chr4:17654887:C:G	1.75561e-05	-1.03987e-10	-0.638776
17654912	chr4:17654912:C:T	1.80881e-05	-1.03987e-10	-0.608921
17654913	chr4:17654913:G:A	0.000466251	3.19012	-0.549576
17654952	chr4:17654952:A:G	1.08216e-05	-1.03987e-10	-1.12264
17655428	chr4:17655428:G:A	0.000323518	3.2298	-0.954722
17655633	chr4:17655633:C:T	1.52589e-05	-0.779011	-2.61746e-10
17655955	chr4:17655955:A:G	1.06857e-05	-1.03987e-10	-1.13527
17656027	chr4:17656027:C:T	0.000425767	3.11762	-0.567905
17656230	chr4:17656230:C:A	0.000309637	3.03933	-0.80811
17656241	chr4:17656241:G:C	9.94192e-06	-1.03987e-10	-1.20742
17656329	chr4:17656329:A:T	1.73437e-05	-1.03987e-10	-0.650949
17656363	chr4:17656363:G:A	0.000412647	3.06922	-0.550803
17656495	chr4:17656495:A:G	0.000330841	3.51626	-1.2188
17656581	chr4:17656581:T:C	1.33133e-05	-1.03987e-10	-0.915413
17657022	chr4:17657022:T:A	0.000451106	3.16267	-0.555141
17657215	chr4:17657215:T:C	0.00045482	3.16198	-0.546259
17657411	chr4:17657411:C:T	0.0004019	3.24807	-0.756041
17657416	chr4:17657416:T:C	0.000411414	3.27958	-0.764156
17657431	chr4:17657431:C:T	9.89273e-06	-1.03987e-10	-1.21238
17657555	chr4:17657555:T:C	1.0626e-05	-1.03987e-10	-1.14088
17658118	chr4:17658118:G:C	9.85458e-06	-1.03987e-10	-1.21624
17658276	chr4:17658276:G:A	1.0013e-05	-1.03987e-10	-1.20029
17658428	chr4:17658428:G:A	4.61142e-06	-1.27633	-0.699306
17658459	chr4:17658459:C:T	0.000240447	3.18876	-1.21044
17658619	chr4:17658619:T:C	4.88491e-06	-1.19695	-0.721075
17658784	chr4:17658784:T:C	0.00189022	4.34929	-0.309019
17659172	chr4:17659172:C:G	1.0906e-05	-1.03987e-10	-1.11487
17659218	chr4:17659218:G:A	3.67223e-06	-1.21303	-0.990347
17659476	chr4:17659476:T:A	1.99993e-05	-0.508482	-2.61746e-10
17659511	chr4:17659511:G:C	1.05937e-05	-1.03987e-10	-1.14392
17659558	chr4:17659558:C:T	1.20282e-05	-1.01692	-2.61746e-10
17659775	chr4:17659775:C:T	0.000567891	3.33107	-0.493316
17659976	chr4:17659976:C:T	1.00151e-05	-1.03987e-10	-1.20009
17660005	chr4:17660005:G:A	1.06577e-05	-1.03987e-10	-1.13789
17660266	chr4:17660266:T:C	0.000577493	3.83923	-0.984713
17660528	chr4:17660528:C:T	1.01179e-05	-1.03987e-10	-1.18987
17660737	chr4:17660737:A:C	0.000706369	3.16041	-0.104446
17660761	chr4:17660761:TG:T	1.26128e-05	-1.03987e-10	-0.969467
17660848	chr4:17660848:T:C	0.00149477	4.2944	-0.488852
17660865	chr4:17660865:C:T	9.88663e-06	-1.03987e-10	-1.21299
17661001	chr4:17661001:G:A	7.19428e-06	-1.53089	-2.61746e-10
17661108	chr4:17661108:G:A	0.000296821	3.00024	-0.811293
17661189	chr4:17661189:C:G	1.10519e-05	-1.03987e-10	-1.10158
17661325	chr4:17661325:T:C	1.0092e-05	-1.19243	-2.61746e-10
17661576	chr4:17661576:G:A	0.00123109	3.52092	0.0905557
17661791	chr4:17661791:A:G	0.00124342	4.2479	-0.626464
17661815	chr4:17661815:C:T	1.1899e-05	-1.02772	-2.61746e-10
17662375	chr4:17662375:TCACA:T	1.07763e-05	-1.03987e-10	-1.12683
17662438	chr4:17662438:A:G	2.32836e-06	-1.52358	-1.13543
17662736	chr4:17662736:T:C	1.04706e-05	-1.15561	-2.61746e-10
17662850	chr4:17662850:G:T	0.000305154	3.01263	-0.795989
17663318	chr4:17663318:G:A	1.10224e-05	-1.03987e-10	-1.10425
17663624	chr4:17663624:A:AC	0.000310997	3.33086	-1.09525
17663833	chr4:17663833:C:T	0.000356521	3.05665	-0.684433
17663875	chr4:17663875:A:T	0.000301124	3.30937	-1.10602
17664218	chr4:17664218:C:A	1.09249e-05	-1.03987e-10	-1.11313
17664631	chr4:17664631:G:A	9.86024e-06	-1.03987e-10	-1.21567
17664793	chr4:17664793:C:T	0.000346482	3.44347	-1.09981
17664838	chr4:17664838:A:T	1.06775e-05	-1.03987e-10	-1.13604
17664878	chr4:17664878:C:T	1.02925e-05	-1.03987e-10	-1.17276
17665026	chr4:17665026:C:G	1.13974e-05	-1.03987e-10	-1.07079
17665610	chr4:17665610:G:A	1.26332e-05	-1.03987e-10	-0.967847
17665641	chr4:17665641:G:A	1.00102e-05	-1.03987e-10	-1.20057
17665798	chr4:17665798:G:A	2.653e-06	-1.35165	-1.17683
17666124	chr4:17666124:T:G	2.55487e-06	-1.34735	-1.21883
17666143	chr4:17666143:G:A	0.000300405	3.19184	-0.990887
17666364	chr4:17666364:C:T	1.22301e-05	-1.03987e-10	-1.00027
17666994	chr4:17666994:C:T	1.34701e-05	-1.03987e-10	-0.903707
17667015	chr4:17667015:G:C	1.30433e-05	-1.03987e-10	-0.935899
17667494	chr4:17667494:C:T	1.05042e-05	-1.03987e-10	-1.1524
17667528	chr4:17667528:C:T	1.02383e-05	-1.03987e-10	-1.17804
17667842	chr4:17667842:T:C	1.26374e-05	-1.03987e-10	-0.967517
17667849	chr4:17667849:A:G	4.33456e-06	-1.37056	-0.666995
17668101	chr4:17668101:G:A	1.09524e-05	-1.03987e-10	-1.11062
17668169	chr4:17668169:T:C	1.40258e-05	-1.03987e-10	-0.863279
17668484	chr4:17668484:G:T	0.00043886	3.67886	-1.09886
17668555	chr4:17668555:C:T	1.02664e-05	-1.03987e-10	-1.1753
17669054	chr4:17669054:C:T	3.91406e-06	-1.45929	-0.680307
17669238	chr4:17669238:T:C	0.000403476	3.1915	-0.69556
17669369	chr4:17669369:T:C	9.89226e-06	-1.03987e-10	-1.21242
17669572	chr4:17669572:A:G	2.17054e-05	-1.03987e-10	-0.426614
17669677	chr4:17669677:C:T	9.91283e-06	-1.03987e-10	-1.21035
17669683	chr4:17669683:C:T	1.00743e-05	-1.03987e-10	-1.19419
17669951	chr4:17669951:A:G	1.05361e-05	-1.03987e-10	-1.14937
17670615	chr4:17670615:A:G	5.32394e-06	-1.41743	-0.414529
17670842	chr4:17670842:A:G	4.34691e-06	-1.33673	-0.697981
17670866	chr4:17670866:G:T	1.14889e-05	-1.03987e-10	-1.0628
17671141	chr4:17671141:T:C	9.99812e-06	-1.03987e-10	-1.20178
17671473	chr4:17671473:G:A	1.08898e-05	-1.03987e-10	-1.11635
17671703	chr4:17671703:G:A	1.11254e-05	-1.03987e-10	-1.09495
17671865	chr4:17671865:G:T	1.12249e-05	-1.03987e-10	-1.08604
17671950	chr4:17671950:C:CA	0.000267779	2.84904	-0.763051
17672534	chr4:17672534:C:T	4.40408e-06	-1.43299	-0.588655
17672658	chr4:17672658:C:G	1.73383e-05	-0.651257	-2.61746e-10
17672935	chr4:17672935:C:A	0.000219501	3.06137	-1.17419
17673032	chr4:17673032:C:T	0.000201152	2.8926	-1.09271
17673265	chr4:17673265:T:C	3.12256e-05	-0.0629373	-2.61746e-10
17673338	chr4:17673338:T:C	1.11561e-05	-1.03987e-10	-1.09219
17673396	chr4:17673396:C:A	0.000529021	3.97523	-1.20837
17673926	chr4:17673926:T:A	1.12935e-05	-1.03987e-10	-1.07995
17674309	chr4:17674309:A:G	0.000268758	3.23214	-1.14251
17674581	chr4:17674581:T:C	2.5998e-06	-1.45847	-1.09027
17674683	chr4:17674683:G:T	1.04805e-05	-1.15466	-2.61746e-10
17674814	chr4:17674814:C:G	0.000257629	2.78714	-0.739796
17674853	chr4:17674853:C:A	0.000261958	2.7656	-0.701596
17674906	chr4:17674906:A:G	1.11901e-05	-1.03987e-10	-1.08914
17674990	chr4:17674990:GT:G	1.14105e-05	-1.03987e-10	-1.06965
17675167	chr4:17675167:G:A	1.13022e-05	-1.03987e-10	-1.07918
17675373	chr4:17675373:A:C	1.00106e-05	-1.03987e-10	-1.20053
17675540	chr4:17675540:G:A	0.000152845	2.74188	-1.21664
17675567	chr4:17675567:T:C	1.6134e-05	-1.03987e-10	-0.723247
17675667	chr4:17675667:G:A	7.43554e-06	-1.49791	-2.61746e-10
17675682	chr4:17675682:C:G	0.000252741	2.74246	-0.714268
17675942	chr4:17675942:C:G	0.000245717	3.16469	-1.16469
17676651	chr4:17676651:T:C	1.00101e-05	-1.03987e-10	-1.20058
17676809	chr4:17676809:TGTACA:T	2.18216e-05	-1.03987e-10	-0.421274
17676833	chr4:17676833:C:T	0.000365689	3.12649	-0.728882
17676977	chr4:17676977:C:T	0.000254728	3.08194	-1.04592
17677026	chr4:17677026:G:A	0.000200064	2.78662	-0.992162
17677104	chr4:17677104:G:A	9.13617e-06	-1.29193	-2.61746e-10
17677204	chr4:17677204:C:T	9.84257e-06	-1.03987e-10	-1.21746
17677551	chr4:17677551:A:T	0.000243473	2.735	-0.744172
17677654	chr4:17677654:C:G	1.00114e-05	-1.03987e-10	-1.20045
17677970	chr4:17677970:TC:T	0.000355739	3.09819	-0.728167
17678128	chr4:17678128:T:C	0.000130304	2.56522	-1.19952
17678329	chr4:17678329:G:A	7.81778e-06	-1.44778	-2.61746e-10
17678381	chr4:17678381:C:T	1.23361e-05	-1.03987e-10	-0.991645
17678525	chr4:17678525:T:C	0.00017219	2.66501	-1.02059
17678633	chr4:17678633:C:T	0.000286105	3.18554	-1.03336
17678768	chr4:17678768:A:G	9.99607e-06	-1.03987e-10	-1.20198
17678791	chr4:17678791:A:G	1.01933e-05	-1.18245	-2.61746e-10
17678800	chr4:17678800:A:G	9.91069e-06	-1.03987e-10	-1.21056
17678925	chr4:17678925:G:C	1.03082e-05	-1.03987e-10	-1.17124
17679275	chr4:17679275:T:C	0.000179512	2.69429	-1.00822
17679374	chr4:17679374:A:G	2.65448e-06	-1.43761	-1.09031
17679397	chr4:17679397:T:C	9.34584e-06	-1.26925	-2.61746e-10
17679678	chr4:17679678:T:TA	9.94549e-06	-1.03987e-10	-1.20706
17679849	chr4:17679849:A:G	1.24413e-05	-0.983155	-2.61746e-10
17680303	chr4:17680303:G:A	1.13038e-05	-1.03987e-10	-1.07904
17680455	chr4:17680455:T:C	9.88745e-06	-1.03987e-10	-1.21291
17680481	chr4:17680481:A:G	1.04391e-05	-1.03987e-10	-1.15862
17680507	chr4:17680507:T:C	4.88926e-06	-1.37499	-0.542142
17680595	chr4:17680595:C:T	0.0001241	2.52434	-1.20743
17680639	chr4:17680639:A:G	4.3666e-06	-1.35039	-0.679804
17680736	chr4:17680736:T:C	9.91769e-06	-1.03987e-10	-1.20986
17680974	chr4:17680974:C:T	0.000314612	2.95527	-0.708111
17681126	chr4:17681126:G:T	1.03647e-05	-1.03987e-10	-1.16577
17681211	chr4:17681211:T:C	0.000466797	3.59201	-0.950287
17681511	chr4:17681511:C:T	7.72407e-06	-1.45983	-2.61746e-10
17682012	chr4:17682012:G:C	1.06924e-05	-1.03987e-10	-1.13464
17682142	chr4:17682142:C:T	2.4957e-06	-1.45023	-1.13938
17682157	chr4:17682157:A:G	1.80824e-05	-1.03987e-10	-0.60924
17682563	chr4:17682563:G:A	0.000282176	3.22115	-1.0828
17682711	chr4:17682711:C:G	0.000236983	2.69712	-0.733302
17682769	chr4:17682769:G:T	0.0002229	2.60684	-0.704289
17683263	chr4:17683263:A:G	0.000241772	2.72152	-0.737701
17683279	chr4:17683279:A:T	1.13765e-05	-1.03987e-10	-1.07263
17683315	chr4:17683315:C:T	7.18814e-06	-1.53174	-2.61746e-10
17683328	chr4:17683328:G:A	0.000210303	2.82686	-0.982488
17683685	chr4:17683685:G:T	0.000242965	2.7153	-0.726563
17683713	chr4:17683713:A:T	0.000274258	2.77663	-0.666736
17683801	chr4:17683801:C:T	1.0936e-05	-1.03987e-10	-1.11212
17683808	chr4:17683808:G:A	1.93637e-05	-0.540778	-2.61746e-10
17683880	chr4:17683880:A:G	0.000317499	2.88126	-0.624967
17684097	chr4:17684097:TTA:T	0.000140677	2.34366	-0.901375
17684150	chr4:17684150:A:C	0.000237797	2.57832	-0.611077
17684181	chr4:17684181:T:C	1.0051e-05	-1.03987e-10	-1.1965
17684195	chr4:17684195:G:A	2.35938e-05	-1.03987e-10	-0.343194
17684203	chr4:17684203:A:T	0.000291596	2.77535	-0.604156
17684467	chr4:17684467:G:A	3.81938e-05	0.612882	-0.474384
17684605	chr4:17684605:C:T	3.5746e-05	0.633905	-0.561642
17684714	chr4:17684714:T:C	0.000471318	3.5693	-0.91794
17684747	chr4:17684747:G:A	9.8473e-06	-1.03987e-10	-1.21698
17684860	chr4:17684860:G:T	1.26017e-05	-1.03987e-10	-0.970346
17684927	chr4:17684927:C:A	1.6814e-05	-1.03987e-10	-0.681964
17685430	chr4:17685430:T:G	1.28433e-05	-1.03987e-10	-0.951353
17686170	chr4:17686170:T:C	1.13135e-05	-1.03987e-10	-1.07818
17686458	chr4:17686458:A:G	1.11613e-05	-1.03987e-10	-1.09172
17686580	chr4:17686580:G:T	0.000479032	-1.03987e-10	2.66759
17686715	chr4:17686715:G:A	0.00154908	4.9818	-1.14056
17686726	chr4:17686726:G:A	0.000333999	-1.03987e-10	2.30696
17686959	chr4:17686959:G:A	0.00258329	5.39168	-1.03904
17686988	chr4:17686988:T:C	1.34978e-05	-0.568434	-0.333215
17687517	chr4:17687517:T:G	1.13282e-05	-1.03987e-10	-1.07688
17687534	chr4:17687534:T:C	1.13195e-05	-1.03987e-10	-1.07765
17687555	chr4:17687555:C:T	1.13141e-05	-1.03987e-10	-1.07812
17687673	chr4:17687673:A:G	1.13123e-05	-1.03987e-10	-1.07829
17687827	chr4:17687827:T:C	1.51621e-05	-1.03987e-10	-0.785374
17687844	chr4:17687844:C:T	1.68801e-05	-0.665832	-0.0122092
17687855	chr4:17687855:G:A	1.01324e-05	-1.03987e-10	-1.18844
17688092	chr4:17688092:C:T	1.13101e-05	-1.03987e-10	-1.07848
17688248	chr4:17688248:T:G	8.87544e-05	-1.03987e-10	0.981696
17688311	chr4:17688311:G:A	1.132e-05	-1.03987e-10	-1.0776
17688351	chr4:17688351:T:C	2.13822e-05	-1.03987e-10	-0.441618
17688449	chr4:17688449:T:C	7.7746e-06	-1.45331	-2.61746e-10
17688973	chr4:17688973:G:A	7.3793e-06	-1.5055	-2.61746e-10
17689424	chr4:17689424:T:C	0.00138001	4.89619	-1.17052
17689543	chr4:17689543:C:A	0.00205269	5.33103	-1.2083
17689582	chr4:17689582:A:T	1.13106e-05	-1.03987e-10	-1.07844
17689607	chr4:17689607:T:C	0.00196729	5.28847	-1.20823
17689871	chr4:17689871:G:A	1.62354e-05	-1.03987e-10	-0.716984
17689980	chr4:17689980:C:A	2.02854e-05	-0.494277	-2.61746e-10
17690017	chr4:17690017:G:A	0.00171574	5.14013	-1.19671
17690026	chr4:17690026:T:C	0.00185584	5.18282	-1.16091
17690173	chr4:17690173:A:G	0.00233401	5.4694	-1.21824
17690284	chr4:17690284:G:T	5.48997e-05	-1.03987e-10	0.501332
17690696	chr4:17690696:A:C	0.00324779	5.79994	-1.21838
17690799	chr4:17690799:C:G	0.00267375	5.57815	-1.19109
17690856	chr4:17690856:G:C	1.31392e-05	-1.03987e-10	-0.928573
17691142	chr4:17691142:C:T	1.06194e-05	-1.03987e-10	-1.14149
17691151	chr4:17691151:G:T	1.00883e-05	-1.03987e-10	-1.1928
17691159	chr4:17691159:A:G	0.00326795	5.80659	-1.21885
17691240	chr4:17691240:C:T	0.00248542	5.50577	-1.19175
17691455	chr4:17691455:A:G	0.00342412	5.85335	-1.21893
17691456	chr4:17691456:T:C	0.00329667	5.81526	-1.21876
17691599	chr4:17691599:T:C	3.362e-05	-1.03987e-10	0.0109458
17691851	chr4:17691851:G:A	1.12013e-05	-1.03987e-10	-1.08815
17691950	chr4:17691950:G:A	0.0037975	5.95655	-1.21863
17692132	chr4:17692132:T:C	0.00347144	5.82859	-1.18044
17692213	chr4:17692213:G:A	1.11328e-05	-1.03987e-10	-1.09428
17692244	chr4:17692244:C:T	0.00340924	5.84782	-1.21775
17692502	chr4:17692502:T:C	0.00460061	6.14804	-1.21827
17692600	chr4:17692600:A:G	0.00383153	5.96508	-1.21823
17692770	chr4:17692770:G:A	9.8285e-06	-1.03987e-10	-1.21889
17693029	chr4:17693029:GCAGGC:G	0.00381673	5.96142	-1.21844
17693293	chr4:17693293:A:G	0.00803631	6.54656	-1.05901
17693320	chr4:17693320:A:G	0.00382701	5.80023	-1.05457
17693830	chr4:17693830:A:G	0.00243546	5.43073	-1.13701
17693864	chr4:17693864:C:A	1.1833e-05	-1.03987e-10	-1.03329
17694032	chr4:17694032:T:C	0.00316724	5.68713	-1.13069
17694087	chr4:17694087:C:T	0.000698656	-1.03987e-10	3.04498
17694099	chr4:17694099:G:A	0.00245904	5.49537	-1.19202
17694437	chr4:17694437:G:A	1.37229e-05	-1.03987e-10	-0.885113
17694657	chr4:17694657:T:C	0.00234288	5.42371	-1.16875
17694799	chr4:17694799:A:G	0.00272204	5.56573	-1.16077
17694811	chr4:17694811:G:A	9.09876e-06	-0.449057	-0.846981
17695166	chr4:17695166:T:G	1.38597e-05	-1.03987e-10	-0.875189
17695181	chr4:17695181:C:G	3.81194e-05	0.136548	-2.61746e-10
17695243	chr4:17695243:C:G	0.00237884	5.43801	-1.16782
17695385	chr4:17695385:T:C	5.63023e-05	-1.03987e-10	0.526559
17695386	chr4:17695386:G:A	0.0038212	5.70446	-0.960313
17695564	chr4:17695564:A:G	0.0014328	4.95394	-1.19073
17695594	chr4:17695594:T:C	0.00265577	5.55504	-1.17472
17695687	chr4:17695687:GGA:G	0.00146429	4.97309	-1.18814
17695923	chr4:17695923:G:T	0.00232051	5.41314	-1.16778
17696064	chr4:17696064:G:A	0.00208325	5.34664	-1.20913
17696212	chr4:17696212:G:C	0.00226074	5.38683	-1.16756
17696283	chr4:17696283:C:G	1.0155e-05	-0.419236	-0.76697
17696465	chr4:17696465:A:G	0.00146948	4.9622	-1.17371
17696632	chr4:17696632:C:T	0.00235602	5.43276	-1.1722
17696713	chr4:17696713:C:T	7.61744e-06	-1.47374	-2.61746e-10
17696745	chr4:17696745:C:T	1.15196e-05	-1.03987e-10	-1.06013
17697158	chr4:17697158:G:C	0.00202448	5.27762	-1.16873
17697886	chr4:17697886:A:G	0.00216084	5.34791	-1.17383
17698167	chr4:17698167:G:T	0.00227226	5.39912	-1.17476
17698319	chr4:17698319:C:T	1.00127e-05	-1.03987e-10	-1.20032
17698418	chr4:17698418:G:GAAC	0.00229996	5.40679	-1.17032
17698436	chr4:17698436:C:A	2.37154e-05	-1.03987e-10	-0.338053
17698553	chr4:17698553:G:A	0.00196164	5.27273	-1.19537
17698695	chr4:17698695:G:A	2.48106e-05	-1.03987e-10	-0.292907
17699195	chr4:17699195:AGAAATTATCCAAACT:A	0.00202456	5.28274	-1.17381
17699306	chr4:17699306:A:AAAT	0.00185922	5.20154	-1.1778
17699329	chr4:17699329:T:A	1.20183e-05	-1.03987e-10	-1.01775
17699401	chr4:17699401:A:T	9.34044e-06	-0.47551	-0.794314
17699408	chr4:17699408:C:T	9.89464e-06	-1.03987e-10	-1.21218
17699630	chr4:17699630:A:C	0.00178242	5.15509	-1.17354
17699843	chr4:17699843:A:G	1.0041e-05	-1.03987e-10	-1.1975
17699844	chr4:17699844:A:G	1.00579e-05	-1.03987e-10	-1.19582
17699876	chr4:17699876:A:G	1.00068e-05	-1.03987e-10	-1.20091
17700893	chr4:17700893:T:G	9.85388e-06	-1.03987e-10	-1.21631
17700902	chr4:17700902:A:G	0.00182208	5.19338	-1.18982
17702011	chr4:17702011:A:G	9.99569e-06	-1.03987e-10	-1.20202
17702054	chr4:17702054:T:C	0.00185559	5.21232	-1.19053
17702326	chr4:17702326:T:C	0.00199878	5.28019	-1.18408
17702360	chr4:17702360:T:G	1.43139e-05	-1.03987e-10	-0.842947
17703044	chr4:17703044:C:T	0.001252	4.79378	-1.16545
17703803	chr4:17703803:T:C	1.45294e-05	-0.828004	-2.61746e-10
17703804	chr4:17703804:G:T	1.47015e-05	-0.816225	-2.61746e-10
17703810	chr4:17703810:G:A	1.15945e-05	-1.05364	-2.61746e-10
17703824	chr4:17703824:G:A	8.9314e-06	-1.3146	-2.61746e-10
17703849	chr4:17703849:T:G	1.84215e-05	-0.590658	-2.61746e-10
17703856	chr4:17703856:G:A	1.10582e-05	-1.101	-2.61746e-10
17703858	chr4:17703858:C:G	1.11514e-05	-1.09261	-2.61746e-10
17703870	chr4:17703870:G:A	1.59342e-05	-0.735708	-2.61746e-10
17703879	chr4:17703879:C:T	1.92117e-05	-0.548655	-2.61746e-10
17704519	chr4:17704519:G:A	2.40362e-05	0.608883	-0.933499
17704564	chr4:17704564:G:T	1.73426e-05	0.489391	-1.1404
17704631	chr4:17704631:A:T	3.26556e-05	-0.0181601	-2.61746e-10
17704911	chr4:17704911:G:A	1.23638e-05	-1.03987e-10	-0.989406
17705409	chr4:17705409:G:A	1.29247e-05	-1.03987e-10	-0.945037
17705738	chr4:17705738:G:A	5.58822e-06	-0.668075	-1.11544
17706045	chr4:17706045:T:C	3.04247e-05	1.07197	-1.16089
17706147	chr4:17706147:G:A	1.14914e-05	-1.03987e-10	-1.06258
17706695	chr4:17706695:G:A	2.4881e-05	0.884199	-1.17427
17706735	chr4:17706735:A:G	2.74148e-05	0.971737	-1.16483
17707192	chr4:17707192:C:A	0.000673406	4.12764	-1.11946
17708052	chr4:17708052:T:G	2.91781e-06	-1.32765	-1.1057
17708092	chr4:17708092:C:G	1.5326e-05	-1.03987e-10	-0.774628
17708519	chr4:17708519:C:T	1.05699e-05	-1.03987e-10	-1.14617
17709453	chr4:17709453:T:C	3.82398e-05	1.11609	-0.976389
17709541	chr4:17709541:T:C	1.16495e-05	-1.03987e-10	-1.04892
17709851	chr4:17709851:T:G	0.000722964	-1.03987e-10	3.07918
17709931	chr4:17709931:A:G	3.4469e-05	1.07685	-1.04097
17710195	chr4:17710195:G:A	1.03459e-05	-1.03987e-10	-1.16759
17710347	chr4:17710347:G:C	3.56735e-05	1.07328	-1.00305
17710976	chr4:17710976:A:G	3.59796e-05	-1.03987e-10	0.0787763
17711161	chr4:17711161:T:C	0.000171343	2.81833	-1.17883
17711256	chr4:17711256:G:A	4.78339e-06	-0.88118	-1.05785
17711742	chr4:17711742:C:T	1.26217e-05	-1.03987e-10	-0.968761
17711919	chr4:17711919:T:C	7.15618e-06	-0.823755	-0.712445
17712094	chr4:17712094:T:G	2.52673e-05	0.71742	-0.992083
17712191	chr4:17712191:G:C	2.65721e-05	0.788409	-1.01272
17712285	chr4:17712285:T:A	2.76134e-05	0.80996	-0.995837
17712302	chr4:17712302:G:C	2.45796e-06	-1.39438	-1.21046
17712480	chr4:17712480:C:T	1.0287e-05	-1.03987e-10	-1.1733
17712726	chr4:17712726:C:G	1.35685e-05	-1.03987e-10	-0.896425
17712755	chr4:17712755:AG:A	1.31432e-05	-1.03987e-10	-0.92827
17714165	chr4:17714165:C:T	2.11198e-05	0.570405	-1.02437
17714532	chr4:17714532:G:A	1.1407e-05	-1.03987e-10	-1.06995
17715572	chr4:17715572:A:G	1.2326e-05	-1.03987e-10	-0.992463
17715738	chr4:17715738:A:G	1.00354e-05	-1.03987e-10	-1.19806
17717083	chr4:17717083:T:A	3.20161e-05	-1.03987e-10	-0.0379371
17717214	chr4:17717214:C:G	7.16947e-06	-1.53435	-2.61746e-10
17717278	chr4:17717278:C:G	7.73646e-06	-1.45823	-2.61746e-10
17717350	chr4:17717350:T:C	1.16427e-05	-1.03987e-10	-1.0495
17717523	chr4:17717523:T:C	2.21873e-05	-1.03987e-10	-0.404656
17717919	chr4:17717919:C:A	4.33091e-06	-1.50809	-0.530312
17718587	chr4:17718587:T:G	3.9314e-05	-1.03987e-10	0.167404
17718750	chr4:17718750:G:A	0.00113241	-1.03987e-10	3.52793
17718799	chr4:17718799:C:T	2.06137e-05	-1.03987e-10	-0.478218
17718910	chr4:17718910:C:T	1.33525e-05	-1.03987e-10	-0.912475
17719157	chr4:17719157:C:T	2.93271e-05	-1.03987e-10	-0.125664
17719195	chr4:17719195:G:A	4.48053e-06	-1.08627	-0.918165
17720065	chr4:17720065:C:T	1.2295e-05	-1.03987e-10	-0.99498
17720190	chr4:17720190:C:T	1.08334e-05	-1.03987e-10	-1.12155
17720203	chr4:17720203:G:A	3.21797e-05	-1.03987e-10	-0.032841
17720348	chr4:17720348:A:G	1.00964e-05	-1.03987e-10	-1.19199
17721257	chr4:17721257:G:A	1.95459e-05	-1.03987e-10	-0.531412
17721545	chr4:17721545:G:A	1.08509e-05	-1.03987e-10	-1.11993
17721699	chr4:17721699:G:A	9.99797e-06	-1.16375	-0.0380458
17721917	chr4:17721917:C:G	2.91874e-05	-1.03987e-10	-0.130438
17721992	chr4:17721992:G:A	1.00547e-05	-1.03987e-10	-1.19614
17722301	chr4:17722301:C:T	2.55561e-05	-1.03987e-10	-0.263301
17722377	chr4:17722377:T:C	1.76837e-05	-1.03987e-10	-0.631533
17722896	chr4:17722896:T:C	1.43042e-05	-1.03987e-10	-0.843624
17723066	chr4:17723066:T:C	0.00115652	-1.03987e-10	3.549
17723262	chr4:17723262:CTT:C	2.08184e-05	-1.03987e-10	-0.468338
17723468	chr4:17723468:A:G	5.56453e-05	-1.03987e-10	0.514821
17724210	chr4:17724210:G:A	1.02476e-05	-1.03987e-10	-1.17713
17724236	chr4:17724236:T:C	2.66696e-05	-1.03987e-10	-0.220652
17724485	chr4:17724485:T:A	1.0515e-05	-1.03987e-10	-1.15137
17724583	chr4:17724583:T:C	9.9351e-06	-1.03987e-10	-1.2081
17724616	chr4:17724616:G:A	1.10225e-05	-1.03987e-10	-1.10424
17724872	chr4:17724872:A:G	0.00097816	-1.03987e-10	3.3815
17724927	chr4:17724927:G:A	2.58069e-05	-0.253534	-2.61746e-10
17725147	chr4:17725147:C:T	2.71373e-06	-1.48017	-1.02568
17726143	chr4:17726143:C:T	3.01316e-05	-1.03987e-10	-0.0986028
17726318	chr4:17726318:G:A	1.93549e-05	0.536839	-1.07807
17726401	chr4:17726401:T:C	3.09515e-05	-1.03987e-10	-0.0717539
17726695	chr4:17726695:T:C	3.03721e-05	-1.03987e-10	-0.090653
17727174	chr4:17727174:C:T	1.68491e-05	0.4827	-1.16258
17728169	chr4:17728169:G:A	1.53772e-05	-1.03987e-10	-0.771289
17728234	chr4:17728234:A:G	9.84232e-06	-1.03987e-10	-1.21748
17728397	chr4:17728397:A:G	9.83272e-06	-1.03987e-10	-1.21846
17728644	chr4:17728644:G:A	2.06227e-05	0.620309	-1.09809
17728864	chr4:17728864:C:T	2.89108e-05	-1.03987e-10	-0.13996
17728927	chr4:17728927:C:T	9.92057e-06	-1.03987e-10	-1.20957
17729101	chr4:17729101:TC:T	9.84404e-06	-1.03987e-10	-1.21731
17729104	chr4:17729104:C:T	9.92153e-06	-1.03987e-10	-1.20947
17729127	chr4:17729127:C:T	2.51778e-06	-1.47201	-1.10879
17729377	chr4:17729377:G:A	0.000108643	2.07225	-0.888357
17729515	chr4:17729515:C:G	2.99115e-06	-1.19112	-1.2174
17729615	chr4:17729615:G:A	1.02058e-05	-1.03987e-10	-1.18122
17729933	chr4:17729933:G:A	1.01955e-05	-1.03987e-10	-1.18223
17730276	chr4:17730276:A:G	2.97286e-05	-1.03987e-10	-0.112067
17730383	chr4:17730383:G:A	9.82917e-06	-1.03987e-10	-1.21882
17730457	chr4:17730457:T:C	9.84263e-06	-1.03987e-10	-1.21745
17730579	chr4:17730579:C:T	9.96512e-06	-1.03987e-10	-1.20509
17730676	chr4:17730676:G:A	1.52444e-05	-1.03987e-10	-0.779962
17730775	chr4:17730775:G:A	4.41595e-06	-1.49139	-0.527567
17731216	chr4:17731216:A:G	1.52637e-05	-1.03987e-10	-0.7787
17731221	chr4:17731221:C:T	2.53244e-06	-1.48264	-1.09236
17731259	chr4:17731259:A:C	0.000290488	-1.03987e-10	2.16739
17731571	chr4:17731571:G:C	9.83782e-06	-1.03987e-10	-1.21794
17731917	chr4:17731917:C:T	5.38939e-05	-1.03987e-10	0.482841
17732004	chr4:17732004:T:A	3.06382e-05	0.938413	-1.02034
17732179	chr4:17732179:T:C	2.21041e-05	-1.03987e-10	-0.408411
17732460	chr4:17732460:A:G	1.02675e-05	-1.03987e-10	-1.1752
17732461	chr4:17732461:G:C	1.97018e-05	0.622074	-1.14554
17732748	chr4:17732748:A:C	0.000374966	-1.03987e-10	2.42266
17732962	chr4:17732962:G:C	2.59513e-05	-1.03987e-10	-0.247954
17733265	chr4:17733265:G:A	3.2009e-05	-0.0381597	-2.61746e-10
17733287	chr4:17733287:T:C	9.86289e-06	-1.03987e-10	-1.2154
17733768	chr4:17733768:T:G	4.10353e-05	-1.03987e-10	0.210255
17734070	chr4:17734070:A:G	6.28471e-05	1.73989	-1.10337
17734239	chr4:17734239:C:G	1.04561e-05	-1.03987e-10	-1.15699
17734626	chr4:17734626:A:G	1.01474e-05	-1.03987e-10	-1.18696
17734651	chr4:17734651:G:C	0.000110626	-1.03987e-10	1.20198
17734743	chr4:17734743:C:G	2.28799e-05	-1.03987e-10	-0.373918
17734967	chr4:17734967:A:G	2.56161e-05	-1.03987e-10	-0.260956
17735105	chr4:17735105:C:G	1.28729e-05	-1.03987e-10	-0.949054
17735126	chr4:17735126:A:G	3.02017e-05	-0.0962789	-2.61746e-10
17735219	chr4:17735219:A:G	4.34684e-05	0.267857	-2.61746e-10
17735278	chr4:17735278:A:G	3.1168e-05	-1.03987e-10	-0.0647829
17735571	chr4:17735571:G:T	1.04368e-05	-1.03987e-10	-1.15884
17735609	chr4:17735609:A:G	1.00428e-05	-1.03987e-10	-1.19732
17736019	chr4:17736019:T:C	1.30851e-05	-1.03987e-10	-0.932706
17736284	chr4:17736284:C:G	9.27751e-05	-1.03987e-10	1.026
17736777	chr4:17736777:G:A	1.00387e-05	-1.03987e-10	-1.19773
17737638	chr4:17737638:G:A	3.52715e-05	-1.03987e-10	0.0588976
17737727	chr4:17737727:T:C	3.10197e-05	-1.03987e-10	-0.0695546
17737879	chr4:17737879:C:T	1.57154e-05	-1.03987e-10	-0.749533
17737962	chr4:17737962:C:T	9.95657e-06	-1.03987e-10	-1.20594
17738057	chr4:17738057:C:T	1.08987e-05	-1.03987e-10	-1.11553
17738183	chr4:17738183:A:G	2.51133e-05	-1.03987e-10	-0.280777
17739085	chr4:17739085:C:T	2.41906e-06	-1.51824	-1.10256
17739487	chr4:17739487:G:A	8.72841e-05	1.75949	-0.794501
17739975	chr4:17739975:T:C	1.48935e-05	-1.03987e-10	-0.803249
17740250	chr4:17740250:A:G	5.74548e-05	-1.03987e-10	0.546823
17741119	chr4:17741119:T:C	5.33466e-05	-1.03987e-10	0.472633
17741758	chr4:17741758:G:A	1.18266e-05	-1.03987e-10	-1.03382
17741814	chr4:17741814:T:C	7.45026e-06	-1.49593	-2.61746e-10
17741847	chr4:17741847:T:C	1.02575e-05	-1.03987e-10	-1.17617
17742055	chr4:17742055:G:C	2.93963e-05	-1.03987e-10	-0.123306
17742077	chr4:17742077:G:A	1.02781e-05	-1.03987e-10	-1.17416
17742195	chr4:17742195:A:G	1.04282e-05	-1.03987e-10	-1.15966
17742248	chr4:17742248:G:A	1.04661e-05	-1.03987e-10	-1.15604
17742434	chr4:17742434:G:A	1.02801e-05	-1.03987e-10	-1.17397
17742513	chr4:17742513:C:T	3.89775e-06	-0.925685	-1.21809
17742747	chr4:17742747:G:T	1.53707e-05	-1.03987e-10	-0.771716
17742898	chr4:17742898:A:C	9.88019e-06	-1.03987e-10	-1.21364
17742946	chr4:17742946:G:A	1.05412e-05	-1.03987e-10	-1.14889
17743105	chr4:17743105:A:T	0.000510221	-1.03987e-10	2.73067
17743426	chr4:17743426:C:T	2.05802e-05	-1.03987e-10	-0.479849
17743668	chr4:17743668:G:A	1.53707e-05	-1.03987e-10	-0.771716
17743877	chr4:17743877:G:A	1.07581e-05	-1.03987e-10	-1.12851
17744150	chr4:17744150:A:G	1.1188e-05	-1.03987e-10	-1.08933
17744312	chr4:17744312:C:T	1.53707e-05	-1.03987e-10	-0.771716
17744565	chr4:17744565:C:T	1.0561e-05	-1.03987e-10	-1.14701
17744706	chr4:17744706:C:T	0.000361379	-1.03987e-10	2.38575
17745086	chr4:17745086:G:C	9.99315e-06	-1.03987e-10	-1.20228
17745200	chr4:17745200:G:C	1.46743e-05	-1.03987e-10	-0.818076
17745400	chr4:17745400:T:C	0.000224962	1.86	0.0517544
17745578	chr4:17745578:C:T	1.03939e-05	-1.03987e-10	-1.16296
17745758	chr4:17745758:C:T	1.02583e-05	-1.03987e-10	-1.17609
17745998	chr4:17745998:G:A	2.05097e-05	-1.03987e-10	-0.48328
17746051	chr4:17746051:A:T	2.23427e-05	-1.03987e-10	-0.397676
17746418	chr4:17746418:T:C	2.05086e-05	-1.03987e-10	-0.483333
17746724	chr4:17746724:A:T	5.44292e-05	1.52507	-1.03235
17746830	chr4:17746830:G:C	1.01058e-05	-1.03987e-10	-1.19106
17747445	chr4:17747445:T:C	1.05541e-05	-1.03987e-10	-1.14766
17747556	chr4:17747556:C:G	9.64957e-05	-1.03987e-10	1.06532
17748415	chr4:17748415:C:T	0.000404707	-1.03987e-10	2.49899
17749104	chr4:17749104:G:T	1.54949e-05	-1.03987e-10	-0.763663
17749243	chr4:17749243:C:G	1.17535e-05	-1.03987e-10	-1.04002
17749588	chr4:17749588:G:A	0.000236214	1.48583	0.474729
17750805	chr4:17750805:A:G	3.29449e-05	-1.03987e-10	-0.00934007
17751388	chr4:17751388:T:A	0.00010651	-1.03987e-10	1.16407
17751486	chr4:17751486:C:G	1.85701e-05	-1.03987e-10	-0.582623
17751497	chr4:17751497:G:A	1.45568e-05	-1.03987e-10	-0.826117
17752047	chr4:17752047:T:C	3.783e-05	0.128926	-2.61746e-10
17752814	chr4:17752814:C:T	0.000283261	-1.03987e-10	2.14219
17753091	chr4:17753091:G:T	5.75897e-05	1.23925	-0.690078
17753159	chr4:17753159:T:C	3.58285e-05	-1.03987e-10	0.0745674
17753173	chr4:17753173:C:T	1.02669e-05	-1.03987e-10	-1.17525
17753931	chr4:17753931:A:C	1.82744e-05	-1.03987e-10	-0.598675
17754582	chr4:17754582:GA:G	9.83318e-06	-1.03987e-10	-1.21841
17754650	chr4:17754650:G:A	0.000435133	2.42085	0.150629
17755384	chr4:17755384:G:C	9.84568e-06	-1.03987e-10	-1.21714
17755949	chr4:17755949:C:T	1.11704e-05	-1.03987e-10	-1.09091
17755989	chr4:17755989:G:A	9.94507e-06	-1.03987e-10	-1.2071
17756217	chr4:17756217:A:G	1.20461e-05	-1.03987e-10	-1.01544
17756498	chr4:17756498:C:T	1.02348e-05	-1.03987e-10	-1.17838
17757048	chr4:17757048:C:G	1.17073e-05	-1.03987e-10	-1.04397
17757133	chr4:17757133:A:G	7.35049e-06	-1.50941	-2.61746e-10
17757348	chr4:17757348:A:T	1.04172e-05	-1.03987e-10	-1.16072
17757382	chr4:17757382:A:G	1.08667e-05	-1.03987e-10	-1.11847
17757420	chr4:17757420:A:T	1.22233e-05	-1.03987e-10	-1.00083
17757461	chr4:17757461:AT:A	1.2542e-05	-1.03987e-10	-0.975092
17757597	chr4:17757597:G:A	1.11517e-05	-1.03987e-10	-1.09259
17757692	chr4:17757692:C:T	2.73194e-06	-1.33151	-1.16765
17757758	chr4:17757758:A:C	1.0668e-05	-1.03987e-10	-1.13693
17758238	chr4:17758238:A:G	1.03533e-05	-1.03987e-10	-1.16687
17758868	chr4:17758868:G:C	1.62844e-05	-1.03987e-10	-0.71397
17759007	chr4:17759007:T:A	1.08414e-05	-1.03987e-10	-1.12081
17759112	chr4:17759112:A:T	9.96604e-06	-1.03987e-10	-1.20499
17760335	chr4:17760335:G:A	1.48085e-05	-1.03987e-10	-0.808977
17760815	chr4:17760815:G:A	1.00206e-05	-1.03987e-10	-1.19953
17760878	chr4:17760878:G:A	1.29238e-05	-1.03987e-10	-0.945104
17761611	chr4:17761611:T:C	1.02021e-05	-1.03987e-10	-1.18159
17762033	chr4:17762033:TG:T	1.35586e-05	-1.03987e-10	-0.897155
17762073	chr4:17762073:TTCTC:T	6.37855e-05	-1.03987e-10	0.65135
17762120	chr4:17762120:G:A	1.34592e-05	-1.03987e-10	-0.904514
17762387	chr4:17762387:G:A	1.68783e-05	-1.03987e-10	-0.67815
17762473	chr4:17762473:G:T	1.31783e-05	-1.03987e-10	-0.925608
17762595	chr4:17762595:C:T	5.8173e-05	-1.03987e-10	0.559245
17763146	chr4:17763146:A:T	1.99332e-05	-0.511791	-2.61746e-10
17763573	chr4:17763573:T:TGAAAA	0.000186473	2.75073	-1.02663
17763689	chr4:17763689:T:C	1.26901e-05	-1.03987e-10	-0.963351
17764087	chr4:17764087:C:G	1.07444e-05	-1.03987e-10	-1.12979
17764358	chr4:17764358:C:T	1.01643e-05	-1.03987e-10	-1.1853
17764670	chr4:17764670:A:C	9.95549e-06	-1.03987e-10	-1.20605
17764801	chr4:17764801:A:G	7.16888e-06	-1.53443	-2.61746e-10
17764879	chr4:17764879:A:G	1.29184e-05	-1.03987e-10	-0.945522
17765289	chr4:17765289:A:G	1.23894e-05	-1.03987e-10	-0.987339
17765531	chr4:17765531:C:CTTAG	1.12562e-05	-1.03987e-10	-1.08326
17765641	chr4:17765641:C:T	1.70822e-05	-1.03987e-10	-0.66614
17765761	chr4:17765761:C:T	1.21797e-05	-1.03987e-10	-1.0044
17766075	chr4:17766075:T:G	1.02875e-05	-1.03987e-10	-1.17325
17766135	chr4:17766135:C:T	1.51298e-05	-1.03987e-10	-0.787507
17766178	chr4:17766178:A:C	1.10518e-05	-1.03987e-10	-1.10159
17766298	chr4:17766298:A:C	1.04066e-05	-1.16174	-2.61746e-10
17766302	chr4:17766302:A:C	2.38614e-06	-1.41967	-1.21482
17766360	chr4:17766360:A:G	5.6214e-05	-1.03987e-10	0.52499
17766442	chr4:17766442:A:G	1.03506e-05	-1.03987e-10	-1.16713
17766496	chr4:17766496:G:A	1.47887e-05	-1.03987e-10	-0.81031
17766497	chr4:17766497:C:G	5.61611e-05	-1.03987e-10	0.524048
17766952	chr4:17766952:G:A	4.09815e-05	1.31372	-1.10477
17766999	chr4:17766999:G:A	1.65079e-05	-1.03987e-10	-0.700337
17767011	chr4:17767011:C:T	1.1107e-05	-1.03987e-10	-1.0966
17767121	chr4:17767121:C:T	1.17314e-05	-1.03987e-10	-1.04191
17767218	chr4:17767218:C:T	0.000105322	1.95251	-0.799663
17767251	chr4:17767251:C:T	1.02734e-05	-1.17462	-2.61746e-10
17767819	chr4:17767819:T:A	1.46751e-05	-1.03987e-10	-0.818024
17767945	chr4:17767945:A:C	1.76417e-05	-1.03987e-10	-0.633913
17768384	chr4:17768384:C:T	2.0537e-05	-1.03987e-10	-0.481948
17768397	chr4:17768397:CCAGAGTAGCTGGGACTACAGGCA:C	1.77082e-05	-1.03987e-10	-0.630148
17768654	chr4:17768654:CCAA:C	2.30236e-05	-1.03987e-10	-0.367658
17768657	chr4:17768657:A:ATT	2.29378e-05	-1.03987e-10	-0.371389
17768672	chr4:17768672:G:A	1.73667e-05	-1.03987e-10	-0.649619
17769015	chr4:17769015:C:A	2.35387e-05	-1.03987e-10	-0.345531
17769046	chr4:17769046:A:G	2.16645e-06	-1.52933	-1.20175
17769057	chr4:17769057:CCTCCCAAA:C	1.74766e-05	-1.03987e-10	-0.643315
17769067	chr4:17769067:T:G	1.7563e-05	-1.03987e-10	-0.63838
17769146	chr4:17769146:C:A	1.04621e-05	-1.03987e-10	-1.15642
17769151	chr4:17769151:AAC:A	1.49231e-05	-1.03987e-10	-0.801265
17769948	chr4:17769948:G:A	2.13152e-06	-1.53453	-1.21281
17770106	chr4:17770106:A:T	1.20189e-05	-1.03987e-10	-1.01769
17770549	chr4:17770549:C:T	1.34714e-05	-1.03987e-10	-0.90361
17770589	chr4:17770589:G:A	2.13374e-06	-1.53062	-1.21569
17770662	chr4:17770662:C:T	6.60079e-05	0.685597	-2.61746e-10
17771736	chr4:17771736:T:C	2.24703e-06	-1.4845	-1.21007
17771737	chr4:17771737:G:A	1.85385e-05	-1.03987e-10	-0.584324
17771862	chr4:17771862:A:G	2.36724e-06	-1.53123	-1.11122
17772161	chr4:17772161:G:C	1.74985e-05	-1.03987e-10	-0.642062
17772247	chr4:17772247:T:C	9.84907e-06	-1.03987e-10	-1.2168
17772440	chr4:17772440:G:A	2.51066e-05	-1.03987e-10	-0.281046
17772613	chr4:17772613:C:T	3.55933e-05	-1.03987e-10	0.0679807
17772719	chr4:17772719:G:A	1.0299e-05	-1.03987e-10	-1.17213
17773043	chr4:17773043:G:C	1.34592e-05	-1.03987e-10	-0.904514
17773187	chr4:17773187:A:G	1.1609e-05	-1.03987e-10	-1.0524
17773394	chr4:17773394:A:G	1.0928e-05	-1.03987e-10	-1.11285
17773460	chr4:17773460:G:A	1.82232e-05	-1.03987e-10	-0.601481
17773600	chr4:17773600:G:A	1.63051e-05	-1.03987e-10	-0.7127
17774009	chr4:17774009:G:GA	1.74985e-05	-1.03987e-10	-0.642062
17774142	chr4:17774142:T:C	1.75103e-05	-1.03987e-10	-0.641388
17774157	chr4:17774157:T:G	1.33416e-05	-1.03987e-10	-0.913289
17774419	chr4:17774419:G:A	2.37087e-05	-1.03987e-10	-0.338333
17774508	chr4:17774508:C:A	1.74985e-05	-1.03987e-10	-0.642062
17774543	chr4:17774543:A:G	1.69779e-05	-1.03987e-10	-0.672264
17774808	chr4:17774808:C:G	2.30142e-05	-1.03987e-10	-0.368066
17774936	chr4:17774936:T:C	1.3326e-05	-1.03987e-10	-0.914457
17775085	chr4:17775085:C:A	2.17841e-05	-1.03987e-10	-0.422996
17775138	chr4:17775138:A:G	2.19446e-06	-1.53392	-1.18433
17775192	chr4:17775192:A:T	6.19562e-06	-0.722818	-0.957517
17775288	chr4:17775288:C:T	2.15052e-06	-1.53391	-1.20455
17775494	chr4:17775494:A:T	3.91091e-05	-1.03987e-10	0.162179
17775645	chr4:17775645:A:G	2.57161e-05	-1.03987e-10	-0.257058
17776024	chr4:17776024:C:A	2.53566e-05	-1.03987e-10	-0.271137
17776128	chr4:17776128:C:T	8.99051e-05	-1.03987e-10	0.994579
17776137	chr4:17776137:A:G	1.34693e-05	-1.03987e-10	-0.903761
17776214	chr4:17776214:T:A	1.00903e-05	-1.03987e-10	-1.1926
17776307	chr4:17776307:A:T	1.31409e-05	-1.03987e-10	-0.928448
17776358	chr4:17776358:G:A	1.01214e-05	-1.03987e-10	-1.18953
17776451	chr4:17776451:C:T	1.13867e-05	-1.03987e-10	-1.07173
17776481	chr4:17776481:C:T	1.00985e-05	-1.03987e-10	-1.19179
17776533	chr4:17776533:T:C	1.00032e-05	-1.03987e-10	-1.20128
17776538	chr4:17776538:A:G	1.22792e-05	-1.03987e-10	-0.996273
17776545	chr4:17776545:T:C	1.0001e-05	-1.03987e-10	-1.20149
17776554	chr4:17776554:AATT:A	9.98692e-06	-1.03987e-10	-1.2029
17776563	chr4:17776563:C:T	9.96831e-06	-1.03987e-10	-1.20477
17776822	chr4:17776822:A:T	1.31846e-05	-1.03987e-10	-0.925125
17777090	chr4:17777090:C:T	1.14331e-05	-1.03987e-10	-1.06766
17777314	chr4:17777314:T:G	2.84535e-06	-1.25726	-1.20123
17777321	chr4:17777321:G:C	0.0010293	4.64469	-1.21223
17777672	chr4:17777672:A:T	0.000236258	3.08235	-1.1216
17777841	chr4:17777841:T:C	4.34852e-05	-1.03987e-10	0.268243
17778410	chr4:17778410:A:G	9.83115e-06	-1.03987e-10	-1.21862
17778472	chr4:17778472:C:A	0.000293201	2.8079	-0.631218
17778588	chr4:17778588:G:A	0.000284176	2.74736	-0.601945
17779093	chr4:17779093:T:G	0.000766554	3.96503	-0.827301
17779309	chr4:17779309:G:A	0.00102449	3.96152	-0.533754
17779586	chr4:17779586:C:T	0.000297438	2.8304	-0.63937
17779634	chr4:17779634:A:G	1.75812e-05	-1.03987e-10	-0.637347
17779995	chr4:17779995:C:T	1.14768e-05	-1.03987e-10	-1.06385
17780571	chr4:17780571:G:A	2.03443e-05	-1.03987e-10	-0.491375
17780641	chr4:17780641:T:C	0.000490633	3.37803	-0.686507
17780801	chr4:17780801:C:A	7.17145e-06	-1.53407	-2.61746e-10
17781781	chr4:17781781:T:C	5.1363e-05	-1.03987e-10	0.434741
17781876	chr4:17781876:TGGC:T	1.48225e-05	-1.03987e-10	-0.808031
17781969	chr4:17781969:G:A	4.30979e-05	0.259299	-2.61746e-10
17782205	chr4:17782205:G:A	1.22115e-05	-1.03987e-10	-1.0018
17782376	chr4:17782376:G:A	5.59575e-05	-1.03987e-10	0.520417
17782406	chr4:17782406:G:A	9.85173e-06	-1.03987e-10	-1.21653
17783123	chr4:17783123:T:C	1.34718e-05	-1.03987e-10	-0.903579
17783428	chr4:17783428:C:T	3.73926e-05	-1.03987e-10	0.117298
17783699	chr4:17783699:TA:T	0.0001829	2.80939	-1.10463
17784146	chr4:17784146:A:G	2.9865e-05	-1.03987e-10	-0.107489
17784220	chr4:17784220:G:C	1.01701e-05	-1.03987e-10	-1.18473
17784364	chr4:17784364:T:TA	2.13784e-05	-0.441794	-2.61746e-10
17784862	chr4:17784862:A:C	2.35038e-05	-0.347015	-2.61746e-10
17785333	chr4:17785333:A:G	2.34267e-05	-0.3503	-2.61746e-10
17785599	chr4:17785599:A:G	1.17523e-05	-1.03987e-10	-1.04013
17785711	chr4:17785711:C:G	1.01261e-05	-1.03987e-10	-1.18906
17786301	chr4:17786301:T:G	9.85035e-06	-1.03987e-10	-1.21667
17786469	chr4:17786469:C:T	2.54665e-06	-1.45288	-1.11652
17786898	chr4:17786898:T:G	1.50886e-05	-1.03987e-10	-0.79024
17787092	chr4:17787092:T:C	0.000161518	2.33409	-0.753647
17787560	chr4:17787560:T:C	4.80122e-06	-0.938882	-0.996423
17787797	chr4:17787797:A:C	3.82882e-05	1.27888	-1.13792
17788067	chr4:17788067:A:G	9.83109e-06	-1.03987e-10	-1.21863
17788592	chr4:17788592:T:C	1.06772e-05	-1.03987e-10	-1.13606
17788688	chr4:17788688:A:C	4.15459e-05	1.27148	-1.04886
17788691	chr4:17788691:T:C	1.89947e-05	-1.03987e-10	-0.560016
17788737	chr4:17788737:T:C	1.20586e-05	-1.03987e-10	-1.0144
17788755	chr4:17788755:A:G	9.8674e-06	-1.03987e-10	-1.21494
17788757	chr4:17788757:T:C	9.86567e-06	-1.03987e-10	-1.21512
17788776	chr4:17788776:T:A	9.97617e-06	-1.03987e-10	-1.20398
17789020	chr4:17789020:T:G	4.27308e-05	1.29379	-1.04304
17790539	chr4:17790539:C:A	1.07458e-05	-1.03987e-10	-1.12966
17790626	chr4:17790626:G:C	0.000165332	2.36188	-0.758099
17790834	chr4:17790834:TA:T	9.92827e-06	-1.03987e-10	-1.20879
17791246	chr4:17791246:A:C	0.00313296	4.36906	0.176494
17791257	chr4:17791257:T:A	0.000142622	2.07208	-0.616063
17791373	chr4:17791373:A:G	1.01545e-05	-1.03987e-10	-1.18626
17791619	chr4:17791619:C:T	3.75514e-05	1.22531	-1.10378
17791701	chr4:17791701:G:A	7.10736e-06	-0.514988	-1.02806
17791933	chr4:17791933:G:A	1.73799e-05	-1.03987e-10	-0.648861
17792298	chr4:17792298:G:C	5.98829e-06	-0.972502	-0.741869
17792643	chr4:17792643:C:T	8.43073e-06	-1.37229	-2.61746e-10
17792694	chr4:17792694:T:C	5.58318e-06	-0.854805	-0.929613
17792970	chr4:17792970:T:C	1.10738e-05	-0.908072	-0.191525
17793097	chr4:17793097:T:C	1.27025e-05	-1.03987e-10	-0.962377
17793193	chr4:17793193:G:A	3.66663e-05	0.507354	-0.409673
17793301	chr4:17793301:A:G	6.40692e-06	-0.927162	-0.719635
17793415	chr4:17793415:C:T	9.86553e-06	-1.03987e-10	-1.21513
17794602	chr4:17794602:G:A	5.97315e-06	-1.01779	-0.699111
17794636	chr4:17794636:T:C	9.90388e-06	-1.03987e-10	-1.21125
17794674	chr4:17794674:G:A	1.00876e-05	-1.03987e-10	-1.19287
17794777	chr4:17794777:T:A	1.15902e-05	-1.03987e-10	-1.05402
17794909	chr4:17794909:C:A	9.83185e-06	-1.03987e-10	-1.21855
17795375	chr4:17795375:AG:A	7.43665e-06	-0.921889	-0.575867
17795426	chr4:17795426:C:T	2.46721e-05	0.888939	-1.18744
17795691	chr4:17795691:T:C	1.02457e-05	-1.17732	-2.61746e-10
17795832	chr4:17795832:G:T	0.000140681	2.05503	-0.61271
17796158	chr4:17796158:A:C	3.2101e-05	-1.03987e-10	-0.0352898
17796343	chr4:17796343:G:A	0.000150562	2.32533	-0.815129
17796354	chr4:17796354:G:T	0.00018923	2.31187	-0.573078
17796385	chr4:17796385:G:A	1.01894e-05	-1.03987e-10	-1.18283
17796711	chr4:17796711:G:A	0.00521344	4.77363	0.281188
17796844	chr4:17796844:C:CA	1.02113e-05	-1.03987e-10	-1.18069
17797441	chr4:17797441:A:C	9.82811e-06	-1.03987e-10	-1.21893
17797702	chr4:17797702:G:A	3.64089e-05	1.21279	-1.12216
17797941	chr4:17797941:C:A	1.77937e-05	-1.03987e-10	-0.625334
17798083	chr4:17798083:C:T	1.0129e-05	-1.03987e-10	-1.18878
17798177	chr4:17798177:CTAAA:C	9.87511e-06	-1.03987e-10	-1.21416
17798288	chr4:17798288:T:C	1.00938e-05	-1.03987e-10	-1.19225
17798521	chr4:17798521:A:G	0.000163893	2.26564	-0.670605
17799179	chr4:17799179:G:A	3.82703e-05	1.21054	-1.07004
17799585	chr4:17799585:G:A	1.00184e-05	-1.03987e-10	-1.19975
17800057	chr4:17800057:T:C	9.84008e-06	-1.03987e-10	-1.21771
17800079	chr4:17800079:G:C	1.78934e-05	-0.316535	-0.30321
17800400	chr4:17800400:C:G	1.13797e-05	-1.03987e-10	-1.07235
17800893	chr4:17800893:C:T	9.86602e-06	-1.03987e-10	-1.21508
17801332	chr4:17801332:T:C	1.0983e-05	-1.03987e-10	-1.10782
17801518	chr4:17801518:A:G	6.78944e-05	-1.03987e-10	0.713776
17801597	chr4:17801597:TGTAGAGTATATGAAAAG:T	9.8636e-06	-1.03987e-10	-1.21533
17802394	chr4:17802394:C:T	9.86448e-06	-1.03987e-10	-1.21524
17802501	chr4:17802501:G:A	9.89151e-06	-1.03987e-10	-1.2125
17802663	chr4:17802663:T:G	2.82632e-05	0.894873	-1.05749
17803857	chr4:17803857:T:C	9.90546e-06	-1.03987e-10	-1.21109
17803902	chr4:17803902:C:T	9.86564e-06	-1.03987e-10	-1.21512
17804008	chr4:17804008:T:C	1.05961e-05	-1.03987e-10	-1.14369
17804190	chr4:17804190:GCAGAA:G	2.22631e-05	-1.03987e-10	-0.401246
17804222	chr4:17804222:TAA:T	1.0334e-05	-1.03987e-10	-1.16874
17804740	chr4:17804740:G:C	9.86665e-06	-1.03987e-10	-1.21502
17805093	chr4:17805093:T:G	1.27201e-05	-0.960995	-2.61746e-10
17805153	chr4:17805153:G:A	7.03099e-05	-1.03987e-10	0.748736
17805190	chr4:17805190:T:C	9.87756e-06	-1.03987e-10	-1.21391
17805470	chr4:17805470:A:G	9.84184e-06	-1.03987e-10	-1.21753
17806288	chr4:17806288:T:C	1.06122e-05	-1.03987e-10	-1.14217
17806714	chr4:17806714:T:C	2.49579e-05	0.902658	-1.18964
17807029	chr4:17807029:G:GA	4.37086e-05	-1.03987e-10	0.273369
17807642	chr4:17807642:G:T	6.95939e-06	-1.07503	-0.489051
17807915	chr4:17807915:A:G	4.2221e-05	1.36695	-1.12821
17807941	chr4:17807941:GCA:G	4.49873e-05	1.43038	-1.12817
17808222	chr4:17808222:T:C	2.4671e-05	0.906939	-1.20548
17808465	chr4:17808465:A:G	4.48201e-05	1.42963	-1.13115
17808571	chr4:17808571:G:A	1.10168e-05	-1.03987e-10	-1.10475
17808604	chr4:17808604:C:A	1.00383e-05	-1.03987e-10	-1.19777
17808730	chr4:17808730:T:C	9.86495e-06	-1.03987e-10	-1.21519
17809047	chr4:17809047:T:C	9.85924e-06	-1.03987e-10	-1.21577
17809792	chr4:17809792:C:T	5.45824e-05	1.60297	-1.10744
17809984	chr4:17809984:G:A	4.63244e-05	-1.03987e-10	0.331493
17810031	chr4:17810031:T:G	2.37083e-05	0.843597	-1.18195
17810109	chr4:17810109:A:G	9.86458e-06	-1.03987e-10	-1.21523
17810291	chr4:17810291:A:C	0.00233858	4.29512	-0.0419936
17810466	chr4:17810466:C:T	9.98422e-06	-1.03987e-10	-1.20317
17810645	chr4:17810645:T:TA	9.86745e-06	-1.03987e-10	-1.21494
17810905	chr4:17810905:A:G	4.69322e-06	-1.17581	-0.782252
17811040	chr4:17811040:A:T	2.69109e-05	-1.03987e-10	-0.211644
17811173	chr4:17811173:C:T	1.38162e-05	-0.503251	-0.375087
17811541	chr4:17811541:G:T	1.3754e-05	-1.03987e-10	-0.882848
17811555	chr4:17811555:G:T	3.61097e-05	-1.03987e-10	0.0823859
17811596	chr4:17811596:T:A	8.04591e-06	-1.05796	-0.361051
17812088	chr4:17812088:T:C	0.00118087	4.39632	-0.826491
17812836	chr4:17812836:G:A	1.17189e-05	-1.03987e-10	-1.04297
17813677	chr4:17813677:T:C	9.83927e-06	-1.03987e-10	-1.21779
17814086	chr4:17814086:A:C	3.1245e-05	-0.0623167	-2.61746e-10
17814184	chr4:17814184:C:T	5.29276e-05	0.464748	-2.61746e-10
17814266	chr4:17814266:C:G	1.11788e-05	-1.03987e-10	-1.09015
17814645	chr4:17814645:TA:T	1.07649e-05	-0.114557	-1.01333
17814755	chr4:17814755:C:T	2.85105e-05	1.025	-1.1789
17815548	chr4:17815548:A:G	3.23323e-05	1.154	-1.18211
17815744	chr4:17815744:G:A	1.0251e-05	-1.03987e-10	-1.1768
17815983	chr4:17815983:C:T	2.66539e-05	-1.03987e-10	-0.221242
17816061	chr4:17816061:C:T	9.91249e-06	-1.03987e-10	-1.21038
17816071	chr4:17816071:T:A	9.88856e-06	-1.03987e-10	-1.2128
17816642	chr4:17816642:A:G	2.98333e-05	1.09146	-1.20001
17816909	chr4:17816909:C:T	9.88899e-06	-1.03987e-10	-1.21275
17817262	chr4:17817262:T:C	5.31643e-06	-0.931646	-0.901728
17818382	chr4:17818382:A:T	1.16357e-05	-1.03987e-10	-1.0501
17818398	chr4:17818398:C:T	1.57039e-05	-0.599982	-0.150285
17818749	chr4:17818749:T:G	1.01358e-05	-1.03987e-10	-1.1881
17818894	chr4:17818894:T:A	2.71417e-05	0.998252	-1.20136
17819171	chr4:17819171:A:G	9.88406e-06	-1.03987e-10	-1.21325
17819551	chr4:17819551:G:A	9.83037e-06	-1.03987e-10	-1.2187
17819554	chr4:17819554:T:A	0.000139325	2.13108	-0.698441
17819705	chr4:17819705:T:C	7.29089e-06	-1.51755	-2.61746e-10
17819765	chr4:17819765:T:TA	2.79538e-05	1.01777	-1.19139
17819876	chr4:17819876:A:C	4.21194e-05	0.236332	-2.61746e-10
17820049	chr4:17820049:G:A	1.05195e-05	-0.13648	-1.01447
17820320	chr4:17820320:G:A	5.55392e-06	-0.925593	-0.864079
17820383	chr4:17820383:C:T	2.65661e-05	0.973046	-1.19759
17820557	chr4:17820557:G:A	2.50842e-05	0.897911	-1.17985
17821236	chr4:17821236:G:A	9.85909e-06	-1.03987e-10	-1.21578
17821296	chr4:17821296:T:A	8.91153e-06	-1.31683	-2.61746e-10
17822418	chr4:17822418:C:T	9.95601e-06	-1.03987e-10	-1.206
17822441	chr4:17822441:C:T	1.24309e-05	-1.03987e-10	-0.983995
17823207	chr4:17823207:C:T	7.98015e-06	-1.42722	-2.61746e-10
17823470	chr4:17823470:T:G	1.01649e-05	-1.03987e-10	-1.18524
17823536	chr4:17823536:C:T	1.48456e-05	-0.443253	-0.36322
17824239	chr4:17824239:C:T	1.12121e-05	-1.08718	-2.61746e-10
17824633	chr4:17824633:G:A	1.6032e-05	-0.346877	-0.38271
17825237	chr4:17825237:C:G	2.69097e-05	0.995106	-1.2068
17825341	chr4:17825341:A:C	9.88676e-06	-1.03987e-10	-1.21298
17825596	chr4:17825596:G:A	6.57775e-05	-1.03987e-10	0.682101
17826144	chr4:17826144:T:C	0.00132294	4.51502	-0.831584
17826622	chr4:17826622:C:T	2.78092e-05	1.02726	-1.20606
17827791	chr4:17827791:A:G	9.89771e-06	-1.03987e-10	-1.21187
17828181	chr4:17828181:G:C	1.01354e-05	-1.03987e-10	-1.18814
17828367	chr4:17828367:G:C	2.71705e-05	0.975631	-1.17767
17828429	chr4:17828429:T:G	9.88971e-06	-1.03987e-10	-1.21268
17828623	chr4:17828623:A:G	9.9056e-06	-1.03987e-10	-1.21108
17828624	chr4:17828624:T:C	7.94521e-06	-1.43161	-2.61746e-10
17828718	chr4:17828718:A:G	9.83538e-06	-1.03987e-10	-1.21819
17828741	chr4:17828741:C:T	1.00707e-05	-1.03987e-10	-1.19454
17828950	chr4:17828950:A:G	1.80464e-05	-1.03987e-10	-0.61123
17829054	chr4:17829054:T:C	9.90596e-06	-1.03987e-10	-1.21104
17829858	chr4:17829858:C:G	9.888e-06	-1.03987e-10	-1.21285
17830163	chr4:17830163:G:A	9.92704e-06	-1.03987e-10	-1.20891
17830198	chr4:17830198:C:T	1.54577e-05	-0.613984	-0.152085
17830795	chr4:17830795:T:C	2.59706e-05	0.951905	-1.19911
17831301	chr4:17831301:C:T	1.06699e-05	-1.03987e-10	-1.13675
17831413	chr4:17831413:G:A	1.69788e-05	-1.03987e-10	-0.67221
17831687	chr4:17831687:T:G	1.07756e-05	-1.03987e-10	-1.12689
17831749	chr4:17831749:G:A	2.63904e-05	0.959271	-1.19045
17831924	chr4:17831924:T:C	0.000259706	2.60781	-0.552432
17832393	chr4:17832393:A:G	2.81584e-05	1.01633	-1.18266
17832394	chr4:17832394:T:C	2.81908e-05	-0.165182	-2.61746e-10
17832434	chr4:17832434:C:T	7.11423e-05	-1.03987e-10	0.760506
17832726	chr4:17832726:G:A	9.8862e-06	-1.03987e-10	-1.21304
17832879	chr4:17832879:G:A	0.000207905	2.49651	-0.663607
17833384	chr4:17833384:G:A	4.73421e-06	-0.912277	-1.03708
17833440	chr4:17833440:C:T	0.000151502	2.12677	-0.61035
17833914	chr4:17833914:A:G	1.56071e-05	-0.573737	-0.182715
17834098	chr4:17834098:G:A	2.67221e-05	0.980655	-1.19934
17834541	chr4:17834541:C:T	2.76223e-05	-1.03987e-10	-0.185551
17834609	chr4:17834609:G:C	0.000228882	2.54339	-0.614358
17835169	chr4:17835169:G:A	9.83166e-06	-1.03987e-10	-1.21857
17835388	chr4:17835388:C:T	1.43892e-05	-0.665367	-0.172329
17835539	chr4:17835539:C:A	2.80686e-05	1.03295	-1.20247
17835960	chr4:17835960:G:T	2.80103e-05	1.04189	-1.21349
17836888	chr4:17836888:A:G	9.86236e-06	-1.03987e-10	-1.21545
17836913	chr4:17836913:G:A	0.000277754	2.60544	-0.482885
17837920	chr4:17837920:A:T	1.72212e-05	-1.03987e-10	-0.658034
17838072	chr4:17838072:A:T	2.83736e-05	-1.03987e-10	-0.158717
17838568	chr4:17838568:G:A	1.04719e-05	-1.03987e-10	-1.15548
17838603	chr4:17838603:G:A	1.1267e-05	-1.03987e-10	-1.0823
17839300	chr4:17839300:G:A	9.83404e-06	-1.03987e-10	-1.21833
17839386	chr4:17839386:G:C	9.99006e-06	-1.03987e-10	-1.20259
17839842	chr4:17839842:A:G	0.00100691	4.28306	-0.8726
17839997	chr4:17839997:A:G	3.12791e-05	1.15621	-1.21743
17840236	chr4:17840236:A:G	1.0003e-05	-1.03987e-10	-1.20129
17840325	chr4:17840325:T:A	0.00150843	4.62083	-0.806178
17840533	chr4:17840533:T:C	1.49566e-05	-0.619358	-0.179669
17840540	chr4:17840540:A:C	1.00955e-05	-1.03987e-10	-1.19209
17841277	chr4:17841277:C:T	9.94896e-06	-1.03987e-10	-1.20671
17842113	chr4:17842113:AT:A	1.06258e-05	-1.03987e-10	-1.14089
17842406	chr4:17842406:G:A	3.86011e-06	-0.940778	-1.2127
17842611	chr4:17842611:T:A	2.72302e-05	-1.03987e-10	-0.199848
17842627	chr4:17842627:T:C	2.9941e-05	1.10989	-1.21484
17842790	chr4:17842790:C:CTGTT	9.83848e-06	-1.03987e-10	-1.21788
17843057	chr4:17843057:C:T	1.26956e-05	-1.03987e-10	-0.962918
17843110	chr4:17843110:C:CTGAT	1.83054e-05	-1.03987e-10	-0.59698
17843144	chr4:17843144:T:A	9.9003e-06	-1.03987e-10	-1.21161
17843618	chr4:17843618:C:T	1.55371e-05	0.452372	-1.21332
17843847	chr4:17843847:C:T	1.37286e-05	-1.03987e-10	-0.884698
17844662	chr4:17844662:T:TA	9.01124e-06	-0.508938	-0.796766
17845658	chr4:17845658:A:C	2.74376e-05	1.00294	-1.19521
17846074	chr4:17846074:T:C	1.55713e-05	-1.03987e-10	-0.758747
17846477	chr4:17846477:C:T	4.22851e-06	-0.86882	-1.19351
17846614	chr4:17846614:G:A	3.45939e-05	-1.03987e-10	0.0395023
17847133	chr4:17847133:ATTAC:A	1.0041e-05	-1.03987e-10	-1.1975
17847141	chr4:17847141:T:G	1.28141e-05	-1.03987e-10	-0.953631
17847291	chr4:17847291:T:C	2.6091e-05	0.965566	-1.20815
17848069	chr4:17848069:G:A	9.34547e-06	-0.0607675	-1.20852
17848082	chr4:17848082:A:G	9.87562e-06	-1.03987e-10	-1.21411
17848111	chr4:17848111:A:G	9.88927e-06	-1.03987e-10	-1.21273
17848663	chr4:17848663:T:C	2.46337e-05	0.908493	-1.20855
17848797	chr4:17848797:G:A	2.0501e-05	-0.685959	0.202254
17848905	chr4:17848905:C:T	4.59295e-05	0.322931	-2.61746e-10
17848979	chr4:17848979:G:C	1.02864e-05	-1.03987e-10	-1.17335
17849067	chr4:17849067:C:T	9.84485e-06	-1.03987e-10	-1.21723
17849433	chr4:17849433:T:C	1.29622e-05	-1.03987e-10	-0.942139
17849440	chr4:17849440:C:T	2.3878e-05	0.882643	-1.21386
17849527	chr4:17849527:A:C	2.30361e-05	0.8347	-1.20182
17850497	chr4:17850497:G:C	1.97256e-05	-1.03987e-10	-0.522259
17850548	chr4:17850548:C:T	1.50965e-05	-1.03987e-10	-0.789715
17850881	chr4:17850881:A:G	8.03145e-06	-1.42081	-2.61746e-10
17851023	chr4:17851023:C:G	1.19381e-05	-1.03987e-10	-1.02444
17851338	chr4:17851338:A:G	0.000307802	2.22528	-2.61746e-10
17851626	chr4:17851626:C:A	9.99006e-06	-1.03987e-10	-1.20259
17852103	chr4:17852103:A:C	3.19919e-05	1.17301	-1.21171
17852278	chr4:17852278:CTT:C	2.68157e-05	1.00367	-1.21886
17852322	chr4:17852322:A:G	9.95986e-06	-1.03987e-10	-1.20561
17852649	chr4:17852649:G:A	9.9631e-06	-1.03987e-10	-1.20529
17852949	chr4:17852949:C:A	3.5773e-06	-1.18999	-1.03957
17852965	chr4:17852965:T:A	0.00019699	2.13925	-0.360274
17854289	chr4:17854289:C:T	0.000185001	2.17848	-0.462296
17855178	chr4:17855178:C:T	0.00068951	3.47575	-0.443945
17855204	chr4:17855204:C:T	9.95967e-06	-1.03987e-10	-1.20563
17855630	chr4:17855630:A:G	2.22008e-05	0.806649	-1.2107
17857340	chr4:17857340:A:C	9.95432e-06	-1.03987e-10	-1.20617
17857517	chr4:17857517:A:G	1.00432e-05	-1.03987e-10	-1.19728
17857843	chr4:17857843:A:G	2.44092e-05	0.905402	-1.21462
17858598	chr4:17858598:C:G	1.04884e-05	-1.03987e-10	-1.1539
17859146	chr4:17859146:A:T	1.51368e-05	-1.03987e-10	-0.787048
17859197	chr4:17859197:C:T	3.30183e-06	-1.09992	-1.20978
17859431	chr4:17859431:A:C	9.96019e-06	-1.03987e-10	-1.20558
17859587	chr4:17859587:T:C	0.000126744	2.22602	-0.888034
17860876	chr4:17860876:G:A	9.88601e-06	-1.03987e-10	-1.21306
17861203	chr4:17861203:T:C	1.1199e-05	-1.03987e-10	-1.08835
17861569	chr4:17861569:T:G	7.64578e-06	-1.47002	-2.61746e-10
17861835	chr4:17861835:G:T	0.00016561	2.13033	-0.524868
17862057	chr4:17862057:C:T	3.2648e-05	-1.03987e-10	-0.0183927
17862170	chr4:17862170:T:C	7.87415e-06	-1.44059	-2.61746e-10
17862391	chr4:17862391:T:C	0.000178024	2.39377	-0.716029
17862433	chr4:17862433:C:T	5.59031e-05	-1.03987e-10	0.519444
17862622	chr4:17862622:A:T	1.24995e-05	-1.03987e-10	-0.978488
17862651	chr4:17862651:T:C	2.03503e-05	0.717922	-1.209
17862731	chr4:17862731:G:C	1.23119e-05	-1.03987e-10	-0.993612
17862844	chr4:17862844:C:A	2.60055e-05	-1.03987e-10	-0.245869
17863290	chr4:17863290:TG:T	1.00283e-05	-1.03987e-10	-1.19877
17863915	chr4:17863915:A:T	1.14962e-05	-1.03987e-10	-1.06216
17864489	chr4:17864489:G:A	1.02379e-05	-0.121306	-1.05678
17864561	chr4:17864561:T:C	1.14833e-05	-1.03987e-10	-1.06328
17864702	chr4:17864702:G:A	0.000335483	2.33971	-0.0283098
17864970	chr4:17864970:A:C	1.23387e-05	-1.03987e-10	-0.991437
17865243	chr4:17865243:C:T	2.35434e-05	-1.03987e-10	-0.345333
17865415	chr4:17865415:A:G	1.49988e-05	0.418108	-1.21431
17865790	chr4:17865790:G:A	1.40684e-05	-1.03987e-10	-0.860244
17866435	chr4:17866435:T:C	0.000177743	1.56226	0.113903
17867398	chr4:17867398:T:C	1.56104e-05	-1.03987e-10	-0.756241
17867611	chr4:17867611:T:C	1.40409e-05	-1.03987e-10	-0.862205
17868006	chr4:17868006:T:C	1.43274e-05	-1.03987e-10	-0.842005
17868656	chr4:17868656:T:C	1.0544e-05	-1.03987e-10	-1.14862
17869152	chr4:17869152:A:G	1.28684e-05	-1.03987e-10	-0.949403
17869338	chr4:17869338:CTTCAT:C	2.60425e-05	-0.244447	-2.61746e-10
17869580	chr4:17869580:T:C	1.77971e-05	-0.625138	-2.61746e-10
17870176	chr4:17870176:T:C	5.16645e-06	-1.1061	-0.755892
17870766	chr4:17870766:T:C	1.26003e-05	-1.03987e-10	-0.970456
17871350	chr4:17871350:A:G	1.14659e-05	-1.03987e-10	-1.0648
17872069	chr4:17872069:AGAG:A	0.000269466	3.27865	-1.18639
17872466	chr4:17872466:C:T	0.0013589	3.97801	-0.267759
17873012	chr4:17873012:T:C	2.95957e-06	-1.53159	-0.887536
17873193	chr4:17873193:T:C	1.59027e-05	-1.03987e-10	-0.737687
17873526	chr4:17873526:G:A	8.94581e-06	-0.388572	-0.924419
17873607	chr4:17873607:T:C	5.01817e-06	-1.12721	-0.763902
17874112	chr4:17874112:TCTC:T	0.0354094	7.87426	-0.903699
17874194	chr4:17874194:A:C	1.35514e-05	-1.03987e-10	-0.897683
17874545	chr4:17874545:G:C	1.05612e-05	-1.03987e-10	-1.14699
17874928	chr4:17874928:G:A	1.21497e-05	-1.00688	-2.61746e-10
17875320	chr4:17875320:A:G	8.14002e-06	-1.40738	-2.61746e-10
17875735	chr4:17875735:A:T	8.88362e-06	-0.43015	-0.889817
17875864	chr4:17875864:A:G	0.000323397	3.44122	-1.16651
17875933	chr4:17875933:A:G	1.02871e-05	-1.03987e-10	-1.17328
17876273	chr4:17876273:T:C	7.51752e-06	-1.48694	-2.61746e-10
17877538	chr4:17877538:G:T	6.2384e-06	-1.09417	-0.579283
17878373	chr4:17878373:A:C	1.36509e-05	-1.03987e-10	-0.890374
17878403	chr4:17878403:G:A	1.01535e-05	-1.03987e-10	-1.18636
17878793	chr4:17878793:A:C	0.000614546	3.97298	-1.05627
17879022	chr4:17879022:T:C	1.87983e-05	-0.570409	-2.61746e-10
17879171	chr4:17879171:T:TTC	4.22179e-06	-1.03573	-1.02819
17879391	chr4:17879391:C:G	1.21689e-05	-1.03987e-10	-1.00529
17879534	chr4:17879534:C:T	2.55431e-05	-1.03987e-10	-0.263809
17879545	chr4:17879545:T:C	1.21556e-05	-1.03987e-10	-1.00638
17879572	chr4:17879572:C:T	3.78535e-06	-1.12182	-1.05122
17879862	chr4:17879862:T:C	3.88846e-06	-1.10715	-1.03901
17880131	chr4:17880131:G:A	1.23702e-05	-1.03987e-10	-0.98889
17880210	chr4:17880210:T:A	6.76679e-06	-0.377274	-1.21487
17880288	chr4:17880288:A:G	1.22342e-05	-1.03987e-10	-0.999941
17881249	chr4:17881249:C:T	1.02741e-05	-1.03987e-10	-1.17455
17882925	chr4:17882925:C:G	1.15187e-05	-1.03987e-10	-1.0602
17883146	chr4:17883146:G:A	6.74265e-06	-0.398932	-1.19679
17883363	chr4:17883363:T:C	0.000279933	3.27125	-1.14087
17884523	chr4:17884523:A:G	7.38091e-06	-1.50528	-2.61746e-10
17885357	chr4:17885357:CAA:C	9.99118e-06	-1.03987e-10	-1.20247
17885414	chr4:17885414:G:A	9.94078e-06	-1.03987e-10	-1.20753
17886732	chr4:17886732:G:A	6.63769e-06	-0.503397	-1.10802
17887373	chr4:17887373:T:TA	9.85445e-06	-1.03987e-10	-1.21625
17888414	chr4:17888414:C:G	1.10161e-05	-0.594472	-0.510344
17888932	chr4:17888932:C:T	1.36722e-05	-1.03987e-10	-0.88881
17889155	chr4:17889155:C:T	7.35574e-06	-1.5087	-2.61746e-10
17889337	chr4:17889337:A:G	0.000211919	3.05832	-1.20629
17889434	chr4:17889434:G:A	7.24259e-06	-1.5242	-2.61746e-10
17890299	chr4:17890299:T:C	9.10671e-06	-1.29517	-2.61746e-10
17890828	chr4:17890828:G:GTTAA	0.000945212	4.4043	-1.05707
17891573	chr4:17891573:C:T	1.2464e-05	-1.03987e-10	-0.981334
17893207	chr4:17893207:A:G	4.82866e-06	-0.710678	-1.21893
17893227	chr4:17893227:A:G	4.75369e-06	-0.726924	-1.21833
17893378	chr4:17893378:AT:A	7.3124e-06	-1.51461	-2.61746e-10
17893644	chr4:17893644:T:C	1.53917e-05	-1.03987e-10	-0.770348
17893850	chr4:17893850:G:A	4.86357e-06	-0.703689	-1.21871
17894249	chr4:17894249:T:C	4.92025e-06	-0.692201	-1.21862
17894356	chr4:17894356:A:G	9.9011e-06	-1.03987e-10	-1.21153
17894543	chr4:17894543:G:T	1.03214e-05	-1.03987e-10	-1.16996
17894952	chr4:17894952:C:G	0.00024516	3.20069	-1.20295
17895043	chr4:17895043:A:T	2.29498e-05	-1.03987e-10	-0.370869
17895065	chr4:17895065:T:C	1.29603e-05	-1.03987e-10	-0.942289
17895095	chr4:17895095:A:C	4.53169e-06	-1.0217	-0.971385
17895260	chr4:17895260:C:A	1.13039e-05	-1.03987e-10	-1.07903
17895812	chr4:17895812:T:C	6.81926e-06	-0.392545	-1.19188
17896178	chr4:17896178:TC:T	1.10846e-05	-1.03987e-10	-1.09862
17897013	chr4:17897013:T:G	1.00056e-05	-1.03987e-10	-1.20103
17897423	chr4:17897423:T:C	2.87511e-05	-0.145499	-2.61746e-10
17897555	chr4:17897555:T:C	6.31896e-06	-0.906055	-0.754566
17898757	chr4:17898757:G:A	1.3131e-05	-1.03987e-10	-0.929199
17899220	chr4:17899220:CTG:C	2.47066e-05	-1.03987e-10	-0.297108
17899352	chr4:17899352:CA:C	2.41643e-05	-1.03987e-10	-0.3193
17899717	chr4:17899717:A:G	1.60495e-05	-1.03987e-10	-0.728499
17899745	chr4:17899745:A:G	0.000243474	3.19023	-1.1994
17900056	chr4:17900056:C:T	0.0393373	7.27968	-0.203927
17900484	chr4:17900484:C:T	0.00024177	3.17333	-1.18951
17900490	chr4:17900490:G:A	7.07187e-06	-0.357182	-1.19087
17901000	chr4:17901000:TG:T	0.00069594	3.792	-0.750915
17901020	chr4:17901020:C:G	1.47205e-05	-0.814938	-2.61746e-10
17901702	chr4:17901702:T:C	8.55396e-06	-0.414475	-0.943307
17901793	chr4:17901793:C:T	1.30106e-05	-1.03987e-10	-0.938411
17902031	chr4:17902031:C:T	0.0530531	7.60028	-0.22541
17902054	chr4:17902054:G:T	7.40089e-06	-0.313608	-1.18897
17902128	chr4:17902128:C:CCAA	1.13584e-05	-1.03987e-10	-1.07422
17902975	chr4:17902975:T:C	7.20489e-06	-1.52942	-2.61746e-10
17903235	chr4:17903235:A:G	9.93602e-06	-1.03987e-10	-1.20801
17903887	chr4:17903887:A:C	1.7798e-05	-0.625089	-2.61746e-10
17904597	chr4:17904597:C:T	0.00047105	2.65079	-2.61746e-10
17904604	chr4:17904604:C:T	2.24013e-05	-0.395056	-2.61746e-10
17904812	chr4:17904812:CTTTA:C	1.09243e-05	-1.03987e-10	-1.11319
17906136	chr4:17906136:T:A	2.06666e-05	-0.475659	-2.61746e-10
17906356	chr4:17906356:C:T	9.99764e-06	-1.03987e-10	-1.20183
17906367	chr4:17906367:T:C	5.26432e-06	-0.629178	-1.21405
17906385	chr4:17906385:C:T	1.31147e-05	-1.03987e-10	-0.930446
17906455	chr4:17906455:G:A	1.56231e-05	-1.03987e-10	-0.755426
17906456	chr4:17906456:A:G	2.79705e-05	-1.03987e-10	-0.173027
17906486	chr4:17906486:CAAG:C	1.06986e-05	-1.03987e-10	-1.13406
17906620	chr4:17906620:G:A	6.19196e-06	-0.607722	-1.0732
17906747	chr4:17906747:C:T	7.0213e-06	-0.50669	-1.04854
17906777	chr4:17906777:C:A	6.09016e-06	-0.62323	-1.07427
17906790	chr4:17906790:A:G	0.000855114	3.78834	-0.541278
17906841	chr4:17906841:C:T	4.48226e-06	-1.1079	-0.896147
17906844	chr4:17906844:G:A	4.38512e-06	-1.12519	-0.900768
17906910	chr4:17906910:T:C	4.24906e-06	-1.14122	-0.916256
17907164	chr4:17907164:C:A	1.65669e-05	-1.03987e-10	-0.696767
17907863	chr4:17907863:C:T	4.28136e-06	-1.06865	-0.981254
17908091	chr4:17908091:G:T	0.000378713	3.18244	-0.749834
17908337	chr4:17908337:A:C	4.4288e-06	-1.08613	-0.929918
17909179	chr4:17909179:A:T	9.97419e-06	-1.03987e-10	-1.20418
17909621	chr4:17909621:C:T	1.03909e-05	-1.03987e-10	-1.16325
17909827	chr4:17909827:A:T	4.41691e-06	-1.0354	-0.983338
17909862	chr4:17909862:T:A	4.014e-06	-1.08106	-1.03333
17909905	chr4:17909905:T:C	2.36973e-05	-1.03987e-10	-0.338815
17910168	chr4:17910168:A:G	4.52737e-06	-1.01383	-0.980208
17910217	chr4:17910217:G:C	1.28311e-05	-1.03987e-10	-0.952306
17910282	chr4:17910282:C:T	4.42678e-06	-1.04287	-0.973631
17910492	chr4:17910492:A:C	1.37146e-05	-1.03987e-10	-0.885715
17910609	chr4:17910609:G:C	4.49181e-06	-1.02924	-0.972682
17910647	chr4:17910647:G:A	1.18629e-05	-1.03987e-10	-1.03076
17910749	chr4:17910749:T:C	2.39079e-05	-1.03987e-10	-0.329968
17910768	chr4:17910768:T:C	1.07872e-05	-1.03987e-10	-1.12581
17910883	chr4:17910883:G:T	1.15485e-05	-1.03987e-10	-1.05762
17910916	chr4:17910916:T:G	4.1408e-06	-1.05389	-1.02939
17911102	chr4:17911102:G:C	1.62712e-05	-0.714778	-2.61746e-10
17911278	chr4:17911278:CAAATGGCAAATAAGT:C	1.70233e-05	-1.03987e-10	-0.669595
17911326	chr4:17911326:A:G	1.25447e-05	-1.03987e-10	-0.974877
17911328	chr4:17911328:C:T	1.39913e-05	-1.03987e-10	-0.865742
17912256	chr4:17912256:A:G	0.00027801	3.29456	-1.17108
17912263	chr4:17912263:C:A	1.02598e-05	-1.03987e-10	-1.17594
17912630	chr4:17912630:T:C	4.23264e-06	-1.05007	-1.01128
17912634	chr4:17912634:G:A	4.18225e-05	0.229258	-2.61746e-10
17912945	chr4:17912945:C:T	4.31523e-06	-1.04023	-1.0018
17913151	chr4:17913151:A:G	4.33943e-06	-1.04093	-0.9955
17913438	chr4:17913438:C:A	1.1834e-05	-1.03987e-10	-1.0332
17913819	chr4:17913819:C:T	4.53595e-06	-1.02186	-0.970282
17913837	chr4:17913837:G:T	1.63344e-05	-1.03987e-10	-0.710903
17913959	chr4:17913959:C:T	4.43608e-06	-1.00707	-1.00733
17914069	chr4:17914069:A:G	4.25014e-06	-1.04193	-1.01529
17914302	chr4:17914302:T:C	4.34363e-06	-1.02812	-1.00735
17914464	chr4:17914464:T:G	4.50293e-06	-1.00223	-0.997214
17914787	chr4:17914787:A:C	1.59016e-05	-1.03987e-10	-0.737754
17915567	chr4:17915567:A:G	0.000282839	3.24351	-1.10281
17915833	chr4:17915833:A:G	1.15392e-05	-1.05842	-2.61746e-10
17915903	chr4:17915903:T:C	7.03681e-06	-0.345009	-1.20801
17915970	chr4:17915970:G:A	1.56049e-05	-1.03987e-10	-0.756593
17916158	chr4:17916158:A:C	0.0477363	7.9649	-0.695633
17916195	chr4:17916195:G:A	0.0534218	8.03681	-0.655016
17916447	chr4:17916447:C:T	3.88436e-05	-1.03987e-10	0.155366
17916705	chr4:17916705:C:T	6.08074e-05	0.603535	-2.61746e-10
17916770	chr4:17916770:G:A	0.000421264	3.71489	-1.17581
17916963	chr4:17916963:A:G	4.52465e-06	-1.07017	-0.924471
17917239	chr4:17917239:A:G	4.37795e-06	-1.05819	-0.969408
17917366	chr4:17917366:T:C	4.47334e-06	-1.05355	-0.952488
17917443	chr4:17917443:C:T	0.0285928	7.34342	-0.58669
17917529	chr4:17917529:G:A	4.59194e-06	-1.04637	-0.9335
17918103	chr4:17918103:T:C	1.67155e-05	-1.03987e-10	-0.687838
17918188	chr4:17918188:G:A	0.0707822	8.24979	-0.586602
17918673	chr4:17918673:A:G	4.20579e-06	-1.14936	-0.918355
17920346	chr4:17920346:T:G	1.2248e-05	-1.03987e-10	-0.998814
17920867	chr4:17920867:T:C	6.58658e-06	-0.407426	-1.21172
17921045	chr4:17921045:G:A	1.23163e-05	-1.03987e-10	-0.99325
17921615	chr4:17921615:G:T	1.23126e-05	-1.03987e-10	-0.993557
17921691	chr4:17921691:C:T	5.18667e-06	-0.640805	-1.21728
17921721	chr4:17921721:G:A	1.25167e-05	-0.97711	-2.61746e-10
17921833	chr4:17921833:A:G	1.1369e-05	-1.03987e-10	-1.07328
17922402	chr4:17922402:T:C	1.04472e-05	-1.03987e-10	-1.15784
17922475	chr4:17922475:C:T	9.44287e-06	-0.0944304	-1.16449
17922773	chr4:17922773:T:C	6.2604e-06	-0.454074	-1.21586
17922803	chr4:17922803:C:A	3.98428e-06	-1.12858	-0.993242
17923111	chr4:17923111:T:C	0.00083583	3.66212	-0.437874
17923421	chr4:17923421:G:A	1.08915e-05	-1.03987e-10	-1.1162
17923739	chr4:17923739:AG:A	1.12297e-05	-1.03987e-10	-1.08561
17923845	chr4:17923845:G:C	7.10276e-06	-0.332489	-1.2112
17924175	chr4:17924175:T:C	0.0217564	7.0213	-0.537811
17924914	chr4:17924914:G:C	2.19437e-05	-1.03987e-10	-0.415698
17925238	chr4:17925238:T:A	9.49244e-06	-1.25368	-2.61746e-10
17925763	chr4:17925763:C:T	9.94315e-06	-1.03987e-10	-1.20729
17925797	chr4:17925797:G:T	8.2396e-06	-0.381532	-1.01369
17925972	chr4:17925972:C:T	1.18141e-05	-1.03987e-10	-1.03489
17926298	chr4:17926298:C:T	9.86576e-06	-1.03987e-10	-1.21511
17926305	chr4:17926305:C:CAA	4.29517e-06	-1.00113	-1.04556
17926478	chr4:17926478:A:G	1.07065e-05	-1.03987e-10	-1.13333
17926486	chr4:17926486:C:T	9.91995e-06	-1.03987e-10	-1.20963
17927815	chr4:17927815:G:A	2.58597e-05	-0.251491	-2.61746e-10
17927872	chr4:17927872:A:G	4.2864e-06	-1.05984	-0.988889
17928124	chr4:17928124:T:C	0.000263278	3.18385	-1.11481
17928197	chr4:17928197:A:G	1.45013e-05	-1.03987e-10	-0.829939
17928273	chr4:17928273:G:C	9.85431e-06	-1.03987e-10	-1.21627
17928331	chr4:17928331:T:G	4.65417e-06	-0.974189	-0.992224
17928986	chr4:17928986:T:C	0.0002882	3.34638	-1.1869
17929695	chr4:17929695:T:C	0.00039591	3.57377	-1.09676
17929900	chr4:17929900:C:A	1.26191e-05	-1.03987e-10	-0.968968
17930113	chr4:17930113:G:A	7.33458e-05	-1.03987e-10	0.791009
17930932	chr4:17930932:A:G	0.00049513	3.83732	-1.13667
17932016	chr4:17932016:C:T	0.000449154	3.75984	-1.15665
17932502	chr4:17932502:C:T	1.36139e-05	-1.03987e-10	-0.893084
17932665	chr4:17932665:G:A	7.16817e-06	-1.53453	-2.61746e-10
17932740	chr4:17932740:G:A	5.02504e-06	-0.83329	-1.05645
17932771	chr4:17932771:A:T	0.00044831	3.68163	-1.08033
17932838	chr4:17932838:T:C	0.000449878	3.69232	-1.08752
17933119	chr4:17933119:A:T	1.24985e-05	-1.03987e-10	-0.97857
17933123	chr4:17933123:T:A	1.25714e-05	-1.03987e-10	-0.972754
17933460	chr4:17933460:T:C	5.9972e-06	-0.784871	-0.928012
17934198	chr4:17934198:T:G	1.21045e-05	-1.03987e-10	-1.0106
17934497	chr4:17934497:A:G	1.44149e-05	-1.03987e-10	-0.835916
17934833	chr4:17934833:T:C	1.34241e-05	-1.03987e-10	-0.907127
17935011	chr4:17935011:T:C	0.000405755	3.57627	-1.0747
17935171	chr4:17935171:G:A	4.41723e-06	-0.92429	-1.09437
17935305	chr4:17935305:TTAGA:T	0.000365736	3.56491	-1.16718
17935738	chr4:17935738:C:T	0.00036675	3.57439	-1.17389
17936671	chr4:17936671:T:C	1.37499e-05	-1.03987e-10	-0.883147
17936794	chr4:17936794:A:C	5.3861e-06	-1.0215	-0.798855
17936973	chr4:17936973:T:C	1.58979e-05	-1.03987e-10	-0.73799
17937182	chr4:17937182:T:C	1.11978e-05	-1.03987e-10	-1.08846
17937679	chr4:17937679:T:C	0.000536684	3.59604	-0.814804
17937708	chr4:17937708:C:T	0.000532123	3.59223	-0.81953
17937812	chr4:17937812:C:T	9.84487e-06	-1.03987e-10	-1.21723
17938574	chr4:17938574:A:G	0.0011437	3.85136	-0.313513
17939095	chr4:17939095:C:A	0.000522657	3.54022	-0.785469
17939099	chr4:17939099:C:G	1.18234e-05	-1.03987e-10	-1.03409
17939923	chr4:17939923:C:T	1.29877e-05	-1.03987e-10	-0.940176
17939940	chr4:17939940:T:A	3.81581e-06	-0.946863	-1.21816
17940076	chr4:17940076:T:C	9.85947e-06	-1.03987e-10	-1.21574
17940314	chr4:17940314:A:G	0.000460769	3.77369	-1.14497
17940448	chr4:17940448:ATATGTAATATATAT:A	1.43864e-05	-1.03987e-10	-0.83789
17940784	chr4:17940784:AT:A	1.28841e-05	-1.03987e-10	-0.948185
17940937	chr4:17940937:C:T	0.0388577	7.34192	-0.278436
17942879	chr4:17942879:G:GC	0.000370385	3.23262	-0.822248
17943076	chr4:17943076:A:G	4.1426e-06	-0.892807	-1.19005
17943956	chr4:17943956:T:C	1.21737e-05	-1.03987e-10	-1.0049
17944517	chr4:17944517:C:T	1.37273e-05	-1.03987e-10	-0.884787
17944585	chr4:17944585:C:T	1.08305e-05	-1.03987e-10	-1.12181
17944714	chr4:17944714:A:C	7.1851e-06	-1.53217	-2.61746e-10
17944809	chr4:17944809:T:C	0.0121957	6.67242	-0.767751
17945017	chr4:17945017:A:G	1.16507e-05	-1.03987e-10	-1.04881
17945105	chr4:17945105:G:A	1.39402e-05	-1.03987e-10	-0.869402
17945127	chr4:17945127:C:T	9.97931e-06	-1.03987e-10	-1.20366
17945364	chr4:17945364:G:A	1.38766e-05	-1.03987e-10	-0.873975
17946250	chr4:17946250:T:C	0.000373252	3.26576	-0.847684
17946422	chr4:17946422:A:G	1.59784e-05	-0.732939	-2.61746e-10
17946729	chr4:17946729:G:A	0.000401151	3.3054	-0.815242
17946874	chr4:17946874:T:C	0.000404889	3.31671	-0.817274
17947045	chr4:17947045:A:G	0.000391597	3.2912	-0.825147
17947316	chr4:17947316:T:C	3.997e-06	-0.901522	-1.21711
17947984	chr4:17947984:A:G	0.000321006	3.10533	-0.838052
17948077	chr4:17948077:G:A	4.29112e-06	-0.885287	-1.16234
17948315	chr4:17948315:T:C	1.36082e-05	-1.03987e-10	-0.893507
17949003	chr4:17949003:A:G	0.000286418	3.0028	-0.849521
17949031	chr4:17949031:C:T	9.84226e-06	-1.03987e-10	-1.21749
17949203	chr4:17949203:C:T	1.93523e-05	-1.03987e-10	-0.541364
17949227	chr4:17949227:T:C	0.000272496	2.96006	-0.85661
17949412	chr4:17949412:A:G	0.000254866	2.86975	-0.833186
17950414	chr4:17950414:T:C	9.43518e-05	1.81185	-0.769001
17950433	chr4:17950433:G:A	0.000285947	3.00039	-0.848762
17950586	chr4:17950586:G:A	4.26161e-06	-1.27528	-0.779245
17950986	chr4:17950986:G:C	0.000321049	3.08859	-0.821168
17951162	chr4:17951162:C:G	1.00075e-05	-1.03987e-10	-1.20084
17951196	chr4:17951196:CTTAT:C	1.52795e-05	-1.03987e-10	-0.777667
17951336	chr4:17951336:T:C	0.000386567	3.29766	-0.844533
17951813	chr4:17951813:T:C	2.71187e-05	-0.203952	-2.61746e-10
17951967	chr4:17951967:A:G	0.000386369	3.29141	-0.838789
17952745	chr4:17952745:G:A	1.05592e-05	-1.03987e-10	-1.14718
17953199	chr4:17953199:A:G	0.000418856	3.686	-1.15265
17953675	chr4:17953675:T:C	9.92027e-06	-1.03987e-10	-1.2096
17953808	chr4:17953808:G:A	1.37504e-05	-1.03987e-10	-0.883111
17954590	chr4:17954590:TG:T	0.0490829	7.64389	-0.3468
17954641	chr4:17954641:T:C	1.07139e-05	-1.03987e-10	-1.13263
17954766	chr4:17954766:G:A	9.89615e-06	-1.03987e-10	-1.21203
17954905	chr4:17954905:C:A	1.37504e-05	-1.03987e-10	-0.883111
17955034	chr4:17955034:T:C	0.000340388	3.49858	-1.17267
17955281	chr4:17955281:T:C	2.57576e-05	-0.255446	-2.61746e-10
17955535	chr4:17955535:G:A	0.000462587	3.4264	-0.793743
17955559	chr4:17955559:T:C	2.45058e-05	-1.03987e-10	-0.305267
17955577	chr4:17955577:T:C	0.000512324	3.49888	-0.764099
17955731	chr4:17955731:G:A	0.000518758	3.57969	-0.832429
17955732	chr4:17955732:T:C	1.27952e-05	-1.03987e-10	-0.955105
17955953	chr4:17955953:C:T	0.00101115	3.65528	-0.240618
17956034	chr4:17956034:G:A	1.40253e-05	-1.03987e-10	-0.863316
17956065	chr4:17956065:T:A	0.00089154	4.46533	-1.17655
17956075	chr4:17956075:C:T	0.000504638	3.50343	-0.783769
17956982	chr4:17956982:A:G	6.46405e-05	-1.03987e-10	0.664665
17957067	chr4:17957067:C:G	0.000353623	3.17232	-0.808265
17957655	chr4:17957655:T:C	2.48373e-05	-0.291828	-2.61746e-10
17957765	chr4:17957765:T:C	1.09562e-05	-1.03987e-10	-1.11027
17957933	chr4:17957933:G:C	4.15457e-06	-0.861761	-1.21821
17957953	chr4:17957953:A:G	9.83629e-06	-1.03987e-10	-1.2181
17958153	chr4:17958153:C:T	0.000431889	3.3087	-0.744703
17958385	chr4:17958385:T:C	0.000402615	3.29936	-0.805559
17958545	chr4:17958545:G:A	0.000412936	3.32449	-0.805372
17959754	chr4:17959754:A:G	9.88472e-06	-1.03987e-10	-1.21319
17959792	chr4:17959792:G:A	0.000416046	3.30492	-0.778301
17960637	chr4:17960637:G:A	0.000346669	3.14045	-0.796254
17960756	chr4:17960756:A:G	0.000346311	3.14589	-0.802724
17960919	chr4:17960919:T:C	1.21401e-05	-1.03987e-10	-1.00767
17961061	chr4:17961061:C:T	0.000264604	3.23282	-1.15876
17961312	chr4:17961312:A:T	0.000340258	3.13121	-0.805684
17963303	chr4:17963303:A:G	1.34708e-05	-1.03987e-10	-0.90365
17963952	chr4:17963952:G:A	2.235e-05	-0.39735	-2.61746e-10
17964304	chr4:17964304:A:C	2.30945e-05	0.559156	-0.923737
17964497	chr4:17964497:A:G	7.16957e-06	-1.53433	-2.61746e-10
17964647	chr4:17964647:C:T	1.55383e-05	-1.03987e-10	-0.760869
17964845	chr4:17964845:G:A	0.000554181	3.61991	-0.806595
17964925	chr4:17964925:T:C	3.70223e-06	-0.981796	-1.21345
17965123	chr4:17965123:T:C	0.000545643	3.58045	-0.782665
17965471	chr4:17965471:T:C	0.00063536	3.75072	-0.800706
17965642	chr4:17965642:T:C	1.01629e-05	-1.03987e-10	-1.18543
17965672	chr4:17965672:C:T	9.82825e-06	-1.03987e-10	-1.21892
17965678	chr4:17965678:T:C	7.35738e-06	-1.50847	-2.61746e-10
17965837	chr4:17965837:T:C	1.14263e-05	-1.03987e-10	-1.06826
17966161	chr4:17966161:G:C	2.29509e-05	0.558978	-0.929799
17966335	chr4:17966335:G:A	0.000336617	3.46002	-1.14525
17966545	chr4:17966545:T:C	1.11622e-05	-1.03987e-10	-1.09165
17966677	chr4:17966677:C:T	1.29664e-05	-1.03987e-10	-0.941815
17966892	chr4:17966892:C:T	1.08822e-05	-1.03987e-10	-1.11705
17967098	chr4:17967098:C:T	1.68012e-05	-1.03987e-10	-0.682729
17967519	chr4:17967519:T:G	9.32251e-06	-1.27174	-2.61746e-10
17968075	chr4:17968075:T:C	0.0110755	6.145	-0.336682
17968640	chr4:17968640:C:T	0.0188123	7.04551	-0.707417
17968703	chr4:17968703:A:T	0.000276533	3.29329	-1.17514
17968930	chr4:17968930:C:T	1.10195e-05	-1.03987e-10	-1.10451
17969303	chr4:17969303:A:G	2.65092e-05	-1.03987e-10	-0.226686
17969515	chr4:17969515:A:G	0.000438288	3.39983	-0.821131
17969586	chr4:17969586:C:T	9.88635e-06	-1.03987e-10	-1.21302
17970455	chr4:17970455:C:A	0.000771734	3.49808	-0.35362
17970749	chr4:17970749:G:A	0.0129799	6.28379	-0.31681
17971548	chr4:17971548:G:C	0.000508213	3.48527	-0.758544
17971670	chr4:17971670:C:T	1.22828e-05	-1.03987e-10	-0.995975
17971936	chr4:17971936:T:A	1.03068e-05	-1.03987e-10	-1.17137
17972075	chr4:17972075:T:C	0.000485577	3.50096	-0.819797
17972276	chr4:17972276:C:G	0.000734108	3.54416	-0.449681
17972432	chr4:17972432:T:C	1.42584e-05	-1.03987e-10	-0.846827
17972511	chr4:17972511:A:T	4.25142e-06	-0.905856	-1.15107
17972558	chr4:17972558:A:G	0.000902816	3.72772	-0.426379
17972596	chr4:17972596:A:G	0.000294095	2.1458	0.0339295
17973135	chr4:17973135:T:A	1.22713e-05	-1.03987e-10	-0.996916
17973980	chr4:17973980:C:T	0.000509247	3.48481	-0.756052
17974703	chr4:17974703:A:G	0.000498249	3.56101	-0.854092
17974748	chr4:17974748:T:C	1.01964e-05	-1.03987e-10	-1.18214
17974855	chr4:17974855:T:C	1.41467e-05	-1.03987e-10	-0.854696
17975156	chr4:17975156:A:G	0.0005162	3.5537	-0.811377
17975499	chr4:17975499:G:A	9.87737e-06	-1.03987e-10	-1.21393
17975500	chr4:17975500:AATTCTC:A	1.47534e-05	-1.03987e-10	-0.8127
17975729	chr4:17975729:T:C	4.06601e-06	-0.884229	-1.21729
17975888	chr4:17975888:T:C	3.97876e-06	-0.930968	-1.19224
17975912	chr4:17975912:A:C	0.000480809	3.50758	-0.836282
17976256	chr4:17976256:A:T	1.00342e-05	-1.03987e-10	-1.19818
17977266	chr4:17977266:T:C	1.00186e-05	-1.03987e-10	-1.19973
17977340	chr4:17977340:A:G	1.07855e-05	-1.03987e-10	-1.12598
17977373	chr4:17977373:G:A	1.51044e-05	-1.03987e-10	-0.78919
17977449	chr4:17977449:AT:A	1.47624e-05	-1.03987e-10	-0.812091
17977812	chr4:17977812:G:A	9.84502e-06	-1.03987e-10	-1.21721
17978010	chr4:17978010:A:G	7.23799e-06	-1.52483	-2.61746e-10
17978039	chr4:17978039:T:C	2.37737e-05	-1.03987e-10	-0.335597
17978187	chr4:17978187:T:C	8.22381e-06	-1.39714	-2.61746e-10
17978206	chr4:17978206:T:C	0.000394979	3.6536	-1.17894
17978360	chr4:17978360:G:A	1.39853e-05	-1.03987e-10	-0.866168
17979101	chr4:17979101:T:C	3.21173e-05	-0.0347819	-2.61746e-10
17981432	chr4:17981432:G:A	0.000254104	3.07787	-1.04431
17982143	chr4:17982143:T:C	1.42163e-05	-1.03987e-10	-0.849787
17982506	chr4:17982506:T:G	1.07665e-05	-1.03987e-10	-1.12774
17982654	chr4:17982654:T:C	0.00038506	3.39247	-0.943246
17982693	chr4:17982693:A:C	0.000392869	3.44862	-0.979325
17983219	chr4:17983219:G:T	0.000310023	3.22709	-0.99462
17983251	chr4:17983251:C:G	0.000358745	3.33684	-0.958408
17983252	chr4:17983252:T:C	1.33989e-05	-1.03987e-10	-0.909005
17983566	chr4:17983566:T:C	0.000425801	3.49703	-0.947232
17983588	chr4:17983588:T:G	3.81341e-06	-0.946724	-1.21893
17983602	chr4:17983602:G:A	1.40913e-05	-1.03987e-10	-0.858619
17984899	chr4:17984899:C:T	0.000328439	3.271	-0.980827
17985050	chr4:17985050:G:A	0.000260939	3.26211	-1.202
17985240	chr4:17985240:T:C	0.000397915	3.43599	-0.953925
17985840	chr4:17985840:T:C	1.22891e-05	-1.03987e-10	-0.995461
17985981	chr4:17985981:C:T	3.88413e-06	-0.9284	-1.21888
17986171	chr4:17986171:T:C	1.06244e-05	-1.03987e-10	-1.14103
17986518	chr4:17986518:A:G	0.000532719	3.45248	-0.678665
17986667	chr4:17986667:G:A	1.11403e-05	-1.03987e-10	-1.09361
17987968	chr4:17987968:T:C	9.87829e-06	-1.03987e-10	-1.21384
17988629	chr4:17988629:ATT:A	0.000390484	3.41052	-0.947304
17988712	chr4:17988712:C:T	1.08389e-05	-1.03987e-10	-1.12103
17989800	chr4:17989800:C:T	0.000433028	3.56408	-0.99745
17989899	chr4:17989899:A:C	0.000554281	2.8135	-2.61746e-10
17990056	chr4:17990056:T:C	0.000445155	3.79204	-1.1978
17990391	chr4:17990391:G:A	1.09691e-05	-1.03987e-10	-1.10909
17990709	chr4:17990709:A:G	0.000657458	3.63968	-0.655476
17991417	chr4:17991417:A:G	4.26572e-06	-0.836006	-1.21756
17991454	chr4:17991454:C:T	9.9167e-06	-1.03987e-10	-1.20996
17991787	chr4:17991787:A:C	0.0163759	7.07628	-0.876892
17991831	chr4:17991831:C:T	1.57556e-05	-1.03987e-10	-0.746982
17991890	chr4:17991890:CCTCACA:C	0.000188855	2.90423	-1.16742
17991947	chr4:17991947:T:C	3.8779e-06	-0.978566	-1.17032
17992162	chr4:17992162:T:C	1.16095e-05	-1.03987e-10	-1.05235
17992675	chr4:17992675:T:C	0.000247401	3.1899	-1.18307
17993580	chr4:17993580:G:T	4.15844e-06	-0.860156	-1.21888
17993689	chr4:17993689:T:C	0.00047396	3.53385	-0.876907
17994092	chr4:17994092:A:T	1.45152e-05	-1.03987e-10	-0.828979
17994132	chr4:17994132:G:A	2.53262e-05	-1.03987e-10	-0.272338
17994423	chr4:17994423:A:G	5.97416e-06	-0.631174	-1.08556
17994729	chr4:17994729:G:GA	0.00039988	3.35749	-0.870501
17995420	chr4:17995420:T:C	1.18984e-05	-1.03987e-10	-1.02777
17995443	chr4:17995443:G:A	0.000372461	3.3751	-0.959145
17995468	chr4:17995468:G:A	2.52375e-05	-1.03987e-10	-0.275845
17995779	chr4:17995779:A:G	3.96572e-06	-0.938334	-1.18815
17995918	chr4:17995918:T:C	0.000346925	3.29909	-0.95416
17996272	chr4:17996272:T:G	9.96577e-06	-1.03987e-10	-1.20502
17996420	chr4:17996420:C:T	0.000335677	3.53028	-1.2183
17996803	chr4:17996803:C:A	0.0272478	7.00884	-0.300291
17997219	chr4:17997219:A:G	4.1147e-06	-0.870721	-1.21889
17997346	chr4:17997346:G:A	3.89466e-06	-0.925686	-1.21888
17997633	chr4:17997633:G:A	8.11401e-06	-1.41058	-2.61746e-10
17997844	chr4:17997844:A:G	0.000137213	1.41736	-2.61746e-10
17999270	chr4:17999270:G:A	3.52099e-05	-1.03987e-10	0.0571504
17999491	chr4:17999491:T:C	1.41528e-05	-1.03987e-10	-0.854261
18000646	chr4:18000646:G:C	1.18054e-05	-1.03987e-10	-1.03562
18000960	chr4:18000960:C:T	0.000213826	2.64837	-0.787387
18001293	chr4:18001293:AATAG:A	0.000333226	2.83646	-0.53181
18001427	chr4:18001427:T:C	1.38491e-05	-1.03987e-10	-0.875955
18002104	chr4:18002104:T:C	1.01971e-05	-1.03987e-10	-1.18208
18002189	chr4:18002189:T:C	0.000675654	3.80744	-0.795935
18002295	chr4:18002295:A:T	6.72499e-06	-0.404338	-1.19401
18002391	chr4:18002391:G:A	0.000248001	2.7284	-0.719147
18002467	chr4:18002467:T:C	4.16649e-06	-0.886423	-1.19068
18003023	chr4:18003023:A:G	3.96231e-06	-0.939826	-1.18752
18003113	chr4:18003113:C:T	1.27116e-05	-1.03987e-10	-0.961661
18003132	chr4:18003132:A:G	1.86124e-05	-1.03987e-10	-0.580348
18003396	chr4:18003396:A:C	0.000502086	3.5019	-0.787304
18003500	chr4:18003500:A:G	0.000354877	2.36759	-2.61746e-10
18004074	chr4:18004074:C:G	3.96197e-06	-0.937495	-1.18994
18004102	chr4:18004102:A:G	1.14457e-05	-1.03987e-10	-1.06657
18004343	chr4:18004343:A:G	0.000430886	3.39323	-0.831568
18004429	chr4:18004429:A:G	0.000429675	3.39344	-0.834588
18004466	chr4:18004466:G:A	0.000396678	3.6162	-1.13726
18005328	chr4:18005328:C:T	0.000354105	3.13941	-0.773992
18005812	chr4:18005812:C:G	0.000409629	3.34442	-0.833342
18006138	chr4:18006138:A:C	0.0198721	6.93565	-0.542753
18006218	chr4:18006218:A:G	1.57076e-05	-1.03987e-10	-0.75003
18006511	chr4:18006511:G:A	1.1037e-05	-1.03987e-10	-1.10292
18006532	chr4:18006532:G:A	1.49374e-05	-1.03987e-10	-0.800307
18006576	chr4:18006576:A:C	0.000829829	3.67209	-0.455047
18006609	chr4:18006609:A:G	0.0403417	7.48802	-0.38706
18006852	chr4:18006852:TTATTA:T	1.03616e-05	-1.03987e-10	-1.16607
18007865	chr4:18007865:A:G	0.000434086	3.41342	-0.84435
18008336	chr4:18008336:G:A	3.79347e-06	-0.951966	-1.21893
18008635	chr4:18008635:T:C	3.85133e-06	-0.939111	-1.21665
18008662	chr4:18008662:T:C	8.37731e-06	-1.37865	-2.61746e-10
18008761	chr4:18008761:A:G	4.04643e-06	-0.90103	-1.20531
18009097	chr4:18009097:T:C	1.01498e-05	-1.03987e-10	-1.18672
18009324	chr4:18009324:T:C	9.83107e-06	-1.03987e-10	-1.21863
18009337	chr4:18009337:G:A	4.32194e-06	-0.824214	-1.21626
18009579	chr4:18009579:A:G	0.000205229	2.61251	-0.792557
18009813	chr4:18009813:G:A	1.07817e-05	-1.03987e-10	-1.12632
18009943	chr4:18009943:C:T	1.11978e-05	-1.03987e-10	-1.08846
18010113	chr4:18010113:C:A	7.06439e-06	-0.539281	-1.00983
18010237	chr4:18010237:TTTAC:T	0.000354048	3.50799	-1.14274
18010254	chr4:18010254:C:T	1.26653e-05	-1.03987e-10	-0.965308
18010646	chr4:18010646:CTGT:C	0.000473707	3.43385	-0.777438
18010650	chr4:18010650:A:AC	0.000464223	3.41791	-0.781721
18010722	chr4:18010722:G:A	1.24236e-05	-1.03987e-10	-0.984578
18010831	chr4:18010831:T:C	0.00050834	3.52721	-0.800231
18010973	chr4:18010973:A:G	3.58477e-06	-1.01023	-1.21725
18011152	chr4:18011152:T:A	3.63151e-06	-0.998593	-1.21594
18011204	chr4:18011204:T:C	7.25681e-06	-1.52224	-2.61746e-10
18011754	chr4:18011754:A:C	1.10136e-05	-1.03987e-10	-1.10505
18011785	chr4:18011785:C:T	1.36931e-05	-1.03987e-10	-0.887286
18011848	chr4:18011848:C:T	1.10186e-05	-1.03987e-10	-1.10459
18012016	chr4:18012016:T:C	0.000448077	3.76547	-1.16468
18013039	chr4:18013039:C:T	1.10178e-05	-1.03987e-10	-1.10466
18013180	chr4:18013180:G:GT	0.000553889	3.66972	-0.856936
18013568	chr4:18013568:CAAT:C	1.00535e-05	-1.03987e-10	-1.19626
18013903	chr4:18013903:G:A	1.10093e-05	-1.03987e-10	-1.10544
18013967	chr4:18013967:C:T	2.32477e-05	-0.357972	-2.61746e-10
18014404	chr4:18014404:C:A	1.08571e-05	-1.03987e-10	-1.11935
18014569	chr4:18014569:A:G	0.000653628	3.81873	-0.840371
18014739	chr4:18014739:C:A	9.87402e-06	-1.03987e-10	-1.21427
18014796	chr4:18014796:C:T	2.10145e-05	-0.458963	-2.61746e-10
18015254	chr4:18015254:A:G	0.000603892	3.75985	-0.860633
18016177	chr4:18016177:C:CATA	0.000595224	3.74426	-0.859503
18016315	chr4:18016315:A:T	0.000667273	3.84989	-0.850866
18016613	chr4:18016613:T:C	0.000676838	3.86099	-0.847734
18016706	chr4:18016706:C:T	1.17553e-05	-1.03987e-10	-1.03987
18016817	chr4:18016817:G:T	6.11175e-06	-0.684965	-1.009
18017402	chr4:18017402:T:C	0.000662349	3.79526	-0.80364
18017790	chr4:18017790:C:T	0.000709524	3.86417	-0.803748
18017949	chr4:18017949:C:T	0.000901693	4.09467	-0.794571
18018448	chr4:18018448:C:T	1.29303e-05	-1.03987e-10	-0.944606
18018533	chr4:18018533:G:A	2.95012e-05	-0.119745	-2.61746e-10
18019632	chr4:18019632:T:C	1.00261e-05	-1.03987e-10	-1.19899
18019684	chr4:18019684:C:T	1.39753e-05	-1.03987e-10	-0.866888
18020060	chr4:18020060:G:A	1.24231e-05	-1.03987e-10	-0.984617
18020163	chr4:18020163:C:T	2.59022e-05	-1.03987e-10	-0.24985
18020273	chr4:18020273:G:C	1.08116e-05	-1.03987e-10	-1.12355
18021052	chr4:18021052:G:A	1.48167e-05	-1.03987e-10	-0.808419
18021069	chr4:18021069:T:C	0.000476915	3.47091	-0.807746
18021123	chr4:18021123:G:A	1.04344e-05	-1.03987e-10	-1.15907
18022377	chr4:18022377:A:G	1.85666e-05	-0.582812	-2.61746e-10
18022408	chr4:18022408:C:G	0.000462992	3.77488	-1.14135
18022498	chr4:18022498:C:T	0.000604027	3.72115	-0.821703
18022599	chr4:18022599:G:A	1.15356e-05	-1.03987e-10	-1.05874
18022796	chr4:18022796:A:T	1.10909e-05	-1.03987e-10	-1.09805
18023182	chr4:18023182:C:CTTCT	0.00141591	4.10087	-0.349519
18023299	chr4:18023299:T:C	1.00319e-05	-1.03987e-10	-1.1984
18023406	chr4:18023406:G:A	0.000474229	3.44898	-0.79147
18023745	chr4:18023745:T:A	0.000522904	3.51634	-0.76112
18023861	chr4:18023861:G:A	0.0320854	7.56943	-0.697453
18024114	chr4:18024114:C:A	7.16984e-06	-1.53429	-2.61746e-10
18024534	chr4:18024534:A:C	1.33112e-05	-1.03987e-10	-0.91557
18024916	chr4:18024916:A:G	1.58198e-05	-0.742913	-2.61746e-10
18025265	chr4:18025265:G:T	1.00114e-05	-1.03987e-10	-1.20045
18025344	chr4:18025344:T:C	4.07427e-06	-0.881	-1.21849
18025612	chr4:18025612:T:C	0.00054258	3.50552	-0.713358
18025616	chr4:18025616:C:T	5.18386e-06	-0.642583	-1.21604
18025661	chr4:18025661:A:T	3.84494e-06	-0.944076	-1.21334
18026006	chr4:18026006:T:C	7.17403e-06	-1.53371	-2.61746e-10
18026073	chr4:18026073:G:A	0.000152996	2.31508	-0.788848
18026127	chr4:18026127:G:A	1.46316e-05	-1.03987e-10	-0.820994
18026168	chr4:18026168:T:C	7.64553e-06	-1.47006	-2.61746e-10
18026612	chr4:18026612:T:A	9.56005e-06	-1.24658	-2.61746e-10
18026727	chr4:18026727:C:T	6.20221e-05	-1.03987e-10	0.623314
18026728	chr4:18026728:G:A	0.000271087	1.98937	0.108892
18026854	chr4:18026854:C:T	1.51246e-05	-1.03987e-10	-0.787855
18026980	chr4:18026980:G:C	1.03897e-05	-1.03987e-10	-1.16336
18027364	chr4:18027364:G:A	0.000452576	3.4228	-0.812023
18027477	chr4:18027477:G:A	0.000450884	3.38394	-0.776906
18027542	chr4:18027542:A:G	0.000331256	3.46871	-1.16999
18027676	chr4:18027676:C:T	0.000670738	3.40765	-0.403449
18027722	chr4:18027722:T:C	1.30816e-05	-1.03987e-10	-0.932969
18028221	chr4:18028221:T:TG	1.00171e-05	-1.03987e-10	-1.19989
18028541	chr4:18028541:G:A	3.77237e-06	-0.959234	-1.21724
18028585	chr4:18028585:G:A	4.76005e-05	0.358666	-2.61746e-10
18028659	chr4:18028659:T:C	0.000407066	3.64644	-1.14164
18029230	chr4:18029230:C:T	0.000514182	3.51964	-0.781241
18030076	chr4:18030076:A:C	4.09465e-06	-0.87604	-1.21846
18030423	chr4:18030423:C:T	1.03732e-05	-1.03987e-10	-1.16495
18030796	chr4:18030796:G:A	0.000315562	3.40262	-1.15244
18030870	chr4:18030870:G:A	0.000327934	3.43929	-1.15066
18031865	chr4:18031865:T:C	0.000614228	3.5707	-0.654507
18031885	chr4:18031885:C:A	9.90818e-06	-1.03987e-10	-1.21082
18032097	chr4:18032097:T:C	1.13341e-05	-1.03987e-10	-1.07636
18032235	chr4:18032235:C:T	1.03676e-05	-1.03987e-10	-1.16549
18032391	chr4:18032391:C:T	1.78281e-05	-1.03987e-10	-0.623401
18032704	chr4:18032704:G:A	1.20638e-05	-1.03987e-10	-1.01397
18033083	chr4:18033083:T:C	1.01183e-05	-1.03987e-10	-1.18983
18033812	chr4:18033812:A:G	7.40272e-06	-1.50233	-2.61746e-10
18033981	chr4:18033981:C:T	1.49033e-05	-1.48441	0.681811
18034184	chr4:18034184:C:T	1.7277e-05	-0.654802	-2.61746e-10
18034651	chr4:18034651:A:C	5.14078e-06	-0.650035	-1.21694
18034820	chr4:18034820:CAT:C	9.84043e-06	-1.03987e-10	-1.21768
18035038	chr4:18035038:G:T	1.38599e-05	-1.03987e-10	-0.875175
18035170	chr4:18035170:G:A	9.87308e-06	-1.5	0.285635
18035230	chr4:18035230:C:T	0.000118854	1.27372	-2.61746e-10
18035427	chr4:18035427:C:T	4.13882e-06	-1.32218	-0.761589
18035512	chr4:18035512:G:A	3.18542e-06	-1.52244	-0.823151
18035608	chr4:18035608:C:T	5.96171e-06	-0.66898	-1.04984
18036177	chr4:18036177:A:G	9.3316e-06	-0.0577749	-1.21299
18036381	chr4:18036381:G:T	9.0487e-06	-0.0865891	-1.21497
18036644	chr4:18036644:G:A	7.22369e-05	0.775774	-2.61746e-10
18036699	chr4:18036699:C:T	2.42409e-05	-1.03987e-10	-0.316137
18036779	chr4:18036779:A:AT	9.93452e-06	-1.03987e-10	-1.20816
18037019	chr4:18037019:A:G	3.56277e-06	-1.35076	-0.882875
18037202	chr4:18037202:A:G	7.38992e-06	-1.50406	-2.61746e-10
18037600	chr4:18037600:T:TG	1.0917e-05	0.0790925	-1.19295
18038201	chr4:18038201:T:C	2.70308e-06	-1.49814	-1.01165
18038217	chr4:18038217:T:C	1.32147e-05	-1.03987e-10	-0.922844
18038264	chr4:18038264:T:C	1.35142e-05	0.299538	-1.19998
18038485	chr4:18038485:C:T	9.82857e-06	-1.03987e-10	-1.21888
18038567	chr4:18038567:C:T	7.26317e-06	-1.52136	-2.61746e-10
18038658	chr4:18038658:C:T	1.00407e-05	-1.03987e-10	-1.19753
18038758	chr4:18038758:A:G	9.85494e-06	-1.03987e-10	-1.2162
18038824	chr4:18038824:C:T	2.90746e-06	-1.40552	-1.03138
18039138	chr4:18039138:G:A	1.32602e-05	0.271734	-1.19115
18040505	chr4:18040505:A:G	1.37365e-05	0.317973	-1.2021
18040564	chr4:18040564:C:T	1.3622e-05	0.304424	-1.19692
18040775	chr4:18040775:C:T	4.71464e-05	-1.03987e-10	0.349081
18041317	chr4:18041317:A:G	1.95129e-05	-1.03987e-10	-0.533099
18041536	chr4:18041536:T:A	9.86815e-06	-1.03987e-10	-1.21486
18041586	chr4:18041586:G:A	1.34089e-05	0.300756	-1.20901
18041747	chr4:18041747:C:G	2.00248e-05	-1.03987e-10	-0.507205
18041946	chr4:18041946:A:G	9.87967e-06	-1.03987e-10	-1.2137
18042299	chr4:18042299:C:T	1.38309e-05	0.331683	-1.20895
18042420	chr4:18042420:G:A	1.40096e-05	0.326625	-1.19106
18042734	chr4:18042734:C:T	3.59619e-05	0.401394	-0.323112
18042819	chr4:18042819:G:T	1.57546e-05	-1.03987e-10	-0.747046
18043060	chr4:18043060:A:G	9.90381e-06	-1.03987e-10	-1.21126
18043375	chr4:18043375:T:C	2.02778e-05	-0.494648	-2.61746e-10
18043594	chr4:18043594:A:T	7.42864e-06	-1.49883	-2.61746e-10
18044542	chr4:18044542:C:T	1.49504e-05	-1.03987e-10	-0.79944
18044583	chr4:18044583:G:T	9.90157e-06	-1.03987e-10	-1.21148
18044665	chr4:18044665:A:T	1.30939e-05	0.264228	-1.19626
18044876	chr4:18044876:A:G	1.21428e-05	0.168373	-1.17581
18045002	chr4:18045002:G:T	1.20102e-05	0.143495	-1.16191
18045013	chr4:18045013:T:C	1.33967e-05	-1.03987e-10	-0.909165
18045199	chr4:18045199:G:T	1.49629e-05	-1.03987e-10	-0.798602
18045329	chr4:18045329:A:G	1.28834e-05	0.254355	-1.20259
18045339	chr4:18045339:C:T	8.93842e-06	-1.31382	-2.61746e-10
18045717	chr4:18045717:G:C	1.49967e-05	-1.03987e-10	-0.796344
18045778	chr4:18045778:G:A	2.30581e-05	0.489432	-0.855592
18045865	chr4:18045865:T:C	9.86049e-06	-1.03987e-10	-1.21564
18046360	chr4:18046360:C:T	1.271e-05	-1.03987e-10	-0.961786
18046794	chr4:18046794:C:T	9.83689e-06	-1.03987e-10	-1.21804
18047093	chr4:18047093:AAAGAG:A	6.07695e-06	-0.497031	-1.20264
18047534	chr4:18047534:C:T	3.05696e-06	-1.34996	-1.0368
18047566	chr4:18047566:G:T	6.10882e-06	-0.488768	-1.20567
18047593	chr4:18047593:T:C	5.69997e-06	-1.19319	-0.570527
18047712	chr4:18047712:A:G	9.76723e-06	-0.244482	-0.980662
18048366	chr4:18048366:T:A	5.77995e-06	-0.546907	-1.20287
18048395	chr4:18048395:T:G	5.77836e-06	-0.54633	-1.20373
18048520	chr4:18048520:T:C	9.90272e-06	-1.03987e-10	-1.21137
18049249	chr4:18049249:T:C	1.02537e-05	-1.03987e-10	-1.17654
18049400	chr4:18049400:C:T	6.65147e-06	-0.670008	-0.939331
18049809	chr4:18049809:A:T	1.07708e-05	-1.03987e-10	-1.12734
18049889	chr4:18049889:C:A	1.00071e-05	-1.03987e-10	-1.20088
18049892	chr4:18049892:T:C	6.08533e-06	-0.493607	-1.20469
18050421	chr4:18050421:G:A	6.56523e-06	-0.422291	-1.2001
18050493	chr4:18050493:TGAACCCAG:T	6.26584e-06	-0.45818	-1.21088
18050767	chr4:18050767:G:C	9.93261e-06	-1.03987e-10	-1.20835
18051255	chr4:18051255:G:A	5.53595e-05	-1.03987e-10	0.509671
18051259	chr4:18051259:G:T	1.55508e-05	-1.03987e-10	-0.760063
18051316	chr4:18051316:A:G	5.43319e-05	-1.03987e-10	0.490935
18051424	chr4:18051424:C:T	2.68704e-06	-1.44419	-1.07155
18051505	chr4:18051505:T:C	9.89896e-06	-1.03987e-10	-1.21175
18051549	chr4:18051549:A:C	1.40173e-05	-1.03987e-10	-0.863885
18052075	chr4:18052075:C:T	6.93565e-06	-0.441016	-1.12649
18052554	chr4:18052554:G:A	6.43834e-05	-1.03987e-10	0.660679
18053516	chr4:18053516:G:C	3.74515e-06	-0.990079	-1.19364
18053518	chr4:18053518:T:C	4.1397e-05	0.219032	-2.61746e-10
18053740	chr4:18053740:A:C	1.39135e-05	-1.03987e-10	-0.87132
18053877	chr4:18053877:G:T	3.64899e-06	-1.01513	-1.19459
18054214	chr4:18054214:T:C	1.08515e-05	-1.03987e-10	-1.11987
18054226	chr4:18054226:T:C	3.80205e-06	-0.980572	-1.18806
18054517	chr4:18054517:C:T	3.71874e-06	-1.00622	-1.18458
18054559	chr4:18054559:G:A	1.71681e-05	-1.03987e-10	-0.661125
18054978	chr4:18054978:T:C	1.93852e-05	-1.03987e-10	-0.539665
18055464	chr4:18055464:G:A	9.09061e-05	1.00565	-2.61746e-10
18055723	chr4:18055723:G:C	9.4129e-05	1.04049	-2.61746e-10
18056998	chr4:18056998:G:A	3.35406e-06	-1.09882	-1.19519
18057080	chr4:18057080:TTTTC:T	4.36868e-05	0.272869	-2.61746e-10
18057319	chr4:18057319:C:T	9.94044e-06	-1.03987e-10	-1.20756
18057491	chr4:18057491:T:G	1.01002e-05	-1.03987e-10	-1.19162
18057575	chr4:18057575:A:G	9.87936e-06	-1.03987e-10	-1.21373
18057708	chr4:18057708:G:A	1.54541e-05	-1.03987e-10	-0.766305
18057900	chr4:18057900:A:G	1.36836e-05	-1.03987e-10	-0.88798
18058231	chr4:18058231:A:G	6.98097e-05	-1.03987e-10	0.741597
18058775	chr4:18058775:G:A	1.39537e-05	-1.03987e-10	-0.868434
18059141	chr4:18059141:G:A	5.39745e-06	-0.843509	-0.974741
18059210	chr4:18059210:T:C	3.22791e-06	-1.12469	-1.20766
18059289	chr4:18059289:A:G	1.04191e-05	-1.03987e-10	-1.16054
18059292	chr4:18059292:C:T	2.72566e-06	-1.37629	-1.12518
18059569	chr4:18059569:G:A	3.1532e-06	-1.14631	-1.20945
18059810	chr4:18059810:C:T	4.45765e-05	0.29303	-2.61746e-10
18059933	chr4:18059933:C:T	9.83259e-06	-1.03987e-10	-1.21847
18060082	chr4:18060082:A:C	3.6491e-06	-1.013	-1.19669
18060272	chr4:18060272:G:A	1.37905e-05	-1.03987e-10	-0.880199
18060414	chr4:18060414:C:T	3.09473e-06	-1.16874	-1.20574
18060832	chr4:18060832:A:G	3.25562e-06	-1.12118	-1.20262
18061104	chr4:18061104:TTAAG:T	3.18408e-06	-1.14831	-1.1977
18061116	chr4:18061116:A:T	3.18903e-06	-1.14502	-1.19944
18061294	chr4:18061294:A:C	4.09055e-05	0.207088	-2.61746e-10
18061485	chr4:18061485:T:C	1.06649e-05	-1.03987e-10	-1.13722
18062041	chr4:18062041:T:C	6.13902e-05	-1.03987e-10	0.613074
18062156	chr4:18062156:G:A	1.52435e-05	-1.03987e-10	-0.780022
18062227	chr4:18062227:G:T	1.56108e-05	-1.03987e-10	-0.756216
18062448	chr4:18062448:C:T	4.61105e-06	-0.846	-1.12972
18062613	chr4:18062613:A:G	4.05262e-06	-0.952884	-1.15193
18062912	chr4:18062912:T:C	2.54384e-06	-1.39773	-1.17277
18063257	chr4:18063257:A:G	3.80776e-06	-1.02451	-1.14263
18063365	chr4:18063365:C:T	3.76724e-05	-1.03987e-10	0.124752
18063603	chr4:18063603:C:T	9.88097e-06	-1.03987e-10	-1.21357
18063861	chr4:18063861:C:T	4.15938e-06	-0.932361	-1.14645
18064305	chr4:18064305:C:T	1.58423e-05	-1.03987e-10	-0.74149
18064456	chr4:18064456:G:A	1.93255e-05	-1.03987e-10	-0.542753
18064548	chr4:18064548:T:C	3.95238e-06	-0.974413	-1.15544
18064671	chr4:18064671:C:T	1.58391e-05	-1.03987e-10	-0.741698
18064723	chr4:18064723:C:T	3.62135e-06	-1.00176	-1.21557
18064906	chr4:18064906:G:T	9.83913e-06	-1.03987e-10	-1.21781
18065705	chr4:18065705:C:T	3.61227e-06	-1.04013	-1.17971
18065804	chr4:18065804:T:C	1.59845e-05	-1.03987e-10	-0.732556
18065919	chr4:18065919:C:T	1.28923e-05	-0.947547	-2.61746e-10
18066064	chr4:18066064:A:G	1.80512e-05	-1.03987e-10	-0.610962
18066294	chr4:18066294:A:C	1.71077e-05	-1.03987e-10	-0.664649
18066328	chr4:18066328:C:T	9.71334e-05	-1.03987e-10	1.07191
18066459	chr4:18066459:C:A	1.14619e-05	-1.03987e-10	-1.06515
18066880	chr4:18066880:C:T	1.79383e-05	-1.03987e-10	-0.61724
18067045	chr4:18067045:T:C	1.00102e-05	-1.03987e-10	-1.20057
18067078	chr4:18067078:G:A	3.16285e-06	-1.20589	-1.14681
18067240	chr4:18067240:T:C	9.91155e-06	-1.03987e-10	-1.21048
18067265	chr4:18067265:G:A	9.91859e-06	-1.03987e-10	-1.20977
18067539	chr4:18067539:A:G	3.20394e-06	-1.1799	-1.15989
18067563	chr4:18067563:A:G	3.193e-06	-1.18968	-1.15354
18067621	chr4:18067621:C:T	3.41964e-06	-1.10945	-1.16519
18067697	chr4:18067697:T:A	3.01032e-06	-1.1866	-1.21553
18067844	chr4:18067844:T:A	3.7529e-05	-1.03987e-10	0.120936
18067973	chr4:18067973:C:T	3.14731e-06	-1.19016	-1.16747
18069201	chr4:18069201:G:A	2.14187e-05	-1.03987e-10	-0.439911
18069230	chr4:18069230:T:C	9.86534e-06	-1.03987e-10	-1.21515
18069664	chr4:18069664:C:T	1.01796e-05	-1.03987e-10	-1.18379
18069742	chr4:18069742:C:T	5.63163e-06	-0.946827	-0.828951
18069866	chr4:18069866:G:A	3.24405e-06	-1.16672	-1.16063
18070301	chr4:18070301:G:A	5.02673e-06	-0.911062	-0.978345
18070877	chr4:18070877:C:T	3.21464e-06	-1.18254	-1.15392
18071008	chr4:18071008:C:T	4.24772e-06	-1.16407	-0.893727
18071665	chr4:18071665:T:C	1.08502e-05	-1.03987e-10	-1.12
18071864	chr4:18071864:T:C	1.41812e-05	-1.03987e-10	-0.852256
18072030	chr4:18072030:AC:A	2.56305e-06	-1.36523	-1.19775
18072320	chr4:18072320:T:C	6.04133e-06	-0.928936	-0.776616
18072360	chr4:18072360:G:C	1.34198e-05	-1.03987e-10	-0.907446
18072721	chr4:18072721:C:T	4.52049e-06	-0.800337	-1.19522
18072890	chr4:18072890:G:T	9.83936e-06	-1.03987e-10	-1.21779
18072925	chr4:18072925:A:G	1.14903e-05	-1.06267	-2.61746e-10
18072963	chr4:18072963:G:A	9.03597e-05	-1.03987e-10	0.999622
18073016	chr4:18073016:G:A	3.75218e-05	-1.03987e-10	0.120746
18073877	chr4:18073877:G:A	1.03004e-05	-1.03987e-10	-1.17199
18074319	chr4:18074319:C:T	4.78209e-06	-1.48129	-0.458003
18074416	chr4:18074416:A:G	1.06856e-05	-1.03987e-10	-1.13528
18074876	chr4:18074876:C:A	1.30241e-05	-1.03987e-10	-0.937376
18075004	chr4:18075004:G:C	3.56821e-06	-1.09403	-1.13809
18075585	chr4:18075585:G:A	2.97339e-06	-1.21982	-1.19465
18075916	chr4:18075916:A:G	1.17059e-05	-1.03987e-10	-1.04408
18076117	chr4:18076117:A:G	1.5003e-05	-1.03987e-10	-0.795927
18076510	chr4:18076510:C:T	7.09013e-06	-1.50684	-0.0386282
18077069	chr4:18077069:C:T	7.61038e-06	-1.50021	0.0255479
18077439	chr4:18077439:A:G	3.58846e-06	-1.46989	-0.756565
18077515	chr4:18077515:C:T	1.0021e-05	-1.03987e-10	-1.19949
18077894	chr4:18077894:G:A	6.57965e-06	-1.16965	-0.450548
18078087	chr4:18078087:T:G	9.98734e-06	-1.03987e-10	-1.20286
18078114	chr4:18078114:C:G	1.45196e-05	-1.03987e-10	-0.828674
18078131	chr4:18078131:A:G	1.45045e-05	-1.03987e-10	-0.82972
18078140	chr4:18078140:G:A	1.50026e-05	-1.03987e-10	-0.79595
18078315	chr4:18078315:C:A	9.84015e-06	-1.03987e-10	-1.21771
18078718	chr4:18078718:C:T	9.87849e-06	-1.03987e-10	-1.21382
18079796	chr4:18079796:T:C	1.43042e-05	-1.03987e-10	-0.843626
18080134	chr4:18080134:G:A	6.34996e-06	-1.20489	-0.450838
18080685	chr4:18080685:C:G	1.28976e-05	-1.03987e-10	-0.947139
18080991	chr4:18080991:T:C	2.13398e-05	-1.03987e-10	-0.443602
18081111	chr4:18081111:C:T	2.04177e-05	-1.03987e-10	-0.487772
18081113	chr4:18081113:G:A	1.20097e-05	-1.03987e-10	-1.01846
18081452	chr4:18081452:G:A	3.5491e-05	-1.03987e-10	0.0651032
18081459	chr4:18081459:A:G	3.35025e-06	-1.11251	-1.18263
18081585	chr4:18081585:C:T	9.87712e-06	-1.03987e-10	-1.21396
18081990	chr4:18081990:A:G	9.87429e-06	-1.03987e-10	-1.21424
18082008	chr4:18082008:C:T	1.70555e-05	-1.03987e-10	-0.667705
18082115	chr4:18082115:C:T	1.00577e-05	-1.03987e-10	-1.19583
18082374	chr4:18082374:G:A	1.40813e-05	-1.03987e-10	-0.859332
18082664	chr4:18082664:A:AG	6.45325e-06	-0.584211	-1.05538
18082752	chr4:18082752:TA:T	2.71596e-06	-1.28908	-1.21595
18082812	chr4:18082812:T:C	1.60055e-05	-1.03987e-10	-0.731242
18083307	chr4:18083307:G:C	3.58833e-06	-1.17581	-1.05068
18083311	chr4:18083311:G:T	3.58833e-06	-1.17184	-1.05465
18083335	chr4:18083335:C:T	1.09481e-05	-1.03987e-10	-1.11101
18083420	chr4:18083420:G:A	3.74004e-06	-1.16569	-1.01939
18083732	chr4:18083732:T:C	1.02673e-05	-1.03987e-10	-1.17522
18084071	chr4:18084071:C:T	4.36242e-06	-0.898163	-1.13299
18084072	chr4:18084072:G:A	2.24503e-06	-1.5177	-1.17776
18084278	chr4:18084278:T:C	7.40184e-06	-1.50245	-2.61746e-10
18084310	chr4:18084310:T:C	1.18973e-05	-1.03987e-10	-1.02787
18084505	chr4:18084505:TC:T	1.32347e-05	-1.03987e-10	-0.921335
18084581	chr4:18084581:A:G	3.91946e-06	-1.12656	-1.01166
18084695	chr4:18084695:T:A	2.2722e-06	-1.48262	-1.2008
18084759	chr4:18084759:C:T	2.7398e-06	-1.47067	-1.02562
18084769	chr4:18084769:G:A	1.06966e-05	-1.03987e-10	-1.13425
18085177	chr4:18085177:G:A	2.49544e-05	-1.03987e-10	-0.287125
18085286	chr4:18085286:A:G	9.95354e-06	-1.03987e-10	-1.20625
18085421	chr4:18085421:A:G	3.05648e-05	-0.0843264	-2.61746e-10
18085909	chr4:18085909:A:T	1.31328e-05	-1.03987e-10	-0.929065
18086192	chr4:18086192:T:C	2.52285e-06	-1.53454	-1.04425
18086226	chr4:18086226:C:T	1.53043e-05	-1.03987e-10	-0.776045
18086511	chr4:18086511:A:G	7.37381e-06	-1.50624	-2.61746e-10
18086672	chr4:18086672:C:T	2.20892e-05	-1.03987e-10	-0.409089
18086778	chr4:18086778:A:G	3.27679e-06	-1.46772	-0.849597
18086865	chr4:18086865:G:A	2.1657e-05	-1.03987e-10	-0.428847
18086879	chr4:18086879:T:A	1.00353e-05	-1.03987e-10	-1.19807
18086934	chr4:18086934:A:G	1.0451e-05	-1.03987e-10	-1.15748
18086951	chr4:18086951:A:G	1.52417e-05	-1.03987e-10	-0.78014
18086966	chr4:18086966:T:C	4.45536e-05	0.292515	-2.61746e-10
18086987	chr4:18086987:C:T	1.03186e-05	-1.03987e-10	-1.17023
18087302	chr4:18087302:A:G	9.86412e-06	-1.03987e-10	-1.21527
18087394	chr4:18087394:T:C	6.85056e-05	-1.03987e-10	0.722739
18088157	chr4:18088157:C:T	1.67162e-05	-1.03987e-10	-0.687796
18088880	chr4:18088880:G:A	1.16144e-05	-1.03987e-10	-1.05193
18089375	chr4:18089375:G:T	1.341e-05	-1.03987e-10	-0.908172
18090021	chr4:18090021:G:A	1.03249e-05	-1.03987e-10	-1.16962
18090183	chr4:18090183:C:T	1.35719e-05	-0.896173	-2.61746e-10
18090417	chr4:18090417:C:T	2.55297e-06	-1.51644	-1.05047
18090481	chr4:18090481:C:T	2.01429e-05	-1.03987e-10	-0.501324
18090729	chr4:18090729:A:G	2.56293e-06	-1.51754	-1.04549
18090796	chr4:18090796:G:A	1.31137e-05	-1.03987e-10	-0.930521
18090980	chr4:18090980:A:G	2.52813e-06	-1.51978	-1.05692
18091034	chr4:18091034:G:A	1.31944e-05	-1.03987e-10	-0.924387
18091142	chr4:18091142:A:T	1.91902e-05	-1.03987e-10	-0.549776
18091192	chr4:18091192:G:A	4.61905e-06	-0.985446	-0.988542
18091278	chr4:18091278:G:A	1.14018e-05	-1.07041	-2.61746e-10
18091289	chr4:18091289:G:C	1.30796e-05	-1.03987e-10	-0.933121
18091741	chr4:18091741:G:C	1.3035e-05	-1.03987e-10	-0.936536
18091871	chr4:18091871:C:T	2.10878e-05	-1.03987e-10	-0.45548
18091874	chr4:18091874:C:A	1.33763e-05	-0.910692	-2.61746e-10
18092417	chr4:18092417:G:A	1.03128e-05	-1.03987e-10	-1.17079
18092596	chr4:18092596:A:G	3.45101e-06	-1.202	-1.06351
18092928	chr4:18092928:C:G	1.38571e-05	-1.03987e-10	-0.875379
18092931	chr4:18092931:T:C	2.87488e-06	-1.23184	-1.21633
18093019	chr4:18093019:T:A	1.31463e-05	-1.03987e-10	-0.92804
18093110	chr4:18093110:T:C	2.67006e-06	-1.52206	-1.00002
18093141	chr4:18093141:A:G	3.14006e-05	-0.0573499	-2.61746e-10
18093204	chr4:18093204:A:G	2.69966e-06	-1.51397	-0.99708
18093222	chr4:18093222:T:G	9.12643e-06	-1.293	-2.61746e-10
18093230	chr4:18093230:C:T	2.28809e-06	-1.49892	-1.17754
18093265	chr4:18093265:C:A	2.66792e-06	-1.51512	-1.00776
18093267	chr4:18093267:A:G	1.31348e-05	-1.03987e-10	-0.928908
18093289	chr4:18093289:C:T	1.06129e-05	-1.03987e-10	-1.14211
18093370	chr4:18093370:G:T	2.59552e-06	-1.51777	-1.03262
18093676	chr4:18093676:G:C	9.8791e-06	-1.03987e-10	-1.21376
18093718	chr4:18093718:T:G	9.86147e-06	-1.03987e-10	-1.21554
18094452	chr4:18094452:T:C	9.85405e-06	-1.03987e-10	-1.21629
18094939	chr4:18094939:T:C	1.37501e-05	-1.03987e-10	-0.883129
18095325	chr4:18095325:A:G	2.52354e-06	-1.42829	-1.15022
18095459	chr4:18095459:A:G	7.20991e-06	-1.52872	-2.61746e-10
18095504	chr4:18095504:C:A	3.80213e-05	0.133971	-2.61746e-10
18095541	chr4:18095541:A:G	2.74823e-06	-1.51582	-0.977399
18095601	chr4:18095601:T:C	7.38957e-06	-1.50411	-2.61746e-10
18095766	chr4:18095766:ACAAAAGC:A	1.00417e-05	-1.03987e-10	-1.19743
18095834	chr4:18095834:C:A	1.32791e-05	-1.03987e-10	-0.917987
18095904	chr4:18095904:T:A	2.76721e-06	-1.512	-0.974341
18096314	chr4:18096314:T:C	1.05385e-05	-1.03987e-10	-1.14914
18096635	chr4:18096635:G:T	7.40009e-06	-1.50268	-2.61746e-10
18096663	chr4:18096663:C:A	1.01098e-05	-1.03987e-10	-1.19067
18096707	chr4:18096707:G:A	2.02474e-05	-1.03987e-10	-0.496152
18096775	chr4:18096775:T:TA	3.21288e-05	-1.03987e-10	-0.0344231
18096962	chr4:18096962:A:G	2.41406e-06	-1.40754	-1.21533
18097248	chr4:18097248:A:C	2.02213e-05	-1.03987e-10	-0.497439
18097343	chr4:18097343:A:G	1.97712e-05	-1.03987e-10	-0.519949
18097347	chr4:18097347:T:A	2.60004e-06	-1.53299	-1.01566
18097890	chr4:18097890:G:A	1.03257e-05	-1.03987e-10	-1.16954
18098250	chr4:18098250:G:A	1.37792e-05	-1.03987e-10	-0.881018
18098278	chr4:18098278:G:A	2.56263e-06	-1.5039	-1.05924
18098570	chr4:18098570:G:A	1.76792e-05	-0.631786	-2.61746e-10
18098870	chr4:18098870:T:A	1.9174e-05	-1.03987e-10	-0.550621
18099208	chr4:18099208:A:G	2.81656e-06	-1.25526	-1.2134
18099250	chr4:18099250:C:T	4.16977e-06	-0.858229	-1.21809
18099653	chr4:18099653:A:G	2.79631e-06	-1.26145	-1.21443
18099969	chr4:18099969:A:ATAATTT	1.30178e-05	-1.03987e-10	-0.937858
18099989	chr4:18099989:C:T	1.32168e-05	-1.03987e-10	-0.922684
18100469	chr4:18100469:T:C	1.29577e-05	-1.03987e-10	-0.942484
18100549	chr4:18100549:A:G	7.94872e-06	-1.43117	-2.61746e-10
18100593	chr4:18100593:C:T	2.83262e-06	-1.25215	-1.21082
18101307	chr4:18101307:C:A	2.28703e-05	-1.03987e-10	-0.374335
18101495	chr4:18101495:T:G	1.48052e-05	-1.03987e-10	-0.809195
18102015	chr4:18102015:C:T	1.14024e-05	-1.03987e-10	-1.07035
18102016	chr4:18102016:G:A	4.90874e-05	-1.03987e-10	0.389425
18102222	chr4:18102222:G:A	2.82881e-06	-1.24966	-1.21466
18102261	chr4:18102261:G:A	1.53352e-05	-1.03987e-10	-0.774023
18102496	chr4:18102496:G:A	9.87614e-06	-1.03987e-10	-1.21405
18102500	chr4:18102500:T:C	1.58072e-05	-1.03987e-10	-0.74371
18102668	chr4:18102668:C:T	2.58818e-05	-1.03987e-10	-0.250638
18102842	chr4:18102842:C:T	1.03074e-05	-1.03987e-10	-1.17132
18103122	chr4:18103122:G:A	3.99073e-05	0.182383	-2.61746e-10
18103221	chr4:18103221:A:G	8.04567e-06	-1.41904	-2.61746e-10
18103295	chr4:18103295:T:G	1.02312e-05	-1.03987e-10	-1.17873
18103551	chr4:18103551:T:C	1.29577e-05	-1.03987e-10	-0.942484
18103689	chr4:18103689:A:C	1.02106e-05	-1.03987e-10	-1.18075
18103845	chr4:18103845:A:G	1.02503e-05	-1.03987e-10	-1.17687
18103921	chr4:18103921:C:G	1.04029e-05	-1.03987e-10	-1.1621
18104018	chr4:18104018:T:C	9.87455e-06	-1.03987e-10	-1.21422
18104281	chr4:18104281:G:T	1.03055e-05	-1.03987e-10	-1.1715
18104376	chr4:18104376:C:T	1.02162e-05	-1.03987e-10	-1.1802
18104411	chr4:18104411:T:G	1.3116e-05	-1.03987e-10	-0.930342
18104504	chr4:18104504:G:A	9.84383e-06	-1.03987e-10	-1.21733
18104904	chr4:18104904:AATTT:A	1.31475e-05	-1.03987e-10	-0.927942
18105043	chr4:18105043:G:A	3.10351e-06	-1.15938	-1.21226
18105101	chr4:18105101:A:G	1.1441e-05	-1.03987e-10	-1.06697
18105445	chr4:18105445:G:A	1.14022e-05	-1.03987e-10	-1.07037
18105933	chr4:18105933:C:T	1.26726e-05	-1.03987e-10	-0.964734
18106005	chr4:18106005:C:T	1.21395e-05	-1.03987e-10	-1.00771
18106316	chr4:18106316:T:A	2.70091e-06	-1.29171	-1.21888
18106774	chr4:18106774:C:T	1.01304e-05	-1.03987e-10	-1.18863
18107001	chr4:18107001:A:G	1.30194e-05	-1.03987e-10	-0.937736
18107154	chr4:18107154:T:C	1.35233e-05	-1.03987e-10	-0.89976
18107488	chr4:18107488:A:G	1.30202e-05	-1.03987e-10	-0.937678
18107660	chr4:18107660:C:T	1.15163e-05	-1.03987e-10	-1.06041
18108145	chr4:18108145:G:A	1.13818e-05	-1.03987e-10	-1.07216
18108245	chr4:18108245:T:G	1.14769e-05	-1.03987e-10	-1.06384
18108594	chr4:18108594:T:C	1.29549e-05	-1.03987e-10	-0.942699
18108695	chr4:18108695:A:G	1.10095e-05	-1.03987e-10	-1.10542
18108827	chr4:18108827:C:T	2.86836e-06	-1.23512	-1.21531
18109143	chr4:18109143:T:C	1.33869e-05	-1.03987e-10	-0.909898
18109179	chr4:18109179:A:G	1.29577e-05	-1.03987e-10	-0.942484
18109436	chr4:18109436:A:G	4.84277e-06	-1.22255	-0.704142
18109506	chr4:18109506:A:G	2.77673e-06	-1.26419	-1.21871
18109524	chr4:18109524:C:T	1.77838e-05	-1.03987e-10	-0.625886
18109710	chr4:18109710:T:C	2.77874e-06	-1.26331	-1.21887
18109833	chr4:18109833:C:T	1.31786e-05	-1.03987e-10	-0.925585
18109914	chr4:18109914:A:T	2.75049e-06	-1.44404	-1.04835
18110013	chr4:18110013:A:G	0.0001051	1.15074	-2.61746e-10
18110200	chr4:18110200:C:T	4.73823e-06	-1.22839	-0.720124
18110327	chr4:18110327:G:A	2.81649e-06	-1.25115	-1.21753
18110710	chr4:18110710:G:T	1.16098e-05	-1.03987e-10	-1.05233
18110874	chr4:18110874:C:T	1.38445e-05	-1.03987e-10	-0.876288
18110962	chr4:18110962:G:A	2.96852e-06	-1.19835	-1.21776
18111301	chr4:18111301:T:C	1.29405e-05	-1.03987e-10	-0.943818
18112169	chr4:18112169:A:G	1.41172e-05	-1.03987e-10	-0.856783
18113227	chr4:18113227:C:T	1.39898e-05	-1.03987e-10	-0.865847
18113822	chr4:18113822:G:C	1.10341e-05	-1.03987e-10	-1.10319
18114028	chr4:18114028:C:T	1.43813e-05	-1.03987e-10	-0.83825
18114121	chr4:18114121:A:G	9.84404e-06	-1.03987e-10	-1.21731
18114133	chr4:18114133:C:A	1.43549e-05	-1.03987e-10	-0.840085
18114285	chr4:18114285:G:A	9.82925e-06	-1.03987e-10	-1.21881
18114293	chr4:18114293:C:T	9.99076e-06	-1.03987e-10	-1.20252
18114454	chr4:18114454:T:C	1.44699e-05	-1.03987e-10	-0.832106
18114841	chr4:18114841:A:C	2.63087e-06	-1.33506	-1.20181
18114849	chr4:18114849:C:A	2.80661e-06	-1.25372	-1.21848
18114901	chr4:18114901:C:T	1.43645e-05	-1.03987e-10	-0.839418
18114908	chr4:18114908:C:T	3.18995e-06	-1.1262	-1.21797
18114964	chr4:18114964:G:T	2.81303e-06	-1.25185	-1.21807
18115164	chr4:18115164:T:C	2.36382e-05	-1.03987e-10	-0.341312
18115585	chr4:18115585:G:A	1.26485e-05	-1.03987e-10	-0.96664
18115608	chr4:18115608:C:T	5.91892e-05	-1.03987e-10	0.576562
18115651	chr4:18115651:G:C	1.10329e-05	-1.03987e-10	-1.1033
18115753	chr4:18115753:G:A	3.08925e-05	-0.0736627	-2.61746e-10
18116146	chr4:18116146:C:T	9.87443e-06	-1.03987e-10	-1.21423
18117138	chr4:18117138:A:G	1.74388e-05	-1.03987e-10	-0.645476
18117261	chr4:18117261:A:T	2.43794e-06	-1.39429	-1.21874
18117460	chr4:18117460:A:G	2.42876e-06	-1.39801	-1.21879
18117496	chr4:18117496:G:A	1.42469e-05	-1.03987e-10	-0.847637
18117551	chr4:18117551:T:G	1.43429e-05	-1.03987e-10	-0.84092
18117555	chr4:18117555:T:C	1.14179e-05	-1.03987e-10	-1.06899
18117659	chr4:18117659:G:A	2.35922e-05	-1.03987e-10	-0.343262
18117796	chr4:18117796:G:A	2.27647e-05	-1.03987e-10	-0.378966
18118006	chr4:18118006:G:A	2.75009e-06	-1.27372	-1.21883
18118447	chr4:18118447:G:A	1.41558e-05	-1.03987e-10	-0.854055
18118492	chr4:18118492:G:A	1.23854e-05	-1.03987e-10	-0.987658
18118825	chr4:18118825:G:T	1.1551e-05	-1.03987e-10	-1.05741
18118966	chr4:18118966:G:A	1.08427e-05	-1.03987e-10	-1.12068
18119045	chr4:18119045:C:T	1.40246e-05	-1.03987e-10	-0.863364
18119347	chr4:18119347:T:A	1.77556e-05	-1.03987e-10	-0.627477
18119402	chr4:18119402:T:C	1.25652e-05	-1.03987e-10	-0.973246
18119700	chr4:18119700:T:C	1.62041e-05	-1.03987e-10	-0.718911
18119787	chr4:18119787:C:T	2.29723e-06	-1.45356	-1.21891
18119793	chr4:18119793:A:G	2.41264e-06	-1.40456	-1.2189
18119986	chr4:18119986:A:G	9.45983e-06	-1.25712	-2.61746e-10
18120552	chr4:18120552:G:A	1.2489e-05	-1.03987e-10	-0.979326
18120769	chr4:18120769:T:G	1.18094e-05	-1.03987e-10	-1.03528
18120899	chr4:18120899:G:A	3.66653e-06	-1.16235	-1.04258
18120919	chr4:18120919:G:A	1.25522e-05	-1.03987e-10	-0.974281
18120989	chr4:18120989:C:T	1.36774e-05	-1.03987e-10	-0.888432
18121140	chr4:18121140:G:T	1.45815e-05	-0.824423	-2.61746e-10
18121196	chr4:18121196:A:G	1.30683e-05	-1.03987e-10	-0.93399
18121571	chr4:18121571:G:A	1.15795e-05	-1.03987e-10	-1.05494
18121733	chr4:18121733:G:A	2.23529e-06	-1.50059	-1.19922
18121780	chr4:18121780:C:G	3.10382e-06	-1.16933	-1.20222
18121803	chr4:18121803:T:TGGAAA	1.1972e-05	-1.03987e-10	-1.02161
18122023	chr4:18122023:GGTGGGAGATA:G	1.06516e-05	-1.03987e-10	-1.13846
18122095	chr4:18122095:C:T	1.09753e-05	-1.03987e-10	-1.10853
18122366	chr4:18122366:AATTT:A	1.2282e-05	-1.03987e-10	-0.996043
18122639	chr4:18122639:G:A	1.2566e-05	-1.03987e-10	-0.973185
18122767	chr4:18122767:G:A	9.84285e-06	-1.03987e-10	-1.21743
18123063	chr4:18123063:G:A	3.54011e-06	-1.23373	-1.00629
18123104	chr4:18123104:T:C	2.37769e-06	-1.41913	-1.21892
18123168	chr4:18123168:T:C	2.50832e-06	-1.4316	-1.15297
18123193	chr4:18123193:T:A	1.96751e-05	-1.03987e-10	-0.524823
18123286	chr4:18123286:T:G	4.38435e-06	-1.38554	-0.64059
18123324	chr4:18123324:G:T	3.6859e-06	-0.984953	-1.21471
18123737	chr4:18123737:G:A	1.0899e-05	-1.03987e-10	-1.1155
18123773	chr4:18123773:T:C	1.63563e-05	-1.03987e-10	-0.709566
18124035	chr4:18124035:C:T	2.41245e-05	-0.577382	0.256435
18124174	chr4:18124174:C:A	7.01298e-05	-1.03987e-10	0.746171
18124261	chr4:18124261:C:G	3.30871e-05	-0.607154	0.602122
18124364	chr4:18124364:C:G	7.33603e-06	-1.51138	-2.61746e-10
18124529	chr4:18124529:T:A	2.70342e-05	-1.03987e-10	-0.207074
18124571	chr4:18124571:A:T	2.02967e-05	-0.658585	0.164867
18124579	chr4:18124579:C:T	2.17305e-05	-0.681154	0.255694
18124700	chr4:18124700:G:A	2.38456e-05	-0.551391	0.218816
18124963	chr4:18124963:A:G	2.00158e-05	-0.642986	0.135334
18124972	chr4:18124972:A:C	6.1753e-05	-1.03987e-10	0.618966
18125212	chr4:18125212:C:A	2.39837e-05	-0.5924	0.265598
18125246	chr4:18125246:T:G	6.92698e-06	-1.28555	-0.283205
18125391	chr4:18125391:T:C	2.3812e-05	-0.604495	0.27051
18126352	chr4:18126352:G:A	1.29685e-05	-0.570057	-0.371596
18126625	chr4:18126625:T:C	1.16824e-05	-0.60799	-0.438104
18126626	chr4:18126626:A:G	2.19307e-05	-0.704682	0.28839
18126657	chr4:18126657:A:G	1.02815e-05	0.0236751	-1.1975
18126745	chr4:18126745:G:A	1.77943e-05	-1.03987e-10	-0.6253
18126935	chr4:18126935:T:C	3.6404e-05	-1.03987e-10	0.0905009
18127018	chr4:18127018:G:A	1.09825e-05	-0.720302	-0.387568
18127478	chr4:18127478:A:G	1.71386e-05	-1.03987e-10	-0.662844
18127744	chr4:18127744:C:T	1.76515e-05	-1.03987e-10	-0.633353
18128047	chr4:18128047:AT:A	1.42936e-05	-1.03987e-10	-0.844366
18128100	chr4:18128100:C:T	8.84805e-06	-1.26307	-0.0609114
18128731	chr4:18128731:C:T	9.84023e-06	-1.03987e-10	-1.2177
18128949	chr4:18128949:T:G	1.33825e-05	-1.03987e-10	-0.910228
18129411	chr4:18129411:CA:C	6.97546e-05	-1.03987e-10	0.740807
18130310	chr4:18130310:A:G	2.14817e-06	-1.52913	-1.21043
18130638	chr4:18130638:C:T	1.55021e-05	-1.03987e-10	-0.763199
18130920	chr4:18130920:A:T	1.66818e-05	-1.03987e-10	-0.689861
18131009	chr4:18131009:C:T	7.66971e-06	-1.19735	-0.269543
18131639	chr4:18131639:T:C	2.93266e-06	-1.31835	-1.10992
18131650	chr4:18131650:G:A	1.76379e-05	-1.03987e-10	-0.634124
18132577	chr4:18132577:C:T	1.47451e-05	-1.03987e-10	-0.813268
18132965	chr4:18132965:A:C	4.3533e-05	-1.03987e-10	0.269343
18133089	chr4:18133089:AAGCTGT:A	9.94782e-06	-1.03987e-10	-1.20682
18134149	chr4:18134149:C:A	4.41011e-05	-1.03987e-10	0.282308
18134162	chr4:18134162:C:T	7.64692e-06	-1.1622	-0.307678
18135049	chr4:18135049:G:A	1.52479e-05	-1.03987e-10	-0.779738
18135826	chr4:18135826:G:C	1.09901e-05	-1.03987e-10	-1.10718
18135874	chr4:18135874:G:A	1.78327e-05	-1.03987e-10	-0.623141
18135939	chr4:18135939:A:C	1.49228e-05	-0.801287	-2.61746e-10
18136121	chr4:18136121:T:C	3.29731e-05	1.21041	-1.21889
18136194	chr4:18136194:T:C	3.98025e-05	1.39553	-1.21578
18137768	chr4:18137768:A:G	1.30095e-05	-1.03987e-10	-0.938494
18138114	chr4:18138114:C:G	1.47641e-05	-1.03987e-10	-0.811976
18138558	chr4:18138558:G:A	5.45806e-05	1.35067	-0.855171
18139138	chr4:18139138:G:A	1.02424e-05	-1.03987e-10	-1.17764
18139147	chr4:18139147:C:T	2.35917e-05	0.197673	-0.540956
18139148	chr4:18139148:G:A	1.01178e-05	-1.03987e-10	-1.18988
18139175	chr4:18139175:T:C	1.19303e-05	-1.03987e-10	-1.02509
18139207	chr4:18139207:G:A	1.12268e-05	-1.03987e-10	-1.08587
18139943	chr4:18139943:T:C	1.59539e-05	-1.03987e-10	-0.734472
18139996	chr4:18139996:A:G	1.38121e-05	-0.878632	-2.61746e-10
18140134	chr4:18140134:T:G	3.90374e-06	-1.03421	-1.10803
18140257	chr4:18140257:C:T	7.28664e-06	-1.51813	-2.61746e-10
18140585	chr4:18140585:TGAA:T	3.06461e-06	-1.18947	-1.19478
18140882	chr4:18140882:T:C	1.03837e-05	-1.03987e-10	-1.16394
18141286	chr4:18141286:G:T	1.07567e-05	-1.03987e-10	-1.12865
18141521	chr4:18141521:AAAAAG:A	1.60974e-05	-1.03987e-10	-0.725517
18141557	chr4:18141557:T:C	2.18122e-05	-1.03987e-10	-0.421707
18141757	chr4:18141757:G:A	2.26147e-06	-1.46924	-1.21892
18142365	chr4:18142365:C:G	2.0697e-05	-1.03987e-10	-0.474186
18142645	chr4:18142645:T:C	9.83484e-06	-1.03987e-10	-1.21825
18143208	chr4:18143208:A:T	1.01862e-05	-1.03987e-10	-1.18314
18144417	chr4:18144417:TA:T	4.0471e-06	-1.43137	-0.674802
18144517	chr4:18144517:T:C	2.32276e-05	-1.03987e-10	-0.358833
18144537	chr4:18144537:A:G	1.18919e-05	-1.03987e-10	-1.02832
18144603	chr4:18144603:A:G	1.1066e-05	-1.03987e-10	-1.1003
18144762	chr4:18144762:G:A	1.89144e-05	-1.03987e-10	-0.564255
18145245	chr4:18145245:G:C	7.5077e-06	-1.48825	-2.61746e-10
18145389	chr4:18145389:TC:T	3.43476e-06	-1.4791	-0.791128
18145528	chr4:18145528:T:C	2.67691e-06	-1.30364	-1.21587
18146274	chr4:18146274:G:T	2.72567e-06	-1.28762	-1.21384
18146447	chr4:18146447:C:T	1.93357e-05	-1.03987e-10	-0.542225
18146448	chr4:18146448:G:A	9.88015e-06	-1.03987e-10	-1.21365
18146600	chr4:18146600:T:A	2.07994e-05	-1.03987e-10	-0.469253
18146659	chr4:18146659:C:T	3.20512e-06	-1.19758	-1.14184
18146784	chr4:18146784:G:A	6.59024e-05	-1.03987e-10	0.683998
18146820	chr4:18146820:A:C	9.83019e-06	-1.03987e-10	-1.21872
18146841	chr4:18146841:A:G	3.19394e-06	-1.16542	-1.1775
18147001	chr4:18147001:G:A	2.87005e-06	-1.27658	-1.17327
18147209	chr4:18147209:A:G	2.20745e-06	-1.49344	-1.2189
18147371	chr4:18147371:T:C	2.72556e-06	-1.32793	-1.17357
18147471	chr4:18147471:A:T	9.64332e-06	-1.23791	-2.61746e-10
18147708	chr4:18147708:A:T	2.83881e-06	-1.28086	-1.17993
18148030	chr4:18148030:C:T	5.66429e-05	0.53259	-2.61746e-10
18148102	chr4:18148102:G:A	6.57584e-05	-1.03987e-10	0.681812
18148947	chr4:18148947:G:A	2.12559e-06	-1.53219	-1.21793
18149037	chr4:18149037:T:C	1.30665e-05	-1.03987e-10	-0.934124
18149229	chr4:18149229:C:T	6.57584e-05	-1.03987e-10	0.681812
18149418	chr4:18149418:G:C	3.18631e-06	-1.16759	-1.17772
18149513	chr4:18149513:C:T	1.00359e-05	-1.19801	-2.61746e-10
18149608	chr4:18149608:G:A	1.32218e-05	-1.03987e-10	-0.922311
18150276	chr4:18150276:C:T	1.04675e-05	-1.03987e-10	-1.1559
18150383	chr4:18150383:C:A	1.00517e-05	-1.19643	-2.61746e-10
18150500	chr4:18150500:TC:T	1.31817e-05	-1.03987e-10	-0.925343
18150624	chr4:18150624:G:A	2.21259e-06	-1.51339	-1.19663
18150898	chr4:18150898:C:T	1.03389e-05	-1.16826	-2.61746e-10
18150950	chr4:18150950:T:G	1.11051e-05	-1.03987e-10	-1.09677
18151090	chr4:18151090:A:AC	9.8596e-06	-1.03987e-10	-1.21573
18151113	chr4:18151113:C:T	1.03232e-05	-1.1477	-0.0220813
18151436	chr4:18151436:G:A	3.26572e-06	-1.22123	-1.09946
18151480	chr4:18151480:A:G	1.14373e-05	-1.0673	-2.61746e-10
18151789	chr4:18151789:C:G	1.44531e-05	-1.03987e-10	-0.833264
18152021	chr4:18152021:A:G	3.21694e-06	-1.16908	-1.16666
18152669	chr4:18152669:T:C	2.90203e-06	-1.26034	-1.17843
18152795	chr4:18152795:A:C	2.98279e-06	-1.26508	-1.14623
18152973	chr4:18152973:T:A	2.15825e-06	-1.51691	-1.21796
18153232	chr4:18153232:T:C	1.12567e-05	-1.03987e-10	-1.08321
18153291	chr4:18153291:T:C	1.07095e-05	-1.03987e-10	-1.13305
18153363	chr4:18153363:A:G	1.99975e-05	-0.552899	0.0443299
18153382	chr4:18153382:G:T	1.28799e-05	-1.03987e-10	-0.948512
18153492	chr4:18153492:G:T	9.82811e-06	-1.03987e-10	-1.21893
18153509	chr4:18153509:C:T	1.75871e-05	-1.03987e-10	-0.637009
18153672	chr4:18153672:G:C	1.42339e-05	-1.03987e-10	-0.84855
18153759	chr4:18153759:A:T	3.81974e-05	-1.03987e-10	0.138591
18153811	chr4:18153811:C:T	3.32078e-06	-1.12884	-1.17513
18154033	chr4:18154033:AT:A	2.93761e-06	-1.24042	-1.18617
18154231	chr4:18154231:G:A	1.02835e-05	-1.13537	-0.0382638
18154550	chr4:18154550:G:T	2.36748e-05	-1.03987e-10	-0.339764
18154629	chr4:18154629:A:G	2.87521e-06	-1.27515	-1.1729
18155022	chr4:18155022:C:T	7.59656e-06	-1.47648	-2.61746e-10
18155143	chr4:18155143:C:A	1.10267e-05	-1.03987e-10	-1.10386
18155281	chr4:18155281:C:A	1.95402e-05	-1.03987e-10	-0.531701
18155661	chr4:18155661:C:A	9.40908e-06	-1.0926	-0.169904
18155849	chr4:18155849:C:T	1.1542e-05	-1.03987e-10	-1.05818
18156151	chr4:18156151:A:T	3.14309e-06	-1.19005	-1.16892
18156186	chr4:18156186:C:T	2.78797e-06	-1.29681	-1.18205
18156752	chr4:18156752:T:C	1.10876e-05	-1.03987e-10	-1.09835
18157414	chr4:18157414:C:G	4.72399e-06	-1.19794	-0.753586
18157555	chr4:18157555:C:G	2.86071e-06	-1.4805	-0.972604
18158275	chr4:18158275:C:G	9.59103e-06	-0.101122	-1.14223
18158287	chr4:18158287:G:C	9.18479e-06	-1.35149	0.0648652
18158485	chr4:18158485:A:G	7.25819e-05	0.563688	0.216851
18158770	chr4:18158770:A:G	1.37196e-05	-1.03987e-10	-0.885349
18158819	chr4:18158819:G:T	7.55787e-06	-0.872734	-0.608853
18158963	chr4:18158963:C:A	2.22275e-05	-1.3301	0.927252
18159241	chr4:18159241:C:T	2.78603e-05	-1.03987e-10	-0.176975
18159249	chr4:18159249:C:T	3.00401e-05	-1.03987e-10	-0.101644
18159811	chr4:18159811:T:A	5.86833e-05	-1.03987e-10	0.567979
18159956	chr4:18159956:A:T	2.41797e-05	0.675295	-0.993956
18160323	chr4:18160323:TTAACTGACTC:T	8.45027e-06	-1.36998	-2.61746e-10
18160359	chr4:18160359:T:C	1.03924e-05	-1.03987e-10	-1.16311
18160481	chr4:18160481:A:C	2.36818e-05	-1.40495	1.06548
18160482	chr4:18160482:C:G	2.24121e-05	-1.03987e-10	-0.394577
18160933	chr4:18160933:G:A	5.72249e-06	-0.732713	-1.02706
18161124	chr4:18161124:T:G	9.85066e-06	-1.03987e-10	-1.21664
18161366	chr4:18161366:G:T	6.71605e-05	0.289632	0.413276
18161419	chr4:18161419:C:A	1.46095e-05	-1.03987e-10	-0.822506
18161635	chr4:18161635:A:C	1.0732e-05	-1.03987e-10	-1.13094
18161758	chr4:18161758:G:A	6.80427e-06	-0.458678	-1.12795
18161966	chr4:18161966:A:G	1.58154e-05	-1.03987e-10	-0.743189
18162078	chr4:18162078:G:A	8.01786e-06	-1.4225	-2.61746e-10
18162154	chr4:18162154:C:G	1.05109e-05	-1.3955	0.24373
18162176	chr4:18162176:T:A	1.12206e-05	0.110413	-1.19684
18162623	chr4:18162623:A:G	9.8931e-06	-1.03987e-10	-1.21234
18162939	chr4:18162939:A:C	9.91824e-06	-1.03987e-10	-1.2098
18163001	chr4:18163001:G:A	1.58006e-05	-1.03987e-10	-0.74413
18163446	chr4:18163446:G:A	1.75703e-05	-1.03987e-10	-0.637964
18163703	chr4:18163703:T:C	1.20412e-05	0.126636	-1.14247
18164176	chr4:18164176:T:C	1.9105e-05	-0.211555	-0.342668
18164286	chr4:18164286:G:T	1.12194e-05	-1.03987e-10	-1.08653
18164477	chr4:18164477:T:C	5.40245e-05	1.70418	-1.21891
18164606	chr4:18164606:AT:A	1.54297e-05	0.347236	-1.11512
18164675	chr4:18164675:G:A	7.32693e-05	-0.91908	1.70904
18164882	chr4:18164882:T:C	1.68627e-05	0.423221	-1.10229
18165103	chr4:18165103:A:G	1.09242e-05	-1.03987e-10	-1.11319
18165521	chr4:18165521:A:G	1.86351e-05	-1.03987e-10	-0.579128
18166526	chr4:18166526:A:G	2.12422e-05	-1.03987e-10	-0.448185
18166655	chr4:18166655:C:T	9.85452e-06	-1.03987e-10	-1.21625
18166800	chr4:18166800:CT:C	7.16813e-06	-1.53453	-2.61746e-10
18166874	chr4:18166874:CAA:C	1.59457e-05	0.378721	-1.11371
18167261	chr4:18167261:T:G	1.95823e-05	0.486584	-1.01613
18167275	chr4:18167275:G:C	5.63972e-06	-0.69387	-1.08047
18167278	chr4:18167278:T:A	1.59994e-05	0.393104	-1.12473
18167476	chr4:18167476:T:C	1.13698e-05	0.091564	-1.16478
18167576	chr4:18167576:G:T	1.03844e-05	-1.03987e-10	-1.16387
18168030	chr4:18168030:G:A	7.11953e-05	1.97726	-1.21601
18168194	chr4:18168194:T:C	1.91493e-05	0.56997	-1.12188
18168204	chr4:18168204:T:G	2.90648e-06	-1.22844	-1.2088
18168299	chr4:18168299:T:G	7.27034e-05	1.99847	-1.21626
18168596	chr4:18168596:G:A	9.84178e-06	-1.03987e-10	-1.21754
18168737	chr4:18168737:A:G	1.30128e-05	0.240928	-1.17917
18169071	chr4:18169071:T:C	3.37974e-05	-1.03987e-10	0.0162083
18169250	chr4:18169250:CT:C	5.38664e-06	-0.642789	-1.17747
18169577	chr4:18169577:T:A	1.42653e-05	-1.03987e-10	-0.846348
18169600	chr4:18169600:A:G	2.10565e-05	-1.03987e-10	-0.456968
18169959	chr4:18169959:C:T	5.50796e-06	-0.733678	-1.0643
18170155	chr4:18170155:C:T	9.99706e-06	-1.03987e-10	-1.20188
18170411	chr4:18170411:C:A	1.76209e-05	-1.03987e-10	-0.63509
18171148	chr4:18171148:A:G	4.29354e-06	-1.45795	-0.589113
18171306	chr4:18171306:A:G	5.63108e-05	-1.03987e-10	0.52671
18171403	chr4:18171403:C:T	1.36122e-05	0.27565	-1.16886
18171465	chr4:18171465:C:G	9.90347e-06	-1.03987e-10	-1.21129
18171491	chr4:18171491:G:A	2.16085e-05	-1.03987e-10	-0.431089
18171855	chr4:18171855:G:C	1.03433e-05	-1.03987e-10	-1.16784
18172270	chr4:18172270:T:C	1.39687e-05	-1.03987e-10	-0.867355
18172774	chr4:18172774:CACAGAAA:C	0.000131671	0.786766	0.589363
18172970	chr4:18172970:A:G	6.82932e-06	-1.21487	-0.368079
18173428	chr4:18173428:T:G	3.21927e-05	-1.03987e-10	-0.0324358
18173631	chr4:18173631:T:C	6.21317e-06	-1.24334	-0.434166
18174032	chr4:18174032:G:A	2.73114e-05	-1.03987e-10	-0.196873
18174146	chr4:18174146:A:G	3.53239e-05	-1.37513	1.43551
18174310	chr4:18174310:A:G	5.76694e-06	-0.680476	-1.07156
18174334	chr4:18174334:T:C	1.61202e-05	-1.03987e-10	-0.724104
18174355	chr4:18174355:G:A	2.4991e-06	-1.3866	-1.20164
18174528	chr4:18174528:G:A	1.30113e-05	0.215465	-1.15382
18174538	chr4:18174538:C:G	2.54997e-06	-1.37412	-1.19397
18174757	chr4:18174757:G:C	1.27741e-05	0.215568	-1.17232
18174800	chr4:18174800:C:T	7.22189e-06	-1.52706	-2.61746e-10
18174835	chr4:18174835:A:G	2.29635e-05	-1.03987e-10	-0.370269
18174982	chr4:18174982:A:G	1.26584e-05	0.205629	-1.17149
18176223	chr4:18176223:C:T	6.0275e-06	-0.67169	-1.03615
18177309	chr4:18177309:T:G	1.45526e-05	-1.03987e-10	-0.826406
18177878	chr4:18177878:A:C	8.4675e-06	-1.28477	-0.0831751
18178099	chr4:18178099:G:A	2.45754e-06	-1.38809	-1.21693
18178230	chr4:18178230:A:C	7.42233e-05	2.02126	-1.21835
18178457	chr4:18178457:G:A	6.69469e-06	-0.484816	-1.11805
18178639	chr4:18178639:T:C	5.82929e-06	-0.671007	-1.07027
18178688	chr4:18178688:G:A	1.23407e-05	0.196692	-1.18797
18178974	chr4:18178974:A:G	0.00012547	0.705051	0.622836
18179160	chr4:18179160:G:C	1.52691e-05	0.381991	-1.16033
18179185	chr4:18179185:T:C	0.000115846	0.700277	0.547811
18179275	chr4:18179275:A:G	1.75266e-05	-1.03987e-10	-0.640455
18179768	chr4:18179768:G:T	5.71892e-06	-0.697933	-1.06246
18179905	chr4:18179905:T:C	7.67724e-06	-0.347049	-1.11887
18179983	chr4:18179983:TA:T	1.05185e-05	-1.15104	-2.61746e-10
18180074	chr4:18180074:T:A	1.55369e-05	0.397238	-1.1582
18180437	chr4:18180437:C:T	1.25828e-05	-0.97185	-2.61746e-10
18181412	chr4:18181412:G:T	1.02757e-05	-1.03987e-10	-1.17439
18181861	chr4:18181861:A:G	9.93176e-06	-1.03987e-10	-1.20844
18182128	chr4:18182128:G:A	5.98326e-06	-0.634916	-1.08029
18182500	chr4:18182500:A:G	9.0452e-05	0.549988	0.450655
18182573	chr4:18182573:A:G	1.80537e-05	-1.03987e-10	-0.610827
18182796	chr4:18182796:A:G	1.04501e-05	-1.03987e-10	-1.15757
18183007	chr4:18183007:G:A	9.92708e-06	-1.03987e-10	-1.20891
18183278	chr4:18183278:A:T	2.63876e-05	-1.03987e-10	-0.231281
18183454	chr4:18183454:T:C	2.55311e-05	0.664061	-0.92834
18183644	chr4:18183644:T:C	1.19938e-05	0.198144	-1.21793
18183700	chr4:18183700:AG:A	6.68332e-05	1.91339	-1.21536
18184029	chr4:18184029:C:T	3.67335e-06	-1.12173	-1.08134
18184233	chr4:18184233:G:A	1.43995e-05	-0.650778	-0.186207
18184550	chr4:18184550:A:C	3.2209e-05	-1.03987e-10	-0.031932
18185858	chr4:18185858:G:A	2.81996e-05	-1.03987e-10	-0.16487
18186119	chr4:18186119:G:T	1.05984e-05	-0.0301092	-1.11336
18186222	chr4:18186222:AAATG:A	7.00254e-05	0.744682	-2.61746e-10
18186243	chr4:18186243:A:G	1.56305e-05	-1.03987e-10	-0.754951
18186724	chr4:18186724:T:A	1.3607e-05	-1.03987e-10	-0.893591
18187048	chr4:18187048:C:T	5.97813e-06	-0.823527	-0.892541
18187936	chr4:18187936:A:G	3.83567e-06	-0.9424	-1.21743
18188253	chr4:18188253:G:C	1.78337e-05	-1.03987e-10	-0.623086
18188337	chr4:18188337:A:G	1.30823e-05	-0.93292	-2.61746e-10
18188832	chr4:18188832:T:C	9.64892e-06	-1.23733	-2.61746e-10
18190309	chr4:18190309:A:G	1.02313e-05	-1.03987e-10	-1.17873
18190376	chr4:18190376:A:G	6.61341e-06	-1.40615	-0.208928
18190382	chr4:18190382:A:G	1.24896e-05	-1.03987e-10	-0.979278
18190598	chr4:18190598:A:G	0.000191093	2.83836	-1.08978
18190660	chr4:18190660:C:T	1.33483e-05	-0.912786	-2.61746e-10
18190746	chr4:18190746:C:T	1.04961e-05	-1.03987e-10	-1.15317
18190990	chr4:18190990:C:T	1.69869e-05	-1.03987e-10	-0.671733
18191060	chr4:18191060:C:T	5.06481e-05	1.0621	-0.641371
18191278	chr4:18191278:C:G	6.02706e-05	0.900421	-0.305752
18191674	chr4:18191674:T:G	3.8093e-05	-1.03987e-10	0.135854
18191823	chr4:18191823:A:G	1.40245e-05	0.146846	-1.01022
18191880	chr4:18191880:T:C	6.86047e-06	-0.664476	-0.913924
18192307	chr4:18192307:C:T	1.97082e-05	-1.03987e-10	-0.523141
18192440	chr4:18192440:C:A	0.000127783	1.55571	-0.20955
18192551	chr4:18192551:T:C	0.000179251	2.8273	-1.14269
18193320	chr4:18193320:C:A	2.97915e-05	0.788171	-0.898124
18193497	chr4:18193497:C:T	3.20928e-05	0.919551	-0.955097
18193511	chr4:18193511:C:T	2.96163e-05	0.843915	-0.959767
18194455	chr4:18194455:G:A	1.12086e-05	-1.0875	-2.61746e-10
18194524	chr4:18194524:T:C	2.84389e-06	-1.53213	-0.926868
18194621	chr4:18194621:C:T	2.22827e-06	-1.50146	-1.20149
18194625	chr4:18194625:C:T	2.22476e-06	-1.49403	-1.21049
18194764	chr4:18194764:C:T	2.72097e-05	-1.03987e-10	-0.200603
18194773	chr4:18194773:A:G	2.40596e-05	-1.03987e-10	-0.323642
18195142	chr4:18195142:C:A	2.27653e-05	-1.03987e-10	-0.378938
18195183	chr4:18195183:T:TCC	4.71017e-06	-1.51205	-0.442399
18195387	chr4:18195387:T:C	2.89865e-05	-1.03987e-10	-0.137348
18195846	chr4:18195846:A:G	1.96099e-05	0.462379	-0.990522
18196314	chr4:18196314:C:T	5.1864e-06	-1.51813	-0.340003
18196507	chr4:18196507:C:T	7.57051e-06	-0.340331	-1.13958
18196528	chr4:18196528:G:A	5.14135e-06	-1.51764	-0.349221
18196665	chr4:18196665:A:T	6.83004e-06	-1.46565	-0.117194
18197259	chr4:18197259:C:T	1.51555e-05	-1.03987e-10	-0.785816
18197695	chr4:18197695:C:T	1.57808e-05	0.386716	-1.1321
18197724	chr4:18197724:C:G	5.09329e-06	-1.5146	-0.361656
18197958	chr4:18197958:C:G	2.49482e-05	-1.03987e-10	-0.287375
18199038	chr4:18199038:G:T	5.42834e-06	-1.50226	-0.310287
18199536	chr4:18199536:G:A	3.36833e-06	-1.49946	-0.790297
18199717	chr4:18199717:T:C	4.18011e-06	-1.50579	-0.568052
18199749	chr4:18199749:C:G	4.79337e-06	-1.50674	-0.4302
18200011	chr4:18200011:T:C	4.47742e-06	-1.5181	-0.487027
18200151	chr4:18200151:G:A	4.19315e-06	-1.52975	-0.540979
18200199	chr4:18200199:C:T	4.4584e-06	-1.5251	-0.484284
18200299	chr4:18200299:A:G	1.09648e-05	0.106942	-1.21643
18200485	chr4:18200485:A:G	1.06457e-05	-1.03987e-10	-1.13902
18200499	chr4:18200499:A:G	4.14217e-06	-1.52426	-0.558699
18200545	chr4:18200545:G:T	1.01509e-05	0.0274661	-1.21408
18200732	chr4:18200732:A:G	1.03975e-05	-1.03987e-10	-1.16261
18200844	chr4:18200844:A:G	1.08485e-05	-1.03987e-10	-1.12015
18200883	chr4:18200883:TCTGA:T	1.1828e-05	-1.03987e-10	-1.03371
18201061	chr4:18201061:T:C	4.34428e-06	-1.38161	-0.653705
18201105	chr4:18201105:T:C	5.13684e-05	-1.03987e-10	0.434847
18201425	chr4:18201425:G:A	4.15372e-06	-1.48955	-0.590622
18201489	chr4:18201489:T:C	7.45572e-06	-0.289362	-1.20583
18201846	chr4:18201846:C:T	5.13685e-05	-1.03987e-10	0.434848
18201847	chr4:18201847:A:G	3.46528e-06	-1.34311	-0.918273
18201900	chr4:18201900:A:G	1.12922e-05	0.106981	-1.18704
18202006	chr4:18202006:T:A	7.21267e-06	-1.52834	-2.61746e-10
18202515	chr4:18202515:A:G	4.32947e-05	-1.03987e-10	0.263854
18202612	chr4:18202612:C:T	1.21143e-05	-1.03987e-10	-1.00979
18202896	chr4:18202896:A:G	3.40961e-05	-1.03987e-10	0.0250062
18202979	chr4:18202979:T:C	1.53024e-05	-1.3543	0.578139
18203479	chr4:18203479:C:T	1.77269e-05	0.37598	-1.00507
18204356	chr4:18204356:G:T	1.0481e-05	-0.126141	-1.02848
18204535	chr4:18204535:A:G	1.75912e-05	-1.03987e-10	-0.636778
18204721	chr4:18204721:C:A	2.92384e-05	-1.03987e-10	-0.128695
18204824	chr4:18204824:G:A	1.1663e-05	0.167582	-1.21533
18204997	chr4:18204997:G:A	1.83089e-05	-1.30945	0.712657
18205058	chr4:18205058:G:A	1.0234e-05	-1.03987e-10	-1.17846
18205243	chr4:18205243:T:C	1.48088e-05	-1.03987e-10	-0.808952
18205553	chr4:18205553:C:T	3.61765e-05	-1.03987e-10	0.0842327
18205795	chr4:18205795:T:C	9.41206e-06	-0.0525809	-1.2096
18205915	chr4:18205915:T:G	2.41005e-05	0.756784	-1.07873
18206131	chr4:18206131:G:A	1.09341e-05	0.10632	-1.21861
18206515	chr4:18206515:G:A	1.48832e-05	-1.35332	0.549376
18206568	chr4:18206568:T:G	0.000119502	-0.250268	1.52943
18206745	chr4:18206745:G:A	0.00014441	1.46848	-2.61746e-10
18206943	chr4:18206943:A:G	2.37024e-06	-1.53429	-1.1069
18207121	chr4:18207121:C:A	9.91228e-06	-1.03987e-10	-1.2104
18207255	chr4:18207255:A:T	1.14049e-05	-1.03987e-10	-1.07013
18207374	chr4:18207374:G:T	3.17957e-06	-1.4681	-0.879327
18207391	chr4:18207391:G:A	2.32262e-05	-1.03987e-10	-0.358897
18208119	chr4:18208119:T:C	9.85905e-06	-1.03987e-10	-1.21579
18208401	chr4:18208401:G:A	0.000101007	0.105693	1.00532
18209623	chr4:18209623:T:C	1.10039e-05	-1.03987e-10	-1.10592
18210110	chr4:18210110:C:T	1.18392e-05	-1.03987e-10	-1.03276
18210299	chr4:18210299:T:C	2.95345e-06	-1.37841	-1.0428
18210551	chr4:18210551:T:C	2.83789e-06	-1.48516	-0.975957
18210585	chr4:18210585:A:G	1.23758e-05	-1.03987e-10	-0.988435
18210655	chr4:18210655:G:T	3.25461e-06	-1.47728	-0.846826
18210839	chr4:18210839:T:C	1.91814e-05	-1.03987e-10	-0.550235
18210970	chr4:18210970:G:A	1.25803e-05	-1.03987e-10	-0.972048
18211106	chr4:18211106:G:A	1.05005e-05	0.0659272	-1.21868
18211277	chr4:18211277:G:A	9.92264e-06	-1.03987e-10	-1.20936
18211425	chr4:18211425:G:A	3.55299e-06	-1.40016	-0.836232
18211769	chr4:18211769:C:T	7.17201e-06	-1.53399	-2.61746e-10
18212011	chr4:18212011:A:G	3.38547e-06	-1.48215	-0.802536
18212221	chr4:18212221:T:C	1.04901e-05	-1.03987e-10	-1.15374
18212231	chr4:18212231:T:G	2.34171e-05	-1.03987e-10	-0.350712
18212239	chr4:18212239:G:A	1.02029e-05	0.036574	-1.21808
18213010	chr4:18213010:G:T	1.1489e-05	-1.03987e-10	-1.06279
18213463	chr4:18213463:C:T	4.1534e-06	-1.44738	-0.632867
18213594	chr4:18213594:A:G	1.16176e-05	-1.03987e-10	-1.05166
18213606	chr4:18213606:G:A	1.70996e-05	-1.03987e-10	-0.665123
18213696	chr4:18213696:A:G	2.91572e-05	-1.03987e-10	-0.131476
18213808	chr4:18213808:G:T	1.17231e-05	-1.03987e-10	-1.04261
18213903	chr4:18213903:C:G	2.34373e-05	-1.03987e-10	-0.34985
18214656	chr4:18214656:G:T	8.59326e-06	-1.3532	-2.61746e-10
18214763	chr4:18214763:A:G	1.23478e-05	-1.03987e-10	-0.990696
18214869	chr4:18214869:C:T	4.8546e-06	-1.46366	-0.460595
18214920	chr4:18214920:C:T	5.44733e-05	-1.03987e-10	0.493535
18215076	chr4:18215076:C:T	7.35679e-06	-1.50499	-0.00356008
18215959	chr4:18215959:A:G	6.22577e-06	-1.49444	-0.18104
18216098	chr4:18216098:T:C	2.11855e-05	-1.03987e-10	-0.450859
18216138	chr4:18216138:T:G	1.02235e-05	-1.03987e-10	-1.17949
18216193	chr4:18216193:T:A	1.55504e-05	-1.03987e-10	-0.760091
18216584	chr4:18216584:G:T	1.03263e-05	-1.03987e-10	-1.16948
18216727	chr4:18216727:A:G	3.6799e-06	-1.46438	-0.736907
18217061	chr4:18217061:C:T	1.82676e-05	-1.53327	0.934225
18217089	chr4:18217089:G:A	0.000179539	1.68622	-2.61746e-10
18218036	chr4:18218036:C:T	1.16418e-05	-1.03987e-10	-1.04958
18218079	chr4:18218079:A:G	5.06559e-06	-1.49167	-0.390036
18218332	chr4:18218332:C:T	3.41231e-06	-1.46086	-0.815926
18218333	chr4:18218333:G:A	1.05572e-05	-1.03987e-10	-1.14737
18218543	chr4:18218543:T:G	1.16904e-05	-1.03987e-10	-1.04541
18218671	chr4:18218671:G:C	5.02271e-06	-1.53332	-0.356884
18218782	chr4:18218782:T:TG	1.05079e-05	-1.15205	-2.61746e-10
18218891	chr4:18218891:A:G	4.12933e-06	-1.4699	-0.616163
18218913	chr4:18218913:T:C	8.8932e-06	-1.41154	0.0926469
18219075	chr4:18219075:A:G	3.73763e-06	-1.25284	-0.932883
18219296	chr4:18219296:TA:T	1.02015e-05	-1.03987e-10	-1.18164
18219299	chr4:18219299:T:A	1.04098e-05	-1.03987e-10	-1.16143
18219468	chr4:18219468:AC:A	8.71042e-06	-0.271212	-1.06845
18219542	chr4:18219542:A:G	3.85543e-06	-1.46633	-0.688364
18219809	chr4:18219809:T:G	3.53557e-05	-1.03987e-10	0.0612827
18219813	chr4:18219813:G:T	7.54866e-06	-1.48281	-2.61746e-10
18220112	chr4:18220112:G:A	1.09677e-05	-1.03987e-10	-1.10922
18220147	chr4:18220147:T:G	4.21558e-06	-1.46673	-0.598662
18220234	chr4:18220234:G:A	3.50972e-06	-1.52712	-0.72152
18220378	chr4:18220378:G:A	1.65111e-05	-1.03987e-10	-0.700143
18220398	chr4:18220398:G:A	1.93814e-05	-1.03987e-10	-0.539861
18220420	chr4:18220420:C:A	4.30433e-06	-1.47774	-0.56681
18220534	chr4:18220534:G:A	8.76914e-06	-1.33294	-2.61746e-10
18220636	chr4:18220636:C:T	3.65072e-06	-1.52284	-0.686415
18220665	chr4:18220665:A:G	3.34179e-06	-1.48228	-0.815393
18220941	chr4:18220941:T:C	3.66134e-06	-1.52068	-0.685667
18220964	chr4:18220964:C:T	1.00224e-05	-0.298611	-0.900743
18221075	chr4:18221075:G:C	3.20256e-06	-1.49233	-0.847895
18221365	chr4:18221365:G:A	7.19877e-06	-0.340817	-1.18945
18221540	chr4:18221540:G:A	1.73844e-05	-1.03987e-10	-0.648606
18221760	chr4:18221760:C:A	7.26939e-06	-0.342328	-1.17818
18221952	chr4:18221952:G:A	7.04669e-06	-0.3716	-1.18002
18221979	chr4:18221979:A:G	7.24696e-06	-1.52359	-2.61746e-10
18222026	chr4:18222026:G:A	2.5415e-06	-1.50748	-1.06394
18222577	chr4:18222577:G:A	1.58912e-05	-1.03987e-10	-0.738413
18222696	chr4:18222696:T:C	1.43835e-05	-1.03987e-10	-0.838095
18222830	chr4:18222830:G:T	4.05264e-06	-1.51925	-0.585562
18222893	chr4:18222893:A:G	1.58254e-05	-1.03987e-10	-0.742561
18222944	chr4:18222944:A:C	4.0555e-06	-1.51772	-0.586378
18223039	chr4:18223039:A:G	1.5797e-05	-1.03987e-10	-0.744358
18223204	chr4:18223204:T:C	1.1125e-05	-1.03987e-10	-1.09498
18223340	chr4:18223340:A:G	3.96207e-06	-1.44067	-0.686738
18223409	chr4:18223409:G:A	5.83959e-05	-1.03987e-10	0.56307
18224430	chr4:18224430:C:T	7.17423e-06	-1.53368	-2.61746e-10
18224484	chr4:18224484:A:G	4.09131e-06	-1.42762	-0.66769
18224759	chr4:18224759:G:A	4.10923e-06	-1.51545	-0.575486
18224994	chr4:18224994:C:T	2.08247e-05	-0.468035	-2.61746e-10
18225032	chr4:18225032:C:T	4.12665e-06	-1.51123	-0.575486
18225063	chr4:18225063:C:G	1.08673e-05	-1.03987e-10	-1.11842
18225166	chr4:18225166:C:T	1.02602e-05	-0.314942	-0.860957
18225213	chr4:18225213:AAG:A	1.23324e-05	0.188616	-1.18056
18225450	chr4:18225450:G:A	1.86462e-05	-1.03987e-10	-0.578537
18226093	chr4:18226093:C:T	2.67921e-06	-1.52478	-0.993869
18226241	chr4:18226241:A:T	4.25742e-06	-1.52073	-0.534778
18227103	chr4:18227103:GA:G	3.99263e-06	-1.52254	-0.597188
18227537	chr4:18227537:A:G	1.12665e-05	-1.03987e-10	-1.08234
18227909	chr4:18227909:G:T	4.02244e-06	-1.4653	-0.646986
18228000	chr4:18228000:A:G	3.98672e-06	-1.46003	-0.66118
18228410	chr4:18228410:G:A	1.06699e-05	-1.03987e-10	-1.13675
18229122	chr4:18229122:C:T	5.14232e-06	-1.51583	-0.350836
18229583	chr4:18229583:G:A	9.02853e-06	-1.30379	-2.61746e-10
18229755	chr4:18229755:A:C	1.51794e-05	-1.03987e-10	-0.784238
18229794	chr4:18229794:C:T	1.72267e-05	-1.03987e-10	-0.657713
18229874	chr4:18229874:T:C	2.19478e-05	-1.03987e-10	-0.41551
18229989	chr4:18229989:T:C	3.0445e-06	-1.47482	-0.916018
18230324	chr4:18230324:A:G	4.16191e-06	-1.44253	-0.63567
18230359	chr4:18230359:T:G	4.22213e-06	-1.51329	-0.550549
18230448	chr4:18230448:C:T	2.54697e-06	-1.52203	-1.04724
18230459	chr4:18230459:C:T	8.56207e-06	-0.183737	-1.1731
18230588	chr4:18230588:A:C	2.01488e-05	-1.03987e-10	-0.501032
18230692	chr4:18230692:T:C	4.00786e-06	-1.42813	-0.687788
18230837	chr4:18230837:T:C	4.75265e-06	-1.45029	-0.495187
18231954	chr4:18231954:T:C	2.3578e-06	-1.49944	-1.14701
18232343	chr4:18232343:C:G	1.07075e-05	-1.03987e-10	-1.13323
18232729	chr4:18232729:T:C	1.10448e-05	-1.03987e-10	-1.10222
18233448	chr4:18233448:C:G	1.05611e-05	-1.03987e-10	-1.147
18233709	chr4:18233709:T:C	4.80504e-06	-1.4535	-0.481008
18234044	chr4:18234044:A:G	1.27138e-05	-1.03987e-10	-0.961487
18234241	chr4:18234241:A:G	4.65278e-06	-1.44239	-0.524317
18234266	chr4:18234266:T:G	1.02407e-05	-1.03987e-10	-1.17781
18234663	chr4:18234663:C:T	7.46152e-05	-1.03987e-10	0.808167
18235026	chr4:18235026:C:T	1.15307e-05	-0.130634	-0.928533
18235068	chr4:18235068:G:A	4.90519e-06	-1.43398	-0.479906
18235143	chr4:18235143:C:T	5.29289e-06	-1.49055	-0.347262
18235221	chr4:18235221:C:T	4.13586e-06	-1.50797	-0.576515
18236370	chr4:18236370:A:G	1.85202e-05	-1.03987e-10	-0.585317
18236481	chr4:18236481:C:A	9.92725e-06	-1.03987e-10	-1.20889
18236543	chr4:18236543:A:G	3.90736e-06	-1.45244	-0.688876
18236722	chr4:18236722:A:G	0.000164811	1.60062	-2.61746e-10
18236828	chr4:18236828:C:T	4.06799e-06	-1.4364	-0.664623
18237213	chr4:18237213:T:C	4.85564e-06	-1.44777	-0.476269
18237255	chr4:18237255:A:G	4.90605e-06	-1.43744	-0.476269
18237310	chr4:18237310:G:T	4.01317e-06	-1.43141	-0.683187
18237430	chr4:18237430:C:T	1.63529e-05	-1.03987e-10	-0.709772
18237622	chr4:18237622:TC:T	1.69016e-05	-1.03987e-10	-0.676769
18237739	chr4:18237739:TAGTC:T	4.02508e-06	-1.50768	-0.603953
18237753	chr4:18237753:G:T	4.52759e-05	-1.03987e-10	0.308599
18238059	chr4:18238059:C:T	9.99332e-06	-1.03987e-10	-1.20226
18238180	chr4:18238180:G:A	1.11822e-05	-0.192779	-0.897077
18238940	chr4:18238940:G:A	5.16038e-06	-1.51501	-0.348152
18238991	chr4:18238991:A:G	1.2519e-05	-1.03987e-10	-0.976933
18238994	chr4:18238994:CAA:C	1.03477e-05	-1.03987e-10	-1.16742
18239061	chr4:18239061:T:A	1.24341e-05	-1.03987e-10	-0.983732
18239095	chr4:18239095:T:G	1.64741e-05	-1.03987e-10	-0.702385
18239151	chr4:18239151:A:G	6.18212e-06	-1.22318	-0.459338
18239470	chr4:18239470:C:G	1.6894e-05	-1.03987e-10	-0.677217
18239903	chr4:18239903:T:G	3.99139e-06	-1.43837	-0.681663
18240280	chr4:18240280:A:G	1.05631e-05	-0.0466973	-1.10011
18240497	chr4:18240497:G:A	2.53004e-06	-1.36147	-1.21447
18240688	chr4:18240688:T:C	1.02619e-05	-1.03987e-10	-1.17574
18240919	chr4:18240919:T:C	9.98531e-06	-1.03987e-10	-1.20306
18240974	chr4:18240974:C:T	3.29013e-06	-1.53368	-0.77957
18241045	chr4:18241045:G:C	1.13919e-05	-1.03987e-10	-1.07127
18241909	chr4:18241909:C:G	3.53741e-06	-1.4929	-0.747882
18241974	chr4:18241974:T:C	3.79454e-06	-1.52335	-0.647258
18241983	chr4:18241983:G:A	1.27224e-05	-0.960812	-2.61746e-10
18242163	chr4:18242163:TC:T	1.5345e-05	0.362588	-1.13597
18242354	chr4:18242354:G:A	3.1214e-06	-1.51346	-0.852432
18242485	chr4:18242485:C:T	5.12845e-06	-1.51831	-0.351068
18243388	chr4:18243388:G:T	7.19935e-06	-1.53019	-2.61746e-10
18244029	chr4:18244029:G:T	1.61865e-05	-1.03987e-10	-0.72
18244537	chr4:18244537:A:G	4.73781e-06	-1.53423	-0.414372
18244551	chr4:18244551:A:G	4.10789e-06	-1.51179	-0.579481
18244905	chr4:18244905:A:G	4.04169e-06	-1.51232	-0.595192
18244959	chr4:18244959:C:T	3.27927e-06	-1.53243	-0.784124
18245092	chr4:18245092:T:G	4.1799e-06	-1.51316	-0.560732
18245265	chr4:18245265:G:A	7.80386e-06	-1.44956	-2.61746e-10
18245862	chr4:18245862:G:GA	4.64698e-06	-1.44987	-0.518091
18246038	chr4:18246038:C:A	3.29115e-06	-1.53337	-0.77957
18246511	chr4:18246511:C:T	3.2959e-06	-1.53319	-0.778308
18246793	chr4:18246793:A:T	4.20095e-06	-1.51406	-0.554802
18246890	chr4:18246890:G:T	1.10534e-05	-1.03987e-10	-1.10144
18247319	chr4:18247319:C:T	3.25257e-06	-1.53436	-0.79037
18248101	chr4:18248101:G:A	1.12084e-05	-1.03987e-10	-1.08751
18248160	chr4:18248160:G:T	1.12175e-05	-1.03987e-10	-1.08671
18248364	chr4:18248364:G:T	7.4838e-06	-1.49144	-2.61746e-10
18248380	chr4:18248380:A:G	2.17541e-06	-1.50838	-1.21858
18248390	chr4:18248390:T:G	4.26981e-06	-1.51769	-0.53492
18248491	chr4:18248491:T:C	1.23341e-05	-1.03987e-10	-0.991809
18248605	chr4:18248605:A:G	1.47063e-05	-1.03987e-10	-0.815899
18248801	chr4:18248801:G:A	1.27246e-05	0.154937	-1.11557
18249076	chr4:18249076:C:T	9.90448e-06	-1.03987e-10	-1.21119
18249174	chr4:18249174:A:G	1.0145e-05	-1.03987e-10	-1.18719
18249191	chr4:18249191:G:A	3.40123e-06	-1.5332	-0.746844
18249283	chr4:18249283:T:C	1.48988e-05	0.291654	-1.09455
18249286	chr4:18249286:C:T	1.51862e-05	-1.03987e-10	-0.783792
18249292	chr4:18249292:G:A	3.40526e-06	-1.53228	-0.746572
18249304	chr4:18249304:A:G	9.84708e-06	-1.03987e-10	-1.217
18249636	chr4:18249636:G:A	1.00091e-05	-0.00999924	-1.19068
18249727	chr4:18249727:T:G	1.70329e-05	-1.03987e-10	-0.669032
18250266	chr4:18250266:T:G	4.90903e-06	-0.745178	-1.16792
18250286	chr4:18250286:A:G	4.75887e-06	-0.765827	-1.17834
18250818	chr4:18250818:C:T	2.62359e-06	-1.32787	-1.21176
18251341	chr4:18251341:A:G	2.67952e-06	-1.31045	-1.20809
18251473	chr4:18251473:G:A	2.28747e-06	-1.53418	-1.14255
18251868	chr4:18251868:A:G	1.09999e-05	-1.03987e-10	-1.10629
18251892	chr4:18251892:T:C	1.29805e-05	-1.03987e-10	-0.940727
18253552	chr4:18253552:T:G	7.40384e-05	0.800407	-2.61746e-10
18254024	chr4:18254024:C:T	9.81301e-06	-0.016829	-1.20364
18254184	chr4:18254184:T:C	1.32632e-05	-1.03987e-10	-0.91918
18254220	chr4:18254220:G:A	1.92643e-05	-1.03987e-10	-0.545925
18254447	chr4:18254447:A:G	1.41941e-05	-0.851352	-2.61746e-10
18254502	chr4:18254502:A:C	1.00099e-05	0.00802985	-1.20863
18254506	chr4:18254506:T:C	2.88877e-05	-1.03987e-10	-0.140762
18254742	chr4:18254742:A:T	2.48407e-05	-1.03987e-10	-0.291691
18255059	chr4:18255059:A:G	4.8755e-06	-1.46434	-0.455612
18255072	chr4:18255072:G:A	2.55649e-06	-1.38382	-1.18172
18255100	chr4:18255100:T:TTCTACTTTTA	1.51954e-05	-1.03987e-10	-0.783182
18255285	chr4:18255285:T:C	1.18789e-05	-0.238137	-0.791276
18255349	chr4:18255349:G:A	2.51803e-06	-1.38903	-1.19167
18255378	chr4:18255378:C:A	2.37891e-05	-1.03987e-10	-0.33495
18255416	chr4:18255416:A:G	3.97142e-06	-1.42441	-0.700641
18255726	chr4:18255726:G:A	4.09637e-06	-1.50417	-0.589903
18255771	chr4:18255771:C:G	7.20226e-06	-1.52978	-2.61746e-10
18256269	chr4:18256269:T:C	2.62284e-06	-1.35748	-1.18244
18256485	chr4:18256485:G:A	7.28168e-06	-1.51882	-2.61746e-10
18256963	chr4:18256963:G:GTTAAGAAT	2.64328e-06	-1.34998	-1.18218
18257183	chr4:18257183:G:A	1.12169e-05	-1.03987e-10	-1.08676
18257320	chr4:18257320:G:A	2.26948e-05	-1.03987e-10	-0.38204
18257612	chr4:18257612:G:A	2.66858e-06	-1.3397	-1.18293
18257917	chr4:18257917:G:A	1.09954e-05	-1.03987e-10	-1.1067
18258127	chr4:18258127:T:C	2.50278e-05	-1.03987e-10	-0.284188
18258135	chr4:18258135:T:C	1.79577e-05	-1.03987e-10	-0.616159
18258311	chr4:18258311:T:C	2.31589e-06	-1.53011	-1.13427
18258334	chr4:18258334:A:G	1.54432e-05	-1.03987e-10	-0.767011
18258696	chr4:18258696:A:G	3.01971e-05	-1.03987e-10	-0.0964297
18258853	chr4:18258853:G:A	1.53506e-05	-1.03987e-10	-0.773019
18259011	chr4:18259011:C:T	1.60753e-05	-1.03987e-10	-0.726893
18259407	chr4:18259407:A:G	9.14208e-06	-1.29129	-2.61746e-10
18259531	chr4:18259531:C:G	1.4523e-05	-1.03987e-10	-0.828445
18259645	chr4:18259645:G:T	1.08407e-05	-1.12087	-2.61746e-10
18259923	chr4:18259923:G:A	8.79786e-06	-0.129493	-1.20017
18260152	chr4:18260152:A:G	3.74558e-06	-1.49963	-0.683974
18260170	chr4:18260170:T:G	2.78342e-05	-1.03987e-10	-0.177911
18260246	chr4:18260246:G:C	9.8689e-06	-1.03987e-10	-1.21479
18260370	chr4:18260370:C:T	2.14302e-06	-1.52952	-1.21244
18260371	chr4:18260371:A:G	5.28925e-06	-1.51017	-0.328325
18260533	chr4:18260533:C:A	9.45382e-06	-0.0570288	-1.20073
18260631	chr4:18260631:C:T	1.32632e-05	-1.03987e-10	-0.91918
18260730	chr4:18260730:T:C	1.18287e-05	-1.03987e-10	-1.03365
18261000	chr4:18261000:G:A	3.76884e-06	-1.5249	-0.65251
18261296	chr4:18261296:G:A	1.11329e-05	-1.09427	-2.61746e-10
18262579	chr4:18262579:G:A	7.38972e-06	-1.50409	-2.61746e-10
18262665	chr4:18262665:A:G	9.18177e-06	-1.28696	-2.61746e-10
18263021	chr4:18263021:G:A	6.36697e-06	-1.53451	-0.118545
18263472	chr4:18263472:A:G	1.95655e-05	-1.03987e-10	-0.530407
18263834	chr4:18263834:C:G	1.53438e-05	-1.03987e-10	-0.773462
18263846	chr4:18263846:G:A	2.60628e-06	-1.33667	-1.20958
18264041	chr4:18264041:C:T	2.22545e-06	-1.52202	-1.18219
18264129	chr4:18264129:A:G	6.72732e-06	-1.44872	-0.149283
18264138	chr4:18264138:A:G	1.00629e-05	-1.03987e-10	-1.19532
18264320	chr4:18264320:C:T	1.7299e-05	-1.03987e-10	-0.653526
18264523	chr4:18264523:G:C	2.91746e-06	-1.47503	-0.958429
18264566	chr4:18264566:G:A	3.09544e-06	-1.29579	-1.07846
18264660	chr4:18264660:G:A	2.84215e-06	-1.25558	-1.20403
18264720	chr4:18264720:G:A	5.77334e-06	-1.52887	-0.222054
18264820	chr4:18264820:C:T	1.68231e-05	-1.03987e-10	-0.681426
18264826	chr4:18264826:C:G	3.17243e-06	-1.457	-0.892675
18265400	chr4:18265400:C:T	6.53759e-06	-1.46457	-0.162035
18265551	chr4:18265551:T:C	7.66942e-06	-1.46693	-2.61746e-10
18265559	chr4:18265559:A:T	2.72322e-06	-1.38308	-1.11928
18265586	chr4:18265586:C:T	1.72918e-05	-1.03987e-10	-0.653944
18265617	chr4:18265617:A:G	2.77666e-06	-1.36655	-1.11638
18265805	chr4:18265805:C:T	2.25341e-06	-1.52044	-1.17129
18265806	chr4:18265806:G:A	6.14261e-06	-1.52795	-0.160981
18265933	chr4:18265933:C:A	2.73782e-06	-1.38871	-1.1083
18266106	chr4:18266106:AG:A	2.24335e-05	-1.03987e-10	-0.393621
18266245	chr4:18266245:A:G	4.19721e-06	-1.42046	-0.649293
18266312	chr4:18266312:T:A	6.65919e-06	-1.46947	-0.138704
18266411	chr4:18266411:G:A	1.12179e-05	-1.03987e-10	-1.08666
18266476	chr4:18266476:A:C	1.06685e-05	-1.03987e-10	-1.13688
18267030	chr4:18267030:A:G	1.00497e-05	-1.03987e-10	-1.19664
18267205	chr4:18267205:C:T	4.62602e-06	-1.53094	-0.441542
18267866	chr4:18267866:G:C	1.00877e-05	-1.03987e-10	-1.19286
18268087	chr4:18268087:A:G	2.25109e-05	-1.03987e-10	-0.390177
18268406	chr4:18268406:A:G	4.07013e-06	-1.44723	-0.65327
18268566	chr4:18268566:A:G	9.81216e-06	-1.22055	-2.61746e-10
18268683	chr4:18268683:T:TG	5.6719e-06	-1.45303	-0.31562
18268918	chr4:18268918:A:G	9.9511e-06	-1.20649	-2.61746e-10
18268943	chr4:18268943:C:T	5.07154e-06	-1.48165	-0.398882
18269265	chr4:18269265:A:G	5.91523e-06	-1.53447	-0.192181
18269451	chr4:18269451:G:T	1.41478e-05	-1.03987e-10	-0.854615
18269600	chr4:18269600:T:G	1.35017e-05	-1.03987e-10	-0.90136
18269703	chr4:18269703:C:T	9.86182e-06	-1.03987e-10	-1.21551
18269858	chr4:18269858:A:G	3.61843e-06	-1.39409	-0.824042
18269869	chr4:18269869:A:G	3.24324e-06	-1.47284	-0.854766
18269995	chr4:18269995:C:A	2.87009e-06	-1.51081	-0.939019
18270029	chr4:18270029:T:C	1.89944e-05	-1.03987e-10	-0.560035
18270096	chr4:18270096:G:A	2.80404e-05	-1.03987e-10	-0.17053
18270318	chr4:18270318:A:G	1.35178e-05	-1.03987e-10	-0.90017
18270408	chr4:18270408:T:C	1.02488e-05	-1.03987e-10	-1.17701
18271150	chr4:18271150:C:T	3.04475e-06	-1.46445	-0.926311
18271366	chr4:18271366:A:G	2.87565e-06	-1.24604	-1.20186
18271909	chr4:18271909:A:G	1.09193e-05	-1.03987e-10	-1.11365
18272071	chr4:18272071:AG:A	2.46783e-06	-1.48741	-1.11342
18272326	chr4:18272326:T:C	1.06164e-05	-1.03987e-10	-1.14178
18272432	chr4:18272432:G:A	1.33611e-05	-1.03987e-10	-0.911832
18273124	chr4:18273124:G:A	5.26834e-06	-1.36188	-0.480586
18273304	chr4:18273304:C:G	2.64125e-06	-1.4189	-1.11403
18273589	chr4:18273589:T:C	1.79941e-05	-1.03987e-10	-0.614131
18273609	chr4:18273609:C:A	1.16961e-05	-1.03987e-10	-1.04492
18273621	chr4:18273621:T:C	1.98061e-05	-1.03987e-10	-0.518186
18273934	chr4:18273934:G:T	1.69304e-05	-1.03987e-10	-0.675067
18273940	chr4:18273940:A:C	7.16805e-06	-1.53454	-2.61746e-10
18273945	chr4:18273945:G:C	1.81488e-05	-1.03987e-10	-0.605571
18274467	chr4:18274467:T:C	4.67933e-06	-1.52318	-0.437841
18274831	chr4:18274831:C:T	3.68995e-05	-1.03987e-10	0.104021
18275023	chr4:18275023:C:A	5.03136e-06	-1.22179	-0.666692
18275249	chr4:18275249:C:T	7.62818e-06	-1.47233	-2.61746e-10
18275399	chr4:18275399:A:C	1.27138e-05	-1.03987e-10	-0.961486
18275505	chr4:18275505:G:A	4.67424e-06	-1.52264	-0.439474
18275690	chr4:18275690:G:A	4.81701e-06	-1.51769	-0.414334
18275786	chr4:18275786:T:A	2.18847e-06	-1.51571	-1.20526
18275997	chr4:18275997:A:G	6.70009e-06	-1.45101	-0.151046
18276093	chr4:18276093:G:A	2.73972e-06	-1.27751	-1.21881
18276360	chr4:18276360:G:C	2.74129e-06	-1.3656	-1.13015
18276368	chr4:18276368:GA:G	1.84204e-05	-1.03987e-10	-0.590717
18276387	chr4:18276387:C:G	9.93413e-06	-1.2082	-2.61746e-10
18276789	chr4:18276789:A:G	5.35847e-06	-1.36872	-0.456779
18276892	chr4:18276892:C:T	1.3404e-05	-1.03987e-10	-0.908625
18277211	chr4:18277211:C:T	1.02189e-05	-1.03987e-10	-1.17994
18277221	chr4:18277221:G:A	2.32883e-06	-1.49124	-1.16757
18277259	chr4:18277259:T:C	2.89387e-06	-1.40566	-1.03592
18277646	chr4:18277646:C:T	2.28347e-06	-1.50762	-1.17086
18277679	chr4:18277679:C:T	5.02896e-06	-1.5311	-0.357866
18278045	chr4:18278045:C:T	2.94392e-06	-1.52983	-0.894601
18278346	chr4:18278346:C:G	2.80281e-06	-1.34903	-1.12453
18278366	chr4:18278366:A:C	1.31224e-05	-1.03987e-10	-0.929859
18278407	chr4:18278407:T:A	1.41574e-05	-1.03987e-10	-0.853938
18278476	chr4:18278476:A:G	4.30354e-06	-1.22228	-0.822455
18278489	chr4:18278489:CTG:C	1.27223e-05	-1.03987e-10	-0.960818
18279303	chr4:18279303:C:T	2.50583e-06	-1.37812	-1.20743
18279332	chr4:18279332:T:G	1.37839e-05	-1.03987e-10	-0.880678
18279558	chr4:18279558:G:A	1.33723e-05	-1.03987e-10	-0.910987
18279714	chr4:18279714:A:C	1.53473e-05	-1.03987e-10	-0.773235
18279852	chr4:18279852:G:A	2.79919e-06	-1.38154	-1.09331
18280509	chr4:18280509:A:C	1.07336e-05	-1.03987e-10	-1.1308
18280599	chr4:18280599:T:C	3.58621e-06	-1.47816	-0.74892
18280602	chr4:18280602:A:G	8.76176e-06	-1.33378	-2.61746e-10
18281404	chr4:18281404:C:T	4.46814e-06	-1.26407	-0.743138
18281714	chr4:18281714:C:T	4.26706e-06	-1.33553	-0.71772
18281855	chr4:18281855:T:C	1.31589e-05	-1.03987e-10	-0.92708
18283124	chr4:18283124:G:T	4.43038e-06	-1.32094	-0.694755
18284510	chr4:18284510:T:C	1.99258e-05	-1.03987e-10	-0.512159
18284852	chr4:18284852:C:T	2.67732e-06	-1.30091	-1.21845
18284969	chr4:18284969:G:A	1.32135e-05	-1.03987e-10	-0.922934
18285233	chr4:18285233:A:G	3.59489e-06	-1.53345	-0.691212
18285264	chr4:18285264:A:G	2.64158e-06	-1.32466	-1.20814
18285271	chr4:18285271:G:A	2.50884e-06	-1.38288	-1.20148
18285360	chr4:18285360:C:CT	2.38393e-06	-1.4786	-1.15682
18285375	chr4:18285375:T:C	3.54481e-06	-1.53426	-0.704428
18285642	chr4:18285642:C:A	2.94985e-06	-1.24006	-1.18236
18285906	chr4:18285906:T:C	1.49828e-05	-1.03987e-10	-0.797274
18286001	chr4:18286001:C:T	2.27339e-05	-1.03987e-10	-0.380319
18286091	chr4:18286091:C:T	1.02317e-05	-1.03987e-10	-1.17869
18286122	chr4:18286122:A:G	3.9007e-06	-1.39122	-0.751799
18286137	chr4:18286137:A:G	1.28458e-05	-1.03987e-10	-0.951161
18286216	chr4:18286216:A:C	4.00019e-06	-1.46232	-0.655511
18286538	chr4:18286538:C:T	4.03239e-06	-1.47548	-0.634338
18286608	chr4:18286608:G:T	1.03208e-05	-1.03987e-10	-1.17002
18286616	chr4:18286616:G:A	2.52616e-06	-1.36278	-1.2147
18286653	chr4:18286653:C:T	3.31975e-05	-0.190807	0.189105
18286683	chr4:18286683:A:G	3.66252e-06	-1.5338	-0.67223
18287108	chr4:18287108:A:G	0.000109954	1.19589	-2.61746e-10
18287253	chr4:18287253:G:A	7.19281e-06	-1.53109	-2.61746e-10
18287699	chr4:18287699:A:G	2.21027e-06	-1.50878	-1.20228
18287892	chr4:18287892:A:T	3.3435e-06	-1.53453	-0.762629
18288021	chr4:18288021:G:A	1.6712e-05	-1.03987e-10	-0.68805
18288133	chr4:18288133:T:C	5.54341e-05	-0.290283	0.801302
18288189	chr4:18288189:TG:T	2.26129e-05	-1.03987e-10	-0.385654
18288347	chr4:18288347:T:C	3.19156e-06	-1.53441	-0.809253
18289143	chr4:18289143:C:T	1.06836e-05	-1.03987e-10	-1.13546
18289366	chr4:18289366:T:C	1.21532e-05	-1.00659	-2.61746e-10
18289399	chr4:18289399:TTA:T	2.80071e-06	-1.25763	-1.21667
18289597	chr4:18289597:T:C	9.82882e-06	-1.03987e-10	-1.21886
18289764	chr4:18289764:G:A	2.35468e-06	-1.53109	-1.11668
18289797	chr4:18289797:G:T	1.26198e-05	-0.968908	-2.61746e-10
18289852	chr4:18289852:A:G	2.28211e-06	-1.52985	-1.14923
18289934	chr4:18289934:G:A	1.32444e-05	-1.03987e-10	-0.920604
18290490	chr4:18290490:G:T	1.1154e-05	-1.03987e-10	-1.09238
18290871	chr4:18290871:ACT:A	1.25383e-05	-0.975392	-2.61746e-10
18290994	chr4:18290994:C:T	1.50587e-05	-1.03987e-10	-0.79222
18291265	chr4:18291265:G:T	9.19798e-05	-0.233907	1.2513
18291281	chr4:18291281:G:A	2.20699e-06	-1.53268	-1.17987
18291521	chr4:18291521:A:G	3.50853e-06	-1.41462	-0.834355
18291799	chr4:18291799:C:T	2.60281e-06	-1.51819	-1.0294
18291816	chr4:18291816:C:G	1.2461e-05	-1.03987e-10	-0.981576
18291907	chr4:18291907:TAAG:T	1.2996e-05	-0.939531	-2.61746e-10
18292027	chr4:18292027:A:AC	2.3121e-06	-1.53411	-1.13191
18292029	chr4:18292029:T:A	2.32485e-06	-1.53371	-1.12681
18292603	chr4:18292603:G:C	2.23872e-06	-1.53178	-1.16649
18293073	chr4:18293073:G:A	2.18678e-06	-1.53439	-1.18735
18293147	chr4:18293147:C:T	1.24836e-05	-1.03987e-10	-0.97976
18293242	chr4:18293242:C:G	2.00144e-05	-1.03987e-10	-0.507726
18293358	chr4:18293358:A:T	2.29974e-06	-1.52475	-1.14663
18293646	chr4:18293646:A:G	2.206e-06	-1.52893	-1.18407
18294196	chr4:18294196:C:T	4.41711e-05	0.283893	-2.61746e-10
18294671	chr4:18294671:A:G	1.45691e-05	-1.03987e-10	-0.82527
18294840	chr4:18294840:G:A	1.30032e-05	-0.938981	-2.61746e-10
18294863	chr4:18294863:T:A	1.35416e-05	-0.898413	-2.61746e-10
18295089	chr4:18295089:G:A	2.39464e-06	-1.42824	-1.20271
18295194	chr4:18295194:AT:A	1.13011e-05	-1.03987e-10	-1.07928
18295426	chr4:18295426:T:A	2.3585e-05	-1.03987e-10	-0.343567
18295524	chr4:18295524:A:G	1.13594e-05	-1.03987e-10	-1.07413
18295813	chr4:18295813:A:AT	2.07519e-05	-1.03987e-10	-0.47154
18295955	chr4:18295955:G:A	1.40485e-05	-1.03987e-10	-0.861661
18295969	chr4:18295969:C:T	2.47345e-06	-1.40535	-1.19321
18296157	chr4:18296157:C:T	1.78801e-05	-1.03987e-10	-0.62049
18296160	chr4:18296160:G:A	2.41624e-06	-1.42901	-1.19295
18296225	chr4:18296225:T:C	2.40746e-06	-1.45927	-1.16634
18296369	chr4:18296369:A:G	4.03777e-06	-1.22091	-0.887578
18296833	chr4:18296833:G:A	1.23097e-05	-1.03987e-10	-0.993789
18296931	chr4:18296931:T:C	2.36812e-06	-1.44029	-1.20179
18296938	chr4:18296938:A:C	2.87256e-06	-1.34849	-1.10049
18297039	chr4:18297039:A:G	2.21594e-06	-1.50314	-1.20536
18297578	chr4:18297578:C:T	1.16327e-05	-1.03987e-10	-1.05036
18297879	chr4:18297879:CAG:C	4.26318e-06	-1.46839	-0.585775
18298018	chr4:18298018:A:G	9.69743e-06	-1.23232	-2.61746e-10
18298019	chr4:18298019:G:A	9.82953e-06	-1.03987e-10	-1.21879
18298137	chr4:18298137:T:C	1.40111e-05	-1.03987e-10	-0.864325
18298381	chr4:18298381:C:A	2.39127e-06	-1.41879	-1.21356
18298539	chr4:18298539:A:T	1.01225e-05	-1.03987e-10	-1.18942
18298644	chr4:18298644:C:G	1.40951e-05	-1.03987e-10	-0.858352
18298940	chr4:18298940:G:T	1.48206e-05	-0.808158	-2.61746e-10
18298958	chr4:18298958:T:C	3.35943e-06	-1.23338	-1.05903
18299046	chr4:18299046:C:T	2.78659e-06	-1.33061	-1.14875
18299588	chr4:18299588:G:A	1.02487e-05	-1.03987e-10	-1.17703
18299676	chr4:18299676:G:A	2.45958e-06	-1.39067	-1.21351
18300618	chr4:18300618:T:G	2.50417e-06	-1.38034	-1.20588
18300828	chr4:18300828:G:A	2.2419e-05	-1.03987e-10	-0.394267
18300995	chr4:18300995:T:C	9.4407e-06	-1.25915	-2.61746e-10
18300998	chr4:18300998:T:C	4.92564e-06	-1.09548	-0.814241
18301139	chr4:18301139:G:A	1.20582e-05	-1.03987e-10	-1.01443
18301413	chr4:18301413:T:A	1.41147e-05	-0.856958	-2.61746e-10
18301421	chr4:18301421:A:G	1.41124e-05	-0.857124	-2.61746e-10
18301982	chr4:18301982:T:C	4.92999e-06	-0.721016	-1.18782
18302238	chr4:18302238:C:T	1.43835e-05	-0.838098	-2.61746e-10
18303052	chr4:18303052:C:T	2.3793e-06	-1.44546	-1.19191
18303053	chr4:18303053:G:A	1.87146e-05	-1.03987e-10	-0.574874
18303721	chr4:18303721:GTTC:G	1.62434e-05	-1.03987e-10	-0.716491
18303935	chr4:18303935:C:T	1.58439e-05	-1.03987e-10	-0.74139
18304137	chr4:18304137:C:G	1.38868e-05	-0.873234	-2.61746e-10
18304287	chr4:18304287:G:A	1.58512e-05	-1.03987e-10	-0.740933
18304319	chr4:18304319:G:A	2.9102e-06	-1.22789	-1.20806
18304880	chr4:18304880:A:C	1.38924e-05	-0.872831	-2.61746e-10
18305174	chr4:18305174:G:A	2.34879e-06	-1.43893	-1.21135
18305850	chr4:18305850:AT:A	5.9267e-06	-0.895204	-0.829505
18306077	chr4:18306077:A:C	5.49665e-06	-1.43685	-0.363187
18306646	chr4:18306646:G:C	1.24396e-05	-1.03987e-10	-0.983289
18306701	chr4:18306701:ATC:A	3.65047e-05	-1.03987e-10	0.0932652
18306911	chr4:18306911:C:T	2.02979e-05	-1.03987e-10	-0.49366
18306925	chr4:18306925:G:A	0.000179879	1.68811	-2.61746e-10
18307056	chr4:18307056:C:T	2.95974e-06	-1.2226	-1.19647
18307172	chr4:18307172:A:G	1.3892e-05	-0.872861	-2.61746e-10
18307238	chr4:18307238:G:A	3.65047e-05	-1.03987e-10	0.0932652
18307280	chr4:18307280:C:G	2.40893e-06	-1.42456	-1.20043
18307711	chr4:18307711:A:G	9.88864e-06	-1.21279	-2.61746e-10
18308080	chr4:18308080:T:G	1.79409e-05	-1.03987e-10	-0.617094
18308275	chr4:18308275:A:G	1.11706e-05	-1.09089	-2.61746e-10
18308312	chr4:18308312:A:G	4.78121e-06	-1.09466	-0.844821
18308856	chr4:18308856:G:T	1.36102e-05	-1.03987e-10	-0.893359
18308915	chr4:18308915:G:A	3.38238e-06	-1.12786	-1.15774
18309070	chr4:18309070:T:C	1.09475e-05	-1.03987e-10	-1.11107
18309527	chr4:18309527:G:A	2.99142e-06	-1.28905	-1.11938
18309660	chr4:18309660:A:T	1.01532e-05	-1.03987e-10	-1.18639
18309988	chr4:18309988:G:A	9.1316e-06	-1.06373	-0.228702
18310073	chr4:18310073:A:G	6.75094e-06	-1.02894	-0.565552
18310377	chr4:18310377:A:G	2.81938e-06	-1.24883	-1.21883
18310498	chr4:18310498:C:T	1.21412e-05	-1.03987e-10	-1.00757
18310775	chr4:18310775:ACTT:A	2.26456e-05	-1.03987e-10	-0.384211
18311136	chr4:18311136:C:T	9.87185e-06	-1.03987e-10	-1.21449
18311313	chr4:18311313:T:A	1.79295e-05	-0.617729	-2.61746e-10
18311546	chr4:18311546:A:T	1.59564e-05	-1.03987e-10	-0.734316
18311810	chr4:18311810:C:G	2.8102e-06	-1.28736	-1.18356
18312331	chr4:18312331:C:T	3.20603e-06	-1.12559	-1.21355
18312403	chr4:18312403:C:A	1.74763e-05	-1.03987e-10	-0.64333
18312672	chr4:18312672:A:G	7.75027e-06	-1.45645	-2.61746e-10
18312729	chr4:18312729:T:C	3.10652e-05	0.0931703	-0.161259
18312737	chr4:18312737:C:T	7.38604e-06	-1.50458	-2.61746e-10
18313457	chr4:18313457:G:A	2.08317e-05	0.683125	-1.15083
18313692	chr4:18313692:T:C	7.95473e-06	-1.43041	-2.61746e-10
18313852	chr4:18313852:G:C	4.22142e-06	-1.45154	-0.612467
18313879	chr4:18313879:G:C	1.09745e-05	-1.03987e-10	-1.1086
18314127	chr4:18314127:T:C	2.08206e-05	0.0894972	-0.557732
18314369	chr4:18314369:A:G	2.53359e-06	-1.36624	-1.2083
18314703	chr4:18314703:T:C	1.22863e-05	-1.03987e-10	-0.995691
18315317	chr4:18315317:G:A	2.47736e-06	-1.38525	-1.21173
18315318	chr4:18315318:T:C	1.80257e-05	0.5396	-1.15198
18315430	chr4:18315430:C:T	1.31229e-05	-1.03987e-10	-0.929818
18315597	chr4:18315597:G:T	9.94096e-06	-1.03987e-10	-1.20751
18315947	chr4:18315947:T:C	3.77988e-05	-1.03987e-10	0.128102
18316131	chr4:18316131:G:A	9.92886e-06	-1.03987e-10	-1.20873
18316147	chr4:18316147:A:G	2.81517e-06	-1.5319	-0.937251
18316472	chr4:18316472:C:G	9.82895e-06	-1.03987e-10	-1.21884
18317560	chr4:18317560:G:A	8.12315e-06	-1.40946	-2.61746e-10
18317592	chr4:18317592:A:G	1.08601e-05	0.0841154	-1.2032
18317784	chr4:18317784:A:T	8.39065e-06	-1.37706	-2.61746e-10
18318072	chr4:18318072:A:G	2.70715e-06	-1.36466	-1.14362
18318471	chr4:18318471:G:A	1.83221e-05	0.611484	-1.20755
18318831	chr4:18318831:G:A	9.89546e-06	-1.03987e-10	-1.2121
18319259	chr4:18319259:T:G	2.52948e-05	-1.03987e-10	-0.27358
18319469	chr4:18319469:C:T	4.3279e-06	-0.866376	-1.17272
18319515	chr4:18319515:T:A	3.52057e-06	-1.04502	-1.20053
18320024	chr4:18320024:C:T	1.27048e-05	-1.03987e-10	-0.962199
18320273	chr4:18320273:T:C	2.17676e-06	-1.51862	-1.20772
18320388	chr4:18320388:A:G	1.60821e-05	-1.03987e-10	-0.726468
18320633	chr4:18320633:G:A	1.82631e-05	-1.03987e-10	-0.599294
18320778	chr4:18320778:T:G	2.63227e-06	-1.40148	-1.13485
18321601	chr4:18321601:C:T	2.30476e-05	-1.03987e-10	-0.366614
18322418	chr4:18322418:A:G	8.23522e-06	-1.39576	-2.61746e-10
18322605	chr4:18322605:C:T	7.56358e-06	-1.48083	-2.61746e-10
18322607	chr4:18322607:G:T	8.2383e-06	-1.39538	-2.61746e-10
18322682	chr4:18322682:A:G	1.00086e-05	-1.03987e-10	-1.20073
18322737	chr4:18322737:A:G	8.23954e-06	-1.39523	-2.61746e-10
18323076	chr4:18323076:A:T	1.10045e-05	-1.03987e-10	-1.10587
18323221	chr4:18323221:T:C	2.17997e-06	-1.51261	-1.21226
18323254	chr4:18323254:T:C	2.63111e-05	-1.03987e-10	-0.234186
18323449	chr4:18323449:A:T	2.09517e-05	-1.53214	1.07019
18323768	chr4:18323768:T:G	3.54978e-06	-1.02187	-1.21542
18323980	chr4:18323980:C:A	8.3155e-06	-1.38606	-2.61746e-10
18324111	chr4:18324111:G:A	8.16298e-06	-1.40457	-2.61746e-10
18324190	chr4:18324190:T:G	8.16919e-06	-1.40381	-2.61746e-10
18325033	chr4:18325033:A:G	1.61719e-05	-1.03987e-10	-0.720898
18325050	chr4:18325050:T:C	2.58594e-05	-1.03987e-10	-0.251501
18325051	chr4:18325051:C:G	1.7338e-05	-1.03987e-10	-0.651277
18325350	chr4:18325350:C:T	2.2845e-05	-1.03987e-10	-0.375443
18325615	chr4:18325615:T:A	2.26424e-05	-1.03987e-10	-0.384353
18325725	chr4:18325725:C:G	0.000353424	2.36349	-2.61746e-10
18325888	chr4:18325888:T:C	3.50093e-05	0.0514382	-2.61746e-10
18326136	chr4:18326136:T:G	1.06193e-05	-1.03987e-10	-1.14151
18326589	chr4:18326589:T:A	1.05632e-05	-1.03987e-10	-1.1468
18326821	chr4:18326821:T:C	4.45054e-06	-0.819272	-1.19188
18326949	chr4:18326949:C:T	8.73186e-06	-0.39326	-0.943939
18327227	chr4:18327227:T:A	8.54728e-06	-0.411736	-0.946828
18327248	chr4:18327248:T:C	2.46487e-06	-1.45717	-1.14487
18328058	chr4:18328058:T:C	7.72403e-06	-1.45984	-2.61746e-10
18328201	chr4:18328201:A:G	2.27657e-06	-1.47197	-1.20953
18328254	chr4:18328254:A:G	7.78313e-05	0.829746	0.0206215
18328515	chr4:18328515:C:G	2.59029e-06	-1.48706	-1.06535
18328708	chr4:18328708:T:A	7.65472e-06	-1.46885	-2.61746e-10
18328769	chr4:18328769:C:T	4.93749e-06	-0.8575	-1.04982
18328791	chr4:18328791:C:A	1.67345e-05	-1.03987e-10	-0.686705
18328796	chr4:18328796:T:A	1.2816e-05	-1.03987e-10	-0.953483
18329446	chr4:18329446:G:A	2.38912e-05	-1.03987e-10	-0.330667
18329591	chr4:18329591:G:A	8.89967e-06	-1.31816	-2.61746e-10
18329728	chr4:18329728:G:A	9.46269e-06	-0.299314	-0.957506
18329823	chr4:18329823:A:G	1.5208e-05	0.26944	-1.0518
18329871	chr4:18329871:G:A	7.94694e-06	-1.43139	-2.61746e-10
18330346	chr4:18330346:C:T	4.17317e-05	0.227086	-2.61746e-10
18331065	chr4:18331065:C:T	1.04212e-05	-1.03987e-10	-1.16034
18331158	chr4:18331158:G:A	2.45227e-06	-1.45595	-1.15122
18331296	chr4:18331296:G:A	2.40817e-05	-1.03987e-10	-0.322723
18331953	chr4:18331953:T:G	1.05548e-05	-1.03987e-10	-1.14759
18332077	chr4:18332077:G:A	7.82313e-06	-1.44709	-2.61746e-10
18332109	chr4:18332109:A:T	7.75003e-06	-1.45648	-2.61746e-10
18332170	chr4:18332170:G:A	1.56781e-05	0.235111	-0.987022
18332175	chr4:18332175:A:G	1.331e-05	0.0902406	-1.0059
18332429	chr4:18332429:G:A	7.97702e-06	-1.42761	-2.61746e-10
18332686	chr4:18332686:G:A	2.53518e-05	-1.03987e-10	-0.271328
18332751	chr4:18332751:G:A	7.45227e-06	-1.49566	-2.61746e-10
18332843	chr4:18332843:T:A	7.86323e-06	-0.270182	-1.1718
18332946	chr4:18332946:G:C	7.57194e-06	-1.47973	-2.61746e-10
18333175	chr4:18333175:T:C	7.65587e-06	-1.4687	-2.61746e-10
18333365	chr4:18333365:C:G	7.64628e-06	-1.46996	-2.61746e-10
18333664	chr4:18333664:G:A	2.3832e-06	-1.47666	-1.15908
18334275	chr4:18334275:C:T	7.48856e-06	-1.4908	-2.61746e-10
18334359	chr4:18334359:C:T	7.83326e-06	-1.4458	-2.61746e-10
18334501	chr4:18334501:G:A	1.11656e-05	-1.03987e-10	-1.09134
18334550	chr4:18334550:A:G	1.0501e-05	-1.03987e-10	-1.15271
18334636	chr4:18334636:C:T	2.46951e-05	-1.03987e-10	-0.297571
18335433	chr4:18335433:C:T	1.33926e-05	-1.03987e-10	-0.909473
18335566	chr4:18335566:C:T	7.67663e-06	-1.466	-2.61746e-10
18335872	chr4:18335872:A:G	9.87142e-06	-1.03987e-10	-1.21453
18336397	chr4:18336397:T:G	7.82806e-06	-1.44646	-2.61746e-10
18336629	chr4:18336629:A:C	2.19923e-05	-1.03987e-10	-0.413482
18336911	chr4:18336911:T:G	3.13955e-05	-0.0575121	-2.61746e-10
18336975	chr4:18336975:T:G	2.77004e-05	-1.03987e-10	-0.182728
18337092	chr4:18337092:A:G	6.01108e-06	-0.554265	-1.15631
18337131	chr4:18337131:A:G	2.61164e-05	-1.03987e-10	-0.241614
18337136	chr4:18337136:A:G	2.53951e-06	-1.48721	-1.085
18337293	chr4:18337293:T:A	1.58752e-05	-1.03987e-10	-0.739416
18337338	chr4:18337338:A:G	1.00921e-05	-1.03987e-10	-1.19242
18337653	chr4:18337653:T:A	9.91724e-06	-1.03987e-10	-1.2099
18337712	chr4:18337712:G:C	7.95025e-06	-1.43097	-2.61746e-10
18337851	chr4:18337851:T:C	5.22169e-06	-0.719875	-1.13148
18338035	chr4:18338035:C:T	3.08664e-05	-0.0745087	-2.61746e-10
18338036	chr4:18338036:G:A	7.85045e-06	-1.44361	-2.61746e-10
18338175	chr4:18338175:A:G	7.70698e-06	-1.46205	-2.61746e-10
18338321	chr4:18338321:A:T	2.17278e-06	-1.51366	-1.2145
18338430	chr4:18338430:GT:G	2.17e-06	-1.51087	-1.21858
18338722	chr4:18338722:G:A	7.83721e-06	-1.44529	-2.61746e-10
18338928	chr4:18338928:T:C	9.8367e-06	-1.03987e-10	-1.21806
18339325	chr4:18339325:T:C	9.88251e-06	-1.03987e-10	-1.21341
18339423	chr4:18339423:T:G	7.72458e-06	-1.45977	-2.61746e-10
18339514	chr4:18339514:G:A	2.31093e-05	-1.03987e-10	-0.363941
18339689	chr4:18339689:A:G	1.10999e-05	-1.03987e-10	-1.09724
18340400	chr4:18340400:C:T	9.21662e-06	-1.28317	-2.61746e-10
18340754	chr4:18340754:C:T	8.78529e-06	-1.3311	-2.61746e-10
18341157	chr4:18341157:G:A	1.73576e-05	-1.03987e-10	-0.650146
18341559	chr4:18341559:A:G	1.28486e-05	0.0751725	-1.02612
18341724	chr4:18341724:G:A	1.7843e-05	-1.03987e-10	-0.622568
18342253	chr4:18342253:C:T	1.32942e-05	-1.03987e-10	-0.916848
18342301	chr4:18342301:T:A	7.25809e-06	-1.52206	-2.61746e-10
18343254	chr4:18343254:C:A	2.1295e-06	-1.52952	-1.21877
18343393	chr4:18343393:T:C	1.00708e-05	-1.03987e-10	-1.19453
18343430	chr4:18343430:G:A	1.40959e-05	-1.03987e-10	-0.858293
18343464	chr4:18343464:C:T	7.76083e-06	-1.45509	-2.61746e-10
18343491	chr4:18343491:G:A	8.38202e-06	-1.37809	-2.61746e-10
18343529	chr4:18343529:G:A	2.17568e-06	-1.51462	-1.21222
18343602	chr4:18343602:C:G	7.19941e-06	-1.53018	-2.61746e-10
18343678	chr4:18343678:T:A	9.89007e-06	-1.03987e-10	-1.21264
18343753	chr4:18343753:C:T	1.09346e-05	-1.03987e-10	-1.11225
18344009	chr4:18344009:GA:G	9.90323e-06	-1.03987e-10	-1.21132
18344153	chr4:18344153:A:G	9.28892e-06	-1.27535	-2.61746e-10
18344621	chr4:18344621:T:A	7.79137e-06	-1.45116	-2.61746e-10
18344674	chr4:18344674:C:T	5.60083e-06	-0.656484	-1.12478
18345139	chr4:18345139:T:C	6.47812e-06	-0.582294	-1.05345
18345356	chr4:18345356:T:G	2.26631e-06	-1.48738	-1.19865
18345497	chr4:18345497:T:C	2.56779e-05	-1.03987e-10	-0.258547
18345774	chr4:18345774:C:T	2.52607e-06	-1.43648	-1.14103
18346105	chr4:18346105:T:A	8.41943e-06	-1.37363	-2.61746e-10
18346147	chr4:18346147:G:A	2.16656e-06	-1.51254	-1.21849
18346161	chr4:18346161:C:G	7.63704e-06	-1.47117	-2.61746e-10
18346188	chr4:18346188:G:A	4.09845e-06	-0.897069	-1.1965
18346357	chr4:18346357:G:A	3.16653e-06	-1.53424	-0.817299
18346451	chr4:18346451:C:G	9.82995e-06	-1.03987e-10	-1.21874
18346795	chr4:18346795:G:A	2.12241e-05	-1.03987e-10	-0.449039
18347343	chr4:18347343:G:A	1.17505e-05	-1.03987e-10	-1.04028
18347670	chr4:18347670:C:A	2.71747e-05	-1.03987e-10	-0.201892
18348174	chr4:18348174:GT:G	3.40943e-06	-1.52094	-0.756689
18348212	chr4:18348212:C:T	2.84307e-05	-1.03987e-10	-0.156707
18348415	chr4:18348415:ATTCAACT:A	7.84219e-06	-1.44466	-2.61746e-10
18348538	chr4:18348538:C:T	1.05576e-05	-1.03987e-10	-1.14733
18348666	chr4:18348666:T:C	2.3162e-06	-1.47198	-1.19227
18349677	chr4:18349677:T:C	1.03504e-05	-1.03987e-10	-1.16715
18349833	chr4:18349833:T:A	1.22445e-05	-1.03987e-10	-0.999102
18350246	chr4:18350246:AT:A	1.73781e-05	-1.03987e-10	-0.648965
18350275	chr4:18350275:C:T	4.12233e-06	-1.52897	-0.55879
18350285	chr4:18350285:G:T	2.68786e-05	-1.03987e-10	-0.212846
18350536	chr4:18350536:G:T	7.83451e-06	-1.44564	-2.61746e-10
18350733	chr4:18350733:TATCTC:T	7.90079e-06	-1.43721	-2.61746e-10
18350742	chr4:18350742:T:C	7.25177e-06	-1.52293	-2.61746e-10
18350759	chr4:18350759:G:C	1.32e-05	-1.03987e-10	-0.923963
18351210	chr4:18351210:T:C	7.81138e-06	-1.44859	-2.61746e-10
18351414	chr4:18351414:T:C	2.25027e-06	-1.52991	-1.16322
18351438	chr4:18351438:T:A	1.62092e-05	-1.03987e-10	-0.718595
18351696	chr4:18351696:G:A	7.70169e-06	-1.46274	-2.61746e-10
18351865	chr4:18351865:A:G	1.64767e-05	-1.03987e-10	-0.702232
18352001	chr4:18352001:A:T	2.23273e-06	-1.48965	-1.2113
18352161	chr4:18352161:G:A	9.44337e-06	-1.25886	-2.61746e-10
18352525	chr4:18352525:A:G	1.28821e-05	0.0209945	-0.969328
18352574	chr4:18352574:T:C	1.05061e-05	-1.03987e-10	-1.15222
18353247	chr4:18353247:G:A	4.15242e-06	-0.881394	-1.19909
18354017	chr4:18354017:T:C	1.19411e-05	-1.03987e-10	-1.02419
18354054	chr4:18354054:G:A	7.93477e-06	-0.45189	-0.981031
18354522	chr4:18354522:G:A	7.19571e-06	-1.53069	-2.61746e-10
18354631	chr4:18354631:T:C	7.8051e-06	-1.4494	-2.61746e-10
18354844	chr4:18354844:T:C	7.86947e-06	-1.44119	-2.61746e-10
18355507	chr4:18355507:C:T	2.17975e-06	-1.50605	-1.21892
18355600	chr4:18355600:T:C	2.25256e-06	-1.48818	-1.20393
18355733	chr4:18355733:A:G	1.29606e-05	-1.03987e-10	-0.942265
18355753	chr4:18355753:T:C	9.85008e-06	-1.2167	-2.61746e-10
18355827	chr4:18355827:G:A	6.21299e-06	-0.811175	-0.866359
18356132	chr4:18356132:TAATAC:T	6.38545e-06	-0.476375	-1.17378
18356327	chr4:18356327:T:C	1.04714e-05	-1.03987e-10	-1.15553
18356660	chr4:18356660:T:C	2.2258e-06	-1.48827	-1.21579
18356983	chr4:18356983:T:C	5.33587e-06	-0.845941	-0.983783
18357253	chr4:18357253:C:T	2.69666e-05	-1.03987e-10	-0.209578
18357508	chr4:18357508:C:T	1.50307e-05	-1.03987e-10	-0.794083
18358075	chr4:18358075:A:G	2.60575e-06	-1.46098	-1.08548
18358138	chr4:18358138:A:C	2.45062e-05	-1.03987e-10	-0.305251
18358229	chr4:18358229:T:C	2.20818e-06	-1.49333	-1.21868
18358554	chr4:18358554:G:A	9.82887e-06	-1.03987e-10	-1.21885
18358983	chr4:18358983:T:C	4.70191e-06	-0.827682	-1.12853
18359185	chr4:18359185:G:A	2.8093e-05	-1.03987e-10	-0.168657
18359327	chr4:18359327:T:G	6.37968e-06	-0.513545	-1.13751
18359383	chr4:18359383:T:A	1.03042e-05	-1.03987e-10	-1.17162
18359512	chr4:18359512:G:C	1.03633e-05	-1.03987e-10	-1.1659
18360029	chr4:18360029:A:G	7.85013e-06	-1.44365	-2.61746e-10
18360275	chr4:18360275:A:G	2.44147e-05	-1.03987e-10	-0.308991
18360676	chr4:18360676:CAT:C	1.03557e-05	-1.03987e-10	-1.16664
18360700	chr4:18360700:T:C	2.20204e-06	-1.49607	-1.21872
18360826	chr4:18360826:G:A	6.25697e-06	-0.797506	-0.872974
18361064	chr4:18361064:G:A	2.73567e-06	-1.38903	-1.10877
18361145	chr4:18361145:G:A	2.83228e-06	-1.25929	-1.2038
18361395	chr4:18361395:T:G	8.20377e-06	-0.619083	-0.7805
18361415	chr4:18361415:C:T	8.7687e-06	-0.643512	-0.689476
18361546	chr4:18361546:C:T	9.44465e-06	-1.25873	-2.61746e-10
18361840	chr4:18361840:G:A	4.11357e-06	-0.890541	-1.19934
18362650	chr4:18362650:G:A	1.48153e-05	0.259305	-1.06782
18362858	chr4:18362858:C:T	1.06075e-05	-1.03987e-10	-1.14262
18362890	chr4:18362890:T:C	2.45147e-06	-1.53211	-1.07538
18363277	chr4:18363277:C:T	1.02422e-05	-1.03987e-10	-1.17766
18364069	chr4:18364069:T:G	1.26567e-05	-1.03987e-10	-0.965989
18364945	chr4:18364945:TGTAA:T	4.09506e-06	-0.895122	-1.19927
18365428	chr4:18365428:T:C	7.3236e-06	-1.51307	-2.61746e-10
18365595	chr4:18365595:A:G	1.38482e-05	0.174069	-1.05009
18365630	chr4:18365630:G:T	5.80461e-06	-0.696213	-1.04931
18365761	chr4:18365761:A:T	1.25196e-05	0.229117	-1.20599
18366000	chr4:18366000:C:G	1.71405e-05	-1.03987e-10	-0.662732
18366176	chr4:18366176:A:G	7.92266e-06	-1.43445	-2.61746e-10
18366387	chr4:18366387:CT:C	7.88342e-06	-1.43941	-2.61746e-10
18366794	chr4:18366794:G:T	4.21881e-06	-0.864353	-1.20027
18367268	chr4:18367268:A:G	2.16653e-05	-0.428462	-2.61746e-10
18367284	chr4:18367284:A:C	7.25572e-06	-1.52239	-2.61746e-10
18367290	chr4:18367290:A:G	2.70581e-05	-1.03987e-10	-0.206189
18367384	chr4:18367384:A:AAAATTCT	1.95829e-05	-1.03987e-10	-0.529517
18367571	chr4:18367571:G:A	1.27139e-05	-1.03987e-10	-0.961479
18367637	chr4:18367637:C:G	8.89103e-06	-0.5021	-0.817034
18367816	chr4:18367816:A:G	9.89044e-06	-1.03987e-10	-1.21261
18367861	chr4:18367861:A:G	1.85838e-05	-1.03987e-10	-0.581889
18368404	chr4:18368404:A:T	7.85943e-06	-1.44246	-2.61746e-10
18368499	chr4:18368499:T:G	2.22382e-06	-1.51692	-1.18803
18368515	chr4:18368515:A:G	7.53005e-06	-1.48527	-2.61746e-10
18368607	chr4:18368607:G:C	1.62494e-05	0.0582095	-0.774327
18368653	chr4:18368653:A:G	7.93817e-06	-1.43249	-2.61746e-10
18368724	chr4:18368724:A:G	2.3765e-05	-1.03987e-10	-0.335962
18368727	chr4:18368727:C:G	1.7043e-05	0.120109	-0.788547
18368977	chr4:18368977:G:A	2.19543e-06	-1.51982	-1.19798
18370116	chr4:18370116:C:G	1.10965e-05	-1.09755	-2.61746e-10
18370122	chr4:18370122:G:A	4.44684e-06	-0.81134	-1.20064
18370366	chr4:18370366:C:G	9.93588e-06	-0.264304	-0.943721
18370748	chr4:18370748:A:G	2.20434e-06	-1.5151	-1.19865
18370941	chr4:18370941:A:G	7.18558e-06	-0.365927	-1.16617
18371007	chr4:18371007:C:A	6.33315e-06	-0.535101	-1.12328
18371525	chr4:18371525:A:T	2.13756e-06	-1.52712	-1.21739
18371555	chr4:18371555:A:G	1.05737e-05	-1.03987e-10	-1.1458
18371712	chr4:18371712:A:G	2.27048e-06	-1.46795	-1.21623
18372270	chr4:18372270:A:G	2.80682e-05	-1.03987e-10	-0.169539
18372340	chr4:18372340:G:A	2.27663e-06	-1.48939	-1.19209
18372535	chr4:18372535:G:A	7.22268e-06	-1.52695	-2.61746e-10
18372646	chr4:18372646:G:T	1.16771e-05	-1.03987e-10	-1.04654
18372873	chr4:18372873:G:A	2.61735e-06	-1.42318	-1.11883
18372948	chr4:18372948:G:A	1.7707e-05	-1.03987e-10	-0.630216
18372949	chr4:18372949:G:A	8.07997e-06	-1.41479	-2.61746e-10
18373228	chr4:18373228:G:A	7.80431e-06	-1.4495	-2.61746e-10
18373502	chr4:18373502:T:C	2.70109e-06	-1.30666	-1.20386
18373529	chr4:18373529:C:A	1.35274e-05	-1.03987e-10	-0.899462
18373821	chr4:18373821:A:G	2.77071e-05	-1.03987e-10	-0.182488
18373830	chr4:18373830:G:A	2.80982e-05	-1.03987e-10	-0.168471
18373836	chr4:18373836:C:A	7.17385e-06	-1.53373	-2.61746e-10
18373888	chr4:18373888:A:T	1.07049e-05	-1.03987e-10	-1.13347
18373902	chr4:18373902:A:G	7.69247e-06	-0.479102	-0.984832
18374319	chr4:18374319:C:T	7.81972e-06	-1.44753	-2.61746e-10
18374871	chr4:18374871:A:G	7.90811e-06	-1.43629	-2.61746e-10
18374968	chr4:18374968:G:C	2.7405e-05	-1.03987e-10	-0.193452
18375285	chr4:18375285:A:G	7.76922e-06	-1.45401	-2.61746e-10
18375341	chr4:18375341:A:G	7.49588e-06	-1.48982	-2.61746e-10
18375523	chr4:18375523:C:G	2.87257e-05	-1.03987e-10	-0.146385
18375983	chr4:18375983:A:G	8.21117e-06	-1.39868	-2.61746e-10
18376026	chr4:18376026:T:C	6.3903e-06	-0.682091	-0.967305
18376112	chr4:18376112:A:G	7.86042e-06	-1.44234	-2.61746e-10
18377007	chr4:18377007:T:C	1.23072e-05	-1.03987e-10	-0.993996
18377169	chr4:18377169:G:A	5.84249e-06	-0.706758	-1.03226
18377275	chr4:18377275:G:A	8.33487e-06	-1.38373	-2.61746e-10
18377291	chr4:18377291:C:T	7.62174e-06	-1.47317	-2.61746e-10
18377366	chr4:18377366:A:G	2.71532e-05	-1.03987e-10	-0.202681
18377583	chr4:18377583:A:C	2.16884e-06	-1.5251	-1.20489
18378528	chr4:18378528:A:G	8.63854e-06	-1.34794	-2.61746e-10
18378714	chr4:18378714:GATA:G	9.89842e-06	-1.03987e-10	-1.2118
18378733	chr4:18378733:A:G	7.85623e-06	-1.44287	-2.61746e-10
18378734	chr4:18378734:C:T	7.85554e-06	-1.44296	-2.61746e-10
18378793	chr4:18378793:T:G	0.000251614	2.02372	-2.61746e-10
18379480	chr4:18379480:A:G	3.99241e-05	-1.03987e-10	0.182803
18379514	chr4:18379514:T:TA	4.15303e-05	-1.03987e-10	0.222248
18379718	chr4:18379718:T:C	2.81422e-06	-1.30936	-1.16013
18379750	chr4:18379750:A:C	2.18087e-06	-1.51364	-1.21081
18379858	chr4:18379858:T:G	1.22089e-05	0.0344071	-1.03642
18380224	chr4:18380224:C:T	7.80475e-06	-1.44944	-2.61746e-10
18380412	chr4:18380412:C:T	2.18849e-06	-1.50407	-1.21689
18380564	chr4:18380564:A:G	1.08464e-05	-1.03987e-10	-1.12034
18380589	chr4:18380589:T:G	2.25876e-06	-1.47105	-1.21831
18381208	chr4:18381208:T:C	1.32095e-05	-1.03987e-10	-0.92324
18381336	chr4:18381336:G:T	2.29135e-06	-1.45662	-1.21841
18381748	chr4:18381748:A:T	7.76455e-06	-1.45461	-2.61746e-10
18381941	chr4:18381941:G:A	1.03792e-05	-1.03987e-10	-1.16437
18382004	chr4:18382004:G:C	2.74973e-05	-1.03987e-10	-0.19009
18382537	chr4:18382537:T:A	9.97357e-06	-1.03987e-10	-1.20424
18383476	chr4:18383476:A:T	1.36724e-05	-1.03987e-10	-0.888797
18383629	chr4:18383629:A:G	1.01955e-05	-1.03987e-10	-1.18223
18383890	chr4:18383890:G:A	2.49292e-06	-1.43762	-1.1531
18383999	chr4:18383999:G:A	1.00025e-05	-1.03987e-10	-1.20134
18384100	chr4:18384100:A:G	7.89102e-06	-1.43845	-2.61746e-10
18384194	chr4:18384194:G:A	2.93915e-05	-1.03987e-10	-0.123471
18384720	chr4:18384720:G:C	4.01013e-05	-1.03987e-10	0.187231
18384869	chr4:18384869:A:G	1.01526e-05	-1.03987e-10	-1.18645
18385228	chr4:18385228:T:C	1.01949e-05	-1.03987e-10	-1.18229
18385812	chr4:18385812:A:C	9.83639e-06	-1.03987e-10	-1.21809
18385888	chr4:18385888:C:T	7.66286e-06	-1.46779	-2.61746e-10
18386661	chr4:18386661:C:T	7.86691e-06	-1.44151	-2.61746e-10
18386732	chr4:18386732:T:C	1.08173e-05	-1.03987e-10	-1.12303
18386941	chr4:18386941:C:A	5.06643e-06	-0.774323	-1.10722
18387194	chr4:18387194:G:T	4.81923e-06	-0.897365	-1.0342
18387198	chr4:18387198:T:C	7.42682e-06	-0.487432	-1.01165
18387474	chr4:18387474:A:G	2.19427e-06	-1.53327	-1.18506
18387477	chr4:18387477:C:T	2.35913e-06	-1.45844	-1.18745
18387526	chr4:18387526:G:C	2.21932e-06	-1.48871	-1.21827
18387542	chr4:18387542:T:A	1.077e-05	-1.03987e-10	-1.12741
18387591	chr4:18387591:A:AT	9.41909e-06	-1.26144	-2.61746e-10
18387694	chr4:18387694:G:T	1.03675e-05	-1.03987e-10	-1.1655
18388060	chr4:18388060:C:T	9.88313e-06	-1.03987e-10	-1.21335
18388200	chr4:18388200:T:C	9.8656e-06	-1.03987e-10	-1.21512
18388797	chr4:18388797:C:T	1.13793e-05	-1.03987e-10	-1.07238
18388945	chr4:18388945:C:T	1.08638e-05	-1.03987e-10	-1.11874
18389002	chr4:18389002:C:A	7.98289e-06	-1.42688	-2.61746e-10
18389009	chr4:18389009:A:T	5.99122e-06	-0.645366	-1.06852
18389389	chr4:18389389:A:G	1.00816e-05	-1.03987e-10	-1.19346
18389706	chr4:18389706:ATTCTCCTAAATT:A	2.21886e-06	-1.4994	-1.20778
18390280	chr4:18390280:C:T	7.98413e-06	-1.42672	-2.61746e-10
18390894	chr4:18390894:T:A	1.47121e-05	0.081406	-0.896915
18390961	chr4:18390961:A:G	1.02884e-05	-1.03987e-10	-1.17316
18391151	chr4:18391151:A:G	2.1599e-06	-1.52111	-1.21301
18391200	chr4:18391200:G:A	9.85028e-06	-1.03987e-10	-1.21668
18391708	chr4:18391708:C:T	7.95887e-06	-1.42989	-2.61746e-10
18393384	chr4:18393384:C:G	8.00627e-06	-1.42395	-2.61746e-10
18393628	chr4:18393628:A:T	7.921e-06	-1.43466	-2.61746e-10
18393905	chr4:18393905:A:G	2.90709e-06	-1.225	-1.21203
18393993	chr4:18393993:TCCC:T	1.12352e-05	-1.03987e-10	-1.08512
18394054	chr4:18394054:C:T	1.88773e-05	-1.03987e-10	-0.566217
18394349	chr4:18394349:A:T	1.19065e-05	-1.03987e-10	-1.02709
18394374	chr4:18394374:G:T	1.0306e-05	-1.03987e-10	-1.17145
18394398	chr4:18394398:A:G	1.45448e-05	-0.23446	-0.592483
18394698	chr4:18394698:A:G	4.23508e-06	-0.86866	-1.19211
18394706	chr4:18394706:A:G	3.95313e-06	-1.53232	-0.597347
18395932	chr4:18395932:C:A	2.41182e-05	-1.03987e-10	-0.321208
18396550	chr4:18396550:G:T	8.39567e-06	-1.37646	-2.61746e-10
18396843	chr4:18396843:G:A	1.91467e-05	-1.03987e-10	-0.552046
18396864	chr4:18396864:G:T	8.17831e-06	-1.40269	-2.61746e-10
18396866	chr4:18396866:A:G	1.50703e-05	-0.0925102	-0.698941
18397040	chr4:18397040:G:A	8.06207e-06	-1.41701	-2.61746e-10
18397048	chr4:18397048:TC:T	9.84757e-06	-1.03987e-10	-1.21695
18397398	chr4:18397398:A:C	1.0088e-05	-1.03987e-10	-1.19283
18397573	chr4:18397573:A:G	8.43508e-06	-1.37178	-2.61746e-10
18397870	chr4:18397870:C:G	2.35893e-05	-1.03987e-10	-0.343381
18397911	chr4:18397911:G:T	2.41501e-05	-1.03987e-10	-0.31989
18398022	chr4:18398022:G:T	9.93316e-06	-1.03987e-10	-1.2083
18398041	chr4:18398041:T:TA	9.97767e-06	-0.818683	-0.385144
18398055	chr4:18398055:G:A	8.23832e-06	-1.39538	-2.61746e-10
18398066	chr4:18398066:C:A	8.24543e-06	-1.39452	-2.61746e-10
18398498	chr4:18398498:A:G	2.34324e-05	-1.03987e-10	-0.350057
18398561	chr4:18398561:T:C	9.77039e-06	-0.865812	-0.359008
18399673	chr4:18399673:G:A	8.56964e-06	-1.35595	-2.61746e-10
18399989	chr4:18399989:C:T	6.18751e-06	-0.756227	-0.925416
18400100	chr4:18400100:A:G	2.67419e-06	-1.3274	-1.19313
18400234	chr4:18400234:G:A	2.61489e-05	-1.03987e-10	-0.240369
18400373	chr4:18400373:A:G	1.04107e-05	-1.03987e-10	-1.16134
18400517	chr4:18400517:A:G	6.56315e-06	-1.21853	-0.404176
18400661	chr4:18400661:T:C	8.24651e-06	-1.39439	-2.61746e-10
18400759	chr4:18400759:G:A	1.04149e-05	-1.03987e-10	-1.16094
18400804	chr4:18400804:A:G	2.6015e-05	-1.03987e-10	-0.245504
18400806	chr4:18400806:C:T	2.9249e-06	-1.2126	-1.21832
18400816	chr4:18400816:C:G	8.19548e-06	-1.40059	-2.61746e-10
18400840	chr4:18400840:C:T	3.02911e-05	-1.03987e-10	-0.0933241
18400841	chr4:18400841:G:A	2.27695e-05	0.0383613	-0.417114
18401190	chr4:18401190:A:G	2.62321e-05	-1.03987e-10	-0.237191
18401240	chr4:18401240:T:C	3.86077e-06	-1.13896	-1.01435
18401442	chr4:18401442:T:C	8.27543e-06	-1.39089	-2.61746e-10
18401456	chr4:18401456:C:A	2.35407e-05	-1.03987e-10	-0.345446
18401568	chr4:18401568:G:T	1.06348e-05	-1.03987e-10	-1.14004
18401621	chr4:18401621:C:T	8.37339e-06	-1.37912	-2.61746e-10
18401740	chr4:18401740:C:A	2.12228e-05	-1.03987e-10	-0.449099
18402009	chr4:18402009:A:G	8.41847e-06	-1.37375	-2.61746e-10
18402514	chr4:18402514:C:G	1.57847e-05	0.00678395	-0.751918
18403127	chr4:18403127:T:C	8.65065e-06	-1.34654	-2.61746e-10
18403140	chr4:18403140:A:C	2.58949e-06	-1.46863	-1.08408
18403268	chr4:18403268:G:C	3.62633e-06	-1.18718	-1.02878
18403421	chr4:18403421:A:G	2.73384e-05	-1.03987e-10	-0.195882
18403631	chr4:18403631:G:A	1.05182e-05	-0.772184	-0.378881
18403872	chr4:18403872:TA:T	1.38022e-05	-1.03987e-10	-0.879352
18404040	chr4:18404040:G:GAGA	8.43195e-06	-1.37215	-2.61746e-10
18404181	chr4:18404181:C:T	8.47773e-06	-1.36673	-2.61746e-10
18404353	chr4:18404353:T:G	6.64193e-06	-1.1173	-0.493472
18404495	chr4:18404495:C:T	1.62442e-05	-1.03987e-10	-0.716439
18404643	chr4:18404643:C:T	8.58795e-06	-1.35382	-2.61746e-10
18404747	chr4:18404747:A:G	1.3018e-05	-1.03987e-10	-0.937847
18405014	chr4:18405014:C:T	7.1684e-06	-1.53449	-2.61746e-10
18405344	chr4:18405344:A:G	1.28208e-05	-1.03987e-10	-0.95311
18405497	chr4:18405497:C:G	8.49317e-06	-1.36491	-2.61746e-10
18405504	chr4:18405504:A:C	3.58627e-06	-1.17705	-1.05002
18405529	chr4:18405529:C:T	8.20495e-06	-1.39944	-2.61746e-10
18405798	chr4:18405798:G:A	1.65496e-05	-0.697815	-2.61746e-10
18406026	chr4:18406026:C:T	1.2999e-05	-0.939305	-2.61746e-10
18406469	chr4:18406469:G:A	8.49798e-06	-1.36435	-2.61746e-10
18406565	chr4:18406565:T:G	9.85109e-06	-1.03987e-10	-1.21659
18406867	chr4:18406867:G:A	1.34815e-05	-1.03987e-10	-0.902858
18406947	chr4:18406947:G:T	3.42804e-06	-1.42774	-0.844442
18407297	chr4:18407297:T:C	3.40662e-06	-1.09518	-1.18327
18407660	chr4:18407660:T:A	1.0087e-05	-0.218318	-0.974606
18408183	chr4:18408183:G:T	1.49817e-05	-1.03987e-10	-0.797348
18408251	chr4:18408251:A:G	6.91257e-06	-0.44455	-1.12628
18408932	chr4:18408932:G:A	1.38206e-05	-1.03987e-10	-0.878017
18409226	chr4:18409226:C:A	9.85906e-06	-1.03987e-10	-1.21579
18409436	chr4:18409436:C:T	2.64102e-06	-1.43746	-1.09555
18409765	chr4:18409765:GATA:G	8.57835e-06	-1.35493	-2.61746e-10
18409787	chr4:18409787:T:G	1.11576e-05	-1.03987e-10	-1.09205
18410234	chr4:18410234:A:G	2.68723e-06	-1.42908	-1.08658
18410600	chr4:18410600:A:T	2.9509e-05	-1.03987e-10	-0.119482
18410710	chr4:18410710:C:T	9.93229e-06	-1.03987e-10	-1.20839
18410796	chr4:18410796:C:A	5.55536e-06	-0.819441	-0.969973
18410932	chr4:18410932:G:A	1.80358e-05	-1.03987e-10	-0.611817
18410986	chr4:18410986:C:T	1.49826e-05	-1.03987e-10	-0.797286
18411005	chr4:18411005:G:C	8.39065e-06	-1.37706	-2.61746e-10
18411412	chr4:18411412:TAAG:T	3.49719e-06	-1.45204	-0.800181
18412559	chr4:18412559:A:G	8.22195e-06	-1.39737	-2.61746e-10
18412701	chr4:18412701:C:T	8.49228e-06	-1.36502	-2.61746e-10
18412765	chr4:18412765:G:T	1.00809e-05	-1.03987e-10	-1.19354
18413057	chr4:18413057:C:T	2.85399e-05	-1.03987e-10	-0.152874
18413137	chr4:18413137:G:A	1.03216e-05	-1.03987e-10	-1.16994
18413311	chr4:18413311:C:T	8.37872e-06	-1.37848	-2.61746e-10
18413677	chr4:18413677:T:C	8.40045e-06	-1.37589	-2.61746e-10
18414085	chr4:18414085:G:A	1.00921e-05	-1.03987e-10	-1.19242
18414173	chr4:18414173:C:A	3.49974e-06	-1.43982	-0.811671
18414622	chr4:18414622:T:A	1.03709e-05	-1.16517	-2.61746e-10
18414685	chr4:18414685:G:T	1.5087e-05	-1.03987e-10	-0.790345
18414963	chr4:18414963:G:T	2.84754e-06	-1.53103	-0.926691
18415168	chr4:18415168:G:A	8.27766e-06	-1.39062	-2.61746e-10
18415515	chr4:18415515:A:G	8.02231e-06	-0.726891	-0.695059
18415555	chr4:18415555:A:G	3.20715e-06	-1.11987	-1.21893
18415783	chr4:18415783:A:G	1.12782e-05	-1.03987e-10	-1.08131
18416065	chr4:18416065:C:T	8.36809e-06	-1.37975	-2.61746e-10
18416590	chr4:18416590:T:A	4.02143e-06	-0.896001	-1.21654
18416668	chr4:18416668:T:C	1.58747e-05	-1.03987e-10	-0.739452
18417450	chr4:18417450:C:T	1.65395e-05	-1.03987e-10	-0.698428
18418327	chr4:18418327:C:T	1.16991e-05	-1.03987e-10	-1.04467
18418403	chr4:18418403:A:G	4.94969e-06	-0.697664	-1.20719
18418435	chr4:18418435:A:G	8.33221e-06	-1.38405	-2.61746e-10
18418564	chr4:18418564:C:T	8.47061e-06	-1.36757	-2.61746e-10
18418574	chr4:18418574:G:A	9.82913e-06	-1.03987e-10	-1.21883
18418638	chr4:18418638:G:A	3.18922e-06	-1.5002	-0.844199
18418724	chr4:18418724:C:T	9.83495e-06	-1.03987e-10	-1.21823
18418823	chr4:18418823:G:A	7.89108e-06	-0.233136	-1.20531
18419122	chr4:18419122:G:A	8.46663e-06	-1.36804	-2.61746e-10
18419476	chr4:18419476:C:T	1.02107e-05	-1.03987e-10	-1.18074
18419508	chr4:18419508:C:T	8.6793e-06	-1.34324	-2.61746e-10
18419612	chr4:18419612:T:G	8.41538e-06	-1.37412	-2.61746e-10
18419680	chr4:18419680:CAT:C	1.0244e-05	-1.03987e-10	-1.17749
18419997	chr4:18419997:A:G	2.91792e-05	-1.03987e-10	-0.130719
18420175	chr4:18420175:A:G	1.07076e-05	-0.296888	-0.836339
18420271	chr4:18420271:G:A	1.86053e-05	-1.03987e-10	-0.580728
18420485	chr4:18420485:TCAAA:T	8.69063e-06	-1.34193	-2.61746e-10
18420516	chr4:18420516:A:G	8.27749e-06	-1.39064	-2.61746e-10
18420694	chr4:18420694:C:T	1.41171e-05	-1.03987e-10	-0.856786
18420707	chr4:18420707:G:C	1.19419e-05	-0.814133	-0.209994
18420789	chr4:18420789:G:T	8.52754e-06	-1.36088	-2.61746e-10
18421081	chr4:18421081:G:A	8.6642e-06	-1.34498	-2.61746e-10
18421270	chr4:18421270:T:C	7.95309e-06	-0.458691	-0.971925
18421515	chr4:18421515:T:C	2.82986e-05	-1.03987e-10	-0.161365
18422016	chr4:18422016:G:A	9.07694e-06	-1.29844	-2.61746e-10
18422084	chr4:18422084:T:C	1.01613e-05	-1.03987e-10	-1.18559
18422209	chr4:18422209:C:G	8.08081e-06	-0.671125	-0.743559
18422771	chr4:18422771:C:T	1.58686e-05	0.398577	-1.13841
18423228	chr4:18423228:A:G	1.11492e-05	-1.03987e-10	-1.09281
18423327	chr4:18423327:C:T	2.71706e-05	-1.03987e-10	-0.202041
18423520	chr4:18423520:G:C	1.12785e-05	-1.03987e-10	-1.08128
18424019	chr4:18424019:C:T	1.09313e-05	-0.207354	-0.905194
18424059	chr4:18424059:A:G	2.7246e-05	-1.03987e-10	-0.199268
18424116	chr4:18424116:A:T	8.83538e-06	-1.32541	-2.61746e-10
18424408	chr4:18424408:A:T	8.72717e-06	-1.33774	-2.61746e-10
18424424	chr4:18424424:G:A	1.42602e-05	-1.03987e-10	-0.846703
18424557	chr4:18424557:T:C	6.06426e-06	-0.551008	-1.15076
18424592	chr4:18424592:T:C	1.0051e-05	-1.03987e-10	-1.19651
18424753	chr4:18424753:C:T	1.75324e-05	-1.03987e-10	-0.640124
18424927	chr4:18424927:T:C	1.22339e-05	-1.03987e-10	-0.999963
18425117	chr4:18425117:T:A	3.86954e-05	-1.03987e-10	0.151545
18425166	chr4:18425166:G:A	3.68661e-05	-1.03987e-10	0.103116
18425418	chr4:18425418:A:C	1.29586e-05	-1.03987e-10	-0.942415
18425437	chr4:18425437:C:G	1.04887e-05	-1.03987e-10	-1.15388
18425903	chr4:18425903:G:A	8.16018e-06	-0.564147	-0.840764
18426007	chr4:18426007:A:G	1.07754e-05	-1.1275	0.000589975
18426009	chr4:18426009:A:G	7.34167e-06	-1.51061	-2.61746e-10
18426116	chr4:18426116:G:A	1.05169e-05	-1.03987e-10	-1.15119
18426487	chr4:18426487:G:A	1.06667e-05	-1.03987e-10	-1.13705
18426594	chr4:18426594:T:C	2.96517e-05	-1.03987e-10	-0.114659
18426611	chr4:18426611:A:G	1.45621e-05	-1.03987e-10	-0.825755
18427174	chr4:18427174:G:A	1.06667e-05	-1.03987e-10	-1.13705
18427290	chr4:18427290:C:A	1.68274e-05	-1.03987e-10	-0.681169
18427327	chr4:18427327:A:G	8.98572e-06	-1.30854	-2.61746e-10
18427563	chr4:18427563:C:T	1.57709e-05	-1.03987e-10	-0.746007
18427916	chr4:18427916:T:C	3.0542e-05	-1.03987e-10	-0.0850752
18427984	chr4:18427984:C:T	1.24347e-05	-1.03987e-10	-0.983688
18428079	chr4:18428079:C:T	1.7232e-05	-1.03987e-10	-0.65741
18428151	chr4:18428151:T:C	1.29403e-05	-1.03987e-10	-0.943826
18428361	chr4:18428361:A:G	3.90042e-05	-1.03987e-10	0.159493
18428681	chr4:18428681:T:A	1.65234e-05	-1.03987e-10	-0.699396
18428984	chr4:18428984:A:G	9.06316e-06	-1.29996	-2.61746e-10
18429195	chr4:18429195:A:G	9.18535e-06	-1.28657	-2.61746e-10
18429539	chr4:18429539:A:G	1.38833e-05	-1.03987e-10	-0.873489
18429580	chr4:18429580:A:G	8.32745e-06	-1.3356	-0.0490185
18429632	chr4:18429632:C:T	2.07751e-05	0.707977	-1.1784
18429864	chr4:18429864:C:T	8.99573e-06	-1.30743	-2.61746e-10
18430422	chr4:18430422:G:A	5.63012e-06	-0.589236	-1.18681
18430722	chr4:18430722:G:T	1.03319e-05	-1.03987e-10	-1.16894
```
