## Supplementary material for "Characterization of shared and ancestry-specific signals driving complex traits using multi-ancestry fine-mapping": susiex_nc2.cs80.cs

```
CS_ID	SNP	BP	REF_ALLELE	ALT_ALLELE	REF_FRQ	BETA	SE	-LOG10P	CS_PIP	OVRL_PIP
1	chr4:17918188:G:A	17918188	A,A	G,G	1,1	-inf,-inf	inf,inf	5.22892,0.621353	0.0727121	0.0727121
1	chr4:17916195:G:A	17916195	A,A	G,G	1,1	-inf,-inf	inf,inf	5.12753,0.574642	0.0552228	0.0552228
1	chr4:17902031:C:T	17902031	T,T	C,C	1,1	-inf,-inf	inf,inf	4.91944,0.853653	0.054423	0.054423
1	chr4:17954590:TG:T	17954590	T,T	TG,TG	1,1	-inf,-inf	inf,inf	4.94025,0.777717	0.0505034	0.0505034
1	chr4:17916158:A:C	17916158	C,C	A,A	1,1	-inf,-inf	inf,inf	5.09328,0.546328	0.0494908	0.0494908
1	chr4:18006609:A:G	18006609	G,G	A,A	1,1	-inf,-inf	inf,inf	4.86586,0.752118	0.0417113	0.0417113
1	chr4:17900056:C:T	17900056	T,T	C,C	1,1	-inf,-inf	inf,inf	4.76635,0.866916	0.0406473	0.0406473
1	chr4:17940937:C:T	17940937	T,T	C,C	1,1	-inf,-inf	inf,inf	4.79609,0.820699	0.0402107	0.0402107
1	chr4:17874112:TCTC:T	17874112	T,T	TCTC,TCTC	1,1	inf,inf	inf,inf	5.05009,0.391586	0.0371258	0.0371258
1	chr4:18023861:G:A	18023861	A,A	G,G	1,1	-inf,-inf	inf,inf	4.90472,0.545048	0.0334824	0.0334824
1	chr4:17917443:C:T	17917443	T,T	C,C	1,1	-inf,-inf	inf,inf	4.79681,0.621293	0.0302968	0.0302968
1	chr4:17996803:C:A	17996803	A,A	C,C	1,1	inf,inf	inf,inf	4.63683,0.807022	0.0285696	0.0285696
1	chr4:17924175:T:C	17924175	C,C	T,T	1,1	-inf,-inf	inf,inf	4.64279,0.65401	0.0225691	0.0225691
1	chr4:18006138:A:C	18006138	C,C	A,A	1,1	inf,inf	inf,inf	4.6018,0.650724	0.020734	0.020734
1	chr4:17968640:C:T	17968640	T,T	C,C	1,1	-inf,-inf	inf,inf	4.65437,0.538021	0.019866	0.019866
1	chr4:17991787:A:C	17991787	C,C	A,A	1,1	-inf,-inf	inf,inf	4.6691,0.412712	0.0173316	0.0173316
1	chr4:17970749:G:A	17970749	A,A	G,G	1,1	-inf,-inf	inf,inf	4.28917,0.796645	0.0136561	0.0136561
1	chr4:17944809:T:C	17944809	C,C	T,T	1,1	-inf,-inf	inf,inf	4.47569,0.49477	0.0130095	0.0130095
1	chr4:17968075:T:C	17968075	C,C	T,T	1,1	-inf,-inf	inf,inf	4.22245,0.784117	0.0116921	0.0116921
1	chr4:17796711:G:A	17796711	A,A	G,G	1,1	-inf,-inf	inf,inf	3.5597,1.15604	0.00609414	0.00609414
1	chr4:17693293:A:G	17693293	G,G	A,A	1,1	inf,-inf	inf,inf	4.41533,0.256597	0.00489723	0.00489723
1	chr4:17791246:A:C	17791246	C,C	A,A	1,1	-inf,-inf	inf,inf	3.36275,1.09504	0.00369554	0.00369554
1	chr4:17692502:T:C	17692502	C,C	T,T	1,1	inf,inf	inf,inf	4.22391,0.0133611	0.00289541	0.00289541
1	chr4:17810291:A:C	17810291	C,C	A,A	1,1	-inf,-inf	inf,inf	3.32666,0.965444	0.00281577	0.00281577
1	chr4:17692600:A:G	17692600	G,G	A,A	1,1	inf,inf	inf,inf	4.13587,0.0137305	0.00243858	0.00243858
1	chr4:17693029:GCAGGC:G	17693029	G,G	GCAGGC,GCAGGC	1,1	inf,inf	inf,inf	4.13411,0.0114602	0.0024296	0.0024296
1	chr4:17695386:G:A	17695386	A,A	G,G	1,1	inf,-inf	inf,inf	4.01027,0.345283	0.00242599	0.00242599
1	chr4:17693320:A:G	17693320	G,G	A,A	1,1	inf,-inf	inf,inf	4.05646,0.260894	0.00242046	0.00242046
1	chr4:17691950:G:A	17691950	A,A	G,G	1,1	inf,inf	inf,inf	4.13176,0.00892422	0.00241809	0.00241809
1	chr4:17692132:T:C	17692132	C,C	T,T	1,1	inf,inf	inf,inf	4.07012,0.112668	0.00222089	0.00222089
1	chr4:17691455:A:G	17691455	G,G	A,A	1,1	inf,inf	inf,inf	4.08205,0.000847212	0.00219418	0.00219418
1	chr4:17692244:C:T	17692244	T,T	C,C	1,1	inf,inf	inf,inf	4.07939,0.0179803	0.00218477	0.00218477
1	chr4:17691456:T:C	17691456	C,C	T,T	1,1	inf,-inf	inf,inf	4.0637,0.0066323	0.00211811	0.00211811
1	chr4:17691159:A:G	17691159	G,G	A,A	1,1	inf,inf	inf,inf	4.05952,0.00470962	0.00209975	0.00209975
1	chr4:17690696:A:C	17690696	C,C	A,A	1,1	inf,-inf	inf,inf	4.05631,0.0121534	0.00208904	0.00208904
1	chr4:17694032:T:C	17694032	C,C	T,T	1,1	inf,-inf	inf,inf	4.00192,0.180371	0.00202941	0.00202941
1	chr4:17840325:T:A	17840325	A,A	T,T	1,1	-inf,-inf	inf,inf	3.4854,0.466509	0.00184712	0.00184712
1	chr4:17694799:A:G	17694799	G,G	A,A	1,1	inf,-inf	inf,inf	3.94332,0.142015	0.00176169	0.00176169
1	chr4:17690799:C:G	17690799	G,G	C,C	1,1	inf,inf	inf,inf	3.94932,0.094253	0.0017386	0.0017386
1	chr4:17695594:T:C	17695594	C,C	T,T	1,1	inf,-inf	inf,inf	3.93816,0.121699	0.00172033	0.00172033
1	chr4:17686959:G:A	17686959	A,A	G,G	1,1	-inf,inf	inf,inf	3.85924,0.275643	0.00167403	0.00167403
1	chr4:17691240:C:T	17691240	T,T	C,C	1,1	-inf,inf	inf,inf	3.91437,0.0930191	0.00162036	0.00162036
1	chr4:17694099:G:A	17694099	A,A	G,G	1,1	inf,-inf	inf,inf	3.90935,0.0925158	0.00160203	0.00160203
1	chr4:17693830:A:G	17693830	G,G	A,A	1,1	inf,-inf	inf,inf	3.87811,0.172764	0.00158021	0.00158021
1	chr4:17695243:C:G	17695243	G,G	C,C	1,1	inf,-inf	inf,inf	3.88163,0.132018	0.00155096	0.00155096
1	chr4:17696632:C:T	17696632	T,T	C,C	1,1	inf,-inf	inf,inf	3.87909,0.125535	0.00153727	0.00153727
1	chr4:17690173:A:G	17690173	G,G	A,A	1,1	inf,-inf	inf,inf	3.8968,0.0137229	0.00153309	0.00153309
1	chr4:17694657:T:C	17694657	C,C	T,T	1,1	inf,-inf	inf,inf	3.87472,0.130655	0.00152905	0.00152905
1	chr4:17695923:G:T	17695923	T,T	G,G	1,1	inf,-inf	inf,inf	3.86961,0.13208	0.00151536	0.00151536
1	chr4:17826144:T:C	17826144	C,C	T,T	1,1	inf,inf	inf,inf	3.43389,0.447471	0.00151453	0.00151453
1	chr4:17698418:G:GAAC	17698418	GAAC,GAAC	G,G	1,1	inf,-inf	inf,inf	3.86654,0.128351	0.00150318	0.00150318
1	chr4:17698167:G:T	17698167	T,T	G,G	1,1	inf,-inf	inf,inf	3.86283,0.121636	0.00148617	0.00148617
1	chr4:17696212:G:C	17696212	C,C	G,G	1,1	inf,-inf	inf,inf	3.85689,0.132396	0.00147878	0.00147878
1	chr4:17697886:A:G	17697886	G,G	A,A	1,1	inf,-inf	inf,inf	3.83808,0.123061	0.00141785	0.00141785
1	chr4:17779309:G:A	17779309	A,A	G,G	1,1	inf,inf	inf,inf	3.16352,0.656703	0.00140835	0.00140835
1	chr4:17696064:G:A	17696064	A,A	G,G	1,1	-inf,inf	inf,inf	3.83746,0.0537982	0.00137747	0.00137747
1	chr4:17658784:T:C	17658784	C,C	T,T	1,1	inf,inf	inf,inf	3.3531,0.801544	0.00137428	0.00137428
1	chr4:17689543:C:A	17689543	A,A	C,C	1,1	inf,inf	inf,inf	3.82991,0.0561549	0.00135623	0.00135623
1	chr4:17812088:T:C	17812088	C,C	T,T	1,1	inf,inf	inf,inf	3.37604,0.451312	0.00135582	0.00135582
1	chr4:17699195:AGAAATTATCCAAACT:A	17699195	A,A	AGAAATTATCCAAACT,AGAAATTATCCAAACT	1,1	inf,-inf	inf,inf	3.80655,0.123092	0.00133433	0.00133433
1	chr4:17697158:G:C	17697158	C,C	G,G	1,1	inf,-inf	inf,inf	3.80407,0.130694	0.00133382	0.00133382
1	chr4:17702326:T:C	17702326	C,C	T,T	1,1	inf,-inf	inf,inf	3.80532,0.106645	0.00131947	0.00131947
1	chr4:17689607:T:C	17689607	C,C	T,T	1,1	inf,inf	inf,inf	3.80932,0.056352	0.00130328	0.00130328
1	chr4:17698553:G:A	17698553	A,A	G,G	1,1	inf,-inf	inf,inf	3.80171,0.0860542	0.00129618	0.00129618
1	chr4:18023182:C:CTTCT	18023182	CTTCT,CTTCT	C,C	1,1	-inf,-inf	inf,inf	3.23174,0.775995	0.00125889	0.00125889
1	chr4:17872466:C:T	17872466	T,T	C,C	1,1	-inf,-inf	inf,inf	3.1716,0.82736	0.0012351	0.0012351
1	chr4:17699306:A:AAAT	17699306	AAAT,AAAT	A,A	1,1	inf,-inf	inf,inf	3.76725,0.116897	0.0012321	0.0012321
1	chr4:17702054:T:C	17702054	C,C	T,T	1,1	inf,-inf	inf,inf	3.77247,0.0952816	0.00123115	0.00123115
1	chr4:17690026:T:C	17690026	C,C	T,T	1,1	-inf,inf	inf,inf	3.75819,0.141821	0.00123102	0.00123102
1	chr4:17700902:A:G	17700902	G,G	A,A	1,1	inf,-inf	inf,inf	3.7633,0.0965746	0.0012095	0.0012095
1	chr4:17699630:A:C	17699630	C,C	A,A	1,1	inf,-inf	inf,inf	3.74476,0.123509	0.00118426	0.00118426
1	chr4:17839842:A:G	17839842	G,G	A,A	1,1	inf,inf	inf,inf	3.32078,0.416053	0.00115928	0.00115928
1	chr4:17690017:G:A	17690017	A,A	G,G	1,1	-inf,-inf	inf,inf	3.73751,0.0833652	0.0011551	0.0011551
1	chr4:17660848:T:C	17660848	C,C	T,T	1,1	inf,inf	inf,inf	3.32631,0.686301	0.00108663	0.00108663
1	chr4:17686715:G:A	17686715	A,A	G,G	1,1	-inf,inf	inf,inf	3.66077,0.1684	0.0010377	0.0010377
1	chr4:17938574:A:G	17938574	G,G	A,A	1,1	-inf,-inf	inf,inf	3.10952,0.798719	0.00102977	0.00102977
1	chr4:17723066:T:C	17723066	NA,C	NA,T	NA,1	NA,-inf	NA,inf	NA,2.91095	0.00100561	0.00100561
1	chr4:17695687:GGA:G	17695687	G,G	GGA,GGA	1,1	-inf,inf	inf,inf	3.65654,0.0996048	0.000991148	0.000991148
1	chr4:17696465:A:G	17696465	G,G	A,A	1,1	inf,-inf	inf,inf	3.65126,0.123244	0.000990364	0.000990364
1	chr4:17777321:G:C	17777321	C,C	G,G	1,1	-inf,-inf	inf,inf	3.49701,0.0440503	0.000990035	0.000990035
1	chr4:17718750:G:A	17718750	NA,A	NA,G	NA,1	NA,-inf	NA,inf	NA,2.90009	0.000986163	0.000986163
1	chr4:17695564:A:G	17695564	G,G	A,A	1,1	-inf,inf	inf,inf	3.64725,0.094909	0.000971278	0.000971278
1	chr4:17689424:T:C	17689424	C,C	T,T	1,1	-inf,inf	inf,inf	3.61923,0.128045	0.000933307	0.000933307
1	chr4:17661576:G:A	17661576	A,A	G,G	1,1	inf,inf	inf,inf	2.94709,1.04447	0.000921636	0.000921636
1	chr4:17955953:C:T	17955953	T,T	C,C	1,1	-inf,-inf	inf,inf	3.01321,0.844234	0.000916189	0.000916189
1	chr4:17661791:A:G	17661791	G,G	A,A	1,1	inf,inf	inf,inf	3.30361,0.594277	0.000907459	0.000907459
1	chr4:17890828:G:GTTAA	17890828	GTTAA,GTTAA	G,G	1,1	-inf,-inf	inf,inf	3.37993,0.258485	0.000861456	0.000861456
1	chr4:17724872:A:G	17724872	NA,G	NA,A	NA,1	NA,-inf	NA,inf	NA,2.82454	0.000859398	0.000859398
1	chr4:17703044:C:T	17703044	T,T	C,C	1,1	-inf,inf	inf,inf	3.56949,0.135424	0.000857493	0.000857493
1	chr4:17855178:C:T	17855178	T,T	C,C	1,1	-inf,-inf	inf,inf	2.92483,0.715542	0.00084895	0.00084895
1	chr4:17638840:A:G	17638840	G,G	A,A	1,1	inf,inf	inf,inf	3.07002,0.842215	0.00082704	0.00082704
1	chr4:17972558:A:G	17972558	G,G	A,A	1,1	-inf,-inf	inf,inf	3.04882,0.72689	0.000819256	0.000819256
1	chr4:18017949:C:T	18017949	T,T	C,C	1,1	-inf,-inf	inf,inf	3.22871,0.47511	0.000813389	0.000813389
1	chr4:17956065:T:A	17956065	A,A	T,T	1,1	-inf,-inf	inf,inf	3.40968,0.118859	0.000811664	0.000811664
1	chr4:17923111:T:C	17923111	C,C	T,T	1,1	-inf,-inf	inf,inf	3.01658,0.71947	0.000791201	0.000791201
1	chr4:17906790:A:G	17906790	G,G	A,A	1,1	-inf,-inf	inf,inf	3.07859,0.651706	0.000786546	0.000786546
1	chr4:17779093:T:G	17779093	G,G	T,T	1,1	-inf,-inf	inf,inf	3.16524,0.450702	0.00077246	0.00077246
1	chr4:18006576:A:C	18006576	C,C	A,A	1,1	-inf,-inf	inf,inf	3.02148,0.708345	0.00075553	0.00075553
1	chr4:17598983:C:A	17598983	A,A	C,C	1,1	inf,-inf	inf,inf	3.36924,0.363353	0.000746452	0.000746452
1	chr4:17604336:T:C	17604336	C,C	T,T	1,1	inf,-inf	inf,inf	3.38187,0.307596	0.000717681	0.000717681
1	chr4:17989899:A:C	17989899	C,NA	A,NA	1,NA	-inf,NA	inf,NA	2.59683,NA	0.000707671	0.000707671
1	chr4:17970455:C:A	17970455	A,A	C,C	1,1	-inf,-inf	inf,inf	2.93584,0.773396	0.00070672	0.00070672
1	chr4:17709851:T:G	17709851	NA,G	NA,T	NA,1	NA,-inf	NA,inf	NA,2.66803	0.000691749	0.000691749
1	chr4:17602672:G:C	17602672	C,C	G,G	1,1	inf,-inf	inf,inf	3.36173,0.293552	0.000680377	0.000680377
1	chr4:17972276:C:G	17972276	G,G	C,C	1,1	-inf,-inf	inf,inf	2.95853,0.711827	0.000672615	0.000672615
1	chr4:17694087:C:T	17694087	NA,T	NA,C	NA,1	NA,-inf	NA,inf	NA,2.65027	0.000671396	0.000671396
1	chr4:17410982:C:T	17410982	T,NA	C,NA	1,NA	inf,NA	inf,NA	2.50638,NA	0.000669229	0.000669229
1	chr4:17640307:C:G	17640307	G,NA	C,NA	1,NA	inf,NA	inf,NA	2.80531,NA	0.000657172	0.000657172
1	chr4:18017790:C:T	18017790	T,T	C,C	1,1	-inf,-inf	inf,inf	3.1158,0.468315	0.000647217	0.000647217
1	chr4:17606997:A:G	17606997	G,G	A,A	1,1	inf,-inf	inf,inf	3.31409,0.326122	0.000643649	0.000643649
1	chr4:17609017:CAGG:C	17609017	C,C	CAGG,CAGG	1,1	inf,-inf	inf,inf	3.32257,0.310515	0.000642945	0.000642945
1	chr4:17901000:TG:T	17901000	T,T	TG,TG	1,1	-inf,-inf	inf,inf	3.08039,0.506968	0.000642792	0.000642792
1	chr4:17904597:C:T	17904597	T,NA	C,NA	1,NA	-inf,NA	inf,NA	2.5157,NA	0.000627896	0.000627896
1	chr4:18027676:C:T	18027676	T,T	C,C	1,1	-inf,-inf	inf,inf	2.89125,0.74163	0.000619055	0.000619055
1	chr4:18016613:T:C	18016613	C,C	T,T	1,1	-inf,-inf	inf,inf	3.11424,0.435206	0.00061828	0.00061828
1	chr4:18002189:T:C	18002189	C,C	T,T	1,1	-inf,-inf	inf,inf	3.08797,0.474103	0.000617654	0.000617654
1	chr4:17990709:A:G	17990709	G,G	A,A	1,1	-inf,-inf	inf,inf	3.00554,0.574325	0.000614538	0.000614538
1	chr4:18016315:A:T	18016315	T,T	A,A	1,1	-inf,-inf	inf,inf	3.1088,0.432813	0.00060994	0.00060994
1	chr4:18017402:T:C	18017402	C,C	T,T	1,1	-inf,-inf	inf,inf	3.08199,0.468395	0.00060623	0.00060623
1	chr4:17878793:A:C	17878793	C,C	A,A	1,1	-inf,-inf	inf,inf	3.16914,0.259257	0.000606085	0.000606085
1	chr4:18014569:A:G	18014569	G,G	A,A	1,1	-inf,-inf	inf,inf	3.09351,0.440815	0.000598065	0.000598065
1	chr4:17965471:T:C	17965471	C,C	T,T	1,1	-inf,-inf	inf,inf	3.06012,0.470571	0.000582675	0.000582675
1	chr4:17640232:G:A	17640232	A,A	G,G	1,1	inf,inf	inf,inf	2.99627,0.695385	0.000571713	0.000571713
1	chr4:18031865:T:C	18031865	C,C	T,T	1,1	-inf,-inf	inf,inf	2.9716,0.574995	0.000566888	0.000566888
1	chr4:17605580:TA:T	17605580	T,T	TA,TA	1,1	inf,-inf	inf,inf	3.25933,0.305171	0.000566411	0.000566411
1	chr4:18022498:C:T	18022498	T,T	C,C	1,1	-inf,-inf	inf,inf	3.04559,0.454911	0.000555226	0.000555226
1	chr4:18015254:A:G	18015254	G,G	A,A	1,1	-inf,-inf	inf,inf	3.0646,0.425314	0.000554801	0.000554801
1	chr4:18016177:C:CATA	18016177	CATA,CATA	C,C	1,1	-inf,-inf	inf,inf	3.05695,0.426184	0.000546822	0.000546822
1	chr4:17613271:T:C	17613271	C,C	T,T	1,1	inf,-inf	inf,inf	3.20006,0.354767	0.00053521	0.00053521
1	chr4:17660737:A:C	17660737	C,C	A,A	1,1	inf,inf	inf,inf	2.76906,0.927729	0.000530963	0.000530963
1	chr4:17964845:G:A	17964845	A,A	G,G	1,1	-inf,-inf	inf,inf	2.99582,0.466199	0.000511321	0.000511321
1	chr4:18013180:G:GT	18013180	GT,GT	G,G	1,1	-inf,-inf	inf,inf	3.02032,0.428159	0.000510828	0.000510828
1	chr4:17965123:T:C	17965123	C,C	T,T	1,1	-inf,-inf	inf,inf	2.9764,0.483874	0.000504062	0.000504062
1	chr4:18025612:T:C	18025612	C,C	T,T	1,1	-inf,-inf	inf,inf	2.9395,0.533817	0.000502753	0.000502753
1	chr4:17986518:A:G	17986518	G,G	A,A	1,1	-inf,-inf	inf,inf	2.91336,0.558214	0.000502741	0.000502741
1	chr4:17563520:T:C	17563520	C,C	T,T	1,1	-inf,-inf	inf,inf	3.22045,0.137811	0.000499894	0.000499894
1	chr4:18325725:C:G	18325725	G,NA	C,NA	1,NA	inf,NA	inf,NA	2.37186,NA	0.000498407	0.000498407
1	chr4:17707192:C:A	17707192	A,A	C,C	1,1	-inf,inf	inf,inf	3.24483,0.193418	0.00049666	0.00049666
```
