## Supplementary material for "Characterization of shared and ancestry-specific signals driving complex traits using multi-ancestry fine-mapping": susiex_nc2.cs80.snp

```
BP	SNP	PIP(CS1)	LogBF(CS1,Pop1)	LogBF(CS1,Pop2)
17177036	chr4:17177036:G:A	6.08958e-06	-1.52942	-0.608258
17177465	chr4:17177465:A:G	1.77443e-05	-1.06819	-2.61746e-10
17177501	chr4:17177501:C:A	4.07876e-06	-1.53416	-1.0043
17177549	chr4:17177549:C:A	5.28617e-06	-1.43061	-0.848552
17177958	chr4:17177958:C:T	6.2127e-06	-1.51725	-0.600405
17178166	chr4:17178166:A:G	1.3824e-05	-1.47442	0.156576
17178584	chr4:17178584:C:G	1.55014e-05	-1.03987e-10	-1.20332
17178748	chr4:17178748:G:C	1.57578e-05	-1.03987e-10	-1.18692
17179133	chr4:17179133:A:G	8.91819e-06	-0.537727	-1.21843
17179677	chr4:17179677:T:C	1.83361e-05	-1.03987e-10	-1.03538
17180356	chr4:17180356:A:C	6.71971e-06	-1.20376	-0.835443
17180483	chr4:17180483:G:A	2.18576e-05	-1.03987e-10	-0.859705
17180511	chr4:17180511:T:A	3.46984e-05	-1.03987e-10	-0.397558
17180889	chr4:17180889:G:A	2.7058e-05	-1.03987e-10	-0.646271
17181136	chr4:17181136:A:T	1.89664e-05	-1.03987e-10	-1.00158
17181335	chr4:17181335:G:A	8.59721e-06	-0.582379	-1.21044
17181495	chr4:17181495:G:A	1.52652e-05	-1.03987e-10	-1.21868
17181565	chr4:17181565:A:T	1.29097e-05	-1.42092	0.0346464
17181869	chr4:17181869:C:T	5.01193e-06	-1.43269	-0.899743
17181905	chr4:17181905:G:T	1.16248e-05	-1.40594	-0.0851677
17182219	chr4:17182219:T:TG	3.91513e-05	-1.03987e-10	-0.276819
17182333	chr4:17182333:C:T	5.14073e-06	-1.42543	-0.88163
17182340	chr4:17182340:C:T	2.2048e-05	-1.03987e-10	-0.851032
17182438	chr4:17182438:G:A	2.49692e-05	-1.03987e-10	-0.726611
17182499	chr4:17182499:G:A	1.16869e-05	-1.48579	-2.61746e-10
17182557	chr4:17182557:T:C	1.53404e-05	-1.03987e-10	-1.21376
17182667	chr4:17182667:G:C	1.00926e-05	-0.419204	-1.21325
17182887	chr4:17182887:T:C	5.03659e-06	-1.10862	-1.2189
17183407	chr4:17183407:A:G	1.64243e-05	-1.03987e-10	-1.14549
17183959	chr4:17183959:G:A	1.87571e-05	-1.01268	-2.61746e-10
17184708	chr4:17184708:C:T	1.10071e-05	-0.341168	-1.20455
17185310	chr4:17185310:A:G	1.17983e-05	-1.37688	-0.099417
17185455	chr4:17185455:G:A	1.27187e-05	-1.40118	-2.61746e-10
17185633	chr4:17185633:C:T	1.12722e-05	-0.317448	-1.20447
17185735	chr4:17185735:G:C	1.61436e-05	-1.03987e-10	-1.16273
17185817	chr4:17185817:G:A	3.3876e-06	-1.53264	-1.1915
17186118	chr4:17186118:A:G	4.62773e-05	-1.03987e-10	-0.1096
17186663	chr4:17186663:C:T	3.29558e-05	-1.03987e-10	-0.449084
17186811	chr4:17186811:C:T	6.62497e-06	-1.28807	-0.765331
17187027	chr4:17187027:A:G	2.49509e-05	-1.03987e-10	-0.727343
17187164	chr4:17187164:G:A	3.95034e-06	-1.46432	-1.10613
17187268	chr4:17187268:A:G	1.17937e-05	-1.47669	-2.61746e-10
17187903	chr4:17187903:C:T	8.60232e-06	-0.860515	-0.931705
17188548	chr4:17188548:A:G	2.31895e-05	-1.03987e-10	-0.800554
17189094	chr4:17189094:T:C	0.000205261	-1.29119	2.67122
17190319	chr4:17190319:C:T	2.74984e-05	-1.03987e-10	-0.630124
17190320	chr4:17190320:G:A	1.27838e-05	-1.12727	-0.268805
17190367	chr4:17190367:G:C	1.71324e-05	-1.03987e-10	-1.10328
17190568	chr4:17190568:C:A	8.0128e-06	-1.04082	-0.822391
17190907	chr4:17190907:T:C	1.30816e-05	-1.14786	-0.225193
17190908	chr4:17190908:G:A	2.94399e-05	-1.03987e-10	-0.561901
17190972	chr4:17190972:A:G	1.8097e-05	0.168334	-1.21684
17191043	chr4:17191043:T:A	3.27289e-05	-1.03987e-10	-0.455995
17191046	chr4:17191046:C:A	3.27374e-05	-1.03987e-10	-0.455734
17191857	chr4:17191857:G:C	1.6333e-05	-1.03987e-10	-1.15107
17192028	chr4:17192028:C:G	4.07879e-06	-1.4902	-1.04825
17192207	chr4:17192207:T:C	5.6796e-06	-1.32455	-0.882826
17192627	chr4:17192627:C:A	1.43624e-05	-0.0749359	-1.2047
17192830	chr4:17192830:C:T	3.4596e-05	-1.03987e-10	-0.400515
17193018	chr4:17193018:G:A	6.55301e-06	-1.19769	-0.866636
17193474	chr4:17193474:C:T	1.01721e-05	-0.4057	-1.2189
17193497	chr4:17193497:G:A	1.60801e-05	-1.03987e-10	-1.16667
17193835	chr4:17193835:A:G	6.20483e-06	-0.989019	-1.12991
17193994	chr4:17193994:A:G	1.61029e-05	-1.03987e-10	-1.16525
17194009	chr4:17194009:T:A	7.69638e-06	-0.889022	-1.01448
17194382	chr4:17194382:G:A	3.2322e-05	-1.03987e-10	-0.468504
17194586	chr4:17194586:T:G	6.04141e-06	-1.06542	-1.08019
17194693	chr4:17194693:C:T	3.57235e-06	-1.52843	-1.14259
17194878	chr4:17194878:G:A	1.65678e-05	-1.03987e-10	-1.13679
17195123	chr4:17195123:C:T	3.80448e-06	-1.46679	-1.14129
17195267	chr4:17195267:G:A	6.68349e-06	-1.11353	-0.931087
17195379	chr4:17195379:A:G	6.93816e-06	-0.810446	-1.19677
17195559	chr4:17195559:G:C	6.60323e-06	-0.846419	-1.21027
17195579	chr4:17195579:A:T	1.63649e-05	-1.03987e-10	-1.14912
17195751	chr4:17195751:A:T	2.69745e-05	-1.03987e-10	-0.64936
17196100	chr4:17196100:G:A	9.75016e-06	-0.643282	-1.02369
17196146	chr4:17196146:C:T	2.26514e-05	-1.03987e-10	-0.824028
17196420	chr4:17196420:A:G	9.02907e-06	-0.569455	-1.17435
17196624	chr4:17196624:T:G	1.06956e-05	-0.842587	-0.731835
17196640	chr4:17196640:G:A	5.06161e-06	-1.4435	-0.879071
17197090	chr4:17197090:A:T	2.34141e-05	-1.03987e-10	-0.790912
17197108	chr4:17197108:C:T	3.01546e-05	-1.03987e-10	-0.537916
17197195	chr4:17197195:C:G	1.55899e-05	-1.03987e-10	-1.19763
17197440	chr4:17197440:G:T	3.21629e-05	-1.03987e-10	-0.47344
17197728	chr4:17197728:C:A	1.71303e-05	-1.03987e-10	-1.1034
17198515	chr4:17198515:G:A	4.17959e-06	-1.30131	-1.21272
17199184	chr4:17199184:T:C	2.16692e-05	-1.03987e-10	-0.868363
17199217	chr4:17199217:C:T	3.58025e-06	-1.45215	-1.21667
17199463	chr4:17199463:A:G	1.16425e-05	-1.48959	-2.61746e-10
17199625	chr4:17199625:G:T	6.5598e-06	-1.06951	-0.99378
17200170	chr4:17200170:T:C	3.8077e-06	-1.38842	-1.21881
17200334	chr4:17200334:C:A	1.42859e-05	-1.28498	-2.61746e-10
17200343	chr4:17200343:TCTC:T	4.67824e-05	-1.03987e-10	-0.0987452
17200745	chr4:17200745:C:T	1.53575e-05	-1.03987e-10	-1.21265
17201672	chr4:17201672:T:C	3.5069e-06	-1.53416	-1.15536
17202103	chr4:17202103:G:C	3.70083e-06	-1.41938	-1.21632
17202401	chr4:17202401:A:C	1.62738e-05	-1.03987e-10	-1.1547
17202652	chr4:17202652:T:C	1.62627e-05	-1.03987e-10	-1.15538
17203047	chr4:17203047:A:T	2.37283e-05	-1.03987e-10	-0.777582
17203112	chr4:17203112:A:G	2.75075e-05	-1.03987e-10	-0.629794
17203156	chr4:17203156:T:C	1.59279e-05	-1.03987e-10	-1.17618
17203157	chr4:17203157:C:A	5.94183e-06	-0.984974	-1.17726
17203323	chr4:17203323:T:A	1.11346e-05	-1.53419	-2.61746e-10
17203549	chr4:17203549:T:C	1.80915e-05	-1.03987e-10	-1.04881
17203561	chr4:17203561:T:C	2.40632e-05	-1.03987e-10	-0.76357
17203798	chr4:17203798:T:C	4.96398e-05	-1.03987e-10	-0.0394591
17204024	chr4:17204024:T:C	3.45755e-05	-1.03987e-10	-0.401106
17204283	chr4:17204283:A:G	1.79602e-05	-1.03987e-10	-1.05609
17205199	chr4:17205199:G:A	9.22293e-06	-0.599485	-1.12307
17205610	chr4:17205610:A:G	1.60511e-05	-1.03987e-10	-1.16848
17205703	chr4:17205703:G:A	1.76045e-05	-1.03987e-10	-1.0761
17205981	chr4:17205981:C:G	4.13066e-06	-1.3585	-1.16731
17206649	chr4:17206649:T:A	2.25378e-05	-1.03987e-10	-0.82906
17206722	chr4:17206722:C:T	8.65929e-06	-0.597732	-1.18789
17206872	chr4:17206872:C:T	1.78234e-05	-1.03987e-10	-1.06374
17206977	chr4:17206977:G:A	6.14848e-06	-1.25198	-0.876064
17207002	chr4:17207002:A:G	1.76185e-05	-1.03987e-10	-1.0753
17207973	chr4:17207973:A:G	3.35968e-06	-1.53157	-1.20084
17208483	chr4:17208483:T:A	3.94562e-05	-1.03987e-10	-0.26906
17208520	chr4:17208520:T:A	1.60405e-05	-1.03987e-10	-1.16913
17209163	chr4:17209163:T:C	4.92819e-06	-1.13559	-1.21369
17209383	chr4:17209383:G:A	3.24663e-05	-1.03987e-10	-0.46405
17209746	chr4:17209746:C:T	1.81873e-05	-1.03987e-10	-1.04353
17210061	chr4:17210061:T:A	3.56625e-06	-1.45411	-1.21862
17210187	chr4:17210187:A:T	5.05371e-06	-1.35036	-0.973769
17210472	chr4:17210472:G:A	1.59246e-05	-1.03987e-10	-1.17639
17211199	chr4:17211199:C:T	2.1923e-05	-1.03987e-10	-0.856716
17211370	chr4:17211370:T:C	2.21106e-05	-1.03987e-10	-0.848196
17212130	chr4:17212130:A:T	5.23876e-05	-1.03987e-10	0.0144183
17212676	chr4:17212676:C:G	1.53867e-05	-1.03987e-10	-1.21075
17212854	chr4:17212854:G:C	3.31494e-06	-1.52998	-1.21583
17212879	chr4:17212879:GATGGGGTTTCACCATGGT:G	5.21603e-05	-1.03987e-10	0.0100699
17212944	chr4:17212944:C:T	3.62174e-06	-1.44331	-1.21399
17213531	chr4:17213531:T:A	2.03409e-05	-1.03987e-10	-0.931619
17213660	chr4:17213660:G:T	1.53259e-05	-1.03987e-10	-1.21471
17214578	chr4:17214578:G:A	1.22507e-05	-1.43867	-2.61746e-10
17214674	chr4:17214674:G:A	1.52773e-05	-1.03987e-10	-1.21788
17214764	chr4:17214764:AG:A	1.69295e-05	-1.03987e-10	-1.11519
17215028	chr4:17215028:T:C	1.63011e-05	-1.03987e-10	-1.15302
17215086	chr4:17215086:T:G	6.84067e-06	-1.03113	-0.990235
17215945	chr4:17215945:G:A	1.78201e-05	-1.03987e-10	-1.06392
17216108	chr4:17216108:G:A	2.14037e-05	-1.03987e-10	-0.880689
17216118	chr4:17216118:C:T	7.39159e-06	-1.00201	-0.941895
17216194	chr4:17216194:C:T	1.52954e-05	-1.03987e-10	-1.2167
17216267	chr4:17216267:C:T	1.34568e-05	-0.987657	-0.357112
17216276	chr4:17216276:C:T	1.53949e-05	-1.03987e-10	-1.21021
17216477	chr4:17216477:C:A	5.11634e-06	-1.5112	-0.800617
17216594	chr4:17216594:A:G	3.90124e-05	-1.03987e-10	-0.280372
17216941	chr4:17216941:G:A	4.6689e-06	-1.18597	-1.21736
17217081	chr4:17217081:T:C	1.53275e-05	-1.03987e-10	-1.2146
17217560	chr4:17217560:A:G	6.68005e-06	-1.06042	-0.984703
17218418	chr4:17218418:A:T	6.6157e-06	-1.04719	-1.00761
17218886	chr4:17218886:A:G	3.81572e-05	-1.03987e-10	-0.302539
17219177	chr4:17219177:C:A	1.69165e-05	-1.03987e-10	-1.11596
17219199	chr4:17219199:T:C	3.46833e-05	-1.03987e-10	-0.397993
17219277	chr4:17219277:C:T	5.18017e-05	-1.03987e-10	0.00317163
17219981	chr4:17219981:G:A	3.78698e-06	-1.40423	-1.20845
17220223	chr4:17220223:G:T	1.67738e-05	-1.12443	-2.61746e-10
17220232	chr4:17220232:A:G	6.06187e-06	-1.1109	-1.03134
17220342	chr4:17220342:A:G	1.66195e-05	-1.03987e-10	-1.13367
17221064	chr4:17221064:C:A	1.16755e-05	-0.567534	-0.919224
17221229	chr4:17221229:A:G	1.56627e-05	-1.03987e-10	-1.19297
17221433	chr4:17221433:G:A	5.16225e-06	-1.4844	-0.818478
17221648	chr4:17221648:G:A	3.38174e-06	-1.51702	-1.20884
17221892	chr4:17221892:A:G	4.42188e-06	-1.23965	-1.21803
17222002	chr4:17222002:G:A	8.72344e-06	-0.848635	-0.929604
17222368	chr4:17222368:T:C	1.45703e-05	-1.26527	-2.61746e-10
17222397	chr4:17222397:T:C	3.7246e-05	-1.03987e-10	-0.326708
17222405	chr4:17222405:A:G	1.54054e-05	-1.03987e-10	-1.20953
17222537	chr4:17222537:T:C	6.25716e-06	-0.892055	-1.21847
17222709	chr4:17222709:T:C	4.80348e-05	-1.03987e-10	-0.0723259
17222722	chr4:17222722:A:G	7.32809e-06	-0.994204	-0.958333
17222728	chr4:17222728:C:T	1.53583e-05	-1.03987e-10	-1.2126
17222827	chr4:17222827:C:T	1.99742e-05	-1.03987e-10	-0.949812
17222848	chr4:17222848:A:G	1.57412e-05	-1.03987e-10	-1.18797
17222869	chr4:17222869:A:G	1.53219e-05	-1.03987e-10	-1.21497
17223098	chr4:17223098:A:G	1.9756e-05	-0.88367	-0.0771275
17223224	chr4:17223224:C:A	3.34372e-06	-1.53408	-1.20309
17223348	chr4:17223348:C:T	3.55287e-06	-1.45783	-1.21867
17224154	chr4:17224154:A:G	2.29729e-05	-1.03987e-10	-0.809937
17224415	chr4:17224415:G:C	1.58843e-05	-1.03987e-10	-1.17892
17224622	chr4:17224622:C:A	2.00338e-05	-1.03987e-10	-0.94683
17224906	chr4:17224906:C:T	7.8781e-06	-0.926109	-0.954056
17225001	chr4:17225001:G:A	3.3825e-06	-1.51733	-1.20831
17225078	chr4:17225078:T:G	2.26951e-05	-1.03987e-10	-0.822101
17225085	chr4:17225085:A:T	8.40812e-06	-1.08258	-0.732479
17225249	chr4:17225249:C:A	1.9438e-05	-1.03987e-10	-0.977023
17225525	chr4:17225525:A:T	2.74272e-05	-1.03987e-10	-0.632717
17225975	chr4:17225975:G:A	1.9438e-05	-1.03987e-10	-0.977023
17226055	chr4:17226055:C:T	2.19637e-05	-1.03987e-10	-0.854861
17226229	chr4:17226229:A:G	1.89382e-05	-1.05007	0.0469924
17226394	chr4:17226394:C:T	3.90569e-06	-1.36295	-1.21887
17226615	chr4:17226615:C:A	3.29396e-06	-1.53336	-1.2188
17226874	chr4:17226874:T:C	2.76109e-05	-1.03987e-10	-0.626043
17227405	chr4:17227405:C:T	4.28125e-06	-1.28535	-1.20466
17227513	chr4:17227513:C:T	3.48221e-06	-1.47856	-1.21803
17227570	chr4:17227570:G:A	4.42595e-06	-1.46106	-0.995705
17227900	chr4:17227900:T:C	6.16798e-06	-1.10838	-1.01651
17228081	chr4:17228081:C:G	6.54522e-06	-1.10342	-0.962095
17228189	chr4:17228189:T:C	6.30514e-06	-1.08996	-1.01293
17229248	chr4:17229248:A:T	1.54378e-05	-1.03987e-10	-1.20744
17229701	chr4:17229701:C:T	1.13791e-05	-0.626996	-0.885479
17229942	chr4:17229942:C:T	1.14333e-05	-1.50773	-2.61746e-10
17229945	chr4:17229945:T:C	1.57733e-05	-1.03987e-10	-1.18593
17230017	chr4:17230017:T:C	2.50096e-05	-1.03987e-10	-0.724991
17230171	chr4:17230171:T:C	3.61544e-05	-1.03987e-10	-0.356453
17230280	chr4:17230280:G:A	2.05015e-05	-0.62021	-0.303542
17230354	chr4:17230354:C:T	3.8461e-06	-1.41866	-1.17854
17230995	chr4:17230995:T:C	6.73389e-06	-0.985769	-1.05133
17231217	chr4:17231217:G:A	0.000169866	-1.03987e-10	1.19076
17231358	chr4:17231358:CT:C	4.99408e-06	-1.45831	-0.877694
17231393	chr4:17231393:T:C	1.67007e-05	-1.1288	-2.61746e-10
17231489	chr4:17231489:G:A	3.78994e-06	-1.48998	-1.12193
17231494	chr4:17231494:A:G	1.82832e-05	-1.03987e-10	-1.03827
17231633	chr4:17231633:A:G	5.09986e-06	-1.22324	-1.0918
17231880	chr4:17231880:G:A	4.71767e-05	-1.03987e-10	-0.0903528
17231987	chr4:17231987:ACTTT:A	3.30191e-06	-1.53206	-1.2177
17232069	chr4:17232069:C:T	6.73025e-06	-1.00024	-1.0374
17232304	chr4:17232304:C:T	1.429e-05	-1.28469	-2.61746e-10
17232480	chr4:17232480:T:C	2.16513e-05	-1.03987e-10	-0.869185
17233203	chr4:17233203:A:G	6.03393e-05	-1.03987e-10	0.155731
17233805	chr4:17233805:T:C	1.53244e-05	-1.03987e-10	-1.21481
17234119	chr4:17234119:A:G	3.59998e-05	-1.03987e-10	-0.360738
17234147	chr4:17234147:T:C	1.44612e-05	-1.27278	-2.61746e-10
17234308	chr4:17234308:A:G	9.93927e-06	-0.534932	-1.11283
17234409	chr4:17234409:T:A	4.03646e-05	-1.03987e-10	-0.2463
17234538	chr4:17234538:C:A	6.29213e-06	-1.03438	-1.07057
17234835	chr4:17234835:T:C	2.4583e-05	-0.997755	0.255556
17235135	chr4:17235135:T:C	1.90658e-05	-1.03987e-10	-0.996355
17235189	chr4:17235189:C:T	3.42582e-06	-1.53124	-1.18167
17235363	chr4:17235363:T:C	1.72015e-05	-1.03987e-10	-1.09926
17235496	chr4:17235496:G:GAA	2.09049e-05	-1.03987e-10	-0.904267
17235661	chr4:17235661:C:T	1.69331e-05	-1.03987e-10	-1.11498
17235696	chr4:17235696:T:C	1.8126e-05	-1.03987e-10	-1.0469
17235918	chr4:17235918:C:T	1.99514e-05	-1.03987e-10	-0.950954
17236200	chr4:17236200:G:C	1.32195e-05	-1.36256	-2.61746e-10
17236310	chr4:17236310:A:G	3.02519e-05	-1.03987e-10	-0.534692
17236475	chr4:17236475:G:T	1.53224e-05	-1.03987e-10	-1.21494
17236601	chr4:17236601:T:G	1.55879e-05	-1.03987e-10	-1.19776
17236739	chr4:17236739:T:C	4.44353e-05	-1.03987e-10	-0.150219
17236862	chr4:17236862:T:C	2.42889e-05	-1.03987e-10	-0.754234
17236866	chr4:17236866:T:C	1.7347e-05	-1.03987e-10	-1.09083
17236896	chr4:17236896:A:C	5.05538e-06	-1.15674	-1.16706
17236950	chr4:17236950:A:G	1.66995e-05	-1.03987e-10	-1.12887
17237044	chr4:17237044:A:T	1.78005e-05	-1.03987e-10	-1.06503
17237250	chr4:17237250:A:G	1.54499e-05	-1.03987e-10	-1.20665
17237431	chr4:17237431:C:T	2.94974e-05	-1.03987e-10	-0.55995
17237528	chr4:17237528:G:A	4.3018e-06	-1.44347	-1.04175
17237624	chr4:17237624:A:G	6.98692e-06	-1.21265	-0.787558
17237706	chr4:17237706:A:T	3.41018e-05	-1.03987e-10	-0.414902
17237836	chr4:17237836:G:A	4.44637e-06	-1.32973	-1.12243
17237843	chr4:17237843:C:T	4.29252e-06	-1.36907	-1.11831
17237844	chr4:17237844:A:G	1.72345e-05	-1.03987e-10	-1.09734
17237868	chr4:17237868:G:A	3.44623e-06	-1.51983	-1.18714
17237983	chr4:17237983:T:C	1.55871e-05	-1.03987e-10	-1.19781
17238471	chr4:17238471:A:G	1.92085e-05	-1.03987e-10	-0.9889
17238717	chr4:17238717:G:A	1.20473e-05	-1.45541	-2.61746e-10
17238722	chr4:17238722:G:A	1.52638e-05	-1.03987e-10	-1.21877
17238923	chr4:17238923:C:T	5.58316e-06	-1.12593	-1.09856
17239164	chr4:17239164:G:A	6.41946e-06	-0.884819	-1.2001
17239519	chr4:17239519:C:T	2.29278e-05	-1.03987e-10	-0.811901
17239661	chr4:17239661:G:A	5.19425e-06	-1.41925	-0.877449
17239742	chr4:17239742:C:T	2.54755e-05	-0.706533	-2.61746e-10
17239802	chr4:17239802:A:AT	2.46361e-05	-0.74004	-2.61746e-10
17240338	chr4:17240338:T:C	1.00757e-05	-0.648624	-0.985505
17240413	chr4:17240413:A:G	2.95786e-05	-1.03987e-10	-0.557202
17240947	chr4:17240947:G:A	1.55909e-05	-1.03987e-10	-1.19757
17241233	chr4:17241233:G:T	1.52621e-05	-1.03987e-10	-1.21888
17241313	chr4:17241313:A:G	8.38556e-06	-0.927906	-0.889835
17241904	chr4:17241904:T:C	2.29475e-05	-1.03987e-10	-0.811043
17242950	chr4:17242950:T:C	1.68162e-05	-1.03987e-10	-1.12191
17243111	chr4:17243111:C:A	1.69575e-05	-1.03987e-10	-1.11354
17243131	chr4:17243131:AG:A	2.05531e-05	-1.03987e-10	-0.921242
17243149	chr4:17243149:A:T	4.86707e-06	-1.53229	-0.829474
17243217	chr4:17243217:T:G	3.7313e-06	-1.50323	-1.12426
17243352	chr4:17243352:C:T	1.52665e-05	-1.03987e-10	-1.21859
17243495	chr4:17243495:T:C	5.4269e-05	-1.03987e-10	0.0497004
17243545	chr4:17243545:C:A	2.5001e-05	-0.725336	-2.61746e-10
17243805	chr4:17243805:TC:T	1.69404e-05	-1.03987e-10	-1.11455
17244658	chr4:17244658:T:C	1.55224e-05	-1.03987e-10	-1.20197
17244726	chr4:17244726:G:C	1.52756e-05	-1.03987e-10	-1.218
17244921	chr4:17244921:T:TG	6.63511e-06	-0.835278	-1.2166
17244930	chr4:17244930:T:C	4.41231e-06	-1.28449	-1.17536
17245036	chr4:17245036:T:C	1.53728e-05	-1.03987e-10	-1.21165
17245543	chr4:17245543:G:A	1.12566e-05	-1.5233	-2.61746e-10
17245623	chr4:17245623:C:T	1.75158e-05	-1.03987e-10	-1.08115
17245939	chr4:17245939:A:G	1.78538e-05	-1.03987e-10	-1.06204
17246381	chr4:17246381:T:C	2.55458e-05	-0.70378	-2.61746e-10
17246411	chr4:17246411:A:G	1.81317e-05	-1.03987e-10	-1.04659
17246538	chr4:17246538:T:C	5.64491e-06	-1.49313	-0.720368
17246542	chr4:17246542:C:G	3.38957e-05	-1.03987e-10	-0.420965
17247118	chr4:17247118:C:T	2.54517e-05	-0.707469	-2.61746e-10
17247439	chr4:17247439:A:G	1.92675e-05	-1.03987e-10	-0.985835
17247929	chr4:17247929:A:G	1.87927e-05	-1.03987e-10	-1.01078
17248018	chr4:17248018:C:T	1.53103e-05	-1.03987e-10	-1.21573
17248650	chr4:17248650:C:T	1.7918e-05	-1.03987e-10	-1.05845
17248936	chr4:17248936:A:C	2.55696e-05	-0.70285	-2.61746e-10
17249192	chr4:17249192:T:C	1.8927e-05	-1.03987e-10	-1.00366
17249960	chr4:17249960:C:T	1.82785e-05	-1.03987e-10	-1.03852
17250137	chr4:17250137:G:A	1.53369e-05	-1.03987e-10	-1.21399
17250204	chr4:17250204:C:T	4.09577e-06	-1.31655	-1.21774
17250206	chr4:17250206:C:T	2.08074e-05	-1.03987e-10	-0.908945
17250365	chr4:17250365:G:T	1.9473e-05	-1.03987e-10	-0.975225
17250449	chr4:17250449:C:A	1.96946e-05	-1.03987e-10	-0.963908
17250475	chr4:17250475:AG:A	2.56108e-05	-0.701236	-2.61746e-10
17250737	chr4:17250737:A:G	3.72853e-06	-1.521	-1.10724
17250945	chr4:17250945:G:A	2.18986e-05	-1.03987e-10	-0.857831
17251307	chr4:17251307:G:A	3.95713e-05	-1.03987e-10	-0.266147
17251907	chr4:17251907:T:C	2.47706e-05	-0.734595	-2.61746e-10
17252000	chr4:17252000:C:G	1.54329e-05	-1.03987e-10	-1.20775
17252504	chr4:17252504:A:G	1.80844e-05	-1.03987e-10	-1.0492
17252724	chr4:17252724:G:T	1.38272e-05	-0.892062	-0.425553
17252827	chr4:17252827:A:G	7.11699e-06	-0.767148	-1.21462
17252915	chr4:17252915:T:C	3.5321e-06	-1.53034	-1.15202
17253411	chr4:17253411:G:A	1.8051e-05	-1.03987e-10	-1.05105
17253630	chr4:17253630:T:C	8.02326e-06	-1.16606	-0.695845
17253740	chr4:17253740:C:T	3.9004e-05	-1.03987e-10	-0.280588
17253919	chr4:17253919:G:A	1.84989e-05	-1.03987e-10	-1.02654
17254027	chr4:17254027:C:T	3.40304e-06	-1.51143	-1.20815
17254145	chr4:17254145:C:A	2.1587e-05	-1.03987e-10	-0.872161
17254343	chr4:17254343:A:T	1.54802e-05	-1.03987e-10	-1.20469
17254473	chr4:17254473:C:T	3.70115e-05	0.480551	-0.813575
17254745	chr4:17254745:A:G	1.65193e-05	-1.03987e-10	-1.13972
17254997	chr4:17254997:C:T	1.24121e-05	-1.42558	-2.61746e-10
17255156	chr4:17255156:T:C	1.52825e-05	-1.03987e-10	-1.21754
17255299	chr4:17255299:A:G	2.22507e-05	-1.03987e-10	-0.841878
17255397	chr4:17255397:A:G	4.19856e-06	-1.43264	-1.07687
17255430	chr4:17255430:A:G	1.63315e-05	-1.03987e-10	-1.15115
17255677	chr4:17255677:C:T	4.1385e-06	-1.4108	-1.11312
17255982	chr4:17255982:G:A	3.7717e-06	-1.43036	-1.18636
17256106	chr4:17256106:G:A	8.00826e-06	-0.820554	-1.04322
17256339	chr4:17256339:C:A	1.84916e-05	-1.03987e-10	-1.02693
17256727	chr4:17256727:T:A	1.97582e-05	-1.03987e-10	-0.960683
17257258	chr4:17257258:G:A	2.08237e-05	-1.03987e-10	-0.908158
17257290	chr4:17257290:C:G	3.85428e-06	-1.43736	-1.15771
17257478	chr4:17257478:A:G	4.03831e-06	-1.34237	-1.20606
17257610	chr4:17257610:T:C	4.22137e-06	-1.43583	-1.06826
17257612	chr4:17257612:G:A	4.27681e-06	-1.42792	-1.06313
17257793	chr4:17257793:G:A	3.42367e-06	-1.53224	-1.1813
17258023	chr4:17258023:C:T	2.27376e-05	-0.820234	-2.61746e-10
17258200	chr4:17258200:C:G	2.52676e-05	-0.107135	-0.607595
17258285	chr4:17258285:G:A	3.38611e-06	-1.53359	-1.19098
17258681	chr4:17258681:T:C	6.77978e-06	-1.14783	-0.882477
17258803	chr4:17258803:T:A	1.53246e-05	-1.03987e-10	-1.21479
17258837	chr4:17258837:T:C	1.52659e-05	-1.03987e-10	-1.21863
17258931	chr4:17258931:G:A	3.61367e-06	-1.45676	-1.20277
17259128	chr4:17259128:TTA:T	1.8795e-05	-1.03987e-10	-1.01066
17259784	chr4:17259784:G:C	1.60661e-05	-1.16754	-2.61746e-10
17260057	chr4:17260057:C:T	1.7752e-05	-1.03987e-10	-1.06775
17260074	chr4:17260074:A:G	3.3955e-06	-1.51143	-1.21037
17260105	chr4:17260105:T:C	1.34367e-05	-1.34626	-2.61746e-10
17260143	chr4:17260143:C:T	1.60716e-05	-1.03987e-10	-1.1672
17260635	chr4:17260635:T:C	1.69495e-05	-1.03987e-10	-1.11401
17260656	chr4:17260656:T:C	3.4871e-05	-1.03987e-10	-0.392595
17260719	chr4:17260719:AG:A	3.69623e-06	-1.4642	-1.17273
17260769	chr4:17260769:C:T	2.35618e-05	-1.03987e-10	-0.784627
17260809	chr4:17260809:T:C	4.2332e-06	-1.49683	-1.00446
17261719	chr4:17261719:C:T	1.53199e-05	-1.03987e-10	-1.2151
17262033	chr4:17262033:C:T	3.70723e-06	-1.48704	-1.14692
17262069	chr4:17262069:G:A	1.61273e-05	-1.03987e-10	-1.16374
17262428	chr4:17262428:T:A	3.53077e-06	-1.46502	-1.21772
17262754	chr4:17262754:T:C	3.44269e-06	-1.51068	-1.19732
17262765	chr4:17262765:T:A	4.55712e-06	-1.37676	-1.0508
17262816	chr4:17262816:A:G	4.41095e-06	-1.51646	-0.9437
17263091	chr4:17263091:A:T	4.22999e-06	-1.51517	-0.986883
17263207	chr4:17263207:G:T	3.43663e-05	-1.03987e-10	-0.407176
17263332	chr4:17263332:T:A	5.27451e-06	-1.27672	-1.00464
17263391	chr4:17263391:T:C	1.55888e-05	-1.03987e-10	-1.1977
17263482	chr4:17263482:T:C	1.7001e-05	-1.03987e-10	-1.11098
17263618	chr4:17263618:A:T	3.78347e-06	-1.3977	-1.21591
17263885	chr4:17263885:G:A	3.97816e-06	-1.37088	-1.19255
17264058	chr4:17264058:C:T	1.65134e-05	-1.14008	-2.61746e-10
17264675	chr4:17264675:T:C	4.17167e-05	-1.03987e-10	-0.21335
17264991	chr4:17264991:G:A	1.66922e-05	-1.03987e-10	-1.12931
17265109	chr4:17265109:G:A	3.88611e-06	-1.40809	-1.17876
17265127	chr4:17265127:C:T	1.25204e-05	-0.68992	-0.726975
17265146	chr4:17265146:A:G	4.36212e-06	-1.27559	-1.19571
17265240	chr4:17265240:C:T	1.54014e-05	-1.03987e-10	-1.2098
17265852	chr4:17265852:A:G	1.61324e-05	-1.03987e-10	-1.16342
17266102	chr4:17266102:G:A	4.22005e-06	-1.32261	-1.1818
17266108	chr4:17266108:T:C	4.53569e-06	-1.35603	-1.07624
17266118	chr4:17266118:G:A	3.7157e-06	-1.42515	-1.20653
17266316	chr4:17266316:G:A	1.58512e-05	-1.03987e-10	-1.18101
17266328	chr4:17266328:C:T	4.82624e-06	-1.29143	-1.07876
17266360	chr4:17266360:T:C	3.08988e-05	-1.03987e-10	-0.513536
17266495	chr4:17266495:T:G	4.30024e-06	-1.34029	-1.1453
17266525	chr4:17266525:T:C	5.75489e-06	-0.992579	-1.20162
17266907	chr4:17266907:C:T	4.04659e-06	-1.35821	-1.18816
17267083	chr4:17267083:G:A	1.62324e-05	-1.03987e-10	-1.15724
17267258	chr4:17267258:T:C	4.75072e-06	-1.306	-1.07996
17267339	chr4:17267339:C:T	1.64282e-05	-1.03987e-10	-1.14525
17267675	chr4:17267675:C:T	4.15653e-06	-1.34485	-1.17472
17267782	chr4:17267782:G:T	3.7285e-06	-1.42267	-1.20558
17268113	chr4:17268113:A:G	3.33145e-06	-1.53128	-1.20956
17268202	chr4:17268202:G:T	3.79963e-06	-1.3953	-1.21405
17268458	chr4:17268458:G:A	2.81552e-05	-1.03987e-10	-0.60652
17268803	chr4:17268803:G:C	3.51002e-06	-1.51465	-1.17398
17268809	chr4:17268809:G:A	3.99459e-06	-1.40809	-1.15122
17268841	chr4:17268841:C:G	4.61773e-06	-1.32888	-1.08547
17269886	chr4:17269886:C:T	3.38235e-05	-0.423098	-2.61746e-10
17270097	chr4:17270097:A:G	5.04276e-06	-1.42173	-0.904567
17270126	chr4:17270126:C:A	4.10938e-06	-1.35489	-1.17609
17270135	chr4:17270135:C:A	3.29705e-06	-1.53349	-1.21773
17270246	chr4:17270246:T:A	1.58572e-05	-1.03987e-10	-1.18063
17270559	chr4:17270559:A:G	3.38079e-06	-1.53112	-1.19502
17270636	chr4:17270636:G:A	1.60024e-05	-1.03987e-10	-1.17151
17271400	chr4:17271400:C:T	1.7355e-05	-0.597415	-0.492954
17271467	chr4:17271467:C:T	2.21071e-05	-1.03987e-10	-0.848353
17271476	chr4:17271476:G:A	2.52585e-05	-0.715088	-2.61746e-10
17271733	chr4:17271733:T:C	1.67675e-05	-1.03987e-10	-1.12481
17271980	chr4:17271980:A:C	3.53587e-06	-1.51492	-1.16638
17272262	chr4:17272262:A:G	2.22709e-05	0.319106	-1.16008
17272325	chr4:17272325:T:C	3.52204e-06	-1.50443	-1.18078
17272355	chr4:17272355:C:G	1.50039e-05	-0.705302	-0.53064
17272546	chr4:17272546:A:T	3.91318e-06	-1.38393	-1.19597
17272895	chr4:17272895:A:G	1.61917e-05	-1.03987e-10	-1.15976
17273312	chr4:17273312:T:C	1.62139e-05	-0.102757	-1.05562
17273571	chr4:17273571:A:G	1.52703e-05	-1.03987e-10	-1.21834
17273708	chr4:17273708:T:G	8.40621e-06	-1.14851	-0.666775
17274073	chr4:17274073:T:C	2.13963e-05	-1.03987e-10	-0.881033
17274356	chr4:17274356:A:G	2.45194e-05	-1.03987e-10	-0.744786
17274681	chr4:17274681:C:T	9.6863e-05	0.991874	-0.362829
17274701	chr4:17274701:C:T	9.0967e-05	1.27951	-0.713263
17274827	chr4:17274827:C:T	1.5469e-05	-1.03987e-10	-1.20542
17274971	chr4:17274971:G:A	3.78971e-05	-1.03987e-10	-0.309377
17274993	chr4:17274993:A:G	4.25765e-05	-1.03987e-10	-0.192949
17275324	chr4:17275324:T:C	1.11931e-05	-1.52896	-2.61746e-10
17275716	chr4:17275716:C:T	0.000156301	0.505576	0.601954
17276190	chr4:17276190:G:T	6.52686e-05	-1.16582	1.40008
17276314	chr4:17276314:T:A	0.000401127	2.05003	-2.61746e-10
17277500	chr4:17277500:A:G	1.62618e-05	-1.03987e-10	-1.15543
17277580	chr4:17277580:A:G	1.63455e-05	-1.03987e-10	-1.1503
17277859	chr4:17277859:T:G	2.51075e-05	0.448678	-1.16976
17277871	chr4:17277871:TGTGTGTCTTTTTTGTTA:T	1.83375e-05	-1.03987e-10	-1.03531
17277891	chr4:17277891:GT:G	5.21193e-06	-1.13961	-1.15369
17277894	chr4:17277894:T:C	7.23304e-05	1.47624	-1.13925
17278374	chr4:17278374:G:A	5.05425e-06	-1.44596	-0.878064
17278391	chr4:17278391:C:T	1.55267e-05	-1.03987e-10	-1.20169
17278426	chr4:17278426:A:G	6.23914e-06	-1.2593	-0.854108
17278845	chr4:17278845:C:A	7.55581e-06	-1.5117	-0.410232
17278899	chr4:17278899:G:A	8.48058e-06	-1.52702	-0.279456
17279184	chr4:17279184:A:G	1.52614e-05	-1.03987e-10	-1.21892
17280048	chr4:17280048:C:T	2.66407e-05	-1.03987e-10	-0.661812
17280414	chr4:17280414:T:C	8.7246e-05	0.52448	-2.61746e-10
17280485	chr4:17280485:T:C	0.000113666	0.789009	-2.61746e-10
17280499	chr4:17280499:T:C	4.56262e-05	-1.03987e-10	-0.12377
17280691	chr4:17280691:T:C	4.84377e-06	-1.18694	-1.17962
17280782	chr4:17280782:T:A	5.40647e-06	-1.07588	-1.18077
17280830	chr4:17280830:C:T	1.11329e-05	-1.53434	-2.61746e-10
17281862	chr4:17281862:A:G	8.74081e-06	-0.722352	-1.0539
17281914	chr4:17281914:G:A	2.8013e-05	-1.03987e-10	-0.611585
17283148	chr4:17283148:T:C	1.16751e-05	-0.474202	-1.01259
17283409	chr4:17283409:T:G	1.15986e-05	-1.49337	-2.61746e-10
17283671	chr4:17283671:G:A	1.62112e-05	-1.03987e-10	-1.15855
17283698	chr4:17283698:C:T	1.87818e-05	-1.03987e-10	-1.01136
17284009	chr4:17284009:GC:G	1.1287e-05	-1.5206	-2.61746e-10
17284572	chr4:17284572:G:A	9.58009e-05	0.61802	-2.61746e-10
17284871	chr4:17284871:A:T	1.67332e-05	-1.03987e-10	-1.12686
17285634	chr4:17285634:A:G	1.99264e-05	-1.03987e-10	-0.952206
17286374	chr4:17286374:G:A	0.0001582	1.1196	-2.61746e-10
17286742	chr4:17286742:C:T	2.63178e-05	-1.03987e-10	-0.674008
17286865	chr4:17286865:T:C	1.68908e-05	-1.03987e-10	-1.11748
17287207	chr4:17287207:C:T	4.66599e-06	-1.48309	-0.920863
17287239	chr4:17287239:C:T	1.24304e-05	-1.42411	-2.61746e-10
17287275	chr4:17287275:T:G	2.27583e-05	-1.03987e-10	-0.819321
17287623	chr4:17287623:A:T	1.71472e-05	-1.03987e-10	-1.10242
17287667	chr4:17287667:G:C	2.36393e-05	-1.03987e-10	-0.781341
17287978	chr4:17287978:C:T	1.77776e-05	-1.03987e-10	-1.06632
17287987	chr4:17287987:T:C	2.81011e-05	-0.608445	-2.61746e-10
17288098	chr4:17288098:T:C	1.55455e-05	-1.03987e-10	-1.20048
17288179	chr4:17288179:G:A	4.89177e-05	-0.0541123	-2.61746e-10
17288216	chr4:17288216:C:T	1.52616e-05	-1.03987e-10	-1.21891
17288234	chr4:17288234:G:T	0.000125254	1.61528	-0.729186
17288808	chr4:17288808:C:A	4.52733e-05	-1.03987e-10	-0.131536
17288956	chr4:17288956:G:A	1.78393e-05	-1.03987e-10	-1.06285
17289119	chr4:17289119:C:G	2.09074e-05	-1.03987e-10	-0.90415
17289161	chr4:17289161:C:T	2.01473e-05	-1.03987e-10	-0.941183
17289338	chr4:17289338:C:T	0.000124064	1.60896	-0.732412
17289384	chr4:17289384:T:C	4.47223e-06	-1.22924	-1.21712
17289454	chr4:17289454:G:A	5.53801e-05	0.0699686	-2.61746e-10
17289736	chr4:17289736:G:A	1.52614e-05	-1.03987e-10	-1.21892
17289753	chr4:17289753:T:C	1.6028e-05	-1.03987e-10	-1.16991
17289773	chr4:17289773:C:T	0.000111871	1.4926	-0.719504
17289910	chr4:17289910:T:C	2.06402e-05	-1.03987e-10	-0.91701
17290173	chr4:17290173:C:T	0.000159072	2.00627	-0.881169
17290481	chr4:17290481:A:G	1.95891e-05	-1.03987e-10	-0.969281
17290703	chr4:17290703:C:T	5.80652e-06	-1.36741	-0.81786
17290785	chr4:17290785:G:C	4.10149e-06	-1.45936	-1.07354
17290842	chr4:17290842:C:G	1.8775e-05	-1.03987e-10	-1.01173
17290878	chr4:17290878:A:G	2.07012e-05	-1.03987e-10	-0.914059
17290963	chr4:17290963:G:A	4.51065e-06	-1.34963	-1.08818
17291016	chr4:17291016:C:A	2.08238e-05	-1.03987e-10	-0.908154
17291097	chr4:17291097:A:G	1.5273e-05	-1.03987e-10	-1.21817
17291309	chr4:17291309:G:C	0.000163038	1.89019	-0.740454
17291531	chr4:17291531:C:T	2.8871e-05	-0.581414	-2.61746e-10
17291636	chr4:17291636:C:T	3.16575e-05	-0.489278	-2.61746e-10
17291862	chr4:17291862:T:C	1.97121e-05	-1.03987e-10	-0.963018
17292302	chr4:17292302:T:C	1.63529e-05	-1.03987e-10	-1.14985
17292351	chr4:17292351:T:TTAC	6.94344e-06	-0.88111	-1.12535
17292372	chr4:17292372:C:A	1.18195e-05	-1.47451	-2.61746e-10
17292502	chr4:17292502:C:T	3.31433e-06	-1.52709	-1.21891
17292741	chr4:17292741:G:A	4.75154e-06	-1.46081	-0.924978
17292787	chr4:17292787:A:G	1.85665e-05	-0.0434497	-0.979444
17292927	chr4:17292927:G:A	4.10168e-06	-1.32524	-1.20762
17292995	chr4:17292995:C:T	5.33512e-06	-1.05429	-1.21565
17293017	chr4:17293017:C:G	4.81255e-06	-1.22666	-1.14636
17293162	chr4:17293162:T:C	3.10434e-05	-1.15355	0.644679
17293266	chr4:17293266:CCTT:C	3.73838e-05	-0.869505	0.546491
17293571	chr4:17293571:G:A	1.97493e-05	-1.03987e-10	-0.961132
17293744	chr4:17293744:T:C	1.11325e-05	-1.53438	-2.61746e-10
17293820	chr4:17293820:T:A	2.70807e-05	-1.03987e-10	-0.645429
17294238	chr4:17294238:G:A	5.16425e-06	-1.52667	-0.775824
17294421	chr4:17294421:T:C	1.83265e-05	-1.03987e-10	-1.03591
17294475	chr4:17294475:G:A	1.68359e-05	-1.03987e-10	-1.12074
17294697	chr4:17294697:G:A	8.61013e-06	-0.667803	-1.12351
17294740	chr4:17294740:C:A	2.68421e-05	-0.654281	-2.61746e-10
17294772	chr4:17294772:A:G	1.60072e-05	-1.03987e-10	-1.17121
17295219	chr4:17295219:C:T	1.18176e-05	-0.30608	-1.16858
17295643	chr4:17295643:G:A	2.54938e-05	-1.03987e-10	-0.705817
17296074	chr4:17296074:G:T	1.52694e-05	-1.03987e-10	-1.2184
17296106	chr4:17296106:G:A	3.36414e-06	-1.53446	-1.19662
17296325	chr4:17296325:C:T	2.67311e-05	-1.03987e-10	-0.658423
17296384	chr4:17296384:G:A	1.46109e-05	-0.110308	-1.15218
17296620	chr4:17296620:T:A	1.36829e-05	-0.148098	-1.18001
17296674	chr4:17296674:C:T	2.036e-05	-1.03987e-10	-0.93068
17296898	chr4:17296898:T:C	4.44162e-05	-1.03987e-10	-0.150648
17296943	chr4:17296943:G:A	1.5492e-05	-1.03987e-10	-1.20393
17296999	chr4:17296999:T:C	1.72042e-05	-1.03987e-10	-1.0991
17297308	chr4:17297308:T:C	1.69815e-05	-1.03987e-10	-1.11213
17297546	chr4:17297546:ATATT:A	7.08558e-06	-0.817547	-1.16864
17298170	chr4:17298170:A:G	2.86073e-05	-0.59059	-2.61746e-10
17298347	chr4:17298347:G:A	1.55871e-05	-1.03987e-10	-1.19781
17298599	chr4:17298599:T:C	1.31246e-05	-0.181446	-1.18832
17298783	chr4:17298783:C:A	7.97231e-06	-0.880727	-0.987552
17299216	chr4:17299216:AAACT:A	1.61511e-05	-1.03987e-10	-1.16227
17299334	chr4:17299334:G:A	1.83164e-05	-1.03987e-10	-1.03646
17299440	chr4:17299440:C:A	2.75806e-05	-1.03987e-10	-0.627139
17299473	chr4:17299473:G:A	7.10996e-06	-1.53129	-0.451464
17299552	chr4:17299552:A:G	1.74786e-05	-1.08327	-2.61746e-10
17299723	chr4:17299723:T:C	1.17723e-05	-1.4785	-2.61746e-10
17299928	chr4:17299928:C:T	6.73711e-05	-1.03987e-10	0.265964
17300022	chr4:17300022:G:A	1.78511e-05	-1.03987e-10	-1.06219
17300134	chr4:17300134:G:A	1.11469e-05	-1.53309	-2.61746e-10
17300423	chr4:17300423:A:G	1.71511e-05	-1.03987e-10	-1.10219
17300592	chr4:17300592:T:A	1.60529e-05	-1.03987e-10	-1.16836
17300633	chr4:17300633:C:T	2.90872e-05	-1.03987e-10	-0.573954
17300634	chr4:17300634:G:A	1.60557e-05	-1.03987e-10	-1.16819
17300953	chr4:17300953:G:A	3.43072e-06	-1.53186	-1.17962
17301218	chr4:17301218:C:T	1.24314e-05	-0.295569	-1.12846
17301379	chr4:17301379:C:A	3.57388e-06	-1.52949	-1.14111
17301399	chr4:17301399:G:A	4.23604e-05	-0.198039	-2.61746e-10
17301612	chr4:17301612:A:G	1.42064e-05	-1.29056	-2.61746e-10
17301843	chr4:17301843:A:G	3.35272e-06	-1.5286	-1.20588
17301886	chr4:17301886:G:T	1.6042e-05	-1.03987e-10	-1.16904
17302179	chr4:17302179:T:C	2.9081e-05	-0.574168	-2.61746e-10
17302193	chr4:17302193:C:T	0.000337248	1.87657	-2.61746e-10
17302299	chr4:17302299:G:A	8.88313e-06	-1.08825	-0.671848
17302647	chr4:17302647:T:C	1.79991e-05	-0.714648	-0.339284
17302890	chr4:17302890:A:G	8.91243e-06	-1.06755	-0.689252
17302942	chr4:17302942:C:T	1.77201e-05	-1.02315	-0.0464059
17303226	chr4:17303226:C:T	1.20281e-05	-0.277503	-1.1795
17303268	chr4:17303268:A:T	8.71168e-06	-1.12033	-0.65926
17303351	chr4:17303351:C:T	8.77615e-06	-1.121	-0.651213
17303475	chr4:17303475:T:G	1.76589e-05	-0.740337	-0.332675
17303572	chr4:17303572:T:C	2.31309e-05	-0.803081	-2.61746e-10
17303599	chr4:17303599:C:T	8.97972e-06	-1.10204	-0.647248
17303809	chr4:17303809:A:G	2.22659e-05	-1.03987e-10	-0.841194
17303946	chr4:17303946:C:T	1.99785e-05	-0.210433	-0.739163
17304104	chr4:17304104:A:T	2.99243e-05	-1.03987e-10	-0.545583
17304164	chr4:17304164:G:A	8.66536e-06	-1.10116	-0.683754
17304414	chr4:17304414:A:G	6.73459e-06	-0.935137	-1.10186
17304926	chr4:17304926:T:G	9.30651e-06	-1.03779	-0.675749
17305066	chr4:17305066:AC:A	8.85096e-06	-1.07401	-0.689718
17305465	chr4:17305465:C:T	9.18473e-06	-1.05366	-0.673047
17305539	chr4:17305539:A:ATT	1.56476e-05	-1.03987e-10	-1.19393
17305601	chr4:17305601:C:T	9.07554e-06	-0.922065	-0.816604
17305844	chr4:17305844:G:A	6.51586e-05	-1.03987e-10	0.232572
17306010	chr4:17306010:A:G	1.95331e-05	-1.03987e-10	-0.972141
17306073	chr4:17306073:T:A	8.66379e-06	-1.16245	-0.622653
17306098	chr4:17306098:G:C	1.58946e-05	-1.03987e-10	-1.17827
17306391	chr4:17306391:T:G	8.38662e-06	-1.5249	-0.292712
17306657	chr4:17306657:G:A	8.87336e-06	-1.08486	-0.676335
17306809	chr4:17306809:A:C	9.03832e-06	-1.11375	-0.629033
17306850	chr4:17306850:C:T	1.64284e-05	-0.385324	-0.759918
17306921	chr4:17306921:T:C	1.8442e-05	-1.03987e-10	-1.02962
17307046	chr4:17307046:G:T	0.000159837	-1.03987e-10	1.1299
17307048	chr4:17307048:T:G	8.45062e-06	-1.13063	-0.67938
17307186	chr4:17307186:G:A	8.66907e-06	-1.14536	-0.639131
17307447	chr4:17307447:T:C	8.65786e-06	-1.13067	-0.655112
17307519	chr4:17307519:G:A	6.34137e-06	-0.976783	-1.12037
17307619	chr4:17307619:G:A	8.53703e-06	-1.12239	-0.677444
17307687	chr4:17307687:T:C	9.08415e-06	-1.12099	-0.616734
17307813	chr4:17307813:C:T	8.75308e-06	-1.11831	-0.656542
17307855	chr4:17307855:G:A	8.45698e-06	-1.14708	-0.662178
17308107	chr4:17308107:G:A	8.34733e-06	-1.14112	-0.68119
17308121	chr4:17308121:A:T	8.12271e-06	-1.17323	-0.676356
17308185	chr4:17308185:C:G	8.84623e-06	-1.12024	-0.644017
17308283	chr4:17308283:T:C	8.94871e-06	-1.11688	-0.63586
17308538	chr4:17308538:C:T	8.45826e-06	-1.13817	-0.670943
17308541	chr4:17308541:G:T	8.45991e-06	-1.14963	-0.659288
17308669	chr4:17308669:A:G	8.50511e-06	-1.15295	-0.650633
17309009	chr4:17309009:T:C	1.13325e-05	-1.51658	-2.61746e-10
17309277	chr4:17309277:C:T	1.46442e-05	-1.26021	-2.61746e-10
17309525	chr4:17309525:T:C	0.000161154	-1.03987e-10	1.13811
17309937	chr4:17309937:G:T	1.52968e-05	-1.03987e-10	-1.21661
17310373	chr4:17310373:G:A	0.000200766	1.35789	-2.61746e-10
17310436	chr4:17310436:A:C	9.85434e-06	-0.713237	-0.943104
17310528	chr4:17310528:GC:G	1.56163e-05	-1.03987e-10	-1.19594
17310540	chr4:17310540:G:A	7.6805e-06	-1.32569	-0.579879
17311058	chr4:17311058:A:T	8.63801e-06	-0.702315	-1.08576
17311475	chr4:17311475:A:G	1.69534e-05	-1.03987e-10	-1.11378
17311812	chr4:17311812:T:A	1.65443e-05	-1.03987e-10	-1.13821
17312428	chr4:17312428:C:G	1.54306e-05	-1.03987e-10	-1.2079
17312759	chr4:17312759:A:C	5.63505e-05	-1.03987e-10	0.0873389
17312808	chr4:17312808:T:C	1.30231e-05	-1.37753	-2.61746e-10
17312817	chr4:17312817:G:A	1.55619e-05	-1.03987e-10	-1.19943
17312977	chr4:17312977:CTTT:C	1.86845e-05	-1.03987e-10	-1.01656
17313439	chr4:17313439:T:C	2.72166e-05	-0.640424	-2.61746e-10
17313692	chr4:17313692:A:G	3.47448e-06	-1.49817	-1.20063
17313968	chr4:17313968:G:T	1.72164e-05	-1.03987e-10	-1.09839
17314885	chr4:17314885:A:T	1.66289e-05	-1.03987e-10	-1.13311
17315311	chr4:17315311:T:A	1.69307e-05	-1.03987e-10	-1.11512
17315693	chr4:17315693:G:C	5.77726e-06	-1.22124	-0.969086
17315695	chr4:17315695:C:A	1.2561e-05	-1.41365	-2.61746e-10
17316655	chr4:17316655:A:G	7.73539e-06	-0.72615	-1.1723
17317171	chr4:17317171:T:C	2.1751e-05	-1.03987e-10	-0.864593
17317795	chr4:17317795:A:G	2.32492e-05	-0.809825	0.0118434
17318353	chr4:17318353:C:T	1.18896e-05	-1.46858	-2.61746e-10
17318415	chr4:17318415:T:A	1.29074e-05	-1.1984	-0.188057
17319198	chr4:17319198:T:C	2.90027e-05	-0.726136	0.149271
17319232	chr4:17319232:C:G	2.41054e-05	-1.03987e-10	-0.761818
17319405	chr4:17319405:C:A	2.6749e-05	-1.03987e-10	-0.657756
17320091	chr4:17320091:A:G	2.98035e-05	-0.71878	0.169154
17320366	chr4:17320366:G:A	4.15289e-05	-0.217863	-2.61746e-10
17320372	chr4:17320372:A:G	7.04838e-06	-0.920799	-1.07066
17320881	chr4:17320881:C:A	7.54223e-06	-1.3477	-0.576034
17321200	chr4:17321200:C:T	6.39362e-06	-0.9223	-1.16665
17321307	chr4:17321307:C:G	2.01174e-05	-1.03987e-10	-0.942665
17321375	chr4:17321375:G:A	1.5265e-05	-1.03987e-10	-1.21869
17321953	chr4:17321953:T:C	2.25212e-05	-0.829796	-2.61746e-10
17322116	chr4:17322116:T:C	7.511e-06	-1.24722	-0.680668
17322172	chr4:17322172:C:A	1.59078e-05	-1.03987e-10	-1.17744
17322281	chr4:17322281:C:T	1.53051e-05	-1.03987e-10	-1.21606
17322962	chr4:17322962:C:T	3.32876e-05	-1.03987e-10	-0.439068
17323079	chr4:17323079:T:C	6.27175e-06	-1.11923	-0.988963
17323087	chr4:17323087:T:G	1.64973e-05	-1.03987e-10	-1.14105
17323846	chr4:17323846:G:C	9.6186e-06	-1.07132	-0.609233
17323894	chr4:17323894:A:G	2.32508e-05	-0.797912	-2.61746e-10
17323898	chr4:17323898:A:G	1.79914e-05	-1.03987e-10	-1.05436
17323914	chr4:17323914:C:T	9.84145e-06	-0.438936	-1.21871
17323942	chr4:17323942:G:C	1.3662e-05	-0.231553	-1.09808
17324182	chr4:17324182:C:T	6.30249e-06	-0.885308	-1.218
17324713	chr4:17324713:C:A	4.06084e-06	-1.52208	-1.02078
17324825	chr4:17324825:A:G	1.97104e-05	-0.963106	-2.61746e-10
17325077	chr4:17325077:A:G	1.65373e-05	-1.03987e-10	-1.13863
17325632	chr4:17325632:G:A	1.64785e-05	-1.03987e-10	-1.1422
17326850	chr4:17326850:A:G	7.22117e-06	-0.749123	-1.21811
17327630	chr4:17327630:C:T	1.84448e-05	-1.02947	-2.61746e-10
17327688	chr4:17327688:G:A	1.71329e-05	-1.03987e-10	-1.10325
17328121	chr4:17328121:G:A	6.30966e-06	-0.905016	-1.19716
17328384	chr4:17328384:A:T	8.20983e-06	-0.904638	-0.934283
17328680	chr4:17328680:A:T	1.52712e-05	-1.03987e-10	-1.21828
17328747	chr4:17328747:T:G	4.35298e-05	-1.03987e-10	-0.170807
17328758	chr4:17328758:T:C	1.51769e-05	-0.0311273	-1.19335
17329137	chr4:17329137:T:C	6.15639e-06	-1.02045	-1.10631
17329348	chr4:17329348:A:G	1.53199e-05	-1.03987e-10	-1.2151
17330271	chr4:17330271:T:G	5.94586e-06	-0.943154	-1.2184
17330420	chr4:17330420:A:G	7.01962e-06	-1.50997	-0.48557
17330585	chr4:17330585:C:T	3.58551e-05	-0.364765	-2.61746e-10
17330645	chr4:17330645:A:G	5.57383e-06	-1.03356	-1.19261
17330830	chr4:17330830:C:T	5.76898e-06	-1.0011	-1.19066
17331190	chr4:17331190:T:C	5.85817e-06	-0.988432	-1.18798
17331220	chr4:17331220:G:T	5.82984e-06	-0.990065	-1.1912
17331349	chr4:17331349:G:C	5.84716e-06	-0.986396	-1.1919
17331354	chr4:17331354:C:G	5.81786e-06	-0.990142	-1.19318
17331477	chr4:17331477:C:T	5.77183e-06	-1.001	-1.19026
17331646	chr4:17331646:G:A	3.77021e-05	-1.03987e-10	-0.314535
17331647	chr4:17331647:C:T	3.87558e-05	-1.03987e-10	-0.286972
17332028	chr4:17332028:G:A	6.01227e-06	-0.961499	-1.18895
17332064	chr4:17332064:G:A	1.77724e-05	-1.03987e-10	-1.06661
17332130	chr4:17332130:G:T	3.7872e-05	-1.03987e-10	-0.310041
17332306	chr4:17332306:A:T	5.64664e-06	-1.02346	-1.18973
17332312	chr4:17332312:A:G	5.30651e-06	-1.08236	-1.19295
17332360	chr4:17332360:A:G	5.73019e-06	-1.00479	-1.19372
17332559	chr4:17332559:A:G	6.29795e-06	-1.14013	-0.963899
17332582	chr4:17332582:C:T	2.81257e-05	-1.03987e-10	-0.60757
17332701	chr4:17332701:C:T	1.52782e-05	-1.03987e-10	-1.21782
17332807	chr4:17332807:A:T	1.87043e-05	-1.42692	0.411419
17332895	chr4:17332895:G:A	5.02992e-06	-1.1279	-1.20095
17333031	chr4:17333031:G:A	2.30821e-05	-0.805193	-2.61746e-10
17333283	chr4:17333283:C:T	2.65135e-05	-1.03987e-10	-0.666597
17333404	chr4:17333404:G:A	5.8068e-06	-1.52334	-0.661885
17333789	chr4:17333789:C:A	3.45693e-05	0.57039	-0.971678
17333857	chr4:17333857:C:T	3.96773e-05	-0.263472	-2.61746e-10
17333888	chr4:17333888:T:C	1.1133e-05	-1.53433	-2.61746e-10
17333907	chr4:17333907:C:T	7.14849e-06	-0.767131	-1.21022
17333965	chr4:17333965:T:C	8.17487e-06	-1.04104	-0.802149
17334091	chr4:17334091:T:C	6.08608e-06	-1.5201	-0.618149
17334141	chr4:17334141:C:T	5.73318e-06	-1.1009	-1.09708
17334225	chr4:17334225:C:T	6.17553e-06	-1.52175	-0.601904
17334232	chr4:17334232:G:T	1.11342e-05	-1.19549	-0.338742
17334845	chr4:17334845:T:C	1.53893e-05	-1.03987e-10	-1.21058
17334976	chr4:17334976:G:A	5.00298e-06	-1.13315	-1.20107
17335070	chr4:17335070:G:A	1.13629e-05	-1.51389	-2.61746e-10
17335099	chr4:17335099:C:T	7.05392e-06	-0.812804	-1.17786
17335175	chr4:17335175:A:G	6.95699e-06	-1.52649	-0.478013
17335302	chr4:17335302:G:A	3.31992e-06	-1.52852	-1.21579
17335783	chr4:17335783:G:C	1.00613e-05	-1.4901	-0.145457
17336404	chr4:17336404:T:C	2.36022e-05	-1.03987e-10	-0.782914
17336809	chr4:17336809:G:A	7.15918e-06	-0.797303	-1.17855
17337037	chr4:17337037:T:C	3.70645e-05	-0.331592	-2.61746e-10
17337524	chr4:17337524:C:A	3.51547e-05	-0.384493	-2.61746e-10
17337655	chr4:17337655:G:A	1.59581e-05	-1.03987e-10	-1.17428
17338775	chr4:17338775:A:G	1.64083e-05	-1.03987e-10	-1.14646
17338851	chr4:17338851:A:G	4.33709e-06	-1.2837	-1.19335
17339365	chr4:17339365:T:C	2.97889e-05	-1.03987e-10	-0.550117
17339391	chr4:17339391:G:C	1.57538e-05	-1.03987e-10	-1.18717
17339413	chr4:17339413:G:C	3.4931e-05	-0.390876	-2.61746e-10
17339680	chr4:17339680:T:G	3.0184e-05	-1.03987e-10	-0.536939
17340036	chr4:17340036:G:T	3.38512e-05	-1.03987e-10	-0.422279
17340097	chr4:17340097:A:G	6.05797e-06	-1.43244	-0.710439
17340127	chr4:17340127:A:G	5.94505e-05	0.140891	-2.61746e-10
17340556	chr4:17340556:G:A	2.83422e-05	-1.03987e-10	-0.599902
17340575	chr4:17340575:T:A	1.52906e-05	-1.03987e-10	-1.21701
17340679	chr4:17340679:C:A	1.61214e-05	-1.03987e-10	-1.1641
17341052	chr4:17341052:A:G	4.95133e-05	-0.196374	0.154364
17341264	chr4:17341264:G:A	1.52736e-05	-1.03987e-10	-1.21813
17341962	chr4:17341962:C:T	3.41834e-05	-1.03987e-10	-0.412511
17341984	chr4:17341984:T:A	1.16673e-05	-0.696312	-0.791153
17342204	chr4:17342204:T:C	1.53968e-05	-1.03987e-10	-1.21009
17342716	chr4:17342716:T:C	1.57189e-05	-1.03987e-10	-1.18939
17342869	chr4:17342869:C:T	6.30449e-06	-0.938413	-1.16458
17342920	chr4:17342920:C:T	1.00547e-05	-1.48689	-0.149325
17343673	chr4:17343673:T:A	5.37068e-05	-1.03987e-10	0.0392883
17344191	chr4:17344191:C:T	3.37431e-06	-1.51517	-1.21289
17344209	chr4:17344209:T:C	3.01333e-05	-1.03987e-10	-0.538622
17344721	chr4:17344721:A:T	9.1225e-06	-1.0796	-0.653909
17344751	chr4:17344751:A:T	1.44052e-05	-0.993615	-0.283046
17345794	chr4:17345794:T:C	3.03629e-05	0.602268	-1.1333
17345833	chr4:17345833:A:G	4.24739e-05	-0.195362	-2.61746e-10
17346327	chr4:17346327:G:A	1.5341e-05	-1.03987e-10	-1.21372
17346404	chr4:17346404:A:G	3.52765e-06	-1.46826	-1.21536
17346678	chr4:17346678:A:C	6.02171e-05	0.153704	-2.61746e-10
17346740	chr4:17346740:C:T	8.4785e-06	-0.590439	-1.21628
17347212	chr4:17347212:C:T	1.12372e-05	-1.52503	-2.61746e-10
17347407	chr4:17347407:C:T	1.50524e-05	-0.849152	-0.383564
17347419	chr4:17347419:A:T	6.10877e-06	-1.49476	-0.639767
17348087	chr4:17348087:G:C	2.02588e-05	-1.03987e-10	-0.935662
17348092	chr4:17348092:C:T	1.50294e-05	-0.852761	-0.381484
17348409	chr4:17348409:A:T	1.53081e-05	-1.03987e-10	-1.21587
17348598	chr4:17348598:A:T	4.08797e-06	-1.31805	-1.21815
17348820	chr4:17348820:G:C	2.25875e-05	-1.03987e-10	-0.826854
17349417	chr4:17349417:G:A	1.52852e-05	-1.03987e-10	-1.21737
17349438	chr4:17349438:G:A	4.07996e-06	-1.35303	-1.18514
17349752	chr4:17349752:T:C	4.10535e-06	-1.348	-1.18396
17349813	chr4:17349813:T:TA	3.32614e-05	-1.03987e-10	-0.439855
17350395	chr4:17350395:T:C	2.16532e-05	-1.03987e-10	-0.869099
17350644	chr4:17350644:C:T	4.61676e-06	-1.19564	-1.21892
17350694	chr4:17350694:G:C	6.25458e-05	-1.03987e-10	0.191647
17350729	chr4:17350729:T:C	1.61142e-05	-0.906709	-0.257842
17350936	chr4:17350936:C:T	4.07734e-06	-1.33977	-1.19904
17350937	chr4:17350937:G:A	7.58898e-06	-0.948641	-0.968914
17351202	chr4:17351202:A:G	4.10777e-06	-1.32348	-1.2079
17351262	chr4:17351262:T:G	1.13889e-05	-1.51162	-2.61746e-10
17351665	chr4:17351665:A:G	2.03408e-05	-1.03987e-10	-0.931622
17351775	chr4:17351775:T:C	4.74472e-06	-1.22041	-1.16681
17351797	chr4:17351797:T:A	1.53044e-05	-1.03987e-10	-1.21611
17351818	chr4:17351818:A:T	1.67519e-05	-1.03987e-10	-1.12574
17351937	chr4:17351937:T:C	8.21049e-06	-0.849668	-0.989172
17351938	chr4:17351938:C:G	4.48912e-06	-1.25188	-1.19072
17351960	chr4:17351960:A:G	1.52618e-05	-1.03987e-10	-1.2189
17352755	chr4:17352755:A:G	8.09896e-06	-0.944327	-0.908189
17352779	chr4:17352779:C:A	3.43875e-06	-1.52873	-1.18041
17352889	chr4:17352889:G:T	4.04758e-05	-0.243547	-2.61746e-10
17353174	chr4:17353174:T:C	4.06419e-06	-1.33275	-1.20929
17353224	chr4:17353224:G:A	7.19875e-06	-0.753993	-1.21635
17353437	chr4:17353437:C:T	7.03192e-06	-0.822697	-1.1711
17353474	chr4:17353474:AT:A	1.24388e-05	-0.914106	-0.509326
17353529	chr4:17353529:GGGT:G	9.11494e-06	-1.155	-0.579339
17353544	chr4:17353544:C:T	1.51035e-05	-0.843116	-0.386208
17353606	chr4:17353606:T:G	1.32984e-05	-0.855122	-0.501483
17353962	chr4:17353962:C:T	4.25147e-05	-0.194402	-2.61746e-10
17354461	chr4:17354461:G:A	1.52693e-05	-1.03987e-10	-1.21841
17354469	chr4:17354469:G:T	1.64831e-05	-1.03987e-10	-1.14192
17354603	chr4:17354603:T:C	1.34929e-05	-0.922034	-0.420055
17354647	chr4:17354647:C:A	1.2408e-05	-0.934217	-0.491695
17354962	chr4:17354962:G:A	3.63609e-06	-1.44722	-1.20612
17355124	chr4:17355124:A:G	1.53636e-05	-1.03987e-10	-1.21225
17355224	chr4:17355224:G:C	1.61058e-05	-1.03987e-10	-1.16507
17355483	chr4:17355483:C:A	1.52621e-05	-1.03987e-10	-1.21888
17355936	chr4:17355936:CACA:C	4.91341e-05	-0.0496988	-2.61746e-10
17356438	chr4:17356438:A:G	8.9849e-06	-0.768403	-0.980305
17356510	chr4:17356510:C:T	4.77536e-05	-0.078197	-2.61746e-10
17356913	chr4:17356913:C:T	6.17646e-06	-1.16324	-0.960269
17356920	chr4:17356920:T:TA	4.81124e-05	-0.070712	-2.61746e-10
17357201	chr4:17357201:C:A	5.74951e-05	-1.03987e-10	0.107447
17357391	chr4:17357391:T:C	1.49772e-05	-0.562528	-0.675195
17357443	chr4:17357443:C:T	1.76777e-05	-1.03987e-10	-1.07195
17357515	chr4:17357515:A:G	1.01761e-05	-1.31912	-0.305089
17357674	chr4:17357674:T:C	1.48252e-05	-0.537573	-0.710351
17357762	chr4:17357762:C:G	1.69455e-05	-1.03987e-10	-1.11425
17357831	chr4:17357831:C:T	9.44047e-06	-1.30809	-0.39116
17358411	chr4:17358411:G:T	2.32087e-05	-1.03987e-10	-0.799723
17358591	chr4:17358591:G:C	1.85914e-05	-1.03987e-10	-1.02156
17358716	chr4:17358716:A:G	2.46154e-05	-1.03987e-10	-0.740878
17358730	chr4:17358730:G:A	3.64379e-05	-0.348643	-2.61746e-10
17358758	chr4:17358758:C:G	1.69639e-05	-1.03987e-10	-1.11317
17358983	chr4:17358983:T:C	6.01517e-06	-1.46987	-0.6801
17359118	chr4:17359118:C:T	1.52759e-05	-1.03987e-10	-1.21798
17359183	chr4:17359183:GT:G	1.80802e-05	-1.03987e-10	-1.04943
17359491	chr4:17359491:A:C	3.7005e-06	-1.52428	-1.1115
17359544	chr4:17359544:C:CTT	3.67381e-06	-1.51753	-1.12549
17359632	chr4:17359632:C:T	2.11419e-05	-0.892995	-2.61746e-10
17359699	chr4:17359699:T:A	4.03393e-06	-1.51581	-1.0337
17359919	chr4:17359919:A:T	2.64752e-05	-1.03987e-10	-0.668042
17359987	chr4:17359987:C:T	7.22409e-05	-1.03987e-10	0.335754
17360030	chr4:17360030:C:T	4.03768e-06	-1.51088	-1.0377
17360031	chr4:17360031:A:G	3.41069e-06	-1.50175	-1.21559
17360193	chr4:17360193:C:T	3.64041e-06	-1.44661	-1.20555
17360286	chr4:17360286:A:G	4.1952e-06	-1.50041	-1.00991
17360490	chr4:17360490:A:G	6.70766e-06	-1.41144	-0.629563
17360564	chr4:17360564:C:T	4.16353e-06	-1.51417	-1.00372
17360690	chr4:17360690:A:G	1.09229e-05	-0.404401	-1.14899
17360759	chr4:17360759:G:A	1.09637e-05	-0.404395	-1.14527
17360832	chr4:17360832:AGT:A	1.11882e-05	-0.379469	-1.14992
17360893	chr4:17360893:A:T	1.04128e-05	-0.396643	-1.20457
17361065	chr4:17361065:A:G	4.463e-06	-1.50578	-0.94265
17361090	chr4:17361090:A:G	3.4907e-06	-1.50311	-1.19104
17361181	chr4:17361181:A:G	3.5259e-06	-1.50027	-1.18384
17361326	chr4:17361326:G:A	1.31837e-05	-0.373173	-0.992097
17361330	chr4:17361330:G:A	5.57671e-05	-1.03987e-10	0.076932
17361337	chr4:17361337:A:T	1.56561e-05	-1.03987e-10	-1.19339
17361780	chr4:17361780:C:G	1.92262e-05	-1.03987e-10	-0.987979
17361856	chr4:17361856:G:A	2.26613e-05	-1.03987e-10	-0.823594
17362104	chr4:17362104:T:TA	1.13498e-05	-0.347748	-1.16731
17362152	chr4:17362152:C:T	9.03153e-06	-1.38223	-0.361304
17362252	chr4:17362252:AACCCATG:A	1.19641e-05	-1.46234	-2.61746e-10
17362922	chr4:17362922:T:C	1.52634e-05	-1.03987e-10	-1.21879
17363097	chr4:17363097:A:G	4.58568e-06	-1.49169	-0.929625
17363186	chr4:17363186:T:A	1.87607e-05	-1.03987e-10	-1.01249
17363291	chr4:17363291:T:C	3.51313e-06	-1.51965	-1.1681
17363442	chr4:17363442:T:G	1.87906e-05	-0.229546	-0.781352
17363665	chr4:17363665:A:AAC	3.41561e-06	-1.51423	-1.20166
17363907	chr4:17363907:C:T	1.78959e-05	-1.03987e-10	-1.05968
17364165	chr4:17364165:A:G	7.14751e-06	-1.45321	-0.524277
17364457	chr4:17364457:G:A	1.1317e-05	-0.311448	-1.20649
17364522	chr4:17364522:T:G	7.29072e-06	-1.43814	-0.519513
17364893	chr4:17364893:C:T	1.90756e-05	-1.03987e-10	-0.99584
17365039	chr4:17365039:T:C	1.69032e-05	-0.275016	-0.841731
17365040	chr4:17365040:G:A	1.45678e-05	-0.463882	-0.801554
17365081	chr4:17365081:G:A	1.15597e-05	-0.333814	-1.16291
17365640	chr4:17365640:A:G	1.15976e-05	-0.336434	-1.15702
17365645	chr4:17365645:A:T	4.22342e-05	-1.03987e-10	-0.201022
17366077	chr4:17366077:C:T	3.379e-06	-1.52572	-1.20096
17366130	chr4:17366130:C:A	1.07016e-05	-0.375769	-1.19809
17366451	chr4:17366451:C:T	1.14996e-05	-1.50194	-2.61746e-10
17366507	chr4:17366507:G:C	1.7958e-05	-1.03987e-10	-1.05622
17366800	chr4:17366800:G:A	2.31939e-05	-1.03987e-10	-0.800364
17366912	chr4:17366912:A:G	6.72543e-06	-1.38288	-0.655477
17366962	chr4:17366962:C:G	8.41122e-06	-0.738559	-1.07613
17366977	chr4:17366977:A:G	1.52792e-05	-1.03987e-10	-1.21776
17367193	chr4:17367193:G:A	2.61924e-05	0.0750901	-0.753873
17367248	chr4:17367248:T:C	3.22176e-05	0.74713	-1.21887
17367850	chr4:17367850:C:T	3.27174e-05	0.762036	-1.21838
17368257	chr4:17368257:C:T	2.21593e-05	-1.03987e-10	-0.845996
17368593	chr4:17368593:T:G	1.89216e-05	0.14959	-1.15354
17368669	chr4:17368669:T:C	1.9893e-05	0.191519	-1.1454
17368681	chr4:17368681:T:TTG	1.25101e-05	-1.41772	-2.61746e-10
17368736	chr4:17368736:G:T	1.20884e-05	-1.45201	-2.61746e-10
17368958	chr4:17368958:AT:A	0.000183157	-1.03987e-10	1.26609
17368990	chr4:17368990:A:G	4.16851e-06	-1.45556	-1.06113
17369019	chr4:17369019:G:A	1.52652e-05	-1.03987e-10	-1.21868
17369032	chr4:17369032:G:A	0.000210329	-1.03987e-10	1.40442
17369198	chr4:17369198:T:C	2.03658e-05	-1.03987e-10	-0.930397
17369241	chr4:17369241:AC:A	1.17008e-05	-0.319847	-1.16474
17369255	chr4:17369255:G:T	0.000219914	-1.03987e-10	1.44899
17369294	chr4:17369294:A:T	0.000239615	-1.03987e-10	1.53478
17369521	chr4:17369521:G:A	0.00021419	-1.03987e-10	1.42261
17369536	chr4:17369536:C:A	9.63018e-06	-0.483318	-1.19603
17369979	chr4:17369979:T:C	0.000186771	-1.03987e-10	1.28563
17370027	chr4:17370027:T:C	1.78352e-05	-1.03987e-10	-1.06308
17370131	chr4:17370131:G:A	1.5273e-05	-1.03987e-10	-1.21817
17370409	chr4:17370409:A:C	1.53242e-05	-1.03987e-10	-1.21482
17370522	chr4:17370522:T:C	3.7133e-05	0.439189	-0.768936
17370666	chr4:17370666:G:A	1.72991e-05	-1.0936	-2.61746e-10
17370792	chr4:17370792:A:G	8.5921e-06	-0.62724	-1.16617
17370983	chr4:17370983:T:C	1.30013e-05	-0.418237	-0.960964
17371051	chr4:17371051:C:T	1.62559e-05	-1.03987e-10	-1.1558
17371138	chr4:17371138:T:C	3.47686e-06	-1.51056	-1.18756
17371270	chr4:17371270:T:A	1.33302e-05	-0.395291	-0.958926
17371327	chr4:17371327:G:A	1.83407e-05	-1.03987e-10	-1.03513
17371333	chr4:17371333:G:T	1.78935e-05	-1.03987e-10	-1.05982
17371433	chr4:17371433:G:A	2.99856e-05	-0.543534	-2.61746e-10
17371619	chr4:17371619:C:T	0.000184086	-1.03987e-10	1.27115
17371754	chr4:17371754:C:T	4.96941e-05	-0.038367	-2.61746e-10
17371759	chr4:17371759:G:A	3.91178e-06	-1.36465	-1.21561
17371789	chr4:17371789:C:T	1.33791e-05	-0.211338	-1.13922
17371807	chr4:17371807:CT:C	1.67146e-05	-1.03987e-10	-1.12797
17371939	chr4:17371939:T:C	3.30111e-05	0.351163	-0.798572
17372251	chr4:17372251:A:G	9.44564e-06	-0.492558	-1.20614
17372402	chr4:17372402:GA:G	3.96362e-06	-1.36147	-1.20562
17372660	chr4:17372660:C:G	1.97579e-05	-1.03987e-10	-0.960699
17372709	chr4:17372709:A:C	9.54102e-06	-0.601104	-1.08755
17372764	chr4:17372764:C:T	1.47075e-05	-1.2559	-2.61746e-10
17373031	chr4:17373031:T:C	1.81783e-05	-1.03987e-10	-1.04402
17373156	chr4:17373156:T:C	4.04454e-06	-1.34377	-1.20312
17373221	chr4:17373221:CAT:C	1.71754e-05	-1.03987e-10	-1.10077
17373328	chr4:17373328:T:C	9.94967e-06	-0.576421	-1.07029
17373433	chr4:17373433:T:C	3.9182e-06	-1.3654	-1.21322
17373542	chr4:17373542:C:T	1.86598e-05	0.174396	-1.19228
17373564	chr4:17373564:T:C	1.52638e-05	-1.03987e-10	-1.21877
17373791	chr4:17373791:G:A	2.00288e-05	-1.03987e-10	-0.947082
17374275	chr4:17374275:A:C	1.50305e-05	-1.23417	-2.61746e-10
17374287	chr4:17374287:T:G	1.31554e-05	-1.36742	-2.61746e-10
17374528	chr4:17374528:G:A	8.49611e-06	-0.590378	-1.21426
17375135	chr4:17375135:T:C	1.00769e-05	-0.453771	-1.18023
17375159	chr4:17375159:T:C	2.53201e-05	-1.03987e-10	-0.712655
17375498	chr4:17375498:C:T	1.52683e-05	-1.03987e-10	-1.21847
17375827	chr4:17375827:T:A	1.74727e-05	-1.03987e-10	-1.08361
17375903	chr4:17375903:G:T	1.55434e-05	-1.03987e-10	-1.20061
17376313	chr4:17376313:CACAATGGACA:C	1.96926e-05	-1.03987e-10	-0.96401
17376489	chr4:17376489:A:AAAG	4.02618e-06	-1.53449	-1.01695
17377370	chr4:17377370:T:C	3.65508e-06	-1.49413	-1.154
17377634	chr4:17377634:A:G	1.77135e-05	-1.03987e-10	-1.06993
17377712	chr4:17377712:C:T	4.48384e-06	-1.4741	-0.969674
17377960	chr4:17377960:T:C	3.44305e-06	-1.489	-1.2189
17377971	chr4:17377971:T:G	3.99809e-05	-1.03987e-10	-0.255851
17378393	chr4:17378393:A:G	2.32346e-05	-1.03987e-10	-0.798611
17378479	chr4:17378479:A:G	1.53084e-05	-1.03987e-10	-1.21585
17378553	chr4:17378553:C:A	2.04169e-05	-1.03987e-10	-0.927888
17378671	chr4:17378671:G:A	1.54755e-05	-1.03987e-10	-1.20499
17378719	chr4:17378719:A:C	1.23489e-05	-1.20917	-0.221514
17379191	chr4:17379191:T:C	1.53122e-05	-1.03987e-10	-1.2156
17379692	chr4:17379692:T:A	3.8462e-06	-1.47662	-1.12054
17380428	chr4:17380428:G:A	1.96786e-05	-1.03987e-10	-0.964718
17380753	chr4:17380753:A:G	3.59424e-05	-1.03987e-10	-0.362334
17380974	chr4:17380974:T:G	1.6099e-05	-1.03987e-10	-1.1655
17381135	chr4:17381135:T:C	1.54276e-05	-1.03987e-10	-1.2081
17381178	chr4:17381178:C:T	2.43114e-05	-1.03987e-10	-0.753308
17381231	chr4:17381231:A:G	1.16256e-05	-1.49104	-2.61746e-10
17381258	chr4:17381258:G:A	1.68243e-05	-1.03987e-10	-1.12143
17381516	chr4:17381516:C:T	1.77146e-05	-1.03987e-10	-1.06986
17381617	chr4:17381617:A:G	1.61702e-05	-1.03987e-10	-1.16108
17381893	chr4:17381893:C:T	1.52756e-05	-1.03987e-10	-1.21799
17382091	chr4:17382091:C:T	1.67882e-05	-1.03987e-10	-1.12358
17382227	chr4:17382227:G:T	2.05597e-05	-1.03987e-10	-0.920919
17382330	chr4:17382330:C:T	9.1781e-06	-0.727267	-1.00017
17382402	chr4:17382402:G:A	3.39183e-05	-1.03987e-10	-0.420297
17382561	chr4:17382561:T:A	2.32029e-05	-0.799974	-2.61746e-10
17382581	chr4:17382581:A:G	1.52744e-05	-1.03987e-10	-1.21807
17383336	chr4:17383336:T:C	1.46133e-05	-1.26232	-2.61746e-10
17383640	chr4:17383640:A:G	2.60513e-05	-1.03987e-10	-0.684184
17383699	chr4:17383699:A:T	3.7599e-05	0.709439	-1.02671
17384208	chr4:17384208:GAAACCCCGACTCTACTAAA:G	4.77378e-06	-1.51387	-0.867242
17384253	chr4:17384253:G:A	1.52649e-05	-1.03987e-10	-1.2187
17384342	chr4:17384342:C:T	8.9457e-06	-0.723152	-1.02993
17384507	chr4:17384507:C:T	4.1941e-06	-1.32407	-1.1865
17384587	chr4:17384587:TTTTA:T	3.77925e-05	-1.03987e-10	-0.312141
17384592	chr4:17384592:T:A	2.28482e-05	-1.03987e-10	-0.815382
17384761	chr4:17384761:T:C	1.52619e-05	-1.03987e-10	-1.21889
17385672	chr4:17385672:A:G	1.52719e-05	-1.03987e-10	-1.21824
17385930	chr4:17385930:A:T	1.52939e-05	-1.03987e-10	-1.2168
17386290	chr4:17386290:G:A	9.5299e-05	-1.03987e-10	0.612767
17386364	chr4:17386364:G:A	5.89563e-06	-0.970942	-1.1991
17386536	chr4:17386536:C:T	1.25438e-05	-1.41503	-2.61746e-10
17387027	chr4:17387027:A:G	2.19846e-05	-0.161111	-0.6928
17387584	chr4:17387584:C:T	4.08573e-06	-1.53445	-1.0023
17387718	chr4:17387718:C:G	1.77649e-05	-1.03987e-10	-1.06703
17388237	chr4:17388237:G:A	1.69891e-05	-1.03987e-10	-1.11168
17388374	chr4:17388374:T:G	1.89553e-05	-1.03987e-10	-1.00217
17388415	chr4:17388415:C:A	1.65226e-05	-1.03987e-10	-1.13952
17388854	chr4:17388854:A:G	7.03351e-06	-0.774655	-1.21891
17388953	chr4:17388953:A:G	1.73555e-05	-1.03987e-10	-1.09034
17389141	chr4:17389141:A:G	2.19385e-05	-0.151792	-0.704218
17389162	chr4:17389162:T:C	6.59405e-06	-1.49263	-0.565451
17389787	chr4:17389787:CT:C	1.85291e-05	-1.02491	-2.61746e-10
17389964	chr4:17389964:T:C	1.82536e-05	-1.03987e-10	-1.03989
17390044	chr4:17390044:A:G	1.73979e-05	-1.03987e-10	-1.0879
17390446	chr4:17390446:C:G	1.64351e-05	-1.03987e-10	-1.14483
17390779	chr4:17390779:G:T	4.7653e-06	-1.51165	-0.871241
17390965	chr4:17390965:C:T	1.51696e-05	-1.22496	-2.61746e-10
17391381	chr4:17391381:C:T	1.61267e-05	-1.03987e-10	-1.16377
17391895	chr4:17391895:G:T	1.62299e-05	-1.03987e-10	-1.1574
17391987	chr4:17391987:A:G	8.96515e-06	-0.665841	-1.08507
17392088	chr4:17392088:A:G	8.85888e-06	-0.708724	-1.05411
17392405	chr4:17392405:T:A	1.53176e-05	-1.03987e-10	-1.21525
17392566	chr4:17392566:C:T	3.38836e-06	-1.53438	-1.18953
17392879	chr4:17392879:A:G	6.62851e-06	-0.966973	-1.0859
17393197	chr4:17393197:G:A	1.975e-05	-1.03987e-10	-0.961101
17393489	chr4:17393489:G:A	1.74692e-05	-1.03987e-10	-1.08381
17393761	chr4:17393761:T:C	1.55897e-05	-1.03987e-10	-1.19764
17395101	chr4:17395101:A:G	6.15823e-06	-1.08352	-1.04294
17395602	chr4:17395602:A:AT	6.16632e-06	-0.968674	-1.15648
17395754	chr4:17395754:A:G	5.44755e-06	-1.17023	-1.07885
17396004	chr4:17396004:T:C	5.81899e-06	-1.03079	-1.15233
17396067	chr4:17396067:C:T	1.70098e-05	-1.03987e-10	-1.11046
17396140	chr4:17396140:A:G	6.12608e-06	-1.46616	-0.665536
17396229	chr4:17396229:C:T	4.94708e-06	-1.46989	-0.875567
17396260	chr4:17396260:C:A	1.63934e-05	-1.03987e-10	-1.14737
17396290	chr4:17396290:C:T	5.76587e-06	-1.48842	-0.703876
17396591	chr4:17396591:G:A	3.46491e-06	-1.48376	-1.21781
17396847	chr4:17396847:T:C	1.68357e-05	-1.03987e-10	-1.12075
17396850	chr4:17396850:A:G	1.65022e-05	-1.03987e-10	-1.14076
17397231	chr4:17397231:G:A	1.11384e-05	-1.53386	-2.61746e-10
17397324	chr4:17397324:G:A	3.79404e-06	-1.46671	-1.14411
17397851	chr4:17397851:C:G	3.41814e-06	-1.49625	-1.21891
17398126	chr4:17398126:A:G	1.52869e-05	-1.03987e-10	-1.21726
17398352	chr4:17398352:A:G	8.1373e-06	-0.760637	-1.08716
17398953	chr4:17398953:T:C	1.61978e-05	-1.03987e-10	-1.15938
17399518	chr4:17399518:AAAG:A	1.5323e-05	-1.03987e-10	-1.2149
17399740	chr4:17399740:T:C	3.3263e-06	-1.52472	-1.21768
17399752	chr4:17399752:C:G	1.61662e-05	-1.03987e-10	-1.16133
17399918	chr4:17399918:T:A	3.39925e-06	-1.52443	-1.19627
17400639	chr4:17400639:C:G	3.3387e-06	-1.52135	-1.21732
17400926	chr4:17400926:A:G	1.14123e-05	-1.50956	-2.61746e-10
17400983	chr4:17400983:A:G	1.63333e-05	-1.03987e-10	-1.15105
17401005	chr4:17401005:A:G	7.03493e-06	-0.83349	-1.15987
17401424	chr4:17401424:T:C	3.42271e-06	-1.49947	-1.21435
17401480	chr4:17401480:G:A	3.40277e-06	-1.51915	-1.20052
17401657	chr4:17401657:T:C	3.40889e-06	-1.51013	-1.20773
17402017	chr4:17402017:T:C	1.5564e-05	-1.03987e-10	-1.19929
17403377	chr4:17403377:C:T	1.52835e-05	-1.03987e-10	-1.21748
17403890	chr4:17403890:G:A	3.44038e-06	-1.51835	-1.19032
17403912	chr4:17403912:C:G	1.53228e-05	-1.03987e-10	-1.21491
17403983	chr4:17403983:A:G	1.55143e-05	-1.03987e-10	-1.20249
17404248	chr4:17404248:T:A	6.03105e-06	-1.19536	-0.951967
17404335	chr4:17404335:G:A	6.00139e-06	-1.19877	-0.953489
17404535	chr4:17404535:G:A	3.63433e-05	-1.03987e-10	-0.351242
17404669	chr4:17404669:G:A	3.47811e-06	-1.50607	-1.1917
17404782	chr4:17404782:T:C	3.47782e-06	-1.50052	-1.19733
17404814	chr4:17404814:A:G	1.13424e-05	-1.51571	-2.61746e-10
17405174	chr4:17405174:G:A	3.48791e-06	-1.49452	-1.20043
17405363	chr4:17405363:G:A	1.80598e-05	-1.03987e-10	-1.05056
17405512	chr4:17405512:C:T	1.18821e-05	-1.46922	-2.61746e-10
17405569	chr4:17405569:G:A	1.56388e-05	-1.03987e-10	-1.1945
17405580	chr4:17405580:T:A	1.59827e-05	-1.03987e-10	-1.17275
17405642	chr4:17405642:C:T	4.10057e-05	-1.03987e-10	-0.230542
17405653	chr4:17405653:T:C	1.56393e-05	-1.03987e-10	-1.19447
17406029	chr4:17406029:G:A	1.58347e-05	-1.03987e-10	-1.18205
17406128	chr4:17406128:G:A	3.4327e-06	-1.51246	-1.19845
17406166	chr4:17406166:G:T	3.05768e-05	-1.03987e-10	-0.52401
17406918	chr4:17406918:C:T	5.89976e-06	-1.50208	-0.667258
17407196	chr4:17407196:T:C	3.99742e-06	-1.38482	-1.17379
17407249	chr4:17407249:C:A	1.52615e-05	-1.03987e-10	-1.21892
17407267	chr4:17407267:A:T	1.53625e-05	-1.03987e-10	-1.21232
17407281	chr4:17407281:G:T	3.43875e-06	-1.5102	-1.19894
17407611	chr4:17407611:T:C	1.52642e-05	-1.03987e-10	-1.21874
17407650	chr4:17407650:C:A	1.15605e-05	-1.49666	-2.61746e-10
17407900	chr4:17407900:C:T	1.52668e-05	-1.03987e-10	-1.21857
17407989	chr4:17407989:A:G	1.5313e-05	-1.03987e-10	-1.21555
17408146	chr4:17408146:A:G	5.53758e-06	-1.50355	-0.729143
17408324	chr4:17408324:G:A	3.44555e-06	-1.50643	-1.20074
17409041	chr4:17409041:T:A	4.60298e-06	-1.19987	-1.21768
17409115	chr4:17409115:G:A	1.59122e-05	-1.03987e-10	-1.17717
17409127	chr4:17409127:A:C	3.77553e-06	-1.46656	-1.14915
17409166	chr4:17409166:T:C	1.31076e-05	-1.37106	-2.61746e-10
17409668	chr4:17409668:C:T	3.56761e-06	-1.49686	-1.1755
17409878	chr4:17409878:G:A	6.16575e-05	0.177343	-2.61746e-10
17410319	chr4:17410319:C:G	1.58547e-05	-1.03987e-10	-1.18079
17410365	chr4:17410365:A:G	1.71327e-05	-1.03987e-10	-1.10327
17410487	chr4:17410487:G:A	1.67727e-05	-1.03987e-10	-1.1245
17410513	chr4:17410513:TG:T	7.38629e-06	-1.50127	-0.443361
17410552	chr4:17410552:G:T	5.67959e-06	-1.50651	-0.700864
17410586	chr4:17410586:G:A	6.77927e-06	-1.11314	-0.917245
17410766	chr4:17410766:G:T	1.55852e-05	-1.03987e-10	-1.19793
17410777	chr4:17410777:A:G	1.67545e-05	-1.03987e-10	-1.12558
17410982	chr4:17410982:C:T	0.000669229	2.56187	-2.61746e-10
17411119	chr4:17411119:G:A	1.55891e-05	-1.03987e-10	-1.19768
17411803	chr4:17411803:A:G	1.13834e-05	-1.5121	-2.61746e-10
17412167	chr4:17412167:T:C	3.75205e-06	-1.52574	-1.09621
17412194	chr4:17412194:C:T	5.58815e-06	-1.50566	-0.717943
17412276	chr4:17412276:T:C	2.44239e-05	-1.03987e-10	-0.748689
17412979	chr4:17412979:A:C	1.82872e-05	-1.03987e-10	-1.03805
17413099	chr4:17413099:C:T	3.68356e-06	-1.47974	-1.16063
17413192	chr4:17413192:C:T	5.70442e-06	-1.49375	-0.709265
17413326	chr4:17413326:A:G	1.13965e-05	-1.51094	-2.61746e-10
17413454	chr4:17413454:T:C	1.88811e-05	-1.03987e-10	-1.00609
17413480	chr4:17413480:G:C	2.28058e-05	-1.03987e-10	-0.817237
17413501	chr4:17413501:G:A	3.13746e-05	-1.03987e-10	-0.498252
17413667	chr4:17413667:T:C	1.92635e-05	-0.589791	-0.396248
17414123	chr4:17414123:T:C	3.72575e-06	-1.45316	-1.17583
17414364	chr4:17414364:C:T	1.67686e-05	-1.03987e-10	-1.12475
17414396	chr4:17414396:C:T	1.54548e-05	-1.03987e-10	-1.20633
17414901	chr4:17414901:A:G	6.09082e-06	-1.11753	-1.01994
17415036	chr4:17415036:G:A	7.15348e-06	-1.49812	-0.478531
17415182	chr4:17415182:C:T	1.58799e-05	-1.03987e-10	-1.1792
17415458	chr4:17415458:G:A	3.72259e-06	-1.46693	-1.1629
17415581	chr4:17415581:G:A	1.59661e-05	-1.03987e-10	-1.17378
17415644	chr4:17415644:ATGT:A	3.78744e-06	-1.46939	-1.14317
17415712	chr4:17415712:C:A	5.47534e-06	-1.48729	-0.756706
17415740	chr4:17415740:T:C	1.05927e-05	-0.368483	-1.21561
17415792	chr4:17415792:A:G	1.20851e-05	-1.45228	-2.61746e-10
17416658	chr4:17416658:G:A	3.67763e-06	-1.48721	-1.15477
17416806	chr4:17416806:C:T	1.52945e-05	-1.03987e-10	-1.21676
17416838	chr4:17416838:G:A	1.30296e-05	-1.37703	-2.61746e-10
17417298	chr4:17417298:A:G	4.49083e-06	-1.49362	-0.948596
17417626	chr4:17417626:C:T	2.4777e-05	-1.03987e-10	-0.734335
17417690	chr4:17417690:C:T	4.19291e-06	-1.46973	-1.04113
17418465	chr4:17418465:C:T	5.48008e-06	-1.25824	-0.984891
17418586	chr4:17418586:G:A	1.66359e-05	-1.03987e-10	-1.13269
17419059	chr4:17419059:T:A	3.54974e-05	-1.03987e-10	-0.374792
17419328	chr4:17419328:A:G	6.98308e-06	-1.39621	-0.604555
17419535	chr4:17419535:C:T	3.33073e-05	-1.03987e-10	-0.438475
17419618	chr4:17419618:T:G	3.29435e-05	-0.449457	-2.61746e-10
17419646	chr4:17419646:G:A	1.85286e-05	-1.03987e-10	-1.02494
17419740	chr4:17419740:G:A	9.75316e-06	-0.727427	-0.939235
17419945	chr4:17419945:G:A	1.77408e-05	-1.03987e-10	-1.06838
17420018	chr4:17420018:G:A	1.58806e-05	-1.03987e-10	-1.17915
17420023	chr4:17420023:A:G	1.55947e-05	-1.19732	-2.61746e-10
17420073	chr4:17420073:C:A	1.56636e-05	-1.03987e-10	-1.19291
17420666	chr4:17420666:C:T	6.25039e-06	-0.894119	-1.21749
17420969	chr4:17420969:A:G	1.53168e-05	-1.03987e-10	-1.2153
17421677	chr4:17421677:C:T	2.07765e-05	-1.03987e-10	-0.910428
17422194	chr4:17422194:A:G	1.72448e-05	-1.03987e-10	-1.09674
17422200	chr4:17422200:G:T	1.52912e-05	-1.03987e-10	-1.21697
17422778	chr4:17422778:C:A	2.48113e-05	-1.03987e-10	-0.732953
17422945	chr4:17422945:C:T	1.85459e-05	-1.03987e-10	-1.024
17423132	chr4:17423132:C:T	1.53857e-05	-1.03987e-10	-1.21081
17423159	chr4:17423159:A:G	8.67614e-06	-1.43734	-0.346337
17423195	chr4:17423195:C:T	1.78296e-05	-1.03987e-10	-1.06339
17423307	chr4:17423307:C:T	1.05298e-05	-1.53292	-0.0571195
17423342	chr4:17423342:G:T	5.93749e-06	-1.09516	-1.06781
17423581	chr4:17423581:A:C	5.21936e-06	-1.07438	-1.2175
17423884	chr4:17423884:G:A	0.000368182	-0.308042	2.27237
17424003	chr4:17424003:G:A	1.58827e-05	-1.03987e-10	-1.17902
17424042	chr4:17424042:A:G	1.67872e-05	-1.03987e-10	-1.12364
17424223	chr4:17424223:C:T	1.7254e-05	-1.03987e-10	-1.09621
17424644	chr4:17424644:A:G	1.53645e-05	-1.03987e-10	-1.21219
17424946	chr4:17424946:A:T	1.52921e-05	-1.03987e-10	-1.21692
17425336	chr4:17425336:C:T	1.55687e-05	-1.03987e-10	-1.19899
17425428	chr4:17425428:T:C	1.53935e-05	-1.03987e-10	-1.21031
17425698	chr4:17425698:C:T	1.52904e-05	-1.03987e-10	-1.21702
17425774	chr4:17425774:C:T	1.89834e-05	-1.03987e-10	-1.00069
17425794	chr4:17425794:CA:C	2.44432e-05	-1.03987e-10	-0.7479
17425818	chr4:17425818:A:G	9.20571e-05	0.578157	-2.61746e-10
17425950	chr4:17425950:A:G	5.61707e-06	-1.13555	-1.08289
17426209	chr4:17426209:T:C	1.54203e-05	-1.03987e-10	-1.20857
17426281	chr4:17426281:A:G	2.14512e-05	-1.03987e-10	-0.878471
17426441	chr4:17426441:C:T	1.98595e-05	-1.03987e-10	-0.95557
17426818	chr4:17426818:A:G	2.04912e-05	-1.03987e-10	-0.924254
17427528	chr4:17427528:G:A	1.75203e-05	-1.03987e-10	-1.08089
17427534	chr4:17427534:A:C	1.56055e-05	-1.03987e-10	-1.19663
17427822	chr4:17427822:G:A	1.52928e-05	-1.03987e-10	-1.21687
17427922	chr4:17427922:C:T	1.61511e-05	-1.03987e-10	-1.16227
17428043	chr4:17428043:G:A	1.61937e-05	-1.03987e-10	-1.15963
17428272	chr4:17428272:C:T	1.81002e-05	-1.03987e-10	-1.04833
17428406	chr4:17428406:C:A	2.43872e-05	-1.03987e-10	-0.750195
17428651	chr4:17428651:G:T	2.1346e-05	-1.03987e-10	-0.88339
17428825	chr4:17428825:G:T	5.16044e-06	-1.42694	-0.87629
17429022	chr4:17429022:A:G	1.52635e-05	-1.03987e-10	-1.21879
17429350	chr4:17429350:G:A	4.66587e-06	-1.42889	-0.975087
17429400	chr4:17429400:C:T	2.07812e-05	-1.03987e-10	-0.910203
17429485	chr4:17429485:T:C	1.53282e-05	-1.03987e-10	-1.21456
17429596	chr4:17429596:G:C	5.17951e-06	-1.41112	-0.888426
17429766	chr4:17429766:T:C	1.53445e-05	-1.03987e-10	-1.2135
17429788	chr4:17429788:T:C	6.21109e-06	-1.06524	-1.05268
17429803	chr4:17429803:A:G	9.94709e-06	-1.39075	-0.25622
17430143	chr4:17430143:A:C	1.52926e-05	-1.03987e-10	-1.21688
17430246	chr4:17430246:C:A	6.45731e-06	-0.986678	-1.09236
17430292	chr4:17430292:C:A	2.29113e-05	-1.03987e-10	-0.812624
17430295	chr4:17430295:C:T	2.44497e-05	-1.03987e-10	-0.747635
17430652	chr4:17430652:C:T	6.24482e-06	-0.997203	-1.1153
17430744	chr4:17430744:A:T	1.53301e-05	-1.03987e-10	-1.21443
17431419	chr4:17431419:C:G	1.53467e-05	-1.03987e-10	-1.21335
17431781	chr4:17431781:T:C	1.66031e-05	-1.03987e-10	-1.13466
17431954	chr4:17431954:C:T	4.13859e-06	-1.40614	-1.11776
17432093	chr4:17432093:T:C	4.92923e-06	-1.53131	-0.81776
17432102	chr4:17432102:T:C	1.65475e-05	-1.03987e-10	-1.13802
17432124	chr4:17432124:G:A	1.61977e-05	-1.03987e-10	-1.15938
17432308	chr4:17432308:A:G	1.59974e-05	-1.03987e-10	-1.17182
17432717	chr4:17432717:A:G	4.55648e-06	-1.21214	-1.21556
17432758	chr4:17432758:G:A	6.08126e-06	-1.1095	-1.02954
17432985	chr4:17432985:G:T	1.55472e-05	-1.03987e-10	-1.20037
17433096	chr4:17433096:G:A	6.63089e-05	-1.03987e-10	0.250072
17433282	chr4:17433282:C:T	1.60099e-05	-1.17105	-2.61746e-10
17433427	chr4:17433427:T:C	0.000125448	-0.0876628	0.975303
17433467	chr4:17433467:A:T	2.11869e-05	-1.03987e-10	-0.89087
17433511	chr4:17433511:A:G	2.12602e-05	-1.03987e-10	-0.887417
17434335	chr4:17434335:C:T	4.92238e-06	-1.44358	-0.906883
17434419	chr4:17434419:T:C	1.76326e-05	-1.03987e-10	-1.0745
17434958	chr4:17434958:A:T	2.33547e-05	-1.03987e-10	-0.793455
17435054	chr4:17435054:C:T	2.11869e-05	-1.03987e-10	-0.89087
17435083	chr4:17435083:G:C	1.95146e-05	-1.03987e-10	-0.973091
17435229	chr4:17435229:T:G	1.71151e-05	-1.03987e-10	-1.10429
17435566	chr4:17435566:A:G	4.80378e-06	-1.43774	-0.937107
17435568	chr4:17435568:T:C	2.73008e-05	-1.03987e-10	-0.637335
17435622	chr4:17435622:T:C	1.62146e-05	-1.03987e-10	-1.15834
17435637	chr4:17435637:G:A	1.55055e-05	-1.03987e-10	-1.20306
17435816	chr4:17435816:G:A	1.83835e-05	-1.03987e-10	-1.0328
17435902	chr4:17435902:A:T	7.67004e-06	-1.42069	-0.486242
17436160	chr4:17436160:T:A	5.4196e-06	-1.35291	-0.901324
17436302	chr4:17436302:C:A	7.99772e-06	-0.657562	-1.20753
17436509	chr4:17436509:G:A	3.94035e-06	-1.41034	-1.16265
17436635	chr4:17436635:C:T	7.3653e-06	-0.976078	-0.971395
17436687	chr4:17436687:G:A	6.16414e-06	-1.48899	-0.636518
17436698	chr4:17436698:T:C	2.09783e-05	-1.03987e-10	-0.900766
17436729	chr4:17436729:C:G	2.16824e-05	-1.03987e-10	-0.867751
17436890	chr4:17436890:C:T	1.94498e-05	-1.03987e-10	-0.976417
17436974	chr4:17436974:T:C	5.43877e-06	-1.31881	-0.931889
17437048	chr4:17437048:C:T	1.92996e-05	-1.03987e-10	-0.98417
17437180	chr4:17437180:T:A	5.96374e-06	-1.49866	-0.659897
17437638	chr4:17437638:C:T	1.55357e-05	-1.03987e-10	-1.20111
17437657	chr4:17437657:A:C	3.83244e-06	-1.3893	-1.21145
17437672	chr4:17437672:A:G	1.55281e-05	-1.03987e-10	-1.2016
17437723	chr4:17437723:A:G	4.47029e-06	-1.35167	-1.09513
17437947	chr4:17437947:T:C	3.37209e-05	-1.03987e-10	-0.426136
17438261	chr4:17438261:G:C	4.41029e-06	-1.36963	-1.09068
17438272	chr4:17438272:G:C	4.36323e-06	-1.34404	-1.127
17438324	chr4:17438324:C:T	5.87981e-06	-1.48502	-0.687713
17438518	chr4:17438518:G:A	4.55659e-06	-1.3853	-1.04238
17438612	chr4:17438612:C:T	4.36054e-05	-1.03987e-10	-0.169071
17438712	chr4:17438712:A:G	4.29418e-06	-1.39428	-1.09271
17438770	chr4:17438770:A:G	1.72817e-05	-1.03987e-10	-1.0946
17438774	chr4:17438774:T:C	4.42021e-06	-1.36843	-1.08964
17438853	chr4:17438853:A:G	2.38984e-05	-1.03987e-10	-0.770442
17439138	chr4:17439138:C:A	2.96629e-05	-0.554356	-2.61746e-10
17439505	chr4:17439505:A:G	4.46838e-06	-1.36638	-1.08085
17439807	chr4:17439807:G:A	1.59362e-05	-1.03987e-10	-1.17566
17440241	chr4:17440241:T:C	1.81411e-05	-1.03987e-10	-1.04607
17440318	chr4:17440318:A:G	1.78289e-05	-1.03987e-10	-1.06343
17440383	chr4:17440383:T:G	1.73928e-05	-1.03987e-10	-1.0882
17440390	chr4:17440390:T:A	2.3737e-05	-1.03987e-10	-0.777216
17440793	chr4:17440793:C:T	1.88779e-05	-1.43189	0.425631
17441179	chr4:17441179:T:G	6.52998e-06	-0.881599	-1.18625
17441708	chr4:17441708:A:G	1.85118e-05	-1.03987e-10	-1.02584
17441925	chr4:17441925:A:G	1.62029e-05	-1.03987e-10	-1.15906
17442206	chr4:17442206:C:T	5.98222e-06	-0.974085	-1.18138
17442232	chr4:17442232:A:G	9.3491e-06	-1.43105	-0.277919
17442475	chr4:17442475:G:A	1.62078e-05	-1.03987e-10	-1.15876
17442821	chr4:17442821:A:T	1.66967e-05	-1.03987e-10	-1.12904
17442977	chr4:17442977:T:C	2.33811e-05	-1.03987e-10	-0.792322
17443275	chr4:17443275:C:T	2.23531e-05	-1.44278	0.605497
17444284	chr4:17444284:G:A	9.71708e-05	-0.155731	0.78795
17444449	chr4:17444449:C:T	1.53883e-05	-1.03987e-10	-1.21065
17444838	chr4:17444838:C:T	8.00832e-06	-1.40118	-0.462586
17444930	chr4:17444930:T:C	1.53126e-05	-1.03987e-10	-1.21557
17445501	chr4:17445501:C:T	1.14989e-05	-1.502	-2.61746e-10
17445826	chr4:17445826:T:C	2.36212e-05	-1.03987e-10	-0.782106
17445860	chr4:17445860:G:A	3.92213e-06	-1.45787	-1.11975
17446589	chr4:17446589:TG:T	1.77527e-05	-1.03987e-10	-1.06771
17446590	chr4:17446590:G:A	1.52936e-05	-1.03987e-10	-1.21682
17446670	chr4:17446670:C:T	3.40175e-06	-1.53438	-1.18558
17446961	chr4:17446961:T:C	1.62622e-05	-1.15541	-2.61746e-10
17447196	chr4:17447196:A:C	3.94902e-06	-1.47032	-1.10047
17447215	chr4:17447215:C:T	2.48986e-05	-1.11961	0.390165
17447280	chr4:17447280:A:G	5.7656e-06	-1.37174	-0.820604
17447576	chr4:17447576:C:T	6.535e-06	-1.11686	-0.950224
17447595	chr4:17447595:G:A	6.22576e-05	-1.03987e-10	0.187029
17447598	chr4:17447598:G:T	6.53119e-05	-1.03987e-10	0.234922
17447862	chr4:17447862:A:G	1.53336e-05	-1.03987e-10	-1.21421
17447926	chr4:17447926:A:G	0.00016735	0.98099	0.194845
17448076	chr4:17448076:T:G	6.53373e-06	-1.16662	-0.900656
17448077	chr4:17448077:G:A	1.06392e-05	-0.551378	-1.02833
17448120	chr4:17448120:C:A	3.71696e-06	-1.49001	-1.14133
17448293	chr4:17448293:G:A	1.79919e-05	-1.03987e-10	-1.05433
17448400	chr4:17448400:T:C	4.41972e-06	-1.29181	-1.16637
17448464	chr4:17448464:T:A	4.47841e-06	-1.30604	-1.13894
17448495	chr4:17448495:C:T	1.90583e-05	-1.03987e-10	-0.996752
17448497	chr4:17448497:C:T	1.905e-05	-1.03987e-10	-0.997185
17448521	chr4:17448521:C:T	3.56378e-05	-1.03987e-10	-0.370845
17448669	chr4:17448669:T:A	3.82166e-06	-1.42676	-1.1768
17448815	chr4:17448815:T:C	5.50221e-06	-1.07158	-1.16752
17448838	chr4:17448838:G:C	6.98e-05	-1.03987e-10	0.301382
17449328	chr4:17449328:C:T	3.15369e-05	-1.03987e-10	-0.493094
17449823	chr4:17449823:C:A	4.09037e-06	-1.4654	-1.07021
17450137	chr4:17450137:C:T	4.01825e-06	-1.47267	-1.08074
17450155	chr4:17450155:A:G	2.46052e-05	-1.03987e-10	-0.741293
17450291	chr4:17450291:C:G	2.64093e-05	-1.03987e-10	-0.670536
17450301	chr4:17450301:G:C	2.64093e-05	-1.03987e-10	-0.670536
17450562	chr4:17450562:C:T	4.07608e-06	-1.39582	-1.1433
17450776	chr4:17450776:G:T	1.98249e-05	-1.03987e-10	-0.957314
17450981	chr4:17450981:C:A	1.83803e-05	-1.03987e-10	-1.03297
17451288	chr4:17451288:A:T	3.90615e-06	-1.44687	-1.13483
17451494	chr4:17451494:C:T	3.74646e-06	-1.48035	-1.14309
17451624	chr4:17451624:A:AG	4.159e-06	-1.41799	-1.10099
17451730	chr4:17451730:A:G	6.16621e-05	-1.03987e-10	0.177418
17451782	chr4:17451782:T:C	6.06404e-06	-1.20536	-0.936513
17451876	chr4:17451876:A:G	8.63337e-05	0.231539	0.282429
17452088	chr4:17452088:A:G	5.39903e-05	-1.03987e-10	0.0445513
17452534	chr4:17452534:T:G	8.70145e-06	-1.05736	-0.723407
17452980	chr4:17452980:A:G	1.48091e-05	-1.24901	-2.61746e-10
17453045	chr4:17453045:C:T	3.96195e-06	-1.46228	-1.10524
17453501	chr4:17453501:G:A	1.6105e-05	-1.03987e-10	-1.16512
17453640	chr4:17453640:A:G	4.88325e-05	-1.03987e-10	-0.0558569
17453894	chr4:17453894:A:G	1.56966e-05	-1.03987e-10	-1.19081
17454589	chr4:17454589:A:G	1.41373e-05	-1.29544	-2.61746e-10
17454590	chr4:17454590:G:A	1.5531e-05	-1.03987e-10	-1.20142
17454681	chr4:17454681:A:T	0.000468682	0.240148	1.96552
17454682	chr4:17454682:G:T	0.000481287	0.26265	1.96956
17454684	chr4:17454684:T:C	0.000474658	0.253614	1.96473
17454931	chr4:17454931:G:A	2.24895e-05	-1.03987e-10	-0.831203
17455279	chr4:17455279:A:T	3.96615e-06	-1.48003	-1.08643
17455363	chr4:17455363:C:T	5.82934e-05	-1.03987e-10	0.121236
17455814	chr4:17455814:T:C	1.87529e-05	-1.03987e-10	-1.0129
17456020	chr4:17456020:G:A	4.69742e-06	-1.45164	-0.945604
17456075	chr4:17456075:G:A	1.57641e-05	-1.03987e-10	-1.18652
17456331	chr4:17456331:T:C	2.06562e-05	-1.03987e-10	-0.916235
17456466	chr4:17456466:T:C	3.92376e-06	-1.48411	-1.09309
17456667	chr4:17456667:C:A	4.0349e-06	-1.47734	-1.07193
17456747	chr4:17456747:A:C	1.80187e-05	-1.03987e-10	-1.05284
17456844	chr4:17456844:A:G	3.84468e-06	-1.49328	-1.10428
17456862	chr4:17456862:A:G	1.56884e-05	-1.03987e-10	-1.19133
17456897	chr4:17456897:G:C	3.82071e-06	-1.42451	-1.17931
17457191	chr4:17457191:C:A	4.49478e-05	-1.03987e-10	-0.138751
17457364	chr4:17457364:T:A	2.20617e-05	-1.03987e-10	-0.85041
17457390	chr4:17457390:G:A	0.000203681	0.207323	1.16498
17457765	chr4:17457765:T:G	4.18083e-06	-1.33595	-1.1778
17457819	chr4:17457819:A:T	3.82298e-05	-1.03987e-10	-0.300637
17458353	chr4:17458353:T:C	4.24543e-06	-1.32158	-1.17683
17458444	chr4:17458444:C:T	9.2973e-06	-0.615545	-1.09898
17458480	chr4:17458480:G:A	2.29448e-05	-1.03987e-10	-0.81116
17458484	chr4:17458484:G:A	1.53564e-05	-1.03987e-10	-1.21272
17458649	chr4:17458649:G:A	0.000109167	-1.03987e-10	0.74863
17458732	chr4:17458732:C:T	3.34464e-05	-1.03987e-10	-0.434309
17458752	chr4:17458752:T:C	2.21841e-05	-1.03987e-10	-0.844878
17459027	chr4:17459027:C:T	0.000430553	0.194594	1.92622
17459028	chr4:17459028:A:G	2.40243e-05	-1.03987e-10	-0.765187
17459045	chr4:17459045:TG:T	5.34812e-05	-1.03987e-10	0.0350782
17459051	chr4:17459051:C:T	1.54919e-05	-1.03987e-10	-1.20394
17459192	chr4:17459192:T:C	7.67087e-05	-1.08107	1.47684
17459225	chr4:17459225:G:A	2.17541e-05	-1.03987e-10	-0.86445
17459875	chr4:17459875:T:C	1.62816e-05	-1.03987e-10	-1.15422
17460160	chr4:17460160:AAC:A	5.83799e-05	-1.03987e-10	0.122719
17460403	chr4:17460403:G:A	5.94031e-05	-1.03987e-10	0.140094
17460494	chr4:17460494:C:T	1.55958e-05	-1.03987e-10	-1.19725
17460619	chr4:17460619:G:A	4.27804e-06	-1.31196	-1.1788
17460791	chr4:17460791:A:G	4.71195e-06	-1.4592	-0.934947
17461052	chr4:17461052:G:A	8.35465e-06	-1.11381	-0.707625
17461081	chr4:17461081:C:T	2.45628e-05	-0.743021	-2.61746e-10
17461826	chr4:17461826:T:C	1.30428e-05	-1.37602	-2.61746e-10
17461865	chr4:17461865:A:G	3.69051e-06	-1.48798	-1.15051
17462163	chr4:17462163:C:G	1.74058e-05	-1.03987e-10	-1.08745
17462180	chr4:17462180:C:A	1.56012e-05	-1.03987e-10	-1.1969
17462190	chr4:17462190:T:G	7.65726e-06	-1.24351	-0.665086
17462503	chr4:17462503:A:T	0.000401512	0.250509	1.80048
17462542	chr4:17462542:C:T	4.08173e-06	-1.48029	-1.05744
17462643	chr4:17462643:A:C	1.67649e-05	-1.12497	-2.61746e-10
17462882	chr4:17462882:A:G	3.92846e-06	-1.48808	-1.08793
17462886	chr4:17462886:T:C	1.59368e-05	-1.03987e-10	-1.17562
17463208	chr4:17463208:C:G	4.09631e-06	-1.32199	-1.21218
17463219	chr4:17463219:A:G	4.72398e-06	-1.28526	-1.10634
17463456	chr4:17463456:T:G	2.61424e-05	-1.03987e-10	-0.680694
17463600	chr4:17463600:T:G	6.31888e-05	-1.03987e-10	0.201875
17463781	chr4:17463781:A:G	3.71615e-05	0.00145514	-0.330433
17463791	chr4:17463791:A:G	3.937e-06	-1.35803	-1.2158
17464293	chr4:17464293:C:G	3.74593e-06	-1.52984	-1.09374
17464601	chr4:17464601:G:A	8.79641e-05	1.50149	-0.968816
17464650	chr4:17464650:T:C	3.8945e-06	-1.39022	-1.19447
17464739	chr4:17464739:G:A	1.14867e-05	-1.37955	-0.123508
17464889	chr4:17464889:G:C	2.8192e-05	-0.605213	-2.61746e-10
17465268	chr4:17465268:T:C	5.93234e-05	-1.03987e-10	0.138752
17465282	chr4:17465282:C:G	1.7118e-05	-1.03987e-10	-1.10412
17465286	chr4:17465286:C:T	1.68949e-05	-1.03987e-10	-1.11724
17465596	chr4:17465596:C:T	7.00109e-06	-1.3133	-0.684889
17465616	chr4:17465616:C:T	1.54515e-05	-1.03987e-10	-1.20654
17465870	chr4:17465870:C:T	6.38491e-06	-1.1787	-0.911613
17465969	chr4:17465969:A:T	3.47545e-06	-1.49774	-1.20079
17466092	chr4:17466092:T:C	6.41285e-06	-1.17588	-0.910064
17466113	chr4:17466113:T:C	1.53763e-05	-1.03987e-10	-1.21143
17466381	chr4:17466381:A:G	5.07002e-06	-1.2345	-1.08641
17466424	chr4:17466424:A:G	4.27269e-06	-1.49017	-1.00184
17466568	chr4:17466568:C:T	1.60398e-05	-1.16918	-2.61746e-10
17466673	chr4:17466673:A:G	2.15806e-05	-1.03987e-10	-0.872457
17466917	chr4:17466917:G:A	9.14285e-06	-1.53431	-0.196968
17467081	chr4:17467081:G:A	9.07358e-06	-1.30191	-0.436976
17467130	chr4:17467130:T:C	8.16632e-05	0.900273	-0.441923
17467449	chr4:17467449:ACT:A	2.1521e-05	-1.03987e-10	-0.875224
17467460	chr4:17467460:T:C	4.56232e-05	-1.03987e-10	-0.123835
17467721	chr4:17467721:G:A	4.80422e-06	-1.2435	-1.13126
17467919	chr4:17467919:G:A	3.24734e-05	-1.03987e-10	-0.463831
17468023	chr4:17468023:G:T	8.04963e-06	-1.53244	-0.326191
17468072	chr4:17468072:G:A	4.54528e-06	-1.43555	-0.994608
17468194	chr4:17468194:T:C	3.59777e-06	-1.47286	-1.19108
17468206	chr4:17468206:A:G	1.96341e-05	-1.24314	0.276155
17468703	chr4:17468703:G:A	4.58908e-06	-1.45148	-0.969091
17468816	chr4:17468816:G:A	3.86195e-06	-1.49369	-1.09939
17468828	chr4:17468828:C:T	1.59147e-05	-1.17701	-2.61746e-10
17468853	chr4:17468853:A:G	2.01353e-05	-1.03987e-10	-0.941778
17469408	chr4:17469408:G:A	5.92018e-06	-1.16956	-0.996322
17469701	chr4:17469701:T:G	1.62439e-05	-1.03987e-10	-1.15654
17469841	chr4:17469841:T:C	8.51457e-06	-0.951303	-0.851171
17470029	chr4:17470029:G:T	2.06761e-05	-0.915274	-2.61746e-10
17470355	chr4:17470355:A:G	5.25555e-06	-1.46135	-0.823623
17470569	chr4:17470569:G:A	3.43105e-06	-1.49309	-1.2183
17470826	chr4:17470826:C:T	7.41949e-06	-1.511	-0.429144
17470827	chr4:17470827:A:G	9.56451e-06	-0.549523	-1.13667
17470832	chr4:17470832:C:T	3.84938e-06	-1.52449	-1.07185
17470990	chr4:17470990:G:A	7.26676e-05	-1.03987e-10	0.341643
17471073	chr4:17471073:C:T	1.62267e-05	-1.03987e-10	-1.1576
17471111	chr4:17471111:G:T	3.3581e-05	-0.695762	0.265471
17471124	chr4:17471124:G:A	3.19864e-05	-0.965655	0.486714
17471284	chr4:17471284:A:C	1.53826e-05	-1.03987e-10	-1.21101
17471307	chr4:17471307:T:C	4.22523e-05	-1.03987e-10	-0.200593
17471473	chr4:17471473:G:A	1.59692e-05	-1.03987e-10	-1.17359
17471626	chr4:17471626:T:C	3.81028e-06	-1.5054	-1.10115
17471711	chr4:17471711:A:G	3.60864e-06	-1.52522	-1.1357
17471792	chr4:17471792:A:G	3.78326e-06	-1.50273	-1.11093
17471866	chr4:17471866:TA:T	3.53791e-05	-1.03987e-10	-0.37813
17471868	chr4:17471868:A:T	3.53912e-05	-1.03987e-10	-0.37779
17472258	chr4:17472258:T:A	1.73749e-05	-1.03987e-10	-1.08923
17472845	chr4:17472845:G:A	1.52699e-05	-1.03987e-10	-1.21837
17472911	chr4:17472911:T:C	4.2071e-06	-1.53278	-0.974703
17472916	chr4:17472916:A:C	2.40025e-05	-1.03987e-10	-0.766092
17473182	chr4:17473182:G:A	1.84855e-05	-1.02726	-2.61746e-10
17473612	chr4:17473612:G:A	2.16343e-05	-1.03987e-10	-0.869974
17473797	chr4:17473797:C:T	4.09383e-05	-1.03987e-10	-0.232186
17474081	chr4:17474081:C:T	1.12637e-05	-1.52266	-2.61746e-10
17474347	chr4:17474347:G:A	2.29534e-05	-0.810787	-2.61746e-10
17474418	chr4:17474418:C:T	8.05746e-06	-1.30633	-0.551324
17474640	chr4:17474640:A:C	1.53476e-05	-1.03987e-10	-1.21329
17474755	chr4:17474755:C:A	1.54449e-05	-1.03987e-10	-1.20698
17474795	chr4:17474795:C:T	1.92812e-05	-0.985121	-2.61746e-10
17474980	chr4:17474980:G:A	2.63106e-05	-0.67428	-2.61746e-10
17475323	chr4:17475323:A:G	2.21803e-05	-1.03987e-10	-0.845046
17475611	chr4:17475611:A:G	3.2973e-05	-0.448563	-2.61746e-10
17475708	chr4:17475708:A:G	2.58029e-05	-0.776673	0.0829089
17475833	chr4:17475833:A:G	1.57629e-05	-1.03987e-10	-1.18659
17475844	chr4:17475844:C:T	2.41277e-05	-0.760893	-2.61746e-10
17476033	chr4:17476033:G:C	1.6918e-05	-1.45018	0.334301
17476259	chr4:17476259:G:A	2.13865e-05	-1.35362	0.472124
17476354	chr4:17476354:C:T	5.56155e-05	-1.03987e-10	0.0742097
17476387	chr4:17476387:A:G	2.47545e-05	-1.03987e-10	-0.735245
17476484	chr4:17476484:AGAAG:A	2.49584e-05	-0.727043	-2.61746e-10
17476598	chr4:17476598:C:G	1.94319e-05	-1.03987e-10	-0.977338
17476645	chr4:17476645:G:A	7.53189e-06	-1.53261	-0.392495
17476824	chr4:17476824:G:A	1.60724e-05	-1.03987e-10	-1.16715
17477120	chr4:17477120:G:T	1.80564e-05	-1.03987e-10	-1.05075
17477384	chr4:17477384:G:A	2.57528e-05	-0.695708	-2.61746e-10
17477524	chr4:17477524:A:AG	1.29159e-05	-1.12572	-0.260072
17477626	chr4:17477626:C:G	3.38109e-06	-1.51052	-1.21554
17477649	chr4:17477649:T:G	1.53841e-05	-1.03987e-10	-1.21092
17477736	chr4:17477736:A:C	1.89928e-05	-0.557447	-0.442747
17477767	chr4:17477767:G:T	1.60994e-05	-1.03987e-10	-1.16547
17477779	chr4:17477779:C:T	3.44249e-06	-1.53447	-1.17359
17477824	chr4:17477824:C:G	3.14329e-05	-1.03987e-10	-0.496396
17477844	chr4:17477844:G:A	3.97878e-06	-1.49002	-1.07326
17477985	chr4:17477985:C:G	3.35739e-06	-1.53429	-1.1988
17478022	chr4:17478022:G:A	2.077e-05	-0.810974	-0.0997677
17478066	chr4:17478066:C:T	1.11324e-05	-1.53439	-2.61746e-10
17478150	chr4:17478150:C:T	2.94049e-05	-1.03987e-10	-0.56309
17478454	chr4:17478454:T:C	8.53566e-06	-1.1171	-0.682897
17478478	chr4:17478478:A:G	1.64527e-05	-1.03987e-10	-1.14376
17478701	chr4:17478701:G:A	4.74926e-06	-1.17415	-1.21212
17478776	chr4:17478776:T:C	1.58535e-05	-1.03987e-10	-1.18086
17478810	chr4:17478810:C:T	1.89906e-05	-1.03987e-10	-1.00031
17478811	chr4:17478811:G:A	2.9348e-05	-1.03987e-10	-0.565028
17479530	chr4:17479530:T:C	8.27431e-06	-1.48876	-0.342336
17479669	chr4:17479669:T:A	1.52695e-05	-1.03987e-10	-1.2184
17479703	chr4:17479703:CAAT:C	4.25828e-05	-1.03987e-10	-0.192801
17480068	chr4:17480068:A:G	1.52733e-05	-1.03987e-10	-1.21815
17480277	chr4:17480277:G:A	5.39512e-06	-1.5137	-0.745053
17480706	chr4:17480706:A:G	1.3052e-05	-0.855629	-0.519683
17480747	chr4:17480747:G:A	5.75814e-05	-1.51713	1.62608
17480970	chr4:17480970:T:G	3.35094e-06	-1.52654	-1.20848
17481026	chr4:17481026:G:C	1.6384e-05	-1.03987e-10	-1.14795
17481329	chr4:17481329:T:C	1.83595e-05	-1.03987e-10	-1.03411
17481652	chr4:17481652:C:T	4.16841e-05	-1.03987e-10	-0.214132
17481741	chr4:17481741:C:T	1.87235e-05	-1.03987e-10	-1.01447
17481835	chr4:17481835:T:C	1.84933e-05	-1.03987e-10	-1.02685
17482013	chr4:17482013:T:A	6.41761e-06	-1.48173	-0.603472
17482059	chr4:17482059:A:G	6.15475e-06	-1.46254	-0.664486
17482106	chr4:17482106:T:C	1.11762e-05	-1.53047	-2.61746e-10
17482278	chr4:17482278:G:A	2.20735e-05	-0.849876	-2.61746e-10
17482447	chr4:17482447:C:T	2.22319e-05	-0.842724	-2.61746e-10
17482717	chr4:17482717:G:C	7.99863e-06	-1.49233	-0.372647
17482832	chr4:17482832:T:A	1.61443e-05	-1.03987e-10	-1.16268
17482979	chr4:17482979:T:G	7.85036e-06	-1.47494	-0.408752
17483118	chr4:17483118:G:A	3.17509e-05	-1.03987e-10	-0.486332
17483141	chr4:17483141:C:T	1.54311e-05	-1.03987e-10	-1.20787
17483180	chr4:17483180:A:G	1.81502e-05	-1.03987e-10	-1.04557
17483337	chr4:17483337:G:A	5.31634e-05	-1.03987e-10	0.0291177
17483450	chr4:17483450:CTT:C	2.3099e-05	-0.804463	-2.61746e-10
17483452	chr4:17483452:T:TAGA	2.24841e-05	-0.831445	-2.61746e-10
17483474	chr4:17483474:C:T	3.66473e-06	-1.52069	-1.12481
17483858	chr4:17483858:C:T	3.73868e-06	-1.50838	-1.11714
17484197	chr4:17484197:G:A	2.73e-05	-1.03987e-10	-0.637366
17484207	chr4:17484207:C:T	3.68641e-06	-1.51361	-1.12599
17484309	chr4:17484309:G:A	3.69145e-06	-1.51677	-1.12146
17484406	chr4:17484406:A:G	3.71185e-06	-1.51007	-1.12265
17484442	chr4:17484442:T:C	3.67614e-06	-1.51226	-1.13013
17484802	chr4:17484802:C:T	1.67344e-05	-1.03987e-10	-1.12679
17484804	chr4:17484804:T:C	3.71462e-05	-1.03987e-10	-0.329391
17484883	chr4:17484883:G:A	3.82934e-06	-1.52091	-1.08065
17484952	chr4:17484952:A:G	3.73475e-06	-1.52473	-1.10184
17484969	chr4:17484969:G:A	1.68179e-05	-1.03987e-10	-1.12181
17485116	chr4:17485116:G:C	7.21148e-06	-1.49629	-0.472287
17485293	chr4:17485293:G:A	5.25936e-05	-1.03987e-10	0.0183427
17485349	chr4:17485349:G:GT	2.36718e-05	-1.03987e-10	-0.779966
17485405	chr4:17485405:A:C	4.29478e-06	-1.43704	-1.04981
17485657	chr4:17485657:T:C	1.54553e-05	-1.03987e-10	-1.2063
17485717	chr4:17485717:T:C	1.52709e-05	-1.03987e-10	-1.21831
17485861	chr4:17485861:A:G	4.31703e-05	-0.1791	-2.61746e-10
17485895	chr4:17485895:G:A	4.72094e-05	-0.0896599	-2.61746e-10
17485943	chr4:17485943:G:A	4.94108e-06	-1.46516	-0.88151
17485974	chr4:17485974:G:A	3.48354e-06	-1.47805	-1.21816
17486288	chr4:17486288:A:G	1.60789e-05	-1.03987e-10	-1.16675
17486441	chr4:17486441:T:C	4.6422e-06	-1.24334	-1.16572
17486509	chr4:17486509:A:G	2.63192e-05	-1.44442	0.77047
17486621	chr4:17486621:G:A	3.35121e-06	-1.51888	-1.21605
17486663	chr4:17486663:T:G	3.34101e-06	-1.51944	-1.21854
17486728	chr4:17486728:T:C	5.8654e-05	-1.03987e-10	0.127404
17486884	chr4:17486884:GC:G	7.31025e-06	-1.41719	-0.537789
17486911	chr4:17486911:A:G	3.36919e-06	-1.51367	-1.21591
17487282	chr4:17487282:T:A	2.87146e-05	-0.586845	-2.61746e-10
17487380	chr4:17487380:T:C	7.1219e-06	-1.41277	-0.568304
17487738	chr4:17487738:G:A	3.32176e-06	-1.52581	-1.21795
17487815	chr4:17487815:T:A	3.43158e-06	-1.49965	-1.21159
17488187	chr4:17488187:G:A	1.11464e-05	-1.53313	-2.61746e-10
17488247	chr4:17488247:T:C	1.62264e-05	-1.03987e-10	-1.15761
17488397	chr4:17488397:T:A	1.66871e-05	-1.03987e-10	-1.12962
17488501	chr4:17488501:T:G	1.52801e-05	-1.03987e-10	-1.2177
17488781	chr4:17488781:G:A	0.000111182	0.766914	-2.61746e-10
17489129	chr4:17489129:G:A	1.55156e-05	-1.03987e-10	-1.20241
17489377	chr4:17489377:T:C	1.64652e-05	-1.03987e-10	-1.143
17489401	chr4:17489401:C:G	2.01801e-05	-1.03987e-10	-0.939555
17489490	chr4:17489490:A:C	2.02329e-05	-1.03987e-10	-0.936941
17489607	chr4:17489607:A:G	2.87839e-05	-0.584438	-2.61746e-10
17489747	chr4:17489747:A:G	3.38379e-06	-1.5184	-1.20686
17490234	chr4:17490234:TCTC:T	2.04352e-05	-1.03987e-10	-0.926995
17490290	chr4:17490290:T:C	2.27599e-05	-1.03987e-10	-0.819251
17490298	chr4:17490298:A:C	1.71354e-05	-1.03987e-10	-1.10311
17490425	chr4:17490425:G:A	2.41019e-05	-1.03987e-10	-0.761963
17490522	chr4:17490522:T:C	4.35697e-06	-1.30643	-1.16604
17490939	chr4:17490939:A:G	2.88783e-05	-0.581163	-2.61746e-10
17491220	chr4:17491220:T:C	5.44763e-06	-1.0532	-1.19587
17491222	chr4:17491222:G:A	2.06831e-05	-1.03987e-10	-0.914933
17491470	chr4:17491470:T:C	2.41227e-05	-1.03987e-10	-0.761098
17491591	chr4:17491591:A:T	1.62978e-05	-1.03987e-10	-1.15322
17491658	chr4:17491658:AG:A	3.10636e-05	-0.508217	-2.61746e-10
17492208	chr4:17492208:A:G	2.33124e-05	-1.03987e-10	-0.795267
17492550	chr4:17492550:A:G	2.18568e-05	-1.03987e-10	-0.85974
17492639	chr4:17492639:G:A	5.33461e-06	-1.06847	-1.20157
17493020	chr4:17493020:T:G	2.19416e-05	-1.03987e-10	-0.855867
17493484	chr4:17493484:TC:T	1.52939e-05	-1.03987e-10	-1.2168
17493555	chr4:17493555:G:A	1.53208e-05	-1.03987e-10	-1.21504
17493570	chr4:17493570:A:T	2.10275e-05	-1.03987e-10	-0.89842
17493572	chr4:17493572:G:A	1.53099e-05	-1.03987e-10	-1.21575
17493809	chr4:17493809:A:C	8.03407e-05	-1.03987e-10	0.442024
17493892	chr4:17493892:C:T	1.96938e-05	-1.03987e-10	-0.963949
17493950	chr4:17493950:G:C	2.13743e-05	-1.03987e-10	-0.882063
17494041	chr4:17494041:C:T	2.53143e-05	-0.712882	-2.61746e-10
17494217	chr4:17494217:GGGTCTCCAA:G	5.29552e-05	-1.03987e-10	0.0251938
17494448	chr4:17494448:C:T	1.14255e-05	-1.5084	-2.61746e-10
17494779	chr4:17494779:A:G	2.21402e-05	-1.03987e-10	-0.846859
17494794	chr4:17494794:C:T	2.29537e-05	-1.03987e-10	-0.810771
17495021	chr4:17495021:C:T	2.93327e-05	-0.565549	-2.61746e-10
17495053	chr4:17495053:G:A	2.26819e-05	-1.03987e-10	-0.822683
17495066	chr4:17495066:C:T	2.29864e-05	-1.03987e-10	-0.809349
17495093	chr4:17495093:A:G	2.27821e-05	-1.03987e-10	-0.818279
17495233	chr4:17495233:A:G	2.29627e-05	-1.03987e-10	-0.810382
17495414	chr4:17495414:G:C	1.52937e-05	-1.03987e-10	-1.21681
17495829	chr4:17495829:T:C	6.98135e-06	-1.24209	-0.758918
17495879	chr4:17495879:A:C	2.35235e-05	-1.03987e-10	-0.786252
17496077	chr4:17496077:G:A	1.1404e-05	-1.51029	-2.61746e-10
17496115	chr4:17496115:A:C	2.30417e-05	-1.03987e-10	-0.806945
17496238	chr4:17496238:A:G	7.00532e-06	-1.28457	-0.713009
17496640	chr4:17496640:T:G	7.00512e-06	-1.42209	-0.575526
17496762	chr4:17496762:T:TTTTG	2.37844e-05	-1.03987e-10	-0.775223
17496811	chr4:17496811:C:T	1.57624e-05	-1.03987e-10	-1.18663
17496862	chr4:17496862:T:C	3.92907e-05	-0.273265	-2.61746e-10
17496903	chr4:17496903:A:C	2.26422e-05	-1.03987e-10	-0.824436
17497011	chr4:17497011:A:T	2.28615e-05	-1.03987e-10	-0.814799
17497092	chr4:17497092:A:G	2.34758e-05	-1.03987e-10	-0.788281
17497120	chr4:17497120:C:A	2.29838e-05	-1.03987e-10	-0.809464
17497132	chr4:17497132:T:C	2.27471e-05	-1.03987e-10	-0.819815
17497185	chr4:17497185:G:A	2.28137e-05	-1.03987e-10	-0.816889
17497269	chr4:17497269:A:G	1.59639e-05	-1.45122	0.277293
17497309	chr4:17497309:C:T	1.56223e-05	-1.03987e-10	-1.19555
17497424	chr4:17497424:G:A	1.54713e-05	-1.03987e-10	-1.20527
17497502	chr4:17497502:AATATAATTATATTATCTCT:A	2.3798e-05	-1.37698	0.602333
17497801	chr4:17497801:G:C	1.58278e-05	-1.03987e-10	-1.18248
17497911	chr4:17497911:T:C	1.19705e-05	-1.53328	0.0714744
17498190	chr4:17498190:T:C	5.68433e-06	-0.987766	-1.21877
17498196	chr4:17498196:T:C	1.98395e-05	-1.03987e-10	-0.956579
17498340	chr4:17498340:C:T	6.85099e-05	-1.03987e-10	0.282727
17498882	chr4:17498882:A:T	2.23795e-05	-1.03987e-10	-0.836105
17498934	chr4:17498934:G:T	2.30327e-05	-1.03987e-10	-0.807339
17499282	chr4:17499282:C:A	3.31649e-06	-1.52691	-1.21843
17499656	chr4:17499656:A:G	2.38211e-05	-1.03987e-10	-0.773681
17499757	chr4:17499757:A:C	2.37591e-05	-1.03987e-10	-0.776286
17499851	chr4:17499851:C:T	1.13418e-05	-1.51576	-2.61746e-10
17499852	chr4:17499852:C:T	5.64727e-06	-1.26504	-0.948037
17500014	chr4:17500014:T:C	1.5925e-05	-1.03987e-10	-1.17636
17500607	chr4:17500607:A:G	2.71193e-05	-1.03987e-10	-0.644006
17500784	chr4:17500784:A:G	5.35035e-05	-1.36369	1.39919
17500863	chr4:17500863:C:T	2.04841e-05	-1.38963	0.465028
17501051	chr4:17501051:G:A	1.59021e-05	-1.03987e-10	-1.1778
17501759	chr4:17501759:C:T	2.55543e-05	-1.4233	0.719849
17501921	chr4:17501921:C:T	6.84262e-06	-1.40579	-0.615292
17501923	chr4:17501923:C:T	3.47404e-05	-0.396349	-2.61746e-10
17501928	chr4:17501928:A:G	1.5666e-05	-1.03987e-10	-1.19276
17501938	chr4:17501938:T:C	6.12372e-06	-0.916249	-1.21583
17502044	chr4:17502044:G:C	1.55698e-05	-1.03987e-10	-1.19892
17502075	chr4:17502075:T:C	7.64024e-05	-1.03987e-10	0.391762
17502142	chr4:17502142:G:A	3.67482e-05	-1.03987e-10	-0.340164
17502216	chr4:17502216:G:A	6.23108e-06	-0.903585	-1.21112
17502438	chr4:17502438:C:T	1.62091e-05	-1.03987e-10	-1.15868
17502982	chr4:17502982:A:G	1.56323e-05	-1.52888	0.333969
17503145	chr4:17503145:A:G	1.53156e-05	-1.03987e-10	-1.21538
17503533	chr4:17503533:AAAC:A	1.00629e-05	-1.48683	-0.148562
17503923	chr4:17503923:C:G	2.37296e-05	-1.03987e-10	-0.777527
17504419	chr4:17504419:G:A	3.45318e-05	-0.402372	-2.61746e-10
17504541	chr4:17504541:G:A	3.48565e-06	-1.50908	-1.18652
17504818	chr4:17504818:A:C	2.86222e-05	-1.03987e-10	-0.590071
17504831	chr4:17504831:C:G	1.88673e-05	-1.45037	0.44355
17505013	chr4:17505013:T:C	4.49782e-05	-1.03987e-10	-0.138075
17505085	chr4:17505085:T:C	1.8289e-05	-1.45338	0.415433
17505352	chr4:17505352:A:T	2.38316e-05	-1.48119	0.707944
17505473	chr4:17505473:C:T	7.37746e-06	-1.38476	-0.561065
17506164	chr4:17506164:C:T	2.15186e-05	-1.03987e-10	-0.875336
17506344	chr4:17506344:T:C	2.64446e-05	-1.03987e-10	-0.669201
17506383	chr4:17506383:A:G	1.54966e-05	-1.03987e-10	-1.20363
17506667	chr4:17506667:G:A	5.33343e-05	0.0323282	-2.61746e-10
17506927	chr4:17506927:T:C	2.24498e-05	-1.03987e-10	-0.832968
17507080	chr4:17507080:A:T	1.84276e-05	-1.52676	0.496358
17507131	chr4:17507131:C:T	1.63557e-05	-1.40926	0.259585
17507214	chr4:17507214:C:T	1.71699e-05	-1.03987e-10	-1.10109
17507220	chr4:17507220:T:G	2.48378e-05	-1.5236	0.791713
17507793	chr4:17507793:G:A	1.90738e-05	-1.03987e-10	-0.995938
17507818	chr4:17507818:G:T	0.000131004	-1.03987e-10	0.930975
17508175	chr4:17508175:T:G	2.97872e-05	-1.40217	0.851992
17508193	chr4:17508193:T:C	6.13003e-06	-1.44426	-0.686794
17508613	chr4:17508613:T:C	3.50618e-06	-1.47184	-1.21788
17509084	chr4:17509084:G:A	6.93308e-06	-1.34426	-0.663687
17509504	chr4:17509504:T:C	1.38175e-05	-0.138695	-1.17962
17509559	chr4:17509559:C:T	1.17996e-05	-1.47618	-2.61746e-10
17509972	chr4:17509972:A:T	4.55113e-06	-1.52787	-0.901005
17510079	chr4:17510079:A:G	4.11881e-05	-1.03987e-10	-0.226103
17510187	chr4:17510187:C:T	4.56172e-06	-1.51963	-0.906918
17510298	chr4:17510298:C:T	6.09073e-06	-0.944949	-1.19254
17510326	chr4:17510326:G:T	9.16121e-06	-1.47898	-0.250296
17510524	chr4:17510524:T:C	3.32546e-06	-1.52929	-1.21335
17510658	chr4:17510658:A:G	1.60693e-05	-1.03987e-10	-1.16734
17511184	chr4:17511184:C:A	2.10571e-05	-1.03987e-10	-0.897013
17511511	chr4:17511511:T:A	1.65411e-05	-1.03987e-10	-1.1384
17511775	chr4:17511775:G:C	1.88706e-05	-1.03987e-10	-1.00665
17511835	chr4:17511835:A:G	9.47485e-06	-0.603158	-1.09245
17511875	chr4:17511875:GC:G	8.35948e-06	-0.60857	-1.21229
17511959	chr4:17511959:G:A	1.57822e-05	-1.18537	-2.61746e-10
17512101	chr4:17512101:G:C	5.88683e-06	-1.1288	-1.04273
17512330	chr4:17512330:C:G	3.80622e-05	-1.03987e-10	-0.30503
17512513	chr4:17512513:C:A	1.63891e-05	-1.03987e-10	-1.14764
17512519	chr4:17512519:A:G	2.18778e-05	0.100663	-0.959445
17512537	chr4:17512537:C:T	2.72082e-05	-1.03987e-10	-0.640735
17512624	chr4:17512624:T:C	5.72164e-06	-1.10181	-1.09819
17512654	chr4:17512654:G:T	1.97131e-05	0.00458199	-0.96755
17512788	chr4:17512788:A:G	1.52875e-05	-1.03987e-10	-1.21722
17513573	chr4:17513573:C:T	2.03045e-05	-0.933408	-2.61746e-10
17513609	chr4:17513609:A:AT	1.20962e-05	-1.45136	-2.61746e-10
17513701	chr4:17513701:G:A	1.66405e-05	-1.03987e-10	-1.13241
17514065	chr4:17514065:T:C	4.83577e-06	-1.37543	-0.99278
17515068	chr4:17515068:T:C	2.57318e-05	-0.181773	-0.514752
17515142	chr4:17515142:C:T	1.52699e-05	-1.03987e-10	-1.21837
17515148	chr4:17515148:C:T	1.53027e-05	-1.03987e-10	-1.21622
17515476	chr4:17515476:A:G	1.54495e-05	-1.03987e-10	-1.20668
17515714	chr4:17515714:G:A	1.07216e-05	-0.428777	-1.14321
17515747	chr4:17515747:T:C	3.5357e-06	-1.46903	-1.21231
17515935	chr4:17515935:C:T	4.42931e-06	-1.53235	-0.923658
17516238	chr4:17516238:A:G	1.31656e-05	-0.760996	-0.605652
17516773	chr4:17516773:AACT:A	5.6338e-06	-1.52515	-0.690313
17517297	chr4:17517297:C:T	3.68768e-06	-1.50411	-1.13515
17518025	chr4:17518025:C:T	4.29646e-06	-1.38528	-1.10118
17518027	chr4:17518027:G:A	1.61006e-05	-1.03987e-10	-1.1654
17518089	chr4:17518089:G:A	1.20398e-05	-0.506694	-0.949343
17518599	chr4:17518599:A:C	1.59142e-05	-1.03987e-10	-1.17704
17518832	chr4:17518832:A:G	1.58705e-05	-1.03987e-10	-1.17979
17518959	chr4:17518959:G:A	1.61316e-05	-1.03987e-10	-1.16348
17519043	chr4:17519043:G:A	1.58826e-05	-1.03987e-10	-1.17903
17519183	chr4:17519183:GATGCTGATAGATGCATCAT:G	1.92341e-05	-1.03987e-10	-0.987568
17519290	chr4:17519290:C:T	3.67933e-05	-1.03987e-10	-0.338936
17519511	chr4:17519511:TGA:T	2.24819e-05	-1.03987e-10	-0.831542
17519836	chr4:17519836:T:C	1.58292e-05	-1.03987e-10	-1.1824
17519875	chr4:17519875:A:T	1.54037e-05	-1.03987e-10	-1.20965
17519964	chr4:17519964:T:C	1.58359e-05	-1.03987e-10	-1.18197
17520174	chr4:17520174:G:A	4.34588e-06	-1.53278	-0.942248
17520377	chr4:17520377:T:C	5.86877e-06	-1.16037	-1.01424
17520623	chr4:17520623:A:G	1.87658e-05	-1.03987e-10	-1.01222
17520888	chr4:17520888:G:A	9.17936e-06	-0.764126	-0.963168
17520907	chr4:17520907:A:G	1.58229e-05	-1.03987e-10	-1.1828
17520908	chr4:17520908:T:C	2.71138e-05	-1.03987e-10	-0.644209
17521038	chr4:17521038:T:A	1.96596e-05	-1.03987e-10	-0.965687
17521097	chr4:17521097:A:G	1.53671e-05	-1.03987e-10	-1.21202
17521107	chr4:17521107:A:C	2.34047e-05	-1.03987e-10	-0.791316
17521325	chr4:17521325:C:T	1.18625e-05	-0.485889	-0.984979
17521553	chr4:17521553:A:G	1.52711e-05	-1.03987e-10	-1.21829
17522101	chr4:17522101:A:G	1.52847e-05	-1.03987e-10	-1.2174
17522210	chr4:17522210:C:A	1.7089e-05	-1.03987e-10	-1.10582
17522418	chr4:17522418:C:T	2.48854e-05	-1.03987e-10	-0.729972
17522583	chr4:17522583:C:T	1.52629e-05	-1.03987e-10	-1.21883
17522947	chr4:17522947:C:G	4.29959e-06	-1.52159	-0.964143
17523264	chr4:17523264:A:G	1.55404e-05	-1.03987e-10	-1.20081
17523397	chr4:17523397:A:G	1.52978e-05	-1.03987e-10	-1.21655
17523536	chr4:17523536:T:C	1.85123e-05	-1.03987e-10	-1.02582
17523876	chr4:17523876:C:T	1.55031e-05	-1.03987e-10	-1.20321
17523935	chr4:17523935:A:G	1.69025e-05	-1.03987e-10	-1.11679
17524130	chr4:17524130:C:A	5.23924e-06	-1.29271	-0.995363
17524314	chr4:17524314:G:A	2.15989e-05	-1.03987e-10	-0.871609
17524628	chr4:17524628:G:A	5.41982e-06	-1.25944	-0.994749
17524669	chr4:17524669:C:T	1.52833e-05	-1.03987e-10	-1.21749
17525372	chr4:17525372:A:G	3.46743e-05	-0.312648	-0.0856065
17525409	chr4:17525409:C:G	1.52794e-05	-1.03987e-10	-1.21775
17525490	chr4:17525490:A:G	4.11631e-05	-1.53174	1.30503
17525514	chr4:17525514:G:A	5.1075e-05	-1.53382	1.52287
17525761	chr4:17525761:C:A	2.8909e-05	-1.03987e-10	-0.580098
17526315	chr4:17526315:T:C	1.52843e-05	-1.03987e-10	-1.21742
17526486	chr4:17526486:A:G	1.5281e-05	-1.03987e-10	-1.21764
17526648	chr4:17526648:C:T	1.52639e-05	-1.03987e-10	-1.21876
17526760	chr4:17526760:C:T	1.5264e-05	-1.03987e-10	-1.21876
17526840	chr4:17526840:G:A	5.38572e-06	-1.22407	-1.03643
17527102	chr4:17527102:A:C	1.52637e-05	-1.03987e-10	-1.21878
17527322	chr4:17527322:C:T	1.85262e-05	-1.03987e-10	-1.02506
17527761	chr4:17527761:C:T	1.59178e-05	-1.03987e-10	-1.17681
17528425	chr4:17528425:C:T	1.81227e-05	-1.04709	-2.61746e-10
17528531	chr4:17528531:C:T	1.92119e-05	-1.03987e-10	-0.988721
17528836	chr4:17528836:G:A	1.52971e-05	-1.03987e-10	-1.21659
17529010	chr4:17529010:G:A	4.79358e-05	-0.0743906	-2.61746e-10
17529069	chr4:17529069:T:A	4.35678e-06	-1.50568	-0.966837
17529089	chr4:17529089:G:A	1.66703e-05	-1.03987e-10	-1.13063
17529100	chr4:17529100:T:C	1.52675e-05	-1.03987e-10	-1.21852
17529213	chr4:17529213:G:A	1.55892e-05	-1.03987e-10	-1.19768
17529381	chr4:17529381:A:G	1.52621e-05	-1.03987e-10	-1.21888
17529382	chr4:17529382:A:T	1.64455e-05	-1.03987e-10	-1.1442
17529461	chr4:17529461:A:G	7.6097e-05	-1.42514	1.81289
17529667	chr4:17529667:G:A	1.52681e-05	-1.03987e-10	-1.21849
17529717	chr4:17529717:A:G	2.05339e-05	-1.03987e-10	-0.922177
17530027	chr4:17530027:G:A	1.52722e-05	-1.03987e-10	-1.21822
17530077	chr4:17530077:C:A	8.73182e-06	-1.38129	-0.395991
17530139	chr4:17530139:G:C	1.54752e-05	-0.327403	-0.877614
17530293	chr4:17530293:G:A	1.38267e-05	-0.638457	-0.679193
17530366	chr4:17530366:A:G	2.13733e-05	-1.03987e-10	-0.882108
17530848	chr4:17530848:G:A	2.53695e-05	-1.03987e-10	-0.710704
17531035	chr4:17531035:C:T	1.78604e-05	-1.03987e-10	-1.06167
17531157	chr4:17531157:G:A	1.56213e-05	-1.28116	0.0855384
17531303	chr4:17531303:A:G	1.40403e-05	-0.807142	-0.495177
17531348	chr4:17531348:C:T	2.36422e-05	-1.03987e-10	-0.781218
17531907	chr4:17531907:T:G	4.79819e-06	-1.20261	-1.17341
17532142	chr4:17532142:C:T	4.07931e-05	0.57366	-0.8094
17532193	chr4:17532193:G:A	4.11483e-05	0.575904	-0.802974
17532215	chr4:17532215:T:C	6.219e-06	-1.24011	-0.876537
17532224	chr4:17532224:C:T	6.29826e-05	0.296038	-0.0974316
17532227	chr4:17532227:C:T	4.90508e-06	-1.17735	-1.17663
17532631	chr4:17532631:C:A	4.82936e-06	-1.19697	-1.17257
17533085	chr4:17533085:A:G	4.96106e-06	-1.16835	-1.17428
17534094	chr4:17534094:A:G	4.88328e-06	-1.18382	-1.17461
17534095	chr4:17534095:C:T	5.74952e-06	-1.01907	-1.17607
17534237	chr4:17534237:C:T	4.8883e-06	-1.18313	-1.17428
17534506	chr4:17534506:A:G	4.9234e-06	-1.17823	-1.17203
17534759	chr4:17534759:A:T	1.55586e-05	-1.03987e-10	-1.19964
17534808	chr4:17534808:T:A	1.78229e-05	-1.03987e-10	-1.06377
17534824	chr4:17534824:C:A	3.46618e-05	-0.312897	-0.0857159
17534866	chr4:17534866:A:C	3.217e-05	-0.341803	-0.131415
17534985	chr4:17534985:T:C	3.28313e-05	-0.297001	-0.155869
17535470	chr4:17535470:C:T	2.56269e-05	-1.03987e-10	-0.700609
17535710	chr4:17535710:G:A	1.19085e-05	-1.467	-2.61746e-10
17535726	chr4:17535726:T:C	4.87541e-06	-1.18186	-1.17818
17535968	chr4:17535968:A:T	4.95358e-06	-1.17256	-1.17158
17536186	chr4:17536186:G:A	3.57578e-05	0.471679	-0.839163
17536188	chr4:17536188:T:A	3.91307e-05	0.571585	-0.848931
17536432	chr4:17536432:C:T	1.52617e-05	-1.03987e-10	-1.2189
17536491	chr4:17536491:G:A	1.1133e-05	-1.53433	-2.61746e-10
17536529	chr4:17536529:A:T	6.85529e-05	0.469576	-0.186222
17536971	chr4:17536971:TG:T	1.76372e-05	-1.07424	-2.61746e-10
17537033	chr4:17537033:C:G	2.51512e-05	-1.03987e-10	-0.719346
17537161	chr4:17537161:T:C	6.2711e-05	0.375131	-0.180847
17537393	chr4:17537393:A:G	6.86817e-05	0.359287	-0.0740562
17537470	chr4:17537470:A:T	0.000193786	1.34694	-0.0244395
17538131	chr4:17538131:A:C	5.7561e-05	-1.03987e-10	0.108592
17538428	chr4:17538428:G:A	3.47287e-05	-0.443765	0.0470795
17538552	chr4:17538552:C:T	1.80746e-05	-1.03987e-10	-1.04975
17538599	chr4:17538599:C:T	1.35625e-05	-1.33695	-2.61746e-10
17539016	chr4:17539016:C:T	5.8637e-06	-1.02302	-1.15245
17539225	chr4:17539225:A:G	4.09014e-06	-1.53434	-1.00133
17539412	chr4:17539412:G:A	1.59034e-05	-1.03987e-10	-1.17772
17539692	chr4:17539692:G:A	6.1519e-06	-1.52154	-0.605955
17539873	chr4:17539873:T:G	1.61607e-05	-0.964906	-0.196762
17539961	chr4:17539961:TG:T	1.69018e-05	-1.03987e-10	-1.11684
17540343	chr4:17540343:T:TA	1.52955e-05	-1.03987e-10	-1.21669
17540429	chr4:17540429:G:A	1.53375e-05	-1.03987e-10	-1.21395
17540656	chr4:17540656:A:G	1.24412e-05	-1.42324	-2.61746e-10
17540760	chr4:17540760:G:T	4.03446e-05	-1.03987e-10	-0.246794
17540882	chr4:17540882:G:A	3.67016e-06	-1.5343	-1.10971
17541177	chr4:17541177:C:T	2.25235e-05	-0.829693	-2.61746e-10
17541232	chr4:17541232:G:A	3.72091e-05	-1.03987e-10	-0.327698
17541276	chr4:17541276:A:T	1.76208e-05	-1.03987e-10	-1.07517
17541308	chr4:17541308:C:T	7.86973e-05	-1.49766	1.91902
17541432	chr4:17541432:C:T	0.00013959	-1.50242	2.49688
17541476	chr4:17541476:C:T	4.19714e-05	-1.03987e-10	-0.207263
17541728	chr4:17541728:T:A	4.73164e-05	-1.03987e-10	-0.0873955
17541870	chr4:17541870:C:T	1.58971e-05	-1.17812	-2.61746e-10
17542011	chr4:17542011:G:A	5.58303e-05	-1.05682	1.13488
17542433	chr4:17542433:A:G	7.47845e-05	-1.50133	1.87169
17543077	chr4:17543077:G:C	5.28873e-05	-1.07325	1.09716
17543206	chr4:17543206:T:C	4.40242e-05	-1.46275	1.30323
17543218	chr4:17543218:A:G	2.17163e-05	-1.03987e-10	-0.866189
17543511	chr4:17543511:A:G	1.5678e-05	-1.03987e-10	-1.192
17543759	chr4:17543759:G:A	1.35344e-05	-1.47547	0.136446
17543815	chr4:17543815:C:T	1.56726e-05	-1.03987e-10	-1.19234
17543983	chr4:17543983:C:T	1.54545e-05	-1.03987e-10	-1.20635
17543995	chr4:17543995:A:C	5.04905e-05	-1.03987e-10	-0.0224676
17544109	chr4:17544109:T:C	3.35143e-06	-1.53437	-1.20049
17544142	chr4:17544142:C:T	3.35121e-06	-1.53391	-1.20102
17544182	chr4:17544182:T:G	3.38725e-06	-1.53347	-1.19077
17544415	chr4:17544415:A:G	7.21544e-06	-1.4883	-0.479727
17544501	chr4:17544501:G:A	1.54099e-05	-1.03987e-10	-1.20924
17545098	chr4:17545098:T:C	1.76676e-05	-1.03987e-10	-1.07252
17545124	chr4:17545124:G:A	4.55594e-06	-1.28525	-1.14257
17545232	chr4:17545232:T:C	1.70028e-05	-1.03987e-10	-1.11088
17545281	chr4:17545281:G:A	1.54724e-05	-1.03987e-10	-1.20519
17545319	chr4:17545319:G:C	4.97259e-06	-1.18365	-1.15666
17545378	chr4:17545378:A:C	6.06761e-06	-1.51017	-0.63112
17545428	chr4:17545428:T:G	1.66569e-05	-1.03987e-10	-1.13143
17545607	chr4:17545607:C:T	1.80266e-05	-1.03987e-10	-1.05241
17546047	chr4:17546047:T:C	1.56248e-05	-1.03987e-10	-1.19539
17546055	chr4:17546055:G:A	6.76371e-06	-0.995767	-1.03691
17546061	chr4:17546061:G:A	1.55265e-05	-1.03987e-10	-1.2017
17546416	chr4:17546416:A:G	1.55131e-05	-1.03987e-10	-1.20257
17546446	chr4:17546446:A:G	2.52561e-05	-1.03987e-10	-0.715184
17546591	chr4:17546591:G:T	2.06788e-05	-1.03987e-10	-0.915143
17546845	chr4:17546845:T:G	3.13681e-05	-1.03987e-10	-0.498462
17546964	chr4:17546964:C:T	2.22247e-05	-1.03987e-10	-0.843047
17546982	chr4:17546982:C:T	2.09554e-05	-1.03987e-10	-0.901856
17547030	chr4:17547030:C:T	2.3275e-05	-1.03987e-10	-0.796871
17547544	chr4:17547544:G:A	2.28358e-05	-1.03987e-10	-0.815923
17547579	chr4:17547579:C:T	2.28236e-05	-1.03987e-10	-0.816456
17547618	chr4:17547618:G:A	4.21101e-06	-1.53448	-0.972069
17547758	chr4:17547758:G:A	2.59082e-05	-1.03987e-10	-0.689693
17547760	chr4:17547760:A:G	3.1391e-05	-1.03987e-10	-0.49773
17547770	chr4:17547770:G:A	2.46371e-05	-1.03987e-10	-0.739998
17547816	chr4:17547816:C:T	7.52839e-06	-0.753056	-1.17251
17547936	chr4:17547936:C:T	2.26518e-05	-1.03987e-10	-0.824015
17548006	chr4:17548006:G:A	1.70568e-05	-1.03987e-10	-1.1077
17548157	chr4:17548157:G:A	1.18427e-05	-1.47254	-2.61746e-10
17548175	chr4:17548175:C:A	1.40572e-05	-1.30112	-2.61746e-10
17548218	chr4:17548218:G:A	1.84625e-05	-1.03987e-10	-1.02851
17548282	chr4:17548282:C:T	1.55136e-05	-1.03987e-10	-1.20254
17548359	chr4:17548359:A:C	1.54467e-05	-1.03987e-10	-1.20686
17548390	chr4:17548390:T:C	5.91242e-05	-1.03987e-10	0.135388
17548419	chr4:17548419:C:T	3.52808e-05	-1.03987e-10	-0.380912
17548461	chr4:17548461:T:C	6.21457e-05	-1.03987e-10	0.185229
17548689	chr4:17548689:G:A	3.21533e-05	-1.03987e-10	-0.473736
17548726	chr4:17548726:T:C	3.32019e-06	-1.53388	-1.21036
17548858	chr4:17548858:G:C	3.78241e-05	-1.03987e-10	-0.311305
17548904	chr4:17548904:A:T	3.46412e-05	-1.03987e-10	-0.399208
17548950	chr4:17548950:T:C	2.23788e-05	-1.03987e-10	-0.836138
17549060	chr4:17549060:A:T	1.55399e-05	-1.03987e-10	-1.20084
17549200	chr4:17549200:T:C	9.95663e-06	-0.627569	-1.01844
17549682	chr4:17549682:G:A	2.78396e-05	-1.53395	0.916159
17549851	chr4:17549851:C:G	3.46063e-06	-1.53449	-1.16831
17550155	chr4:17550155:C:T	1.36077e-05	-1.33361	-2.61746e-10
17551052	chr4:17551052:G:C	3.33684e-06	-1.52093	-1.2183
17551129	chr4:17551129:A:G	4.03755e-06	-1.39288	-1.15574
17551543	chr4:17551543:G:A	2.94965e-05	-1.03987e-10	-0.559979
17551586	chr4:17551586:C:G	4.13358e-06	-1.42108	-1.10403
17551784	chr4:17551784:T:C	2.77335e-05	0.393656	-1.01527
17551815	chr4:17551815:T:G	1.52901e-05	-1.03987e-10	-1.21705
17551836	chr4:17551836:G:C	3.9024e-06	-1.50801	-1.07465
17551964	chr4:17551964:G:A	1.65445e-05	-1.03987e-10	-1.1382
17552118	chr4:17552118:A:G	1.11361e-05	-1.53406	-2.61746e-10
17552220	chr4:17552220:A:G	3.00423e-05	0.675272	-1.21692
17552322	chr4:17552322:T:G	2.12312e-05	-1.03987e-10	-0.888779
17552413	chr4:17552413:A:G	4.00684e-05	-1.03987e-10	-0.253664
17552825	chr4:17552825:A:C	2.34289e-05	-1.03987e-10	-0.790282
17552945	chr4:17552945:T:C	3.00709e-05	0.615749	-1.15644
17553380	chr4:17553380:G:A	1.5761e-05	-1.03987e-10	-1.18671
17553410	chr4:17553410:G:C	4.77566e-06	-1.39805	-0.982673
17554006	chr4:17554006:T:A	3.12651e-05	-1.03987e-10	-0.501749
17554008	chr4:17554008:T:A	0.000348148	-1.03987e-10	1.90837
17554210	chr4:17554210:G:A	4.7475e-06	-1.36682	-1.01982
17554314	chr4:17554314:C:T	1.49344e-05	-1.3953	0.154709
17554630	chr4:17554630:C:T	3.14598e-05	0.697728	-1.19327
17555052	chr4:17555052:A:T	2.74011e-05	0.573481	-1.20715
17555522	chr4:17555522:A:T	2.3944e-05	0.427462	-1.196
17555562	chr4:17555562:C:CAT	1.73774e-05	-1.03987e-10	-1.08908
17555698	chr4:17555698:T:C	3.56056e-06	-1.51748	-1.15685
17556121	chr4:17556121:G:A	1.52615e-05	-1.03987e-10	-1.21892
17556139	chr4:17556139:G:T	1.67354e-05	-1.03987e-10	-1.12673
17556292	chr4:17556292:A:G	1.65101e-05	-1.03987e-10	-1.14028
17556480	chr4:17556480:A:G	4.94762e-06	-1.4792	-0.866148
17556571	chr4:17556571:A:G	1.66986e-05	-1.03987e-10	-1.12893
17556728	chr4:17556728:A:AC	7.79156e-05	-1.03987e-10	0.411374
17557193	chr4:17557193:A:G	1.14822e-05	-1.50345	-2.61746e-10
17557206	chr4:17557206:G:A	0.000180928	1.56371	-0.309868
17557556	chr4:17557556:TTTTTTA:T	1.53275e-05	-1.03987e-10	-1.21461
17557590	chr4:17557590:T:C	5.81871e-05	-0.174512	0.293923
17557623	chr4:17557623:G:T	1.83228e-05	-1.03987e-10	-1.0361
17557677	chr4:17557677:G:A	4.45686e-06	-1.24669	-1.20311
17557763	chr4:17557763:A:G	1.893e-05	-1.03987e-10	-1.0035
17557832	chr4:17557832:G:A	8.00531e-05	-1.03987e-10	0.438438
17559105	chr4:17559105:G:T	0.000156649	2.27755	-1.16779
17559516	chr4:17559516:G:A	5.49504e-05	0.917395	-0.855216
17559597	chr4:17559597:T:G	1.7401e-05	-1.03987e-10	-1.08773
17559926	chr4:17559926:C:T	2.39373e-05	-1.03987e-10	-0.768815
17560545	chr4:17560545:C:T	2.7762e-05	-1.03987e-10	-0.620584
17560556	chr4:17560556:G:A	1.00913e-05	-1.50867	-0.123907
17560651	chr4:17560651:A:G	2.11913e-05	-1.03987e-10	-0.890663
17560828	chr4:17560828:C:T	1.90857e-05	-1.03987e-10	-0.995312
17561094	chr4:17561094:C:T	8.22826e-06	-1.06109	-0.77559
17561263	chr4:17561263:G:A	1.74985e-05	-1.03987e-10	-1.08214
17561338	chr4:17561338:C:T	2.06209e-05	-1.03987e-10	-0.917948
17561747	chr4:17561747:G:A	1.41864e-05	-1.00106	-0.290907
17562064	chr4:17562064:T:C	1.53657e-05	-1.03987e-10	-1.21212
17562168	chr4:17562168:G:A	2.83788e-05	-1.03987e-10	-0.598609
17562692	chr4:17562692:C:T	1.7611e-05	-1.03987e-10	-1.07573
17562778	chr4:17562778:C:G	1.52823e-05	-1.03987e-10	-1.21755
17563492	chr4:17563492:G:A	1.59725e-05	-1.03987e-10	-1.17339
17563520	chr4:17563520:T:C	0.000499894	3.43885	-1.16871
17563521	chr4:17563521:G:A	1.94965e-05	-1.03987e-10	-0.974018
17564068	chr4:17564068:T:TG	0.000210173	2.57395	-1.17027
17564316	chr4:17564316:T:C	1.65126e-05	-1.03987e-10	-1.14013
17564598	chr4:17564598:G:T	5.42059e-05	1.11592	-1.06738
17564667	chr4:17564667:T:C	0.000157687	2.00633	-0.889975
17564922	chr4:17564922:G:A	1.56613e-05	-1.03987e-10	-1.19306
17564938	chr4:17564938:C:T	1.44713e-05	-1.27209	-2.61746e-10
17565377	chr4:17565377:G:C	2.74881e-05	-1.03987e-10	-0.630499
17565732	chr4:17565732:A:C	0.000344964	3.01474	-1.11556
17565890	chr4:17565890:C:T	0.000315171	2.95937	-1.1505
17566130	chr4:17566130:T:C	1.11384e-05	-1.53386	-2.61746e-10
17566356	chr4:17566356:C:T	1.83875e-05	-1.03987e-10	-1.03258
17566452	chr4:17566452:G:A	4.89052e-05	1.15735	-1.21172
17566533	chr4:17566533:C:G	3.49181e-05	-1.03987e-10	-0.391248
17566887	chr4:17566887:C:T	0.000173083	2.25167	-1.04215
17566968	chr4:17566968:T:G	6.86146e-05	1.47194	-1.18769
17567500	chr4:17567500:CAG:C	1.57565e-05	-1.03987e-10	-1.187
17567662	chr4:17567662:A:G	1.5472e-05	-1.03987e-10	-1.20522
17567768	chr4:17567768:T:G	3.19722e-05	-1.03987e-10	-0.479385
17567771	chr4:17567771:T:G	1.54481e-05	-1.03987e-10	-1.20677
17567948	chr4:17567948:T:C	0.000229715	2.4959	-1.00331
17568046	chr4:17568046:A:G	2.14813e-05	-1.03987e-10	-0.877069
17568050	chr4:17568050:G:A	0.000257649	2.74135	-1.134
17568269	chr4:17568269:A:G	3.15005e-05	-0.494249	-2.61746e-10
17568440	chr4:17568440:T:A	0.000162997	2.2469	-1.09742
17568575	chr4:17568575:T:C	2.06287e-05	-1.03987e-10	-0.917567
17568704	chr4:17568704:G:A	1.91965e-05	-1.03987e-10	-0.989526
17568801	chr4:17568801:C:T	1.9898e-05	-1.03987e-10	-0.953632
17569035	chr4:17569035:T:C	0.000135445	2.17759	-1.21327
17569086	chr4:17569086:C:T	0.000163692	2.26017	-1.10644
17569187	chr4:17569187:G:A	1.96716e-05	-1.03987e-10	-0.965076
17569208	chr4:17569208:G:A	3.1839e-05	-0.483562	-2.61746e-10
17569231	chr4:17569231:T:G	1.86165e-05	-1.03987e-10	-1.02021
17569510	chr4:17569510:G:A	1.89236e-05	-1.03987e-10	-1.00384
17569684	chr4:17569684:A:G	1.60572e-05	-1.1681	-2.61746e-10
17569873	chr4:17569873:G:A	0.000162611	2.25379	-1.10668
17570026	chr4:17570026:A:C	1.90006e-05	-1.03987e-10	-0.999784
17570069	chr4:17570069:T:C	2.64774e-05	-1.03987e-10	-0.667961
17570132	chr4:17570132:G:A	1.64002e-05	-1.03987e-10	-1.14696
17570539	chr4:17570539:G:A	0.000174029	2.31801	-1.10304
17570856	chr4:17570856:A:T	1.63497e-05	-1.03987e-10	-1.15004
17571104	chr4:17571104:G:A	1.61836e-05	-1.03987e-10	-1.16026
17571119	chr4:17571119:G:A	1.34774e-05	-1.34324	-2.61746e-10
17571585	chr4:17571585:C:T	5.25066e-05	1.10014	-1.08345
17571615	chr4:17571615:T:C	1.5799e-05	-1.03987e-10	-1.18431
17571879	chr4:17571879:G:A	0.000160548	2.24786	-1.11352
17572084	chr4:17572084:G:A	4.90147e-06	-1.16126	-1.19345
17572400	chr4:17572400:A:G	9.39143e-05	1.79881	-1.20068
17572575	chr4:17572575:G:A	1.82717e-05	-1.03987e-10	-1.0389
17573112	chr4:17573112:T:C	0.000123877	1.98557	-1.11053
17573248	chr4:17573248:A:T	1.63717e-05	-1.03987e-10	-1.1487
17573618	chr4:17573618:G:C	1.64063e-05	-1.03987e-10	-1.14659
17573675	chr4:17573675:C:T	1.95249e-05	-1.03987e-10	-0.97256
17573736	chr4:17573736:A:G	1.52682e-05	-1.03987e-10	-1.21848
17573756	chr4:17573756:T:G	1.33964e-05	-1.34927	-2.61746e-10
17573779	chr4:17573779:C:T	2.19126e-05	-0.85719	-2.61746e-10
17573931	chr4:17573931:T:C	1.65222e-05	-1.03987e-10	-1.13955
17574145	chr4:17574145:C:T	2.77946e-05	-1.03987e-10	-0.619411
17574316	chr4:17574316:T:C	1.93707e-05	-1.03987e-10	-0.980489
17574341	chr4:17574341:C:A	1.39939e-05	-1.30563	-2.61746e-10
17574391	chr4:17574391:G:C	2.16977e-05	-1.03987e-10	-0.867047
17574722	chr4:17574722:G:A	2.51056e-05	-1.03987e-10	-0.72116
17575405	chr4:17575405:C:G	6.35602e-05	1.42235	-1.21462
17575540	chr4:17575540:G:A	7.59668e-05	1.5756	-1.18955
17575706	chr4:17575706:A:G	9.72818e-05	1.60816	-0.974804
17575846	chr4:17575846:T:C	1.86249e-05	-1.03987e-10	-1.01975
17575965	chr4:17575965:C:T	1.86157e-05	-1.03987e-10	-1.02025
17576153	chr4:17576153:C:T	6.52273e-05	1.4163	-1.18267
17576194	chr4:17576194:G:A	1.02475e-05	-1	-0.617217
17576630	chr4:17576630:G:A	9.60972e-05	1.66396	-1.04285
17577268	chr4:17577268:A:G	6.35907e-05	-1.03987e-10	0.208215
17577792	chr4:17577792:T:C	5.9117e-05	1.17445	-1.03919
17577850	chr4:17577850:C:T	1.63857e-05	-1.03987e-10	-1.14784
17578554	chr4:17578554:C:T	1.65519e-05	-1.03987e-10	-1.13775
17579013	chr4:17579013:G:A	1.96362e-05	-1.03987e-10	-0.966877
17579120	chr4:17579120:G:A	1.66136e-05	-1.03987e-10	-1.13403
17579332	chr4:17579332:G:A	6.44906e-05	1.43032	-1.20805
17579447	chr4:17579447:G:A	2.24072e-05	-1.03987e-10	-0.834868
17579600	chr4:17579600:A:G	1.81513e-05	-1.03987e-10	-1.04551
17579675	chr4:17579675:C:T	1.97624e-05	-1.03987e-10	-0.960472
17579715	chr4:17579715:A:G	1.63669e-05	-1.03987e-10	-1.14899
17579826	chr4:17579826:C:T	2.20643e-05	-0.85029	-2.61746e-10
17580020	chr4:17580020:CAG:C	6.98548e-05	1.44151	-1.13934
17580428	chr4:17580428:G:A	0.000106085	1.72993	-1.00995
17580729	chr4:17580729:A:G	2.04494e-05	-1.03987e-10	-0.926298
17580819	chr4:17580819:T:C	5.52982e-05	1.03597	-0.967484
17581108	chr4:17581108:G:A	1.66233e-05	-1.03987e-10	-1.13344
17581167	chr4:17581167:G:A	1.66136e-05	-1.03987e-10	-1.13403
17581241	chr4:17581241:A:G	1.53201e-05	-1.03987e-10	-1.21509
17581377	chr4:17581377:A:G	1.61582e-05	-1.03987e-10	-1.16182
17581725	chr4:17581725:A:G	1.93125e-05	-1.03987e-10	-0.9835
17581738	chr4:17581738:C:T	5.16879e-05	-1.03987e-10	0.00097143
17581743	chr4:17581743:A:G	1.81367e-05	-1.03987e-10	-1.04631
17582412	chr4:17582412:T:A	1.80381e-05	-1.03987e-10	-1.05177
17582608	chr4:17582608:A:G	1.57391e-05	-1.03987e-10	-1.1881
17583391	chr4:17583391:G:C	5.87281e-05	1.33944	-1.21078
17583658	chr4:17583658:TAGG:T	1.90793e-05	-1.03987e-10	-0.995648
17583860	chr4:17583860:C:A	1.91273e-05	-1.03987e-10	-0.993136
17583876	chr4:17583876:T:C	2.08622e-05	-1.03987e-10	-0.906315
17583883	chr4:17583883:A:G	1.70637e-05	-1.03987e-10	-1.1073
17584002	chr4:17584002:T:C	3.22167e-05	0.631188	-1.10296
17584361	chr4:17584361:T:C	5.81444e-05	1.33416	-1.21548
17584418	chr4:17584418:A:T	1.56255e-05	-1.03987e-10	-1.19535
17584451	chr4:17584451:C:T	1.78519e-05	-1.03987e-10	-1.06214
17585080	chr4:17585080:T:C	3.59087e-05	0.541751	-0.905024
17585150	chr4:17585150:G:A	1.80311e-05	-1.03987e-10	-1.05216
17585218	chr4:17585218:T:G	1.52879e-05	-1.03987e-10	-1.21719
17585334	chr4:17585334:A:G	5.84441e-05	1.34267	-1.21885
17585395	chr4:17585395:A:G	2.69099e-05	-0.651756	-2.61746e-10
17585514	chr4:17585514:T:A	6.1009e-05	1.35441	-1.18764
17585715	chr4:17585715:C:T	7.93931e-06	-1.32359	-0.548838
17585738	chr4:17585738:C:T	6.04131e-05	1.37392	-1.21697
17586148	chr4:17586148:C:T	1.87386e-05	-1.03987e-10	-1.01367
17586292	chr4:17586292:CT:C	1.88251e-05	-1.03987e-10	-1.00906
17586697	chr4:17586697:A:G	2.80041e-05	0.604163	-1.21607
17586722	chr4:17586722:G:A	1.88124e-05	-1.03987e-10	-1.00974
17586814	chr4:17586814:A:G	6.20093e-05	1.3989	-1.21587
17587155	chr4:17587155:C:T	1.89303e-05	-1.03987e-10	-1.00349
17587289	chr4:17587289:C:T	4.14078e-06	-1.39883	-1.12454
17587327	chr4:17587327:G:A	3.5663e-05	0.552076	-0.922214
17587667	chr4:17587667:T:C	1.52667e-05	-1.03987e-10	-1.21858
17587758	chr4:17587758:A:G	1.56187e-05	-1.03987e-10	-1.19578
17588579	chr4:17588579:A:C	2.38858e-05	-1.03987e-10	-0.770969
17588596	chr4:17588596:A:G	3.58547e-05	0.535825	-0.900604
17588816	chr4:17588816:T:C	1.84188e-05	-1.03987e-10	-1.03088
17588882	chr4:17588882:C:T	2.31924e-05	-1.03987e-10	-0.80043
17589048	chr4:17589048:G:A	4.19866e-05	-0.206901	-2.61746e-10
17589111	chr4:17589111:A:T	6.34403e-05	1.42067	-1.21482
17589161	chr4:17589161:A:C	1.8144e-05	-1.03987e-10	-1.04591
17589389	chr4:17589389:G:T	1.52962e-05	-1.03987e-10	-1.21665
17589845	chr4:17589845:C:T	1.61083e-05	-1.03987e-10	-1.16492
17590174	chr4:17590174:T:C	2.1364e-05	-1.03987e-10	-0.882545
17590217	chr4:17590217:G:A	1.81308e-05	-1.03987e-10	-1.04664
17590276	chr4:17590276:C:T	1.90533e-05	-1.03987e-10	-0.99701
17590587	chr4:17590587:T:G	1.54243e-05	-1.03987e-10	-1.20831
17590657	chr4:17590657:C:T	1.18136e-05	-1.475	-2.61746e-10
17590845	chr4:17590845:C:T	1.63513e-05	-1.03987e-10	-1.14994
17590898	chr4:17590898:A:G	1.56183e-05	-1.03987e-10	-1.19581
17591490	chr4:17591490:G:T	2.30172e-05	-1.03987e-10	-0.808012
17591609	chr4:17591609:T:C	1.54921e-05	-0.0359267	-1.16799
17591673	chr4:17591673:G:C	2.5875e-05	-0.690973	-2.61746e-10
17591739	chr4:17591739:G:T	1.53289e-05	-1.03987e-10	-1.21451
17591812	chr4:17591812:T:C	2.27214e-05	0.22293	-1.04388
17591982	chr4:17591982:G:T	6.65242e-05	1.43853	-1.18521
17592034	chr4:17592034:T:C	1.6517e-05	-1.03987e-10	-1.13986
17592226	chr4:17592226:G:C	5.57363e-05	1.29202	-1.21564
17592282	chr4:17592282:A:G	3.27245e-05	0.453549	-0.909678
17592344	chr4:17592344:C:CTTCT	5.18018e-05	0.982173	-0.979
17592614	chr4:17592614:A:T	2.15536e-05	-1.03987e-10	-0.873707
17592863	chr4:17592863:C:T	1.68573e-05	-1.03987e-10	-1.11947
17593453	chr4:17593453:C:G	1.9376e-05	-1.03987e-10	-0.980216
17593522	chr4:17593522:CAT:C	7.34688e-05	1.39612	-1.04351
17593845	chr4:17593845:T:C	1.79306e-05	-1.03987e-10	-1.05775
17593913	chr4:17593913:A:G	1.40746e-05	-1.29988	-2.61746e-10
17593975	chr4:17593975:G:A	1.5348e-05	-1.03987e-10	-1.21327
17594149	chr4:17594149:CA:C	1.91833e-05	-1.03987e-10	-0.99021
17594838	chr4:17594838:A:G	1.24598e-05	-1.42174	-2.61746e-10
17594878	chr4:17594878:T:C	2.36753e-05	-1.03987e-10	-0.779819
17594985	chr4:17594985:A:C	1.77222e-05	-1.03987e-10	-1.06943
17595317	chr4:17595317:C:T	1.61751e-05	-1.03987e-10	-1.16078
17595328	chr4:17595328:G:A	1.20371e-05	-1.07733	-0.378926
17595332	chr4:17595332:C:A	1.54278e-05	-1.03987e-10	-1.20808
17595926	chr4:17595926:A:G	3.17398e-05	0.71293	-1.19961
17596084	chr4:17596084:C:T	1.62964e-05	-1.03987e-10	-1.15331
17596402	chr4:17596402:C:T	2.39917e-05	-1.03987e-10	-0.766543
17596454	chr4:17596454:C:T	1.59702e-05	-1.03987e-10	-1.17353
17596462	chr4:17596462:C:T	2.38797e-05	-1.03987e-10	-0.771222
17596581	chr4:17596581:T:C	2.10883e-05	-1.03987e-10	-0.895533
17596740	chr4:17596740:C:T	2.40302e-05	-1.03987e-10	-0.764941
17596761	chr4:17596761:G:A	9.7167e-05	1.49517	-0.862987
17597217	chr4:17597217:G:A	1.72191e-05	-1.09823	-2.61746e-10
17597410	chr4:17597410:G:A	1.58441e-05	-1.03987e-10	-1.18145
17597833	chr4:17597833:G:C	8.97157e-05	-1.03987e-10	0.552394
17597877	chr4:17597877:G:T	3.1247e-05	0.704697	-1.20703
17597919	chr4:17597919:A:C	2.01942e-05	-1.03987e-10	-0.938856
17598214	chr4:17598214:G:A	0.000340358	1.41954	0.466202
17598271	chr4:17598271:G:T	8.70826e-05	1.53607	-1.01346
17598509	chr4:17598509:C:T	2.23554e-05	-1.03987e-10	-0.837183
17598787	chr4:17598787:C:CT	1.56164e-05	-1.03987e-10	-1.19593
17598916	chr4:17598916:T:G	1.52632e-05	-1.03987e-10	-1.21881
17598983	chr4:17598983:C:A	0.000746452	3.62729	-0.956212
17599428	chr4:17599428:C:T	2.23273e-05	-1.03987e-10	-0.838441
17599484	chr4:17599484:C:T	1.55132e-05	-1.03987e-10	-1.20256
17599820	chr4:17599820:C:T	1.73175e-05	-1.03987e-10	-1.09254
17600274	chr4:17600274:A:G	1.54484e-05	-1.03987e-10	-1.20675
17600382	chr4:17600382:T:G	5.93952e-05	-1.03987e-10	0.139962
17600450	chr4:17600450:C:T	1.53544e-05	-1.03987e-10	-1.21285
17600518	chr4:17600518:A:C	1.54456e-05	-1.03987e-10	-1.20693
17600594	chr4:17600594:C:G	3.18712e-05	-1.03987e-10	-0.482548
17600629	chr4:17600629:G:A	1.61748e-05	-1.03987e-10	-1.1608
17601134	chr4:17601134:C:A	2.35919e-05	-1.03987e-10	-0.78335
17601136	chr4:17601136:C:T	1.54134e-05	-1.03987e-10	-1.20901
17601414	chr4:17601414:T:C	1.55273e-05	-1.03987e-10	-1.20165
17601461	chr4:17601461:T:G	1.62181e-05	-1.03987e-10	-1.15812
17601556	chr4:17601556:T:C	1.77663e-05	-1.03987e-10	-1.06695
17601565	chr4:17601565:A:G	1.55739e-05	-1.03987e-10	-1.19866
17601695	chr4:17601695:C:T	0.000149288	2.2708	-1.20918
17601722	chr4:17601722:A:G	1.85562e-05	-0.0651491	-0.958299
17601801	chr4:17601801:C:T	0.000126744	2.10845	-1.21053
17601875	chr4:17601875:C:T	2.93558e-05	-1.03987e-10	-0.564761
17601950	chr4:17601950:A:T	1.86585e-05	-1.03987e-10	-1.01795
17602044	chr4:17602044:C:T	1.53996e-05	-1.03987e-10	-1.20991
17602070	chr4:17602070:G:A	1.91099e-05	-1.03987e-10	-0.994045
17602672	chr4:17602672:G:C	0.000680377	3.61267	-1.03428
17602678	chr4:17602678:A:G	1.54331e-05	-1.03987e-10	-1.20774
17602726	chr4:17602726:G:T	2.35644e-05	-1.03987e-10	-0.784517
17602881	chr4:17602881:A:G	0.000382251	3.22071	-1.21889
17602992	chr4:17602992:A:G	1.54608e-05	-1.03987e-10	-1.20595
17603036	chr4:17603036:G:A	3.84284e-05	-1.03987e-10	-0.295455
17603082	chr4:17603082:T:C	0.000405763	3.27751	-1.21599
17603535	chr4:17603535:G:A	1.84765e-05	-1.03987e-10	-1.02775
17603646	chr4:17603646:G:C	2.39574e-05	-1.03987e-10	-0.767974
17603863	chr4:17603863:A:G	2.07403e-05	-1.03987e-10	-0.912174
17603912	chr4:17603912:C:T	1.25898e-05	-1.41136	-2.61746e-10
17603991	chr4:17603991:T:C	1.55028e-05	-1.03987e-10	-1.20323
17604019	chr4:17604019:A:C	0.000360518	3.16152	-1.21823
17604177	chr4:17604177:C:T	1.84282e-05	-1.03987e-10	-1.03037
17604336	chr4:17604336:T:C	0.000717681	3.65121	-1.01943
17604773	chr4:17604773:G:A	1.92082e-05	-1.03987e-10	-0.988916
17604883	chr4:17604883:C:T	1.59858e-05	-1.03987e-10	-1.17255
17605036	chr4:17605036:G:A	0.000285926	2.71069	-0.999206
17605147	chr4:17605147:CA:C	1.81319e-05	-1.03987e-10	-1.04658
17605229	chr4:17605229:CTG:C	3.56257e-05	-1.03987e-10	-0.371184
17605270	chr4:17605270:T:G	1.53995e-05	-1.03987e-10	-1.20992
17605580	chr4:17605580:TA:T	0.000566411	3.4169	-1.02183
17605700	chr4:17605700:T:C	0.000332133	3.07657	-1.21529
17605718	chr4:17605718:G:A	1.53022e-05	-1.03987e-10	-1.21626
17606097	chr4:17606097:C:G	1.5415e-05	-1.03987e-10	-1.20891
17606150	chr4:17606150:T:C	2.80514e-05	-1.03987e-10	-0.610212
17606394	chr4:17606394:C:T	2.12524e-05	-1.03987e-10	-0.887784
17606997	chr4:17606997:A:G	0.000643649	3.52162	-0.998723
17607018	chr4:17607018:T:C	1.64308e-05	-1.03987e-10	-1.14509
17607261	chr4:17607261:C:G	0.000129682	2.12148	-1.20065
17607502	chr4:17607502:A:G	2.03754e-05	-1.03987e-10	-0.929924
17607795	chr4:17607795:ATTT:A	1.62642e-05	-1.03987e-10	-1.15528
17608688	chr4:17608688:T:C	1.55788e-05	-1.03987e-10	-1.19834
17608741	chr4:17608741:T:A	1.95366e-05	-1.03987e-10	-0.971963
17609017	chr4:17609017:CAGG:C	0.000642945	3.53783	-1.01602
17609044	chr4:17609044:G:A	2.20748e-05	-1.03987e-10	-0.849815
17609090	chr4:17609090:C:T	1.56204e-05	-1.03987e-10	-1.19567
17609334	chr4:17609334:G:A	0.000368392	3.03569	-1.07079
17609374	chr4:17609374:A:G	1.53488e-05	-1.03987e-10	-1.21322
17609465	chr4:17609465:G:A	1.87943e-05	-1.03987e-10	-1.0107
17609598	chr4:17609598:G:A	2.1536e-05	-1.03987e-10	-0.874524
17609670	chr4:17609670:G:A	1.55249e-05	-1.03987e-10	-1.20181
17609933	chr4:17609933:T:C	3.33451e-05	-1.03987e-10	-0.437342
17610202	chr4:17610202:C:T	1.51547e-05	-1.22594	-2.61746e-10
17610434	chr4:17610434:C:T	1.53642e-05	-1.03987e-10	-1.21221
17610710	chr4:17610710:A:AT	1.85098e-05	-1.03987e-10	-1.02595
17610719	chr4:17610719:C:T	0.000463273	3.24605	-1.05199
17611567	chr4:17611567:C:T	0.000336431	3.09027	-1.21613
17611645	chr4:17611645:T:G	0.000310105	3.01092	-1.21827
17611788	chr4:17611788:T:A	2.6861e-05	-1.03987e-10	-0.653576
17611800	chr4:17611800:G:T	0.000275867	2.89309	-1.21742
17612099	chr4:17612099:G:A	0.000445003	3.21141	-1.05759
17612444	chr4:17612444:C:T	1.25642e-05	-1.4134	-2.61746e-10
17612553	chr4:17612553:C:T	0.000355918	3.14414	-1.21369
17612810	chr4:17612810:C:T	2.24848e-05	-1.03987e-10	-0.831413
17612811	chr4:17612811:T:C	0.000369144	3.17326	-1.20633
17613126	chr4:17613126:T:C	2.78769e-05	-1.03987e-10	-0.616454
17613183	chr4:17613183:T:C	1.55326e-05	-1.03987e-10	-1.20131
17613194	chr4:17613194:A:G	0.000358985	3.15608	-1.21705
17613205	chr4:17613205:G:A	1.91748e-05	-1.03987e-10	-0.990653
17613233	chr4:17613233:A:C	1.13416e-05	-1.51577	-2.61746e-10
17613271	chr4:17613271:T:C	0.00053521	3.30449	-0.966084
17613295	chr4:17613295:C:A	1.9011e-05	-1.03987e-10	-0.999235
17613320	chr4:17613320:C:T	1.52983e-05	-1.03987e-10	-1.21651
17613566	chr4:17613566:G:A	1.97871e-05	-1.03987e-10	-0.959221
17614069	chr4:17614069:G:C	1.5562e-05	-1.03987e-10	-1.19942
17614119	chr4:17614119:T:A	0.000150839	2.29048	-1.21852
17614360	chr4:17614360:C:A	6.02071e-06	-1.49039	-0.658656
17614578	chr4:17614578:C:T	1.53276e-05	-1.03987e-10	-1.2146
17614914	chr4:17614914:C:T	1.70866e-05	-1.03987e-10	-1.10596
17615393	chr4:17615393:G:A	2.28024e-05	-1.03987e-10	-0.817388
17615488	chr4:17615488:T:C	0.000213641	2.46157	-1.04153
17615638	chr4:17615638:T:C	0.000130556	2.13983	-1.21228
17615945	chr4:17615945:C:T	3.21724e-05	-1.03987e-10	-0.473144
17616086	chr4:17616086:G:A	2.28835e-05	-0.813835	-2.61746e-10
17616146	chr4:17616146:A:G	2.66534e-05	-1.03987e-10	-0.661335
17616164	chr4:17616164:C:T	2.25645e-05	-1.03987e-10	-0.827873
17616338	chr4:17616338:G:T	0.000168943	2.27596	-1.09065
17616426	chr4:17616426:A:G	0.000237673	2.54714	-1.0205
17616883	chr4:17616883:T:G	1.53149e-05	-1.03987e-10	-1.21543
17616901	chr4:17616901:G:A	0.000334885	3.06049	-1.19096
17617090	chr4:17617090:G:A	0.000164215	2.35561	-1.19869
17617379	chr4:17617379:C:G	1.54205e-05	-1.03987e-10	-1.20856
17617553	chr4:17617553:A:G	1.18939e-05	-1.46823	-2.61746e-10
17617561	chr4:17617561:A:G	0.000238581	2.49901	-0.968552
17617759	chr4:17617759:T:G	3.15098e-05	-1.03987e-10	-0.493955
17618068	chr4:17618068:A:G	0.000243809	2.74804	-1.19591
17618101	chr4:17618101:TC:T	6.81865e-06	-1.12932	-0.895275
17618324	chr4:17618324:G:T	1.52818e-05	-1.03987e-10	-1.21759
17618367	chr4:17618367:A:T	1.5351e-05	-1.03987e-10	-1.21307
17618443	chr4:17618443:A:G	0.000178937	2.45895	-1.21617
17618476	chr4:17618476:A:G	1.84582e-05	-1.03987e-10	-1.02874
17618619	chr4:17618619:C:T	1.80462e-05	-1.03987e-10	-1.05132
17618718	chr4:17618718:G:A	2.0897e-05	-1.03987e-10	-0.904647
17618739	chr4:17618739:TCGTG:T	0.000168215	2.39685	-1.21586
17618747	chr4:17618747:CTGCCTTCCTAGTTAGGA:C	0.00017981	2.4627	-1.21505
17618775	chr4:17618775:G:A	1.17725e-05	-1.47849	-2.61746e-10
17619067	chr4:17619067:C:T	1.61786e-05	-1.03987e-10	-1.16056
17619136	chr4:17619136:A:G	1.57286e-05	-1.03987e-10	-1.18877
17619227	chr4:17619227:A:C	1.85957e-05	-1.03987e-10	-1.02132
17619687	chr4:17619687:G:A	0.000237451	2.57653	-1.05082
17619702	chr4:17619702:C:T	2.73138e-05	-1.03987e-10	-0.636859
17619986	chr4:17619986:T:C	6.18835e-06	-1.17729	-0.944297
17620190	chr4:17620190:C:G	1.57903e-05	-1.03987e-10	-1.18485
17620613	chr4:17620613:G:A	1.56658e-05	-1.03987e-10	-1.19277
17620947	chr4:17620947:G:A	1.63392e-05	-1.03987e-10	-1.15069
17621170	chr4:17621170:C:T	1.46621e-05	-1.25899	-2.61746e-10
17621203	chr4:17621203:G:A	8.85669e-06	-1.22619	-0.536886
17621263	chr4:17621263:C:T	1.53612e-05	-1.03987e-10	-1.21241
17621287	chr4:17621287:C:T	7.02026e-06	-1.12867	-0.866785
17621401	chr4:17621401:T:C	1.58017e-05	-1.03987e-10	-1.18413
17621473	chr4:17621473:C:T	1.83597e-05	-1.03987e-10	-1.0341
17621557	chr4:17621557:T:C	2.27649e-05	-1.03987e-10	-0.819033
17622046	chr4:17622046:A:G	1.82095e-05	-1.03987e-10	-1.04231
17622082	chr4:17622082:A:G	1.79376e-05	-1.03987e-10	-1.05736
17622174	chr4:17622174:T:C	1.90225e-05	-0.998631	-2.61746e-10
17622377	chr4:17622377:T:G	1.58913e-05	-1.03987e-10	-1.17848
17622539	chr4:17622539:G:A	1.1164e-05	-1.53156	-2.61746e-10
17622554	chr4:17622554:TGATA:T	8.22388e-06	-1.17405	-0.663162
17622623	chr4:17622623:G:A	1.53149e-05	-1.03987e-10	-1.21543
17622829	chr4:17622829:C:T	4.02238e-05	-1.03987e-10	-0.249794
17622863	chr4:17622863:G:A	1.52675e-05	-1.03987e-10	-1.21853
17622869	chr4:17622869:T:C	2.0044e-05	-1.03987e-10	-0.946322
17622943	chr4:17622943:C:T	2.27548e-05	-1.03987e-10	-0.819476
17623144	chr4:17623144:TAATCCTAGCACTTTGG:T	1.53149e-05	-1.03987e-10	-1.21543
17623162	chr4:17623162:AG:A	1.52952e-05	-1.03987e-10	-1.21671
17623264	chr4:17623264:G:T	0.000161384	2.34348	-1.20395
17623268	chr4:17623268:G:A	0.000179551	2.45159	-1.20539
17623586	chr4:17623586:G:C	0.000173494	2.42966	-1.21777
17624035	chr4:17624035:A:G	0.000151552	2.28719	-1.21051
17624125	chr4:17624125:G:A	1.56613e-05	-1.03987e-10	-1.19306
17624184	chr4:17624184:T:C	4.78362e-06	-1.28175	-1.0973
17624272	chr4:17624272:C:T	1.6832e-05	-1.03987e-10	-1.12097
17624646	chr4:17624646:C:T	1.83862e-05	-1.03987e-10	-1.03265
17624795	chr4:17624795:G:A	0.000242549	2.50503	-0.958075
17625097	chr4:17625097:C:T	1.56751e-05	-1.03987e-10	-1.19218
17626053	chr4:17626053:C:T	8.43956e-06	-1.12783	-0.683496
17626147	chr4:17626147:G:T	1.52687e-05	-1.03987e-10	-1.21845
17626233	chr4:17626233:G:A	0.000161431	2.34217	-1.20235
17626328	chr4:17626328:G:A	2.28011e-05	-1.03987e-10	-0.817443
17626413	chr4:17626413:T:C	1.58341e-05	-1.03987e-10	-1.18208
17626758	chr4:17626758:T:C	1.57893e-05	-1.03987e-10	-1.18492
17626805	chr4:17626805:C:T	1.78765e-05	-1.03987e-10	-1.06076
17626951	chr4:17626951:A:G	1.5272e-05	-1.03987e-10	-1.21823
17627146	chr4:17627146:T:C	0.000193343	2.24546	-0.92524
17627164	chr4:17627164:G:C	3.27855e-05	-1.03987e-10	-0.454267
17627196	chr4:17627196:G:A	4.67948e-06	-1.27598	-1.12508
17627334	chr4:17627334:T:C	1.15834e-05	-1.44566	-0.0490227
17627719	chr4:17627719:C:A	4.71218e-06	-1.29653	-1.09758
17627722	chr4:17627722:A:G	4.57031e-06	-1.31888	-1.10579
17628492	chr4:17628492:G:A	0.00024182	2.5334	-0.989463
17628539	chr4:17628539:A:G	1.58225e-05	-1.03987e-10	-1.18282
17628619	chr4:17628619:C:A	0.000173628	2.30862	-1.09595
17629166	chr4:17629166:G:A	2.01964e-05	-1.03987e-10	-0.938746
17629234	chr4:17629234:AAAAC:A	1.59257e-05	-1.03987e-10	-1.17632
17629318	chr4:17629318:C:G	1.85277e-05	-1.02498	-2.61746e-10
17629537	chr4:17629537:C:T	1.75103e-05	-1.03987e-10	-1.08146
17629885	chr4:17629885:T:G	1.53291e-05	-1.2145	-2.61746e-10
17629907	chr4:17629907:T:C	1.78647e-05	-1.03987e-10	-1.06143
17629915	chr4:17629915:T:C	1.61657e-05	-1.03987e-10	-1.16136
17630151	chr4:17630151:G:T	2.3357e-05	-1.03987e-10	-0.793357
17630165	chr4:17630165:G:T	1.5262e-05	-1.03987e-10	-1.21888
17630601	chr4:17630601:C:T	1.79995e-05	-1.03987e-10	-1.05391
17630980	chr4:17630980:G:A	1.44767e-05	-1.27171	-2.61746e-10
17631143	chr4:17631143:A:G	1.99556e-05	-1.03987e-10	-0.950743
17631211	chr4:17631211:T:C	0.000258762	2.58247	-0.970807
17631426	chr4:17631426:A:G	0.00030323	2.53792	-0.767684
17631596	chr4:17631596:T:TAATTCC	4.71926e-05	-1.03987e-10	-0.0900152
17631604	chr4:17631604:A:G	2.86029e-05	-1.03987e-10	-0.590744
17632590	chr4:17632590:A:G	6.45334e-05	-1.03987e-10	0.222931
17632632	chr4:17632632:G:A	0.000172472	2.42228	-1.2163
17632690	chr4:17632690:A:ACC	6.11907e-06	-1.18004	-0.9528
17632737	chr4:17632737:C:T	2.81747e-05	-1.03987e-10	-0.605829
17632819	chr4:17632819:G:T	0.000165266	2.37931	-1.21601
17633048	chr4:17633048:G:A	2.82348e-05	-1.03987e-10	-0.603696
17633218	chr4:17633218:G:A	1.58123e-05	-1.03987e-10	-1.18347
17633765	chr4:17633765:G:T	1.78619e-05	-1.03987e-10	-1.06158
17633933	chr4:17633933:CAAAAT:C	0.000215568	2.47478	-1.04575
17634080	chr4:17634080:G:A	1.42307e-05	-1.28885	-2.61746e-10
17634264	chr4:17634264:A:T	0.000275571	2.42474	-0.75015
17634409	chr4:17634409:C:T	0.000282531	2.45809	-0.758554
17634448	chr4:17634448:T:A	1.58187e-05	-1.03987e-10	-1.18306
17634618	chr4:17634618:C:T	2.84966e-05	-1.03987e-10	-0.594469
17634896	chr4:17634896:CAATG:C	1.87074e-05	-1.03987e-10	-1.01534
17634915	chr4:17634915:C:T	2.82083e-05	-1.03987e-10	-0.604635
17635015	chr4:17635015:G:C	6.15932e-06	-1.17363	-0.952655
17635043	chr4:17635043:T:C	1.82743e-05	-1.03987e-10	-1.03876
17635354	chr4:17635354:A:G	4.82337e-06	-1.29272	-1.07806
17635405	chr4:17635405:CAAAG:C	1.12361e-05	-1.52512	-2.61746e-10
17635443	chr4:17635443:C:T	1.95276e-05	-1.03987e-10	-0.972422
17636369	chr4:17636369:C:G	1.94355e-05	-1.03987e-10	-0.977153
17636379	chr4:17636379:A:T	1.63728e-05	-1.03987e-10	-1.14863
17636397	chr4:17636397:A:C	0.000207172	2.60073	-1.21143
17636456	chr4:17636456:T:G	1.64596e-05	-1.03987e-10	-1.14334
17636679	chr4:17636679:T:TA	1.12084e-05	-1.44925	-0.0783431
17636772	chr4:17636772:G:A	1.69074e-05	-1.1165	-2.61746e-10
17636880	chr4:17636880:A:G	6.30556e-06	-1.15019	-0.952627
17637099	chr4:17637099:T:G	1.77672e-05	-1.03987e-10	-1.0669
17637125	chr4:17637125:C:T	0.000103871	-1.03987e-10	0.698901
17637605	chr4:17637605:G:A	1.6066e-05	-1.03987e-10	-1.16754
17638196	chr4:17638196:T:C	1.5761e-05	-1.03987e-10	-1.18671
17638301	chr4:17638301:G:A	2.10835e-05	-1.03987e-10	-0.895762
17638522	chr4:17638522:G:A	2.2332e-05	-1.03987e-10	-0.838233
17638647	chr4:17638647:A:T	1.19582e-05	-1.46283	-2.61746e-10
17638660	chr4:17638660:T:A	0.000246607	2.78153	-1.21799
17638696	chr4:17638696:G:A	6.44823e-06	-1.10566	-0.974787
17638814	chr4:17638814:T:G	1.70236e-05	-1.03987e-10	-1.10965
17638840	chr4:17638840:A:G	0.00082704	3.04011	-0.266507
17638865	chr4:17638865:CTTGCTCTG:C	3.76033e-05	-1.03987e-10	-0.317161
17638906	chr4:17638906:C:T	3.0613e-05	-1.03987e-10	-0.522827
17638981	chr4:17638981:C:T	3.20399e-05	-1.03987e-10	-0.47727
17639031	chr4:17639031:G:A	0.000268224	2.60366	-0.956091
17639081	chr4:17639081:G:A	8.83869e-05	0.537472	-2.61746e-10
17639122	chr4:17639122:C:T	8.155e-06	-1.13631	-0.709311
17639257	chr4:17639257:C:G	1.49855e-05	-1.23717	-2.61746e-10
17639288	chr4:17639288:C:T	3.133e-05	-1.03987e-10	-0.499677
17639565	chr4:17639565:A:G	0.000273957	2.47937	-0.810654
17639871	chr4:17639871:C:G	3.16622e-05	-1.03987e-10	-0.489127
17639897	chr4:17639897:C:T	3.12597e-05	-1.03987e-10	-0.501921
17640009	chr4:17640009:T:C	1.72455e-05	-1.03987e-10	-1.0967
17640060	chr4:17640060:G:C	2.07638e-05	-1.03987e-10	-0.911043
17640211	chr4:17640211:A:G	0.000397163	3.20866	-1.16857
17640232	chr4:17640232:G:A	0.000571713	2.90067	-0.49629
17640298	chr4:17640298:T:C	0.000131647	2.15026	-1.21438
17640307	chr4:17640307:C:G	0.000657172	2.54369	-2.61746e-10
17640424	chr4:17640424:C:G	1.53413e-05	-1.03987e-10	-1.2137
17640553	chr4:17640553:G:A	1.79824e-05	-1.03987e-10	-1.05486
17640582	chr4:17640582:A:AG	0.000447351	3.37198	-1.21289
17640638	chr4:17640638:G:C	1.84802e-05	-1.03987e-10	-1.02755
17640675	chr4:17640675:G:C	2.70422e-05	-1.03987e-10	-0.646855
17640933	chr4:17640933:TTTG:T	1.57478e-05	-1.03987e-10	-1.18755
17640980	chr4:17640980:C:CTGAA	1.60843e-05	-1.03987e-10	-1.16641
17641007	chr4:17641007:C:T	0.000200944	2.56333	-1.20456
17641040	chr4:17641040:C:A	5.95052e-06	-1.24219	-0.918583
17641845	chr4:17641845:C:T	9.98772e-05	-1.03987e-10	0.659689
17642189	chr4:17642189:C:T	1.52983e-05	-1.03987e-10	-1.21651
17642248	chr4:17642248:G:A	1.59838e-05	-1.03987e-10	-1.17268
17642477	chr4:17642477:C:G	2.61173e-05	-1.03987e-10	-0.681655
17642525	chr4:17642525:C:T	6.40583e-06	-1.1424	-0.944638
17642849	chr4:17642849:A:G	0.000419855	3.3097	-1.21404
17642985	chr4:17642985:C:T	3.07325e-05	-1.03987e-10	-0.518933
17643204	chr4:17643204:T:G	0.000106109	-1.03987e-10	0.72021
17643406	chr4:17643406:T:TA	2.39761e-05	-1.03987e-10	-0.767193
17643435	chr4:17643435:G:C	1.82544e-05	-1.03987e-10	-1.03985
17643581	chr4:17643581:G:A	1.19197e-05	-1.46606	-2.61746e-10
17643610	chr4:17643610:C:T	0.000250773	2.55225	-0.971953
17643642	chr4:17643642:A:G	1.96132e-05	-1.03987e-10	-0.968052
17643646	chr4:17643646:G:A	1.82938e-05	-1.03987e-10	-1.03769
17643753	chr4:17643753:C:T	0.000394844	2.56008	-0.525838
17643846	chr4:17643846:C:T	9.1648e-06	-1.08511	-0.643771
17644087	chr4:17644087:G:A	0.000406173	2.59346	-0.530931
17644110	chr4:17644110:C:T	1.79325e-05	-1.03987e-10	-1.05764
17644245	chr4:17644245:G:A	6.41179e-06	-1.14145	-0.94466
17644292	chr4:17644292:C:T	0.00034301	3.10761	-1.21411
17644319	chr4:17644319:T:C	0.000290696	2.61576	-0.887734
17644393	chr4:17644393:A:T	2.11979e-05	-1.03987e-10	-0.890351
17644779	chr4:17644779:A:T	1.70833e-05	-1.03987e-10	-1.10615
17645058	chr4:17645058:A:G	6.44268e-06	-1.13328	-0.948025
17645258	chr4:17645258:T:C	0.000188377	2.51226	-1.21807
17645430	chr4:17645430:G:A	5.25936e-06	-1.51619	-0.768056
17645441	chr4:17645441:A:G	0.000422524	2.73876	-0.636766
17645447	chr4:17645447:G:A	1.24095e-05	-1.42579	-2.61746e-10
17645625	chr4:17645625:T:C	1.68353e-05	-1.03987e-10	-1.12077
17645653	chr4:17645653:G:T	1.62447e-05	-1.03987e-10	-1.15649
17645777	chr4:17645777:A:G	4.03332e-06	-1.52421	-1.02546
17645885	chr4:17645885:AAAAC:A	1.60546e-05	-1.03987e-10	-1.16826
17646049	chr4:17646049:G:C	5.40358e-06	-1.1819	-1.07529
17646113	chr4:17646113:A:G	1.52848e-05	-1.03987e-10	-1.21739
17646202	chr4:17646202:C:T	1.5832e-05	-1.03987e-10	-1.18222
17646430	chr4:17646430:G:T	1.52617e-05	-1.03987e-10	-1.2189
17646653	chr4:17646653:A:G	1.79272e-05	-1.03987e-10	-1.05794
17647144	chr4:17647144:G:A	1.59615e-05	-1.03987e-10	-1.17407
17647186	chr4:17647186:G:A	2.84654e-05	-1.03987e-10	-0.595565
17647876	chr4:17647876:T:G	0.000179569	2.46483	-1.21852
17648278	chr4:17648278:T:C	2.17155e-05	-1.03987e-10	-0.866227
17648288	chr4:17648288:G:A	5.05809e-05	-1.03987e-10	-0.0206773
17648295	chr4:17648295:C:T	4.02858e-05	-0.248254	-2.61746e-10
17648604	chr4:17648604:T:C	1.98708e-05	-1.03987e-10	-0.954999
17648642	chr4:17648642:A:G	2.55424e-05	-1.03987e-10	-0.703913
17648658	chr4:17648658:A:G	0.000175841	2.43052	-1.20519
17648728	chr4:17648728:T:C	0.000181545	2.47562	-1.21837
17648856	chr4:17648856:C:A	1.7001e-05	-1.03987e-10	-1.11098
17649135	chr4:17649135:A:G	0.000171992	2.42187	-1.21868
17649541	chr4:17649541:A:G	0.000191168	2.52748	-1.21858
17649578	chr4:17649578:C:T	0.00029943	2.54477	-0.787137
17649681	chr4:17649681:C:G	0.00019059	2.51463	-1.20876
17649969	chr4:17649969:G:A	1.18425e-05	-1.47256	-2.61746e-10
17650364	chr4:17650364:G:A	3.05575e-05	-1.03987e-10	-0.524643
17650408	chr4:17650408:G:C	0.000399503	2.58683	-0.540862
17650716	chr4:17650716:G:A	3.08994e-05	-1.03987e-10	-0.513517
17650729	chr4:17650729:G:A	0.000355159	2.55438	-0.626071
17651333	chr4:17651333:C:T	0.000380694	2.54806	-0.550319
17651353	chr4:17651353:C:T	6.08365e-06	-1.28639	-0.852258
17651662	chr4:17651662:A:T	0.000287754	2.62525	-0.907394
17651984	chr4:17651984:G:A	1.53709e-05	-1.03987e-10	-1.21177
17652250	chr4:17652250:G:A	1.66838e-05	-1.03987e-10	-1.12982
17652268	chr4:17652268:A:G	0.000261668	2.546	-0.923176
17652598	chr4:17652598:C:A	1.8181e-05	-1.03987e-10	-1.04387
17653025	chr4:17653025:T:C	0.000176651	2.44859	-1.21866
17653125	chr4:17653125:C:G	1.60793e-05	-1.03987e-10	-1.16672
17653355	chr4:17653355:T:C	2.99193e-05	-1.03987e-10	-0.54575
17653405	chr4:17653405:G:A	1.53487e-05	-1.03987e-10	-1.21322
17653436	chr4:17653436:T:C	1.52666e-05	-1.03987e-10	-1.21858
17653523	chr4:17653523:TATTC:T	7.74283e-06	-1.18591	-0.711573
17653824	chr4:17653824:A:C	1.94638e-05	-1.03987e-10	-0.975696
17654451	chr4:17654451:G:T	2.65557e-05	-1.03987e-10	-0.665006
17654484	chr4:17654484:C:T	0.000358065	2.49503	-0.558571
17654604	chr4:17654604:G:A	6.10399e-06	-1.11661	-1.0187
17654785	chr4:17654785:G:A	8.07783e-06	-1.18318	-0.671951
17654887	chr4:17654887:C:G	2.5684e-05	-1.03987e-10	-0.698383
17654912	chr4:17654912:C:T	2.62751e-05	-1.03987e-10	-0.675631
17654913	chr4:17654913:G:A	0.000356084	2.50101	-0.570097
17654952	chr4:17654952:A:G	1.67743e-05	-1.03987e-10	-1.1244
17655428	chr4:17655428:G:A	0.000247665	2.53811	-0.970284
17655633	chr4:17655633:C:T	2.31632e-05	-0.801687	-2.61746e-10
17655955	chr4:17655955:A:G	1.65658e-05	-1.03987e-10	-1.13691
17656027	chr4:17656027:C:T	0.000326997	2.43385	-0.588154
17656230	chr4:17656230:C:A	0.000250222	2.37751	-0.799412
17656241	chr4:17656241:G:C	1.54334e-05	-1.03987e-10	-1.20772
17656329	chr4:17656329:A:T	2.57962e-05	-1.03987e-10	-0.694024
17656363	chr4:17656363:G:A	0.000318023	2.3892	-0.571331
17656495	chr4:17656495:A:G	0.0002527	2.80684	-1.21889
17656581	chr4:17656581:T:C	2.07231e-05	-1.03987e-10	-0.913003
17657022	chr4:17657022:T:A	0.000345184	2.47547	-0.575649
17657215	chr4:17657215:T:C	0.000348001	2.47487	-0.566915
17657411	chr4:17657411:C:T	0.000318262	2.56982	-0.751191
17657416	chr4:17657416:T:C	0.00032503	2.599	-0.759339
17657431	chr4:17657431:C:T	1.53582e-05	-1.03987e-10	-1.2126
17657555	chr4:17657555:T:C	1.64786e-05	-1.03987e-10	-1.14219
17658118	chr4:17658118:G:C	1.53003e-05	-1.03987e-10	-1.21638
17658276	chr4:17658276:G:A	1.55544e-05	-1.03987e-10	-1.19991
17658428	chr4:17658428:G:A	6.89088e-06	-1.29008	-0.72397
17658459	chr4:17658459:C:T	0.000187998	2.49988	-1.2077
17658619	chr4:17658619:T:C	7.28915e-06	-1.21272	-0.745144
17658784	chr4:17658784:T:C	0.00137428	3.59161	-0.310177
17659172	chr4:17659172:C:G	1.70005e-05	-1.03987e-10	-1.11101
17659218	chr4:17659218:G:A	5.68199e-06	-1.20013	-1.00682
17659476	chr4:17659476:T:A	2.98057e-05	-0.549554	-2.61746e-10
17659511	chr4:17659511:G:C	1.64953e-05	-1.03987e-10	-1.14117
17659558	chr4:17659558:C:T	1.76924e-05	-1.07112	-2.61746e-10
17659775	chr4:17659775:C:T	0.000426718	2.63019	-0.518317
17659976	chr4:17659976:C:T	1.55378e-05	-1.03987e-10	-1.20098
17660005	chr4:17660005:G:A	1.65071e-05	-1.03987e-10	-1.14046
17660266	chr4:17660266:T:C	0.000438862	3.11653	-0.976599
17660528	chr4:17660528:C:T	1.56266e-05	-1.03987e-10	-1.19528
17660737	chr4:17660737:A:C	0.000530963	2.47152	-0.141077
17660761	chr4:17660761:TG:T	1.96499e-05	-1.03987e-10	-0.96618
17660848	chr4:17660848:T:C	0.00108663	3.53675	-0.490166
17660865	chr4:17660865:C:T	1.52809e-05	-1.03987e-10	-1.21765
17661001	chr4:17661001:G:A	1.12175e-05	-1.52678	-2.61746e-10
17661108	chr4:17661108:G:A	0.000229937	2.32393	-0.830373
17661189	chr4:17661189:C:G	1.66887e-05	-1.03987e-10	-1.12952
17661325	chr4:17661325:T:C	1.52395e-05	-1.22036	-2.61746e-10
17661576	chr4:17661576:G:A	0.000921636	2.81353	0.0683684
17661791	chr4:17661791:A:G	0.000907459	3.49341	-0.627019
17661815	chr4:17661815:C:T	1.75081e-05	-1.08159	-2.61746e-10
17662375	chr4:17662375:TCACA:T	1.68309e-05	-1.03987e-10	-1.12104
17662438	chr4:17662438:A:G	3.61081e-06	-1.52459	-1.13573
17662736	chr4:17662736:T:C	1.57879e-05	-1.18501	-2.61746e-10
17662850	chr4:17662850:G:T	0.000236028	2.33516	-0.815462
17663318	chr4:17663318:G:A	1.7108e-05	-1.03987e-10	-1.1047
17663624	chr4:17663624:A:AC	0.000238655	2.63725	-1.10648
17663833	chr4:17663833:C:T	0.000274152	2.37602	-0.70659
17663875	chr4:17663875:A:T	0.000231679	2.61771	-1.11661
17664218	chr4:17664218:C:A	1.73604e-05	-1.03987e-10	-1.09006
17664631	chr4:17664631:G:A	1.53142e-05	-1.03987e-10	-1.21547
17664793	chr4:17664793:C:T	0.000263792	2.74154	-1.11063
17664838	chr4:17664838:A:T	1.66641e-05	-1.03987e-10	-1.131
17664878	chr4:17664878:C:T	1.57146e-05	-1.03987e-10	-1.18966
17665026	chr4:17665026:C:G	1.75851e-05	-1.03987e-10	-1.0772
17665610	chr4:17665610:G:A	1.96065e-05	-1.03987e-10	-0.968393
17665641	chr4:17665641:G:A	1.55387e-05	-1.03987e-10	-1.20092
17665798	chr4:17665798:G:A	4.04347e-06	-1.35686	-1.19029
17666124	chr4:17666124:T:G	3.95438e-06	-1.35272	-1.21671
17666143	chr4:17666143:G:A	0.000232308	2.51011	-1.0063
17666364	chr4:17666364:C:T	1.87693e-05	-1.03987e-10	-1.01203
17666994	chr4:17666994:C:T	2.04937e-05	-1.03987e-10	-0.924134
17667015	chr4:17667015:G:C	2.01825e-05	-1.03987e-10	-0.939438
17667494	chr4:17667494:C:T	1.63903e-05	-1.03987e-10	-1.14756
17667528	chr4:17667528:C:T	1.58908e-05	-1.03987e-10	-1.17851
17667842	chr4:17667842:T:C	1.96062e-05	-1.03987e-10	-0.968408
17667849	chr4:17667849:A:G	6.65094e-06	-1.37536	-0.674131
17668101	chr4:17668101:G:A	1.71083e-05	-1.03987e-10	-1.10469
17668169	chr4:17668169:T:C	2.16939e-05	-1.03987e-10	-0.867222
17668484	chr4:17668484:G:T	0.000333384	2.95885	-1.09381
17668555	chr4:17668555:C:T	1.60376e-05	-1.03987e-10	-1.16932
17669054	chr4:17669054:C:T	5.96777e-06	-1.46254	-0.695336
17669238	chr4:17669238:T:C	0.000306751	2.4994	-0.717614
17669369	chr4:17669369:T:C	1.53254e-05	-1.03987e-10	-1.21474
17669572	chr4:17669572:A:G	3.34784e-05	-1.03987e-10	-0.433351
17669677	chr4:17669677:C:T	1.54533e-05	-1.03987e-10	-1.20643
17669683	chr4:17669683:C:T	1.56929e-05	-1.03987e-10	-1.19104
17669951	chr4:17669951:A:G	1.64447e-05	-1.03987e-10	-1.14425
17670615	chr4:17670615:A:G	8.00996e-06	-1.40943	-0.454135
17670842	chr4:17670842:A:G	6.51173e-06	-1.3264	-0.74425
17670866	chr4:17670866:G:T	1.79759e-05	-1.03987e-10	-1.05522
17671141	chr4:17671141:T:C	1.55002e-05	-1.03987e-10	-1.2034
17671473	chr4:17671473:G:A	1.70146e-05	-1.03987e-10	-1.11018
17671703	chr4:17671703:G:A	1.73931e-05	-1.03987e-10	-1.08818
17671865	chr4:17671865:G:T	1.75531e-05	-1.03987e-10	-1.07902
17671950	chr4:17671950:C:CA	0.00020749	2.18431	-0.793477
17672534	chr4:17672534:C:T	6.74999e-06	-1.43651	-0.598199
17672658	chr4:17672658:C:G	2.59773e-05	-0.687028	-2.61746e-10
17672935	chr4:17672935:C:A	0.000170671	2.37809	-1.1826
17673032	chr4:17673032:C:T	0.000157436	2.22226	-1.10749
17673265	chr4:17673265:T:C	4.3966e-05	-0.160835	-2.61746e-10
17673338	chr4:17673338:T:C	1.73125e-05	-1.03987e-10	-1.09282
17673396	chr4:17673396:C:A	0.000392438	3.23797	-1.20984
17673926	chr4:17673926:T:A	1.76547e-05	-1.03987e-10	-1.07325
17674309	chr4:17674309:A:G	0.000210837	2.54627	-1.13944
17674581	chr4:17674581:T:C	4.01216e-06	-1.46114	-1.09379
17674683	chr4:17674683:G:T	1.56131e-05	-1.19614	-2.61746e-10
17674814	chr4:17674814:C:G	0.000200473	2.12739	-0.770962
17674853	chr4:17674853:C:A	0.000203931	2.10756	-0.734035
17674906	chr4:17674906:A:G	1.74895e-05	-1.03987e-10	-1.08265
17674990	chr4:17674990:GT:G	1.78418e-05	-1.03987e-10	-1.06271
17675167	chr4:17675167:G:A	1.76688e-05	-1.03987e-10	-1.07245
17675373	chr4:17675373:A:C	1.55187e-05	-1.03987e-10	-1.20221
17675540	chr4:17675540:G:A	0.00012368	2.08885	-1.21541
17675567	chr4:17675567:T:C	2.49689e-05	-1.03987e-10	-0.72662
17675667	chr4:17675667:G:A	1.14021e-05	-1.51046	-2.61746e-10
17675682	chr4:17675682:C:G	0.000197204	2.08628	-0.746293
17675942	chr4:17675942:C:G	0.000193711	2.4841	-1.16198
17676651	chr4:17676651:T:C	1.56307e-05	-1.03987e-10	-1.19502
17676809	chr4:17676809:TGTACA:T	3.36523e-05	-1.03987e-10	-0.428171
17676833	chr4:17676833:C:T	0.000279655	2.43956	-0.750258
17676977	chr4:17676977:C:T	0.00019661	2.39847	-1.0615
17677026	chr4:17677026:G:A	0.00015746	2.12703	-1.01211
17677104	chr4:17677104:G:A	1.43461e-05	-1.28077	-2.61746e-10
17677204	chr4:17677204:C:T	1.52938e-05	-1.03987e-10	-1.21681
17677551	chr4:17677551:A:T	0.000190268	2.07938	-0.775204
17677654	chr4:17677654:C:G	1.56331e-05	-1.03987e-10	-1.19486
17677970	chr4:17677970:TC:T	0.000272646	2.41345	-0.749525
17678128	chr4:17678128:T:C	0.000107183	1.92642	-1.19613
17678329	chr4:17678329:G:A	1.19531e-05	-1.46326	-2.61746e-10
17678381	chr4:17678381:C:T	1.90969e-05	-1.03987e-10	-0.994724
17678525	chr4:17678525:T:C	0.000136462	2.01521	-1.04341
17678633	chr4:17678633:C:T	0.000218952	2.4941	-1.0495
17678768	chr4:17678768:A:G	1.55303e-05	-1.03987e-10	-1.20146
17678791	chr4:17678791:A:G	1.52092e-05	-1.22235	-2.61746e-10
17678800	chr4:17678800:A:G	1.54493e-05	-1.03987e-10	-1.20669
17678925	chr4:17678925:G:C	1.61441e-05	-1.03987e-10	-1.1627
17679275	chr4:17679275:T:C	0.000141821	2.04209	-1.03178
17679374	chr4:17679374:A:G	4.0951e-06	-1.44063	-1.09383
17679397	chr4:17679397:T:C	1.46826e-05	-1.25759	-2.61746e-10
17679678	chr4:17679678:T:TA	1.54391e-05	-1.03987e-10	-1.20735
17679849	chr4:17679849:A:G	1.86164e-05	-1.02021	-2.61746e-10
17680303	chr4:17680303:G:A	1.76795e-05	-1.03987e-10	-1.07185
17680455	chr4:17680455:T:C	1.53798e-05	-1.03987e-10	-1.2112
17680481	chr4:17680481:A:G	1.62192e-05	-1.03987e-10	-1.15806
17680507	chr4:17680507:T:C	7.48485e-06	-1.37923	-0.552136
17680595	chr4:17680595:C:T	0.00010245	1.88881	-1.20368
17680639	chr4:17680639:A:G	6.69816e-06	-1.35493	-0.687489
17680736	chr4:17680736:T:C	1.5432e-05	-1.03987e-10	-1.20781
17680974	chr4:17680974:C:T	0.000244633	2.28371	-0.728205
17681126	chr4:17681126:G:T	1.60848e-05	-1.03987e-10	-1.16638
17681211	chr4:17681211:T:C	0.000347814	2.86762	-0.960202
17681511	chr4:17681511:C:T	1.21968e-05	-1.44308	-2.61746e-10
17682012	chr4:17682012:G:C	1.6697e-05	-1.03987e-10	-1.12902
17682142	chr4:17682142:C:T	3.85386e-06	-1.45306	-1.14212
17682157	chr4:17682157:A:G	2.79103e-05	-1.03987e-10	-0.615256
17682563	chr4:17682563:G:A	0.000215867	2.52704	-1.09663
17682711	chr4:17682711:C:G	0.00018574	2.04483	-0.764737
17682769	chr4:17682769:G:T	0.00017582	1.96189	-0.736679
17683263	chr4:17683263:A:G	0.000189134	2.06722	-0.76901
17683279	chr4:17683279:A:T	1.77957e-05	-1.03987e-10	-1.06529
17683315	chr4:17683315:C:T	1.11493e-05	-1.53287	-2.61746e-10
17683328	chr4:17683328:G:A	0.000164954	2.16437	-1.00295
17683685	chr4:17683685:G:T	0.000190105	2.06154	-0.758221
17683713	chr4:17683713:A:T	0.00021314	2.11796	-0.700261
17683801	chr4:17683801:C:T	1.70891e-05	-1.03987e-10	-1.10581
17683808	chr4:17683808:G:A	2.87469e-05	-0.585721	-2.61746e-10
17683880	chr4:17683880:A:G	0.000244428	2.21438	-0.659714
17684097	chr4:17684097:TTA:T	0.0001167	1.72983	-0.914475
17684150	chr4:17684150:A:C	0.000187706	1.93695	-0.646328
17684181	chr4:17684181:T:C	1.55867e-05	-1.03987e-10	-1.19783
17684195	chr4:17684195:G:A	3.62906e-05	-1.03987e-10	-0.352693
17684203	chr4:17684203:A:T	0.000225807	2.11752	-0.642093
17684467	chr4:17684467:G:A	4.5849e-05	0.373612	-0.492512
17684605	chr4:17684605:C:T	4.29004e-05	0.392993	-0.578365
17684714	chr4:17684714:T:C	0.000365629	2.85581	-0.898444
17684747	chr4:17684747:G:A	1.52794e-05	-1.03987e-10	-1.21774
17684860	chr4:17684860:G:T	1.98932e-05	-1.03987e-10	-0.953872
17684927	chr4:17684927:C:A	2.54396e-05	-1.03987e-10	-0.707946
17685430	chr4:17685430:T:G	1.98391e-05	-1.03987e-10	-0.956597
17686170	chr4:17686170:T:C	1.75437e-05	-1.03987e-10	-1.07955
17686458	chr4:17686458:A:G	1.73087e-05	-1.03987e-10	-1.09304
17686580	chr4:17686580:G:T	0.000471325	-1.03987e-10	2.21129
17686715	chr4:17686715:G:A	0.0010377	4.15314	-1.15263
17686726	chr4:17686726:G:A	0.000341469	-1.03987e-10	1.889
17686959	chr4:17686959:G:A	0.00167403	4.53633	-1.05759
17686988	chr4:17686988:T:C	1.77391e-05	-0.737573	-0.330911
17687517	chr4:17687517:T:G	1.75664e-05	-1.03987e-10	-1.07826
17687534	chr4:17687534:T:C	1.75531e-05	-1.03987e-10	-1.07902
17687555	chr4:17687555:C:T	1.75448e-05	-1.03987e-10	-1.07949
17687673	chr4:17687673:A:G	1.75419e-05	-1.03987e-10	-1.07966
17687827	chr4:17687827:T:C	2.16408e-05	-1.03987e-10	-0.869672
17687844	chr4:17687844:C:T	2.22321e-05	-0.824354	-0.0183588
17687855	chr4:17687855:G:A	1.57213e-05	-1.03987e-10	-1.18923
17688092	chr4:17688092:C:T	1.75385e-05	-1.03987e-10	-1.07985
17688248	chr4:17688248:T:G	0.000104907	-1.03987e-10	0.708826
17688311	chr4:17688311:G:A	1.75538e-05	-1.03987e-10	-1.07898
17688351	chr4:17688351:T:C	3.20521e-05	-1.03987e-10	-0.47689
17688449	chr4:17688449:T:C	1.19695e-05	-1.46189	-2.61746e-10
17688973	chr4:17688973:G:A	1.13674e-05	-1.5135	-2.61746e-10
17689424	chr4:17689424:T:C	0.000933307	4.07444	-1.17995
17689543	chr4:17689543:C:A	0.00135623	4.47864	-1.21043
17689582	chr4:17689582:A:T	1.75393e-05	-1.03987e-10	-1.07981
17689607	chr4:17689607:T:C	0.00130328	4.43876	-1.21037
17689871	chr4:17689871:G:A	2.52383e-05	-1.03987e-10	-0.71589
17689980	chr4:17689980:C:A	3.0122e-05	-0.538998	-2.61746e-10
17690017	chr4:17690017:G:A	0.0011551	4.30192	-1.19423
17690026	chr4:17690026:T:C	0.00123102	4.34258	-1.17123
17690173	chr4:17690173:A:G	0.00153309	4.60839	-1.2176
17690284	chr4:17690284:G:T	8.5713e-05	-1.03987e-10	0.506753
17690696	chr4:17690696:A:C	0.00208904	4.91801	-1.21781
17690799	chr4:17690799:C:G	0.0017386	4.71064	-1.19406
17690856	chr4:17690856:G:C	2.04627e-05	-1.03987e-10	-0.925648
17691142	chr4:17691142:C:T	1.6332e-05	-1.03987e-10	-1.15113
17691151	chr4:17691151:G:T	1.56532e-05	-1.03987e-10	-1.19357
17691159	chr4:17691159:A:G	0.00209975	4.92425	-1.21892
17691240	chr4:17691240:C:T	0.00162036	4.64483	-1.19868
17691455	chr4:17691455:A:G	0.00219418	4.96817	-1.21885
17691456	chr4:17691456:T:C	0.00211811	4.93243	-1.2184
17691599	chr4:17691599:T:C	5.15853e-05	-1.03987e-10	-0.00101483
17691851	chr4:17691851:G:A	1.73692e-05	-1.03987e-10	-1.08955
17691950	chr4:17691950:G:A	0.00241809	5.06536	-1.21887
17692132	chr4:17692132:T:C	0.00222089	4.94539	-1.18398
17692213	chr4:17692213:G:A	1.72631e-05	-1.03987e-10	-1.09568
17692244	chr4:17692244:C:T	0.00218477	4.96335	-1.21834
17692502	chr4:17692502:T:C	0.00289541	5.24531	-1.21868
17692600	chr4:17692600:A:G	0.00243858	5.07358	-1.21866
17692770	chr4:17692770:G:A	1.52616e-05	-1.03987e-10	-1.21891
17693029	chr4:17693029:GCAGGC:G	0.0024296	5.07002	-1.21879
17693293	chr4:17693293:A:G	0.00489723	5.62613	-1.07396
17693320	chr4:17693320:A:G	0.00242046	4.91728	-1.06982
17693830	chr4:17693830:A:G	0.00158021	4.572	-1.15093
17693864	chr4:17693864:C:A	1.83441e-05	-1.03987e-10	-1.03495
17694032	chr4:17694032:T:C	0.00202941	4.81276	-1.14151
17694087	chr4:17694087:C:T	0.000671396	-1.03987e-10	2.56511
17694099	chr4:17694099:G:A	0.00160203	4.63254	-1.19776
17694437	chr4:17694437:G:A	2.12291e-05	-1.03987e-10	-0.888878
17694657	chr4:17694657:T:C	0.00152905	4.56493	-1.17678
17694799	chr4:17694799:A:G	0.00176169	4.69923	-1.16945
17694811	chr4:17694811:G:A	1.18899e-05	-0.630069	-0.838492
17695166	chr4:17695166:T:G	2.14399e-05	-1.03987e-10	-0.879
17695181	chr4:17695181:C:G	5.5802e-05	0.0775578	-2.61746e-10
17695243	chr4:17695243:C:G	0.00155096	4.57831	-1.17593
17695385	chr4:17695385:T:C	8.27469e-05	-1.03987e-10	0.471534
17695386	chr4:17695386:G:A	0.00242599	4.83053	-0.980784
17695564	chr4:17695564:A:G	0.000971278	4.12849	-1.19413
17695594	chr4:17695594:T:C	0.00172033	4.68827	-1.18225
17695687	chr4:17695687:GGA:G	0.000991148	4.1463	-1.19169
17695923	chr4:17695923:G:T	0.00151536	4.55505	-1.17589
17696064	chr4:17696064:G:A	0.00137747	4.49684	-1.21309
17696212	chr4:17696212:G:C	0.00147878	4.53042	-1.17569
17696283	chr4:17696283:C:G	1.32415e-05	-0.603272	-0.757624
17696465	chr4:17696465:A:G	0.000990364	4.13515	-1.18133
17696632	chr4:17696632:C:T	0.00153727	4.57346	-1.17994
17696713	chr4:17696713:C:T	1.17429e-05	-1.481	-2.61746e-10
17696745	chr4:17696745:C:T	1.78601e-05	-1.03987e-10	-1.06168
17697158	chr4:17697158:G:C	0.00133382	4.42831	-1.17676
17697886	chr4:17697886:A:G	0.00141785	4.49407	-1.18142
17698167	chr4:17698167:G:T	0.00148617	4.54198	-1.18227
17698319	chr4:17698319:C:T	1.548e-05	-1.03987e-10	-1.2047
17698418	chr4:17698418:G:GAAC	0.00150318	4.5493	-1.17821
17698436	chr4:17698436:C:A	3.54671e-05	-1.03987e-10	-0.375647
17698553	chr4:17698553:G:A	0.00129618	4.4237	-1.20077
17698695	chr4:17698695:G:A	3.70667e-05	-1.03987e-10	-0.331533
17699195	chr4:17699195:AGAAATTATCCAAACT:A	0.00133433	4.43334	-1.1814
17699306	chr4:17699306:A:AAAT	0.0012321	4.35726	-1.18503
17699329	chr4:17699329:T:A	1.86299e-05	-1.03987e-10	-1.01948
17699401	chr4:17699401:A:T	1.22396e-05	-0.654271	-0.7853
17699408	chr4:17699408:C:T	1.53335e-05	-1.03987e-10	-1.21422
17699630	chr4:17699630:A:C	0.00118426	4.31377	-1.18115
17699843	chr4:17699843:A:G	1.55334e-05	-1.03987e-10	-1.20126
17699844	chr4:17699844:A:G	1.55571e-05	-1.03987e-10	-1.19974
17699876	chr4:17699876:A:G	1.54856e-05	-1.03987e-10	-1.20434
17700893	chr4:17700893:T:G	1.53264e-05	-1.03987e-10	-1.21468
17700902	chr4:17700902:A:G	0.0012095	4.34956	-1.19585
17702011	chr4:17702011:A:G	1.547e-05	-1.03987e-10	-1.20535
17702054	chr4:17702054:T:C	0.00123115	4.36793	-1.19648
17702326	chr4:17702326:T:C	0.00131947	4.43144	-1.19071
17702360	chr4:17702360:T:G	2.21369e-05	-1.03987e-10	-0.847005
17703044	chr4:17703044:C:T	0.000857493	3.97931	-1.16955
17703803	chr4:17703803:T:C	2.1777e-05	-0.863398	-2.61746e-10
17703804	chr4:17703804:G:T	2.20293e-05	-0.851877	-2.61746e-10
17703810	chr4:17703810:G:A	1.74876e-05	-1.08276	-2.61746e-10
17703824	chr4:17703824:G:A	1.36017e-05	-1.33406	-2.61746e-10
17703849	chr4:17703849:T:G	2.74589e-05	-0.631561	-2.61746e-10
17703856	chr4:17703856:G:A	1.67086e-05	-1.12833	-2.61746e-10
17703858	chr4:17703858:C:G	1.68416e-05	-1.1204	-2.61746e-10
17703870	chr4:17703870:G:A	2.38331e-05	-0.773175	-2.61746e-10
17703879	chr4:17703879:C:T	2.86098e-05	-0.590502	-2.61746e-10
17704519	chr4:17704519:G:A	2.88272e-05	0.369436	-0.952368
17704564	chr4:17704564:G:T	2.11422e-05	0.257153	-1.15014
17704631	chr4:17704631:A:T	4.81954e-05	-0.0689894	-2.61746e-10
17704911	chr4:17704911:G:A	1.91326e-05	-1.03987e-10	-0.992858
17705409	chr4:17705409:G:A	1.96581e-05	-1.03987e-10	-0.965765
17705738	chr4:17705738:G:A	7.30066e-06	-0.824283	-1.13201
17706045	chr4:17706045:T:C	3.61844e-05	0.813478	-1.1691
17706147	chr4:17706147:G:A	1.78166e-05	-1.03987e-10	-1.06412
17706695	chr4:17706695:G:A	2.9912e-05	0.635412	-1.1814
17706735	chr4:17706735:A:G	3.27859e-05	0.718451	-1.17271
17707192	chr4:17707192:C:A	0.00049666	3.39729	-1.13364
17708052	chr4:17708052:T:G	4.62975e-06	-1.31493	-1.09682
17708092	chr4:17708092:C:G	2.37317e-05	-1.03987e-10	-0.777441
17708519	chr4:17708519:C:T	1.64032e-05	-1.03987e-10	-1.14677
17709453	chr4:17709453:T:C	4.49836e-05	0.856102	-0.994058
17709541	chr4:17709541:T:C	1.80605e-05	-1.03987e-10	-1.05053
17709851	chr4:17709851:T:G	0.000691749	-1.03987e-10	2.59497
17709931	chr4:17709931:A:G	4.07468e-05	0.819244	-1.05612
17710195	chr4:17710195:G:A	1.60889e-05	-1.03987e-10	-1.16612
17710347	chr4:17710347:G:C	4.21288e-05	0.816051	-1.01957
17710976	chr4:17710976:A:G	5.52647e-05	-1.03987e-10	0.0678827
17711161	chr4:17711161:T:C	0.000142915	2.18881	-1.17081
17711256	chr4:17711256:G:A	6.53942e-06	-1.01379	-1.05262
17711742	chr4:17711742:C:T	1.95616e-05	-1.03987e-10	-0.970685
17711919	chr4:17711919:T:C	9.73332e-06	-0.961403	-0.707294
17712094	chr4:17712094:T:G	3.0385e-05	0.478755	-1.00906
17712191	chr4:17712191:G:C	3.18587e-05	0.545949	-1.02889
17712285	chr4:17712285:T:A	3.30473e-05	0.566357	-1.01267
17712302	chr4:17712302:G:C	3.86716e-06	-1.38378	-1.20796
17712480	chr4:17712480:C:T	1.60032e-05	-1.03987e-10	-1.17146
17712726	chr4:17712726:C:G	2.08912e-05	-1.03987e-10	-0.904926
17712755	chr4:17712755:AG:A	2.02453e-05	-1.03987e-10	-0.936329
17714165	chr4:17714165:C:T	2.56114e-05	0.338907	-1.04012
17714532	chr4:17714532:G:A	1.76243e-05	-1.03987e-10	-1.07497
17715572	chr4:17715572:A:G	1.91041e-05	-1.03987e-10	-0.994347
17715738	chr4:17715738:A:G	1.55992e-05	-1.03987e-10	-1.19703
17717083	chr4:17717083:T:A	4.91894e-05	-1.03987e-10	-0.0485744
17717214	chr4:17717214:C:G	1.11437e-05	-1.53338	-2.61746e-10
17717278	chr4:17717278:C:G	1.18658e-05	-1.4706	-2.61746e-10
17717350	chr4:17717350:T:C	1.81498e-05	-1.03987e-10	-1.04559
17717523	chr4:17717523:T:C	3.32419e-05	-1.03987e-10	-0.440442
17717919	chr4:17717919:C:A	7.1103e-06	-1.50766	-0.475043
17718587	chr4:17718587:T:G	5.96229e-05	-1.03987e-10	0.143788
17718750	chr4:17718750:G:A	0.000986163	-1.03987e-10	2.94957
17718799	chr4:17718799:C:T	3.1459e-05	-1.03987e-10	-0.495567
17718910	chr4:17718910:C:T	2.04786e-05	-1.03987e-10	-0.92487
17719157	chr4:17719157:C:T	4.50685e-05	-1.03987e-10	-0.136069
17719195	chr4:17719195:G:A	6.4591e-06	-1.15213	-0.926634
17720065	chr4:17720065:C:T	1.89233e-05	-1.03987e-10	-1.00386
17720190	chr4:17720190:C:T	1.67881e-05	-1.03987e-10	-1.12358
17720203	chr4:17720203:G:A	4.96559e-05	-1.03987e-10	-0.0391344
17720348	chr4:17720348:A:G	1.56623e-05	-1.03987e-10	-1.193
17721257	chr4:17721257:G:A	3.04083e-05	-1.03987e-10	-0.529536
17721545	chr4:17721545:G:A	1.68107e-05	-1.03987e-10	-1.12223
17721699	chr4:17721699:G:A	1.49235e-05	-1.21283	-0.0284912
17721917	chr4:17721917:C:G	4.43666e-05	-1.03987e-10	-0.151766
17721992	chr4:17721992:G:A	1.56372e-05	-1.03987e-10	-1.1946
17722301	chr4:17722301:C:T	3.88913e-05	-1.03987e-10	-0.283481
17722377	chr4:17722377:T:C	2.72556e-05	-1.03987e-10	-0.638995
17722896	chr4:17722896:T:C	2.1956e-05	-1.03987e-10	-0.855212
17723066	chr4:17723066:T:C	0.00100561	-1.03987e-10	2.9691
17723262	chr4:17723262:CTT:C	3.17669e-05	-1.03987e-10	-0.485827
17723468	chr4:17723468:A:G	8.17944e-05	-1.03987e-10	0.459957
17724210	chr4:17724210:G:A	1.59327e-05	-1.03987e-10	-1.17588
17724236	chr4:17724236:T:C	4.05761e-05	-1.03987e-10	-0.241072
17724485	chr4:17724485:T:A	1.62249e-05	-1.03987e-10	-1.15771
17724583	chr4:17724583:T:C	1.54159e-05	-1.03987e-10	-1.20885
17724616	chr4:17724616:G:A	1.70744e-05	-1.03987e-10	-1.10667
17724872	chr4:17724872:A:G	0.000859398	-1.03987e-10	2.81198
17724927	chr4:17724927:G:A	3.75609e-05	-0.318287	-2.61746e-10
17725147	chr4:17725147:C:T	4.34411e-06	-1.4565	-1.01893
17726143	chr4:17726143:C:T	4.57895e-05	-1.03987e-10	-0.120197
17726318	chr4:17726318:G:A	2.15387e-05	0.191275	-1.06568
17726401	chr4:17726401:T:C	4.70229e-05	-1.03987e-10	-0.0936169
17726695	chr4:17726695:T:C	4.6151e-05	-1.03987e-10	-0.112333
17727174	chr4:17727174:C:T	1.85134e-05	0.144644	-1.1704
17728169	chr4:17728169:G:A	2.35773e-05	-1.03987e-10	-0.783969
17728234	chr4:17728234:A:G	1.52748e-05	-1.03987e-10	-1.21805
17728397	chr4:17728397:A:G	1.52659e-05	-1.03987e-10	-1.21863
17728644	chr4:17728644:G:A	2.21232e-05	0.268775	-1.1164
17728864	chr4:17728864:C:T	4.44343e-05	-1.03987e-10	-0.150241
17728927	chr4:17728927:C:T	1.54073e-05	-1.03987e-10	-1.20941
17729101	chr4:17729101:TC:T	1.52902e-05	-1.03987e-10	-1.21704
17729104	chr4:17729104:C:T	1.54089e-05	-1.03987e-10	-1.20931
17729127	chr4:17729127:C:T	4.03015e-06	-1.44705	-1.10339
17729377	chr4:17729377:G:A	0.000124042	1.77159	-0.895218
17729515	chr4:17729515:C:G	4.62009e-06	-1.19595	-1.21789
17729615	chr4:17729615:G:A	1.58265e-05	-1.03987e-10	-1.18257
17729933	chr4:17729933:G:A	1.57586e-05	-1.03987e-10	-1.18687
17730276	chr4:17730276:A:G	4.56341e-05	-1.03987e-10	-0.123597
17730383	chr4:17730383:G:A	1.52619e-05	-1.03987e-10	-1.2189
17730457	chr4:17730457:T:C	1.52878e-05	-1.03987e-10	-1.21719
17730579	chr4:17730579:C:T	1.54618e-05	-1.03987e-10	-1.20588
17730676	chr4:17730676:G:A	2.33803e-05	-1.03987e-10	-0.792359
17730775	chr4:17730775:G:A	7.07828e-06	-1.47029	-0.51693
17731216	chr4:17731216:A:G	2.34094e-05	-1.03987e-10	-0.791114
17731221	chr4:17731221:C:T	4.04678e-06	-1.45974	-1.08659
17731259	chr4:17731259:A:C	0.000282893	-1.03987e-10	1.70082
17731571	chr4:17731571:G:C	1.52817e-05	-1.03987e-10	-1.2176
17731917	chr4:17731917:C:T	7.90768e-05	-1.03987e-10	0.426168
17732004	chr4:17732004:T:A	3.30882e-05	0.556188	-1.00126
17732179	chr4:17732179:T:C	3.37211e-05	-1.03987e-10	-0.426129
17732460	chr4:17732460:A:G	1.59201e-05	-1.03987e-10	-1.17667
17732461	chr4:17732461:G:C	2.11944e-05	0.269171	-1.15969
17732748	chr4:17732748:A:C	0.000358601	-1.03987e-10	1.93796
17732962	chr4:17732962:G:C	3.98771e-05	-1.03987e-10	-0.25845
17733265	chr4:17733265:G:A	4.72592e-05	-0.088604	-2.61746e-10
17733287	chr4:17733287:T:C	1.53214e-05	-1.03987e-10	-1.215
17733768	chr4:17733768:T:G	6.21983e-05	-1.03987e-10	0.186076
17734070	chr4:17734070:A:G	6.34866e-05	1.30454	-1.09797
17734239	chr4:17734239:C:G	1.62083e-05	-1.03987e-10	-1.15873
17734626	chr4:17734626:A:G	1.57377e-05	-1.03987e-10	-1.18819
17734651	chr4:17734651:G:C	0.000167465	-1.03987e-10	1.17652
17734743	chr4:17734743:C:G	3.43383e-05	-1.03987e-10	-0.40799
17734967	chr4:17734967:A:G	3.90183e-05	-1.03987e-10	-0.28022
17735105	chr4:17735105:C:G	1.82534e-05	-1.03987e-10	-1.0399
17735126	chr4:17735126:A:G	4.30374e-05	-0.182183	-2.61746e-10
17735219	chr4:17735219:A:G	6.24429e-05	0.190001	-2.61746e-10
17735278	chr4:17735278:A:G	4.75229e-05	-1.03987e-10	-0.0830408
17735571	chr4:17735571:G:T	1.61101e-05	-1.03987e-10	-1.16481
17735609	chr4:17735609:A:G	1.56171e-05	-1.03987e-10	-1.19588
17736019	chr4:17736019:T:C	2.02786e-05	-1.03987e-10	-0.934685
17736284	chr4:17736284:C:G	0.000141869	-1.03987e-10	1.01065
17736777	chr4:17736777:G:A	1.55735e-05	-1.03987e-10	-1.19868
17737638	chr4:17737638:G:A	5.3516e-05	-1.03987e-10	0.0357282
17737727	chr4:17737727:T:C	4.71355e-05	-1.03987e-10	-0.0912256
17737879	chr4:17737879:C:T	2.39749e-05	-1.03987e-10	-0.767246
17737962	chr4:17737962:C:T	1.54327e-05	-1.03987e-10	-1.20777
17738057	chr4:17738057:C:T	1.68765e-05	-1.03987e-10	-1.11833
17738183	chr4:17738183:A:G	3.85945e-05	-1.03987e-10	-0.291143
17739085	chr4:17739085:C:T	3.73081e-06	-1.52465	-1.10298
17739487	chr4:17739487:G:A	0.000100502	1.46852	-0.802596
17739975	chr4:17739975:T:C	2.38628e-05	-1.03987e-10	-0.771932
17740250	chr4:17740250:A:G	8.42396e-05	-1.03987e-10	0.489412
17741119	chr4:17741119:T:C	7.83129e-05	-1.03987e-10	0.41646
17741758	chr4:17741758:G:A	1.83312e-05	-1.03987e-10	-1.03565
17741814	chr4:17741814:T:C	1.14804e-05	-1.50361	-2.61746e-10
17741847	chr4:17741847:T:C	1.5898e-05	-1.03987e-10	-1.17806
17742055	chr4:17742055:G:C	4.46894e-05	-1.03987e-10	-0.144516
17742077	chr4:17742077:G:A	1.59288e-05	-1.03987e-10	-1.17612
17742195	chr4:17742195:A:G	1.61488e-05	-1.03987e-10	-1.16241
17742248	chr4:17742248:G:A	1.62143e-05	-1.03987e-10	-1.15836
17742434	chr4:17742434:G:A	1.5947e-05	-1.03987e-10	-1.17498
17742513	chr4:17742513:C:T	6.01048e-06	-0.931905	-1.21884
17742747	chr4:17742747:G:T	2.35708e-05	-1.03987e-10	-0.784243
17742898	chr4:17742898:A:C	1.53311e-05	-1.03987e-10	-1.21437
17742946	chr4:17742946:G:A	1.62625e-05	-1.03987e-10	-1.15539
17743105	chr4:17743105:A:T	0.00047729	-1.03987e-10	2.22387
17743426	chr4:17743426:C:T	3.14133e-05	-1.03987e-10	-0.49702
17743668	chr4:17743668:G:A	2.35708e-05	-1.03987e-10	-0.784243
17743877	chr4:17743877:G:A	1.65824e-05	-1.03987e-10	-1.13591
17744150	chr4:17744150:A:G	1.73692e-05	-1.03987e-10	-1.08955
17744312	chr4:17744312:C:T	2.35708e-05	-1.03987e-10	-0.784243
17744565	chr4:17744565:C:T	1.6256e-05	-1.03987e-10	-1.15579
17744706	chr4:17744706:C:T	0.000347902	-1.03987e-10	1.90767
17745086	chr4:17745086:G:C	1.54995e-05	-1.03987e-10	-1.20345
17745200	chr4:17745200:G:C	2.25181e-05	-1.03987e-10	-0.829931
17745400	chr4:17745400:T:C	0.000252499	1.57097	0.0161868
17745578	chr4:17745578:C:T	1.60468e-05	-1.03987e-10	-1.16875
17745758	chr4:17745758:C:T	1.58992e-05	-1.03987e-10	-1.17799
17745998	chr4:17745998:G:A	3.19467e-05	-1.03987e-10	-0.480182
17746051	chr4:17746051:A:T	3.40713e-05	-1.03987e-10	-0.415796
17746418	chr4:17746418:T:C	2.96159e-05	-1.03987e-10	-0.555942
17746724	chr4:17746724:A:T	5.61113e-05	1.10085	-1.01777
17746830	chr4:17746830:G:C	1.56688e-05	-1.03987e-10	-1.19258
17747445	chr4:17747445:T:C	1.62669e-05	-1.03987e-10	-1.15512
17747556	chr4:17747556:C:G	0.000120728	-1.03987e-10	0.849287
17748415	chr4:17748415:C:T	0.00038209	-1.03987e-10	2.0014
17749104	chr4:17749104:G:T	2.39612e-05	-1.03987e-10	-0.767816
17749243	chr4:17749243:C:G	1.81289e-05	-1.03987e-10	-1.04674
17749588	chr4:17749588:G:A	0.000268347	1.21391	0.434117
17750805	chr4:17750805:A:G	5.06739e-05	-1.03987e-10	-0.0188412
17751388	chr4:17751388:T:A	0.00013089	-1.03987e-10	0.930102
17751486	chr4:17751486:C:G	2.86084e-05	-1.03987e-10	-0.590553
17751497	chr4:17751497:G:A	2.25699e-05	-1.03987e-10	-0.827637
17752047	chr4:17752047:T:C	5.57002e-05	0.0757306	-2.61746e-10
17752814	chr4:17752814:C:T	0.00035798	-1.03987e-10	1.93623
17753091	chr4:17753091:G:T	5.8219e-05	0.837314	-0.717354
17753159	chr4:17753159:T:C	5.30536e-05	-1.03987e-10	0.0270499
17753173	chr4:17753173:C:T	1.59141e-05	-1.03987e-10	-1.17705
17753931	chr4:17753931:A:C	2.81543e-05	-1.03987e-10	-0.606552
17754582	chr4:17754582:GA:G	1.52614e-05	-1.03987e-10	-1.21892
17754650	chr4:17754650:G:A	0.000468533	2.09134	0.114015
17755384	chr4:17755384:G:C	1.53244e-05	-1.03987e-10	-1.21481
17755949	chr4:17755949:C:T	1.72564e-05	-1.03987e-10	-1.09607
17755989	chr4:17755989:G:A	1.54077e-05	-1.03987e-10	-1.20938
17756217	chr4:17756217:A:G	1.86108e-05	-1.03987e-10	-1.02051
17756498	chr4:17756498:C:T	1.58136e-05	-1.03987e-10	-1.18338
17757048	chr4:17757048:C:G	1.80081e-05	-1.03987e-10	-1.05343
17757133	chr4:17757133:A:G	1.13354e-05	-1.51632	-2.61746e-10
17757348	chr4:17757348:A:T	1.60573e-05	-1.03987e-10	-1.16809
17757382	chr4:17757382:A:G	1.67502e-05	-1.03987e-10	-1.12584
17757420	chr4:17757420:A:T	1.89631e-05	-1.03987e-10	-1.00176
17757461	chr4:17757461:AT:A	1.93977e-05	-1.03987e-10	-0.979098
17757597	chr4:17757597:G:A	1.71737e-05	-1.03987e-10	-1.10087
17757692	chr4:17757692:C:T	3.96154e-06	-1.39986	-1.16776
17757758	chr4:17757758:A:C	1.65895e-05	-1.03987e-10	-1.13548
17758238	chr4:17758238:A:G	1.59645e-05	-1.03987e-10	-1.17389
17758868	chr4:17758868:G:C	2.50804e-05	-1.03987e-10	-0.722165
17759007	chr4:17759007:T:A	1.67054e-05	-1.03987e-10	-1.12852
17759112	chr4:17759112:A:T	1.55029e-05	-1.03987e-10	-1.20322
17760335	chr4:17760335:G:A	2.28567e-05	-1.03987e-10	-0.815009
17760815	chr4:17760815:G:A	1.55496e-05	-1.03987e-10	-1.20021
17760878	chr4:17760878:G:A	1.99904e-05	-1.03987e-10	-0.949001
17761611	chr4:17761611:T:C	1.58049e-05	-1.03987e-10	-1.18393
17762033	chr4:17762033:TG:T	2.09994e-05	-1.03987e-10	-0.899756
17762073	chr4:17762073:TTCTC:T	9.18808e-05	-1.03987e-10	0.57624
17762120	chr4:17762120:G:A	2.07543e-05	-1.03987e-10	-0.911497
17762387	chr4:17762387:G:A	2.59881e-05	-1.03987e-10	-0.686614
17762473	chr4:17762473:G:T	2.04118e-05	-1.03987e-10	-0.928139
17762595	chr4:17762595:C:T	8.39467e-05	-1.03987e-10	0.48593
17763146	chr4:17763146:A:T	2.95815e-05	-0.557102	-2.61746e-10
17763573	chr4:17763573:T:TGAAAA	0.000206992	2.42515	-1.03672
17763689	chr4:17763689:T:C	1.96888e-05	-1.03987e-10	-0.964201
17764087	chr4:17764087:C:G	1.65351e-05	-1.03987e-10	-1.13877
17764358	chr4:17764358:C:T	1.577e-05	-1.03987e-10	-1.18614
17764670	chr4:17764670:A:C	1.54678e-05	-1.03987e-10	-1.20549
17764801	chr4:17764801:A:G	1.11338e-05	-1.53426	-2.61746e-10
17764879	chr4:17764879:A:G	1.99247e-05	-1.03987e-10	-0.95229
17765289	chr4:17765289:A:G	1.91222e-05	-1.03987e-10	-0.993401
17765531	chr4:17765531:C:CTTAG	1.73894e-05	-1.03987e-10	-1.08839
17765641	chr4:17765641:C:T	2.63027e-05	-1.03987e-10	-0.674582
17765761	chr4:17765761:C:T	1.85768e-05	-1.03987e-10	-1.02234
17766075	chr4:17766075:T:G	1.59673e-05	-1.03987e-10	-1.17371
17766135	chr4:17766135:C:T	2.31065e-05	-1.03987e-10	-0.804138
17766178	chr4:17766178:A:C	1.70723e-05	-1.03987e-10	-1.10679
17766298	chr4:17766298:A:C	1.56812e-05	-1.19179	-2.61746e-10
17766302	chr4:17766302:A:C	3.81713e-06	-1.3894	-1.21535
17766360	chr4:17766360:A:G	8.12128e-05	-1.03987e-10	0.452821
17766442	chr4:17766442:A:G	1.60067e-05	-1.03987e-10	-1.17124
17766496	chr4:17766496:G:A	2.26655e-05	-1.03987e-10	-0.82341
17766497	chr4:17766497:C:G	8.11383e-05	-1.03987e-10	0.451903
17766952	chr4:17766952:G:A	4.27738e-05	0.912704	-1.10103
17766999	chr4:17766999:G:A	2.54254e-05	-1.03987e-10	-0.708502
17767011	chr4:17767011:C:T	1.72696e-05	-1.03987e-10	-1.09531
17767121	chr4:17767121:C:T	1.81977e-05	-1.03987e-10	-1.04296
17767218	chr4:17767218:C:T	0.000102894	1.48225	-0.792802
17767251	chr4:17767251:C:T	1.56142e-05	-1.19607	-2.61746e-10
17767819	chr4:17767819:T:A	2.24111e-05	-1.03987e-10	-0.834696
17767945	chr4:17767945:A:C	2.64209e-05	-1.03987e-10	-0.670095
17768384	chr4:17768384:C:T	3.06403e-05	-1.03987e-10	-0.521938
17768397	chr4:17768397:CCAGAGTAGCTGGGACTACAGGCA:C	2.65161e-05	-1.03987e-10	-0.666499
17768654	chr4:17768654:CCAA:C	3.44721e-05	-1.03987e-10	-0.404101
17768657	chr4:17768657:A:ATT	3.43466e-05	-1.03987e-10	-0.40775
17768672	chr4:17768672:G:A	2.60222e-05	-1.03987e-10	-0.6853
17769015	chr4:17769015:C:A	3.41602e-05	-1.03987e-10	-0.41319
17769046	chr4:17769046:A:G	3.35173e-06	-1.53395	-1.20083
17769057	chr4:17769057:CCTCCCAAA:C	2.66115e-05	-1.03987e-10	-0.662908
17769067	chr4:17769067:T:G	2.67409e-05	-1.03987e-10	-0.658059
17769146	chr4:17769146:C:A	1.62437e-05	-1.03987e-10	-1.15655
17769151	chr4:17769151:AAC:A	2.30046e-05	-1.03987e-10	-0.808559
17769948	chr4:17769948:G:A	3.32124e-06	-1.53169	-1.21222
17770106	chr4:17770106:A:T	1.85958e-05	-1.03987e-10	-1.02132
17770549	chr4:17770549:C:T	2.07729e-05	-1.03987e-10	-0.910603
17770589	chr4:17770589:G:A	3.30255e-06	-1.5343	-1.21525
17770662	chr4:17770662:C:T	9.36336e-05	0.595138	-2.61746e-10
17771736	chr4:17771736:T:C	3.51073e-06	-1.48064	-1.20779
17771737	chr4:17771737:G:A	2.82006e-05	-1.03987e-10	-0.604908
17771862	chr4:17771862:A:G	3.65551e-06	-1.52368	-1.12433
17772161	chr4:17772161:G:C	2.66444e-05	-1.03987e-10	-0.661675
17772247	chr4:17772247:T:C	1.52891e-05	-1.03987e-10	-1.21711
17772440	chr4:17772440:G:A	3.6348e-05	-1.03987e-10	-0.351114
17772613	chr4:17772613:C:T	5.3146e-05	-1.03987e-10	0.0287901
17772719	chr4:17772719:G:A	1.59914e-05	-1.03987e-10	-1.1722
17773043	chr4:17773043:G:C	2.07543e-05	-1.03987e-10	-0.911497
17773187	chr4:17773187:A:G	1.78997e-05	-1.03987e-10	-1.05947
17773394	chr4:17773394:A:G	1.66298e-05	-1.03987e-10	-1.13306
17773460	chr4:17773460:G:A	2.77646e-05	-1.03987e-10	-0.62049
17773600	chr4:17773600:G:A	2.48583e-05	-1.03987e-10	-0.731062
17774009	chr4:17774009:G:GA	2.66444e-05	-1.03987e-10	-0.661675
17774142	chr4:17774142:T:C	2.55571e-05	-1.03987e-10	-0.703339
17774157	chr4:17774157:T:G	2.00013e-05	-1.03987e-10	-0.948454
17774419	chr4:17774419:G:A	3.4397e-05	-1.03987e-10	-0.406283
17774508	chr4:17774508:C:A	2.66444e-05	-1.03987e-10	-0.661675
17774543	chr4:17774543:A:G	2.48221e-05	-1.03987e-10	-0.732518
17774808	chr4:17774808:C:G	3.44586e-05	-1.03987e-10	-0.404495
17774936	chr4:17774936:T:C	2.05512e-05	-1.03987e-10	-0.92133
17775085	chr4:17775085:C:A	3.15902e-05	-1.03987e-10	-0.491407
17775138	chr4:17775138:A:G	3.40145e-06	-1.5339	-1.18615
17775192	chr4:17775192:A:T	9.35142e-06	-0.720068	-0.988655
17775288	chr4:17775288:C:T	3.3424e-06	-1.53391	-1.20366
17775494	chr4:17775494:A:T	5.79751e-05	-1.03987e-10	0.115762
17775645	chr4:17775645:A:G	3.84221e-05	-1.03987e-10	-0.295619
17776024	chr4:17776024:C:A	3.89803e-05	-1.03987e-10	-0.281196
17776128	chr4:17776128:C:T	0.000108735	-1.03987e-10	0.744663
17776137	chr4:17776137:A:G	2.04414e-05	-1.03987e-10	-0.926688
17776214	chr4:17776214:T:A	1.56674e-05	-1.03987e-10	-1.19267
17776307	chr4:17776307:A:T	1.95501e-05	-1.03987e-10	-0.97127
17776358	chr4:17776358:G:A	1.57151e-05	-1.03987e-10	-1.18963
17776451	chr4:17776451:C:T	1.71415e-05	-1.03987e-10	-1.10275
17776481	chr4:17776481:C:T	1.56846e-05	-1.03987e-10	-1.19157
17776533	chr4:17776533:T:C	1.55325e-05	-1.03987e-10	-1.20132
17776538	chr4:17776538:A:G	1.88803e-05	-1.03987e-10	-1.00614
17776545	chr4:17776545:T:C	1.55292e-05	-1.03987e-10	-1.20153
17776554	chr4:17776554:AATT:A	1.55074e-05	-1.03987e-10	-1.20294
17776563	chr4:17776563:C:T	1.54785e-05	-1.03987e-10	-1.2048
17776822	chr4:17776822:A:T	2.01791e-05	-1.03987e-10	-0.939604
17777090	chr4:17777090:C:T	1.77861e-05	-1.03987e-10	-1.06584
17777314	chr4:17777314:T:G	4.25324e-06	-1.2974	-1.19917
17777321	chr4:17777321:G:C	0.000990035	4.16608	-1.21259
17777672	chr4:17777672:A:T	0.000231035	2.61907	-1.12075
17777841	chr4:17777841:T:C	6.04467e-05	-1.03987e-10	0.157509
17778410	chr4:17778410:A:G	1.52614e-05	-1.03987e-10	-1.21892
17778472	chr4:17778472:C:A	0.000305687	2.43447	-0.656158
17778588	chr4:17778588:G:A	0.000296625	2.37676	-0.628543
17779093	chr4:17779093:T:G	0.00077246	3.55197	-0.84664
17779309	chr4:17779309:G:A	0.00140835	3.85733	-0.551409
17779586	chr4:17779586:C:T	0.000309858	2.45605	-0.664188
17779634	chr4:17779634:A:G	2.69592e-05	-1.03987e-10	-0.649928
17779995	chr4:17779995:C:T	1.78126e-05	-1.03987e-10	-1.06435
17780571	chr4:17780571:G:A	3.1403e-05	-1.03987e-10	-0.497347
17780641	chr4:17780641:T:C	0.000467979	2.91552	-0.711348
17780801	chr4:17780801:C:A	1.11314e-05	-1.53448	-2.61746e-10
17781781	chr4:17781781:T:C	7.85967e-05	-1.03987e-10	0.420078
17781876	chr4:17781876:TGGC:T	2.31504e-05	-1.03987e-10	-0.80224
17781969	chr4:17781969:G:A	6.47726e-05	0.226631	-2.61746e-10
17782205	chr4:17782205:G:A	1.89399e-05	-1.03987e-10	-1.00298
17782376	chr4:17782376:G:A	8.55996e-05	-1.03987e-10	0.505428
17782406	chr4:17782406:G:A	1.53e-05	-1.03987e-10	-1.2164
17783123	chr4:17783123:T:C	2.07504e-05	-1.03987e-10	-0.911686
17783428	chr4:17783428:C:T	5.54925e-05	-1.03987e-10	0.0719954
17783699	chr4:17783699:TA:T	0.000192928	2.4222	-1.10413
17784146	chr4:17784146:A:G	4.44972e-05	-1.03987e-10	-0.148827
17784220	chr4:17784220:G:C	1.57716e-05	-1.03987e-10	-1.18604
17784364	chr4:17784364:T:TA	3.06952e-05	-0.520144	-2.61746e-10
17784862	chr4:17784862:A:C	3.43014e-05	-0.409067	-2.61746e-10
17785333	chr4:17785333:A:G	3.69556e-05	-0.334534	-2.61746e-10
17785599	chr4:17785599:A:G	1.81802e-05	-1.03987e-10	-1.04392
17785711	chr4:17785711:C:G	1.57181e-05	-1.03987e-10	-1.18944
17786301	chr4:17786301:T:G	1.52963e-05	-1.03987e-10	-1.21664
17786469	chr4:17786469:C:T	3.9039e-06	-1.45662	-1.12565
17786898	chr4:17786898:T:G	2.32719e-05	-1.03987e-10	-0.797005
17787092	chr4:17787092:T:C	0.000170361	1.97404	-0.780379
17787560	chr4:17787560:T:C	7.0393e-06	-0.978773	-1.01397
17787797	chr4:17787797:A:C	4.38664e-05	0.976904	-1.14001
17788067	chr4:17788067:A:G	1.5266e-05	-1.03987e-10	-1.21862
17788592	chr4:17788592:T:C	1.65317e-05	-1.03987e-10	-1.13897
17788688	chr4:17788688:A:C	4.75732e-05	0.969905	-1.05189
17788691	chr4:17788691:T:C	2.85784e-05	-1.03987e-10	-0.591601
17788737	chr4:17788737:T:C	1.86318e-05	-1.03987e-10	-1.01938
17788755	chr4:17788755:A:G	1.53222e-05	-1.03987e-10	-1.21495
17788757	chr4:17788757:T:C	1.53195e-05	-1.03987e-10	-1.21512
17788776	chr4:17788776:T:A	1.54902e-05	-1.03987e-10	-1.20404
17789020	chr4:17789020:T:G	4.88681e-05	0.991004	-1.04613
17790539	chr4:17790539:C:A	1.66362e-05	-1.03987e-10	-1.13267
17790626	chr4:17790626:G:C	0.000173924	1.99933	-0.784968
17790834	chr4:17790834:TA:T	1.54117e-05	-1.03987e-10	-1.20913
17791246	chr4:17791246:A:C	0.00369554	4.12936	0.14127
17791257	chr4:17791257:T:A	0.000150242	1.71589	-0.647888
17791373	chr4:17791373:A:G	1.57674e-05	-1.03987e-10	-1.18631
17791619	chr4:17791619:C:T	4.31337e-05	0.926367	-1.10631
17791701	chr4:17791701:G:A	1.03924e-05	-0.566217	-1.03696
17791933	chr4:17791933:G:A	2.58527e-05	-1.03987e-10	-0.691837
17792298	chr4:17792298:G:C	8.69695e-06	-1.01043	-0.770851
17792643	chr4:17792643:C:T	1.28331e-05	-1.39222	-2.61746e-10
17792694	chr4:17792694:T:C	8.14168e-06	-0.897547	-0.949709
17792970	chr4:17792970:T:C	1.82501e-05	-0.870651	-0.169429
17793097	chr4:17793097:T:C	1.97656e-05	-1.03987e-10	-0.960308
17793193	chr4:17793193:G:A	4.97441e-05	0.387871	-0.42523
17793301	chr4:17793301:A:G	9.28476e-06	-0.966648	-0.74923
17793415	chr4:17793415:C:T	1.53193e-05	-1.03987e-10	-1.21514
17794602	chr4:17794602:G:A	9.81769e-06	-0.977476	-0.682591
17794636	chr4:17794636:T:C	1.53788e-05	-1.03987e-10	-1.21126
17794674	chr4:17794674:G:A	1.56503e-05	-1.03987e-10	-1.19376
17794777	chr4:17794777:T:A	1.79772e-05	-1.03987e-10	-1.05515
17794909	chr4:17794909:C:A	1.52672e-05	-1.03987e-10	-1.21855
17795375	chr4:17795375:AG:A	1.07574e-05	-0.961695	-0.606962
17795426	chr4:17795426:C:T	2.88779e-05	0.606524	-1.1877
17795691	chr4:17795691:T:C	1.58968e-05	-1.17814	-2.61746e-10
17795832	chr4:17795832:G:T	0.00014865	1.69932	-0.641981
17796158	chr4:17796158:A:C	4.69091e-05	-1.03987e-10	-0.0960398
17796343	chr4:17796343:G:A	0.000159836	1.96345	-0.833557
17796354	chr4:17796354:G:T	0.00019879	1.95114	-0.603144
17796385	chr4:17796385:G:A	1.58215e-05	-1.03987e-10	-1.18288
17796711	chr4:17796711:G:A	0.00609414	4.52565	0.245181
17796844	chr4:17796844:C:CA	1.58554e-05	-1.03987e-10	-1.18074
17797441	chr4:17797441:A:C	1.52614e-05	-1.03987e-10	-1.21892
17797702	chr4:17797702:G:A	4.18581e-05	0.914525	-1.12449
17797941	chr4:17797941:C:A	2.68166e-05	-1.03987e-10	-0.655233
17798083	chr4:17798083:C:T	1.5728e-05	-1.03987e-10	-1.18881
17798177	chr4:17798177:CTAAA:C	1.53349e-05	-1.03987e-10	-1.21412
17798288	chr4:17798288:T:C	1.56557e-05	-1.03987e-10	-1.19341
17798521	chr4:17798521:A:G	0.000171222	1.89974	-0.701029
17799179	chr4:17799179:G:A	4.39835e-05	0.912469	-1.07291
17799585	chr4:17799585:G:A	1.55452e-05	-1.03987e-10	-1.2005
17800057	chr4:17800057:T:C	1.52797e-05	-1.03987e-10	-1.21773
17800079	chr4:17800079:G:C	2.56259e-05	-0.372674	-0.327973
17800400	chr4:17800400:C:G	1.76517e-05	-1.03987e-10	-1.07342
17800893	chr4:17800893:C:T	1.53201e-05	-1.03987e-10	-1.21509
17801332	chr4:17801332:T:C	1.70129e-05	-1.03987e-10	-1.11028
17801518	chr4:17801518:A:G	0.000100505	-1.03987e-10	0.665958
17801597	chr4:17801597:TGTAGAGTATATGAAAAG:T	1.53163e-05	-1.03987e-10	-1.21533
17802394	chr4:17802394:C:T	1.53177e-05	-1.03987e-10	-1.21524
17802501	chr4:17802501:G:A	1.53597e-05	-1.03987e-10	-1.21251
17802663	chr4:17802663:T:G	3.30808e-05	0.615035	-1.06034
17803857	chr4:17803857:T:C	1.53812e-05	-1.03987e-10	-1.21111
17803902	chr4:17803902:C:T	1.53195e-05	-1.03987e-10	-1.21513
17804008	chr4:17804008:T:C	1.64214e-05	-1.03987e-10	-1.14567
17804190	chr4:17804190:GCAGAA:G	3.29258e-05	-1.03987e-10	-0.449994
17804222	chr4:17804222:TAA:T	1.60283e-05	-1.03987e-10	-1.16989
17804740	chr4:17804740:G:C	1.53211e-05	-1.03987e-10	-1.21502
17805093	chr4:17805093:T:G	1.92635e-05	-0.986038	-2.61746e-10
17805153	chr4:17805153:G:A	0.000104031	-1.03987e-10	0.700432
17805190	chr4:17805190:T:C	1.5333e-05	-1.03987e-10	-1.21424
17805470	chr4:17805470:A:G	1.52825e-05	-1.03987e-10	-1.21755
17806288	chr4:17806288:T:C	1.6462e-05	-1.03987e-10	-1.1432
17806714	chr4:17806714:T:C	2.9199e-05	0.619751	-1.18987
17807029	chr4:17807029:G:GA	6.52207e-05	-1.03987e-10	0.233524
17807642	chr4:17807642:G:T	1.14408e-05	-1.03762	-0.469446
17807915	chr4:17807915:A:G	4.81608e-05	1.06079	-1.13049
17807941	chr4:17807941:GCA:G	5.11406e-05	1.12079	-1.13046
17808222	chr4:17808222:T:C	2.88627e-05	0.623944	-1.20565
17808465	chr4:17808465:A:G	5.09544e-05	1.12008	-1.1334
17808571	chr4:17808571:G:A	1.70768e-05	-1.03987e-10	-1.10653
17808604	chr4:17808604:C:A	1.55828e-05	-1.03987e-10	-1.19808
17808730	chr4:17808730:T:C	1.53184e-05	-1.03987e-10	-1.2152
17809047	chr4:17809047:T:C	1.53096e-05	-1.03987e-10	-1.21577
17809792	chr4:17809792:C:T	6.14718e-05	1.28426	-1.10993
17809984	chr4:17809984:G:A	6.70712e-05	-1.03987e-10	0.261503
17810031	chr4:17810031:T:G	2.78735e-05	0.565586	-1.18216
17810109	chr4:17810109:A:G	1.53179e-05	-1.03987e-10	-1.21523
17810291	chr4:17810291:A:C	0.00281577	4.05652	-0.0577772
17810466	chr4:17810466:C:T	1.54951e-05	-1.03987e-10	-1.20373
17810645	chr4:17810645:T:TA	1.53194e-05	-1.03987e-10	-1.21513
17810905	chr4:17810905:A:G	6.87986e-06	-1.20595	-0.809704
17811040	chr4:17811040:A:T	3.95857e-05	-1.03987e-10	-0.265784
17811173	chr4:17811173:C:T	1.99743e-05	-0.551319	-0.398488
17811541	chr4:17811541:G:T	2.14064e-05	-1.03987e-10	-0.880561
17811555	chr4:17811555:G:T	5.24842e-05	-1.03987e-10	0.0162599
17811596	chr4:17811596:T:A	1.16217e-05	-1.09288	-0.398499
17812088	chr4:17812088:T:C	0.00135582	4.10697	-0.839056
17812836	chr4:17812836:G:A	1.81913e-05	-1.03987e-10	-1.04331
17813677	chr4:17813677:T:C	1.52787e-05	-1.03987e-10	-1.21779
17814086	chr4:17814086:A:C	4.94143e-05	-0.0440132	-2.61746e-10
17814184	chr4:17814184:C:T	7.63523e-05	0.391105	-2.61746e-10
17814266	chr4:17814266:C:G	1.71744e-05	-1.03987e-10	-1.10083
17814645	chr4:17814645:TA:T	1.53944e-05	-0.19643	-1.01382
17814755	chr4:17814755:C:T	3.30544e-05	0.732545	-1.17864
17815548	chr4:17815548:A:G	3.72066e-05	0.854087	-1.18185
17815744	chr4:17815744:G:A	1.58993e-05	-1.03987e-10	-1.17798
17815983	chr4:17815983:C:T	3.95475e-05	-1.03987e-10	-0.266749
17816061	chr4:17816061:C:T	1.53922e-05	-1.03987e-10	-1.21039
17816071	chr4:17816071:T:A	1.53551e-05	-1.03987e-10	-1.21281
17816642	chr4:17816642:A:G	3.44476e-05	0.794997	-1.19981
17816909	chr4:17816909:C:T	1.53557e-05	-1.03987e-10	-1.21276
17817262	chr4:17817262:T:C	8.76529e-06	-0.884855	-0.888597
17818382	chr4:17818382:A:T	1.79773e-05	-1.03987e-10	-1.05514
17818398	chr4:17818398:C:T	2.18942e-05	-0.664774	-0.193256
17818749	chr4:17818749:T:G	1.57309e-05	-1.03987e-10	-1.18863
17818894	chr4:17818894:T:A	3.15036e-05	0.706997	-1.20115
17819171	chr4:17819171:A:G	1.53481e-05	-1.03987e-10	-1.21326
17819551	chr4:17819551:G:A	1.52638e-05	-1.03987e-10	-1.21877
17819554	chr4:17819554:T:A	0.000143954	1.75086	-0.725618
17819705	chr4:17819705:T:C	1.12832e-05	-1.52094	-2.61746e-10
17819765	chr4:17819765:T:TA	3.24244e-05	0.725826	-1.19117
17819876	chr4:17819876:A:C	6.19584e-05	0.182212	-2.61746e-10
17820049	chr4:17820049:G:A	1.50537e-05	-0.217675	-1.01496
17820320	chr4:17820320:G:A	9.16565e-06	-0.878601	-0.850188
17820383	chr4:17820383:C:T	3.08861e-05	0.683408	-1.19736
17820557	chr4:17820557:G:A	2.92975e-05	0.612789	-1.17954
17821236	chr4:17821236:G:A	1.53094e-05	-1.03987e-10	-1.21578
17821296	chr4:17821296:T:A	1.36367e-05	-1.33148	-2.61746e-10
17822418	chr4:17822418:C:T	1.54559e-05	-1.03987e-10	-1.20626
17822441	chr4:17822441:C:T	1.90101e-05	-1.03987e-10	-0.999281
17823207	chr4:17823207:C:T	1.21109e-05	-1.45015	-2.61746e-10
17823470	chr4:17823470:T:G	1.57851e-05	-1.03987e-10	-1.18519
17823536	chr4:17823536:C:T	2.06619e-05	-0.513869	-0.402092
17824239	chr4:17824239:C:T	1.70011e-05	-1.11097	-2.61746e-10
17824633	chr4:17824633:G:A	2.22807e-05	-0.419765	-0.420764
17825237	chr4:17825237:C:G	3.1237e-05	0.703973	-1.20662
17825341	chr4:17825341:A:C	1.53523e-05	-1.03987e-10	-1.21299
17825596	chr4:17825596:G:A	8.44557e-05	-1.03987e-10	0.491975
17826144	chr4:17826144:T:C	0.00151453	4.22268	-0.844069
17826622	chr4:17826622:C:T	3.22249e-05	0.734356	-1.20587
17827791	chr4:17827791:A:G	1.53693e-05	-1.03987e-10	-1.21188
17828181	chr4:17828181:G:C	1.57303e-05	-1.03987e-10	-1.18867
17828367	chr4:17828367:G:C	3.15865e-05	0.685833	-1.17736
17828429	chr4:17828429:T:G	1.53569e-05	-1.03987e-10	-1.21269
17828623	chr4:17828623:A:G	1.53816e-05	-1.03987e-10	-1.21108
17828624	chr4:17828624:T:C	1.21666e-05	-1.44556	-2.61746e-10
17828718	chr4:17828718:A:G	1.52729e-05	-1.03987e-10	-1.21818
17828741	chr4:17828741:C:T	1.56266e-05	-1.03987e-10	-1.19528
17828950	chr4:17828950:A:G	2.70791e-05	-1.03987e-10	-0.64549
17829054	chr4:17829054:T:C	1.53821e-05	-1.03987e-10	-1.21105
17829858	chr4:17829858:C:G	1.53542e-05	-1.03987e-10	-1.21286
17830163	chr4:17830163:G:A	1.54148e-05	-1.03987e-10	-1.20893
17830198	chr4:17830198:C:T	2.15615e-05	-0.678316	-0.195028
17830795	chr4:17830795:T:C	3.02272e-05	0.663372	-1.19888
17831301	chr4:17831301:C:T	1.65111e-05	-1.03987e-10	-1.14022
17831413	chr4:17831413:G:A	2.65692e-05	-1.03987e-10	-0.6645
17831687	chr4:17831687:T:G	1.66599e-05	-1.03987e-10	-1.13125
17831749	chr4:17831749:G:A	3.07072e-05	0.67043	-1.19019
17831924	chr4:17831924:T:C	0.000262965	2.21084	-0.583069
17832393	chr4:17832393:A:G	3.2665e-05	0.724459	-1.18241
17832394	chr4:17832394:T:C	4.13984e-05	-0.221011	-2.61746e-10
17832434	chr4:17832434:C:T	0.000105246	-1.03987e-10	0.712045
17832726	chr4:17832726:G:A	1.53514e-05	-1.03987e-10	-1.21304
17832879	chr4:17832879:G:A	0.000212346	2.10545	-0.691482
17833384	chr4:17833384:G:A	7.78511e-06	-0.864796	-1.02724
17833440	chr4:17833440:C:T	0.00015623	1.74682	-0.639744
17833914	chr4:17833914:A:G	2.17532e-05	-0.639506	-0.224987
17834098	chr4:17834098:G:A	3.1052e-05	0.690532	-1.19912
17834541	chr4:17834541:C:T	4.09136e-05	-1.03987e-10	-0.23279
17834609	chr4:17834609:G:C	0.000232911	2.14994	-0.643539
17835169	chr4:17835169:G:A	1.5268e-05	-1.03987e-10	-1.21849
17835388	chr4:17835388:C:T	2.01151e-05	-0.727841	-0.214942
17835539	chr4:17835539:C:A	3.25166e-05	0.739772	-1.20227
17835960	chr4:17835960:G:T	3.24397e-05	0.748515	-1.21339
17836888	chr4:17836888:A:G	1.53145e-05	-1.03987e-10	-1.21545
17836913	chr4:17836913:G:A	0.0002809	2.20893	-0.515177
17837920	chr4:17837920:A:T	2.58746e-05	-1.03987e-10	-0.690989
17838072	chr4:17838072:A:T	4.20009e-05	-1.03987e-10	-0.206561
17838568	chr4:17838568:G:A	1.62463e-05	-1.03987e-10	-1.15639
17838603	chr4:17838603:G:A	1.74765e-05	-1.03987e-10	-1.08339
17839300	chr4:17839300:G:A	1.52705e-05	-1.03987e-10	-1.21833
17839386	chr4:17839386:G:C	1.55124e-05	-1.03987e-10	-1.20261
17839842	chr4:17839842:A:G	0.00115928	3.99571	-0.884402
17839997	chr4:17839997:A:G	3.59935e-05	0.856458	-1.21737
17840236	chr4:17840236:A:G	1.55523e-05	-1.03987e-10	-1.20004
17840325	chr4:17840325:T:A	0.00184712	4.389	-0.811869
17840533	chr4:17840533:T:C	2.08797e-05	-0.683428	-0.222045
17840540	chr4:17840540:A:C	1.56644e-05	-1.03987e-10	-1.19286
17841277	chr4:17841277:C:T	1.54491e-05	-1.03987e-10	-1.2067
17842113	chr4:17842113:AT:A	1.64836e-05	-1.03987e-10	-1.14189
17842406	chr4:17842406:G:A	6.29904e-06	-0.894218	-1.20964
17842611	chr4:17842611:T:A	4.20786e-05	-1.03987e-10	-0.204714
17842627	chr4:17842627:T:C	3.45415e-05	0.812621	-1.21471
17842790	chr4:17842790:C:CTGTT	1.52809e-05	-1.03987e-10	-1.21765
17843057	chr4:17843057:C:T	1.95649e-05	-1.03987e-10	-0.970516
17843110	chr4:17843110:C:CTGAT	2.86561e-05	-1.03987e-10	-0.588887
17843144	chr4:17843144:T:A	1.53734e-05	-1.03987e-10	-1.21161
17843618	chr4:17843618:C:T	1.86398e-05	0.194235	-1.21319
17843847	chr4:17843847:C:T	2.09414e-05	-1.03987e-10	-0.902525
17844662	chr4:17844662:T:TA	1.27855e-05	-0.576889	-0.819054
17845658	chr4:17845658:A:C	3.18458e-05	0.711616	-1.19496
17846074	chr4:17846074:T:C	2.34657e-05	-1.03987e-10	-0.788712
17846477	chr4:17846477:C:T	5.79406e-06	-0.993864	-1.19355
17846614	chr4:17846614:G:A	5.28779e-05	-1.03987e-10	0.0237328
17847133	chr4:17847133:ATTAC:A	1.55919e-05	-1.03987e-10	-1.1975
17847141	chr4:17847141:T:G	1.95796e-05	-1.03987e-10	-0.969766
17847291	chr4:17847291:T:C	3.03486e-05	0.676483	-1.20799
17848069	chr4:17848069:G:A	1.33442e-05	-0.14429	-1.20888
17848082	chr4:17848082:A:G	1.53292e-05	-1.03987e-10	-1.2145
17848111	chr4:17848111:A:G	1.53561e-05	-1.03987e-10	-1.21274
17848663	chr4:17848663:T:C	2.87556e-05	0.622972	-1.20839
17848797	chr4:17848797:G:A	2.84907e-05	-0.747452	0.152779
17848905	chr4:17848905:C:T	6.65484e-05	0.253677	-2.61746e-10
17848979	chr4:17848979:G:C	1.59536e-05	-1.03987e-10	-1.17457
17849067	chr4:17849067:C:T	1.52872e-05	-1.03987e-10	-1.21723
17849433	chr4:17849433:T:C	1.97992e-05	-1.03987e-10	-0.958609
17849440	chr4:17849440:C:T	2.7912e-05	0.598549	-1.21374
17849527	chr4:17849527:A:C	2.70185e-05	0.553892	-1.20162
17850497	chr4:17850497:G:C	2.95282e-05	-1.03987e-10	-0.558908
17850548	chr4:17850548:C:T	2.34895e-05	-1.03987e-10	-0.787701
17850881	chr4:17850881:A:G	1.24207e-05	-1.42489	-2.61746e-10
17851023	chr4:17851023:C:G	1.81911e-05	-1.03987e-10	-1.04332
17851338	chr4:17851338:A:G	0.0004161	2.08667	-2.61746e-10
17851626	chr4:17851626:C:A	1.55124e-05	-1.03987e-10	-1.20261
17852103	chr4:17852103:A:C	3.67626e-05	0.872071	-1.21184
17852278	chr4:17852278:CTT:C	3.11103e-05	0.712132	-1.21884
17852322	chr4:17852322:A:G	1.54656e-05	-1.03987e-10	-1.20563
17852649	chr4:17852649:G:A	1.54706e-05	-1.03987e-10	-1.20531
17852949	chr4:17852949:C:A	5.8142e-06	-1.15436	-1.02959
17852965	chr4:17852965:T:A	0.000201838	1.75838	-0.395167
17854289	chr4:17854289:C:T	0.000189612	1.79569	-0.494963
17855178	chr4:17855178:C:T	0.00084895	3.26393	-0.464183
17855204	chr4:17855204:C:T	1.54653e-05	-1.03987e-10	-1.20565
17855630	chr4:17855630:A:G	2.64167e-05	0.540337	-1.21059
17857340	chr4:17857340:A:C	1.54515e-05	-1.03987e-10	-1.20654
17857517	chr4:17857517:A:G	1.55964e-05	-1.03987e-10	-1.19721
17857843	chr4:17857843:A:G	2.88676e-05	0.633012	-1.21454
17858598	chr4:17858598:C:G	1.62717e-05	-1.03987e-10	-1.15482
17859146	chr4:17859146:A:T	2.36589e-05	-1.03987e-10	-0.780514
17859197	chr4:17859197:C:T	5.3595e-06	-1.05926	-1.20612
17859431	chr4:17859431:A:C	1.54661e-05	-1.03987e-10	-1.2056
17859587	chr4:17859587:T:C	0.000131415	1.84094	-0.906834
17860876	chr4:17860876:G:A	1.53511e-05	-1.03987e-10	-1.21307
17861203	chr4:17861203:T:C	1.72991e-05	-1.03987e-10	-1.0936
17861569	chr4:17861569:T:G	1.21084e-05	-1.45035	-2.61746e-10
17861835	chr4:17861835:G:T	0.000170274	1.74972	-0.556565
17862057	chr4:17862057:C:T	4.82416e-05	-1.03987e-10	-0.0680296
17862170	chr4:17862170:T:C	1.20252e-05	-1.45725	-2.61746e-10
17862391	chr4:17862391:T:C	0.000186271	2.0221	-0.739146
17862433	chr4:17862433:C:T	8.2955e-05	-1.03987e-10	0.474046
17862622	chr4:17862622:A:T	1.9063e-05	-1.03987e-10	-0.996502
17862651	chr4:17862651:T:C	2.43356e-05	0.456793	-1.20911
17862731	chr4:17862731:G:C	1.88489e-05	-1.03987e-10	-1.0078
17862844	chr4:17862844:C:A	3.86189e-05	-1.03987e-10	-0.290511
17863290	chr4:17863290:TG:T	1.5572e-05	-1.03987e-10	-1.19878
17863915	chr4:17863915:A:T	1.77492e-05	-1.03987e-10	-1.06791
17864489	chr4:17864489:G:A	1.69253e-05	-0.0673035	-1.04814
17864561	chr4:17864561:T:C	1.78489e-05	-1.03987e-10	-1.06231
17864702	chr4:17864702:G:A	0.000353125	1.95716	-0.0345881
17864970	chr4:17864970:A:C	1.90241e-05	-1.03987e-10	-0.998543
17865243	chr4:17865243:C:T	3.5575e-05	-1.03987e-10	-0.372608
17865415	chr4:17865415:A:G	2.45674e-05	0.469778	-1.21261
17865790	chr4:17865790:G:A	2.18737e-05	-1.03987e-10	-0.858966
17866435	chr4:17866435:T:C	0.000188733	1.20893	0.087151
17867398	chr4:17867398:T:C	2.41038e-05	-1.03987e-10	-0.761885
17867611	chr4:17867611:T:C	2.14202e-05	-1.03987e-10	-0.879916
17868006	chr4:17868006:T:C	2.19363e-05	-1.03987e-10	-0.856108
17868656	chr4:17868656:T:C	1.63099e-05	-1.03987e-10	-1.15248
17869152	chr4:17869152:A:G	1.9724e-05	-1.03987e-10	-0.962418
17869338	chr4:17869338:CTTCAT:C	3.8118e-05	-0.303566	-2.61746e-10
17869580	chr4:17869580:T:C	2.63972e-05	-0.670993	-2.61746e-10
17870176	chr4:17870176:T:C	7.55792e-06	-1.15117	-0.770488
17870766	chr4:17870766:T:C	1.93402e-05	-1.03987e-10	-0.982064
17871350	chr4:17871350:A:G	1.7712e-05	-1.03987e-10	-1.07001
17872069	chr4:17872069:AGAG:A	0.000267271	2.83066	-1.18665
17872466	chr4:17872466:C:T	0.0012351	3.46383	-0.28917
17873012	chr4:17873012:T:C	4.5265e-06	-1.52979	-0.904517
17873193	chr4:17873193:T:C	2.45311e-05	-1.03987e-10	-0.744309
17873526	chr4:17873526:G:A	1.28905e-05	-0.462681	-0.925082
17873607	chr4:17873607:T:C	7.34502e-06	-1.17132	-0.778909
17874112	chr4:17874112:TCTC:T	0.0371258	7.48755	-0.909729
17874194	chr4:17874194:A:C	2.1068e-05	-1.03987e-10	-0.896499
17874545	chr4:17874545:G:C	1.6374e-05	-1.03987e-10	-1.14856
17874928	chr4:17874928:G:A	1.81572e-05	-1.04518	-2.61746e-10
17875320	chr4:17875320:A:G	1.26928e-05	-1.40322	-2.61746e-10
17875735	chr4:17875735:A:T	1.2818e-05	-0.502878	-0.890526
17875864	chr4:17875864:A:G	0.000324737	3.00555	-1.16679
17875933	chr4:17875933:A:G	1.5984e-05	-1.03987e-10	-1.17266
17876273	chr4:17876273:T:C	1.15883e-05	-1.49426	-2.61746e-10
17877538	chr4:17877538:G:T	9.09449e-06	-1.14012	-0.596464
17878373	chr4:17878373:A:C	2.09205e-05	-1.03987e-10	-0.903523
17878403	chr4:17878403:G:A	1.57459e-05	-1.03987e-10	-1.18767
17878793	chr4:17878793:A:C	0.000606085	3.51951	-1.05674
17879022	chr4:17879022:T:C	2.90137e-05	-0.576483	-2.61746e-10
17879171	chr4:17879171:T:TTC	6.20276e-06	-1.08446	-1.0348
17879391	chr4:17879391:C:G	1.86855e-05	-1.03987e-10	-1.01651
17879534	chr4:17879534:C:T	3.84972e-05	-1.03987e-10	-0.293666
17879545	chr4:17879545:T:C	1.86655e-05	-1.03987e-10	-1.01758
17879572	chr4:17879572:C:T	5.58786e-06	-1.16617	-1.05748
17879862	chr4:17879862:T:C	5.73431e-06	-1.15231	-1.04547
17880131	chr4:17880131:G:A	1.89864e-05	-1.03987e-10	-1.00053
17880210	chr4:17880210:T:A	9.75514e-06	-0.45138	-1.21508
17880288	chr4:17880288:A:G	1.87828e-05	-1.03987e-10	-1.01131
17881249	chr4:17881249:C:T	1.59348e-05	-1.03987e-10	-1.17574
17882925	chr4:17882925:C:G	1.78454e-05	-1.03987e-10	-1.06251
17883146	chr4:17883146:G:A	9.72599e-06	-0.472376	-1.19707
17883363	chr4:17883363:T:C	0.000283607	2.84443	-1.14109
17884523	chr4:17884523:A:G	1.14515e-05	-1.50613	-2.61746e-10
17885357	chr4:17885357:CAA:C	1.5506e-05	-1.03987e-10	-1.20302
17885414	chr4:17885414:G:A	1.54358e-05	-1.03987e-10	-1.20756
17886732	chr4:17886732:G:A	9.61072e-06	-0.573563	-1.10781
17887373	chr4:17887373:T:TA	1.53019e-05	-1.03987e-10	-1.21627
17888414	chr4:17888414:C:G	1.61862e-05	-0.65984	-0.500251
17888932	chr4:17888932:C:T	2.12595e-05	-1.03987e-10	-0.88745
17889155	chr4:17889155:C:T	1.1404e-05	-1.51029	-2.61746e-10
17889337	chr4:17889337:A:G	0.000213358	2.62516	-1.20644
17889434	chr4:17889434:G:A	1.12354e-05	-1.52518	-2.61746e-10
17890299	chr4:17890299:T:C	1.36543e-05	-1.3302	-2.61746e-10
17890828	chr4:17890828:G:GTTAA	0.000861456	3.87277	-1.0584
17891573	chr4:17891573:C:T	1.92644e-05	-1.03987e-10	-0.985993
17893207	chr4:17893207:A:G	7.04463e-06	-0.773071	-1.21892
17893227	chr4:17893227:A:G	6.93886e-06	-0.788675	-1.21844
17893378	chr4:17893378:AT:A	1.13132e-05	-1.51828	-2.61746e-10
17893644	chr4:17893644:T:C	2.39528e-05	-1.03987e-10	-0.768166
17893850	chr4:17893850:G:A	7.09401e-06	-0.766369	-1.21863
17894249	chr4:17894249:T:C	7.17387e-06	-0.755287	-1.21852
17894356	chr4:17894356:A:G	1.53743e-05	-1.03987e-10	-1.21156
17894543	chr4:17894543:G:T	1.60077e-05	-1.03987e-10	-1.17118
17894952	chr4:17894952:C:G	0.000244053	2.75631	-1.20318
17895043	chr4:17895043:A:T	3.5124e-05	-1.03987e-10	-0.385369
17895065	chr4:17895065:T:C	2.00238e-05	-1.03987e-10	-0.947333
17895095	chr4:17895095:A:C	6.62542e-06	-1.07119	-0.982154
17895260	chr4:17895260:C:A	1.70526e-05	-1.03987e-10	-1.10795
17895812	chr4:17895812:T:C	9.83501e-06	-0.466112	-1.19219
17896178	chr4:17896178:TC:T	1.67595e-05	-1.03987e-10	-1.12529
17897013	chr4:17897013:T:G	1.55217e-05	-1.03987e-10	-1.20201
17897423	chr4:17897423:T:C	4.22308e-05	-0.201104	-2.61746e-10
17897555	chr4:17897555:T:C	9.16521e-06	-0.95509	-0.773748
17898757	chr4:17898757:G:A	2.02856e-05	-1.03987e-10	-0.934343
17899220	chr4:17899220:CTG:C	3.77879e-05	-1.03987e-10	-0.312262
17899352	chr4:17899352:CA:C	3.64494e-05	-1.03987e-10	-0.348327
17899717	chr4:17899717:A:G	2.49777e-05	-1.03987e-10	-0.726271
17899745	chr4:17899745:A:G	0.00024248	2.74632	-1.19965
17900056	chr4:17900056:C:T	0.0406473	6.90298	-0.234544
17900484	chr4:17900484:C:T	0.00024098	2.73024	-1.18977
17900490	chr4:17900490:G:A	1.01869e-05	-0.431961	-1.19119
17901000	chr4:17901000:TG:T	0.000642792	3.28628	-0.764707
17901020	chr4:17901020:C:G	2.21922e-05	-0.844509	-2.61746e-10
17901702	chr4:17901702:T:C	1.23361e-05	-0.487721	-0.943998
17901793	chr4:17901793:C:T	1.99551e-05	-1.03987e-10	-0.950769
17902031	chr4:17902031:C:T	0.054423	7.21855	-0.258256
17902054	chr4:17902054:G:T	1.06463e-05	-0.389748	-1.1893
17902128	chr4:17902128:C:CCAA	1.76544e-05	-1.03987e-10	-1.07327
17902975	chr4:17902975:T:C	1.11651e-05	-1.53146	-2.61746e-10
17903235	chr4:17903235:A:G	1.54284e-05	-1.03987e-10	-1.20804
17903887	chr4:17903887:A:C	2.67028e-05	-0.659485	-2.61746e-10
17904597	chr4:17904597:C:T	0.000627896	2.49812	-2.61746e-10
17904604	chr4:17904604:C:T	3.23433e-05	-0.467845	-2.61746e-10
17904812	chr4:17904812:CTTTA:C	1.69482e-05	-1.03987e-10	-1.11409
17906136	chr4:17906136:T:A	2.99226e-05	-0.54564	-2.61746e-10
17906356	chr4:17906356:C:T	1.55316e-05	-1.03987e-10	-1.20138
17906367	chr4:17906367:T:C	8.58591e-06	-0.578645	-1.21549
17906385	chr4:17906385:C:T	2.00619e-05	-1.03987e-10	-0.945429
17906455	chr4:17906455:G:A	2.43154e-05	-1.03987e-10	-0.753141
17906456	chr4:17906456:A:G	4.26042e-05	-1.03987e-10	-0.192298
17906486	chr4:17906486:CAAG:C	1.65422e-05	-1.03987e-10	-1.13834
17906620	chr4:17906620:G:A	8.99509e-06	-0.673544	-1.07403
17906747	chr4:17906747:C:T	1.01451e-05	-0.577759	-1.0495
17906777	chr4:17906777:C:A	8.85205e-06	-0.688502	-1.0751
17906790	chr4:17906790:A:G	0.000786546	3.28524	-0.561845
17906841	chr4:17906841:C:T	6.57342e-06	-1.15269	-0.908526
17906844	chr4:17906844:G:A	6.43763e-06	-1.16903	-0.913064
17906910	chr4:17906910:T:C	6.24522e-06	-1.18418	-0.928258
17907164	chr4:17907164:C:A	2.55481e-05	-1.03987e-10	-0.70369
17907863	chr4:17907863:C:T	6.27105e-06	-1.11655	-0.991755
17908091	chr4:17908091:G:T	0.000376981	2.74367	-0.755729
17908337	chr4:17908337:A:C	6.48536e-06	-1.1331	-0.941601
17909179	chr4:17909179:A:T	1.54876e-05	-1.03987e-10	-1.20422
17909621	chr4:17909621:C:T	1.61694e-05	-1.03987e-10	-1.16113
17909827	chr4:17909827:A:T	6.45729e-06	-1.08522	-0.993822
17909862	chr4:17909862:T:A	5.89015e-06	-1.12829	-1.04268
17909905	chr4:17909905:T:C	3.54906e-05	-1.03987e-10	-0.374984
17910168	chr4:17910168:A:G	6.61033e-06	-1.06475	-0.99087
17910217	chr4:17910217:G:C	1.98232e-05	-1.03987e-10	-0.957399
17910282	chr4:17910282:C:T	6.47201e-06	-1.09231	-0.984452
17910492	chr4:17910492:A:C	2.11055e-05	-1.03987e-10	-0.894717
17910609	chr4:17910609:G:C	6.56235e-06	-1.07938	-0.983524
17910647	chr4:17910647:G:A	1.82954e-05	-1.03987e-10	-1.0376
17910749	chr4:17910749:T:C	3.57993e-05	-1.03987e-10	-0.366325
17910768	chr4:17910768:T:C	1.63648e-05	-1.03987e-10	-1.14912
17910883	chr4:17910883:G:T	1.77511e-05	-1.03987e-10	-1.0678
17910916	chr4:17910916:T:G	6.06552e-06	-1.10277	-1.03886
17911102	chr4:17911102:G:C	2.46917e-05	-0.737786	-2.61746e-10
17911278	chr4:17911278:CAAATGGCAAATAAGT:C	2.59131e-05	-1.03987e-10	-0.689505
17911326	chr4:17911326:A:G	1.92363e-05	-1.03987e-10	-0.987455
17911328	chr4:17911328:C:T	2.14257e-05	-1.03987e-10	-0.879661
17912256	chr4:17912256:A:G	0.000276199	2.84825	-1.17138
17912263	chr4:17912263:C:A	1.59037e-05	-1.03987e-10	-1.1777
17912630	chr4:17912630:T:C	6.19614e-06	-1.09915	-1.02117
17912634	chr4:17912634:G:A	5.38799e-05	0.0425059	-2.61746e-10
17912945	chr4:17912945:C:T	6.31237e-06	-1.08982	-1.01192
17913151	chr4:17913151:A:G	6.34706e-06	-1.09049	-1.00577
17913438	chr4:17913438:C:A	1.83529e-05	-1.03987e-10	-1.03446
17913819	chr4:17913819:C:T	6.62437e-06	-1.07238	-0.981116
17913837	chr4:17913837:G:T	2.52004e-05	-1.03987e-10	-0.717392
17913959	chr4:17913959:C:T	6.47909e-06	-1.05835	-1.01732
17914069	chr4:17914069:A:G	6.21973e-06	-1.09143	-1.02509
17914302	chr4:17914302:T:C	6.35086e-06	-1.07833	-1.01733
17914464	chr4:17914464:T:G	6.57331e-06	-1.05375	-1.00748
17914787	chr4:17914787:A:C	2.47505e-05	-1.03987e-10	-0.735407
17915567	chr4:17915567:A:G	0.000281811	2.80027	-1.10328
17915833	chr4:17915833:A:G	1.75361e-05	-1.07999	-2.61746e-10
17915903	chr4:17915903:T:C	1.01123e-05	-0.422284	-1.20821
17915970	chr4:17915970:G:A	2.4287e-05	-1.03987e-10	-0.754312
17916158	chr4:17916158:A:C	0.0494908	7.57743	-0.712138
17916195	chr4:17916195:G:A	0.0552228	7.64716	-0.672284
17916447	chr4:17916447:C:T	5.80374e-05	-1.03987e-10	0.116836
17916705	chr4:17916705:C:T	8.36659e-05	0.482579	-2.61746e-10
17916770	chr4:17916770:G:A	0.000410316	3.24874	-1.17607
17916963	chr4:17916963:A:G	6.61777e-06	-1.11818	-0.936315
17917239	chr4:17917239:A:G	6.40587e-06	-1.10679	-0.980248
17917366	chr4:17917366:T:C	6.54098e-06	-1.10244	-0.963727
17917443	chr4:17917443:C:T	0.0302968	6.96792	-0.59337
17917529	chr4:17917529:G:A	6.70921e-06	-1.09563	-0.945138
17918103	chr4:17918103:T:C	2.60871e-05	-1.03987e-10	-0.682813
17918188	chr4:17918188:G:A	0.0727121	7.85476	-0.604749
17918673	chr4:17918673:A:G	6.1856e-06	-1.19188	-0.930145
17920346	chr4:17920346:T:G	1.895e-05	-1.03987e-10	-1.00245
17920867	chr4:17920867:T:C	9.48023e-06	-0.483045	-1.212
17921045	chr4:17921045:G:A	1.88556e-05	-1.03987e-10	-1.00744
17921615	chr4:17921615:G:T	1.9003e-05	-1.03987e-10	-0.999654
17921691	chr4:17921691:C:T	8.44884e-06	-0.59222	-1.218
17921721	chr4:17921721:G:A	1.8556e-05	-1.02346	-2.61746e-10
17921833	chr4:17921833:A:G	1.75309e-05	-1.03987e-10	-1.08029
17922402	chr4:17922402:T:C	1.6192e-05	-1.03987e-10	-1.15974
17922475	chr4:17922475:C:T	1.34663e-05	-0.179338	-1.16473
17922773	chr4:17922773:T:C	9.02648e-06	-0.528051	-1.21604
17922803	chr4:17922803:C:A	5.85659e-06	-1.1732	-1.00349
17923111	chr4:17923111:T:C	0.000791201	3.18854	-0.459242
17923421	chr4:17923421:G:A	1.687e-05	-1.03987e-10	-1.11872
17923739	chr4:17923739:AG:A	1.74466e-05	-1.03987e-10	-1.08511
17923845	chr4:17923845:G:C	1.02015e-05	-0.410346	-1.21137
17924175	chr4:17924175:T:C	0.0225691	6.64559	-0.565506
17924914	chr4:17924914:G:C	3.31527e-05	-1.03987e-10	-0.443128
17925238	chr4:17925238:T:A	1.45421e-05	-1.2672	-2.61746e-10
17925763	chr4:17925763:C:T	1.54368e-05	-1.03987e-10	-1.2075
17925797	chr4:17925797:G:T	1.18382e-05	-0.458238	-1.01468
17925972	chr4:17925972:C:T	1.81434e-05	-1.03987e-10	-1.04595
17926298	chr4:17926298:C:T	1.53186e-05	-1.03987e-10	-1.21519
17926305	chr4:17926305:C:CAA	6.27809e-06	-1.0527	-1.05448
17926478	chr4:17926478:A:G	1.64414e-05	-1.03987e-10	-1.14445
17926486	chr4:17926486:C:T	1.53929e-05	-1.03987e-10	-1.21035
17927815	chr4:17927815:G:A	3.87496e-05	-0.287133	-2.61746e-10
17927872	chr4:17927872:A:G	6.27628e-06	-1.1084	-0.999072
17928124	chr4:17928124:T:C	0.000262999	2.74313	-1.11523
17928197	chr4:17928197:A:G	2.23034e-05	-1.03987e-10	-0.839514
17928273	chr4:17928273:G:C	1.52998e-05	-1.03987e-10	-1.21641
17928331	chr4:17928331:T:G	6.78561e-06	-1.02709	-1.00236
17928986	chr4:17928986:T:C	0.000285525	2.89727	-1.18719
17929695	chr4:17929695:T:C	0.000373144	3.08087	-1.10316
17929900	chr4:17929900:C:A	1.96255e-05	-1.03987e-10	-0.967423
17930113	chr4:17930113:G:A	0.000108514	-1.03987e-10	0.742629
17930932	chr4:17930932:A:G	0.000456467	3.32695	-1.14768
17932016	chr4:17932016:C:T	0.000436612	3.29203	-1.15724
17932502	chr4:17932502:C:T	2.09568e-05	-1.03987e-10	-0.90179
17932665	chr4:17932665:G:A	1.11345e-05	-1.5342	-2.61746e-10
17932740	chr4:17932740:G:A	7.36004e-06	-0.890883	-1.0573
17932771	chr4:17932771:A:T	0.000416489	3.1835	-1.09589
17932838	chr4:17932838:T:C	0.000417909	3.19367	-1.10266
17933119	chr4:17933119:A:T	1.89429e-05	-1.03987e-10	-1.00282
17933123	chr4:17933123:T:A	1.9048e-05	-1.03987e-10	-0.99729
17933460	chr4:17933460:T:C	8.77232e-06	-0.844135	-0.928516
17934198	chr4:17934198:T:G	1.87192e-05	-1.03987e-10	-1.0147
17934497	chr4:17934497:A:G	2.22648e-05	-1.03987e-10	-0.841243
17934833	chr4:17934833:T:C	2.06689e-05	-1.03987e-10	-0.915624
17935011	chr4:17935011:T:C	0.000378614	3.08292	-1.09065
17935171	chr4:17935171:G:A	6.5165e-06	-0.976956	-1.09296
17935305	chr4:17935305:TTAGA:T	0.000358702	3.1058	-1.16756
17935738	chr4:17935738:C:T	0.000359605	3.115	-1.17424
17936671	chr4:17936671:T:C	2.07861e-05	-1.03987e-10	-0.909966
17936794	chr4:17936794:A:C	7.99551e-06	-1.07014	-0.795232
17936973	chr4:17936973:T:C	2.45239e-05	-1.03987e-10	-0.744602
17937182	chr4:17937182:T:C	1.73657e-05	-1.03987e-10	-1.08976
17937679	chr4:17937679:T:C	0.000496437	3.10339	-0.840189
17937708	chr4:17937708:C:T	0.000492396	3.09979	-0.844762
17937812	chr4:17937812:C:T	1.52926e-05	-1.03987e-10	-1.21688
17938574	chr4:17938574:A:G	0.00102977	3.34859	-0.355753
17939095	chr4:17939095:C:A	0.000484138	3.04999	-0.811875
17939099	chr4:17939099:C:G	1.82619e-05	-1.03987e-10	-1.03943
17939923	chr4:17939923:C:T	1.98543e-05	-1.03987e-10	-0.955834
17939940	chr4:17939940:T:A	6.16294e-06	-0.907049	-1.21865
17940076	chr4:17940076:T:C	1.53097e-05	-1.03987e-10	-1.21577
17940314	chr4:17940314:A:G	0.000447369	3.3046	-1.14547
17940448	chr4:17940448:ATATGTAATATATAT:A	2.21704e-05	-1.03987e-10	-0.845494
17940784	chr4:17940784:AT:A	1.95382e-05	-1.03987e-10	-0.97188
17940937	chr4:17940937:C:T	0.0402107	6.96445	-0.306817
17942879	chr4:17942879:G:GC	0.000348634	2.7573	-0.847527
17943076	chr4:17943076:A:G	6.10252e-06	-0.946571	-1.18898
17943956	chr4:17943956:T:C	1.82428e-05	-1.03987e-10	-1.04048
17944517	chr4:17944517:C:T	2.1131e-05	-1.03987e-10	-0.893513
17944585	chr4:17944585:C:T	1.6798e-05	-1.03987e-10	-1.123
17944714	chr4:17944714:A:C	1.11369e-05	-1.53399	-2.61746e-10
17944809	chr4:17944809:T:C	0.0130095	6.31	-0.780822
17945017	chr4:17945017:A:G	1.80206e-05	-1.03987e-10	-1.05274
17945105	chr4:17945105:G:A	2.14542e-05	-1.03987e-10	-0.87833
17945127	chr4:17945127:C:T	1.54862e-05	-1.03987e-10	-1.20431
17945364	chr4:17945364:G:A	2.13576e-05	-1.03987e-10	-0.882843
17946250	chr4:17946250:T:C	0.000351758	2.79062	-0.871932
17946422	chr4:17946422:A:G	2.40374e-05	-0.764639	-2.61746e-10
17946729	chr4:17946729:G:A	0.000376798	2.82812	-0.840659
17946874	chr4:17946874:T:C	0.000380119	2.83886	-0.842626
17947045	chr4:17947045:A:G	0.000368213	2.81466	-0.850249
17947316	chr4:17947316:T:C	6.48027e-06	-0.859474	-1.21602
17947984	chr4:17947984:A:G	0.000304735	2.63798	-0.862791
17948077	chr4:17948077:G:A	6.29875e-06	-0.939175	-1.16473
17948315	chr4:17948315:T:C	2.11565e-05	-1.03987e-10	-0.892304
17949003	chr4:17949003:A:G	0.000273396	2.54056	-0.873889
17949031	chr4:17949031:C:T	1.52945e-05	-1.03987e-10	-1.21676
17949203	chr4:17949203:C:T	2.94134e-05	-1.03987e-10	-0.562803
17949227	chr4:17949227:T:C	0.000260752	2.50006	-0.880738
17949412	chr4:17949412:A:G	0.000244855	2.41451	-0.858098
17950414	chr4:17950414:T:C	0.00012488	1.66324	-0.780142
17950433	chr4:17950433:G:A	0.000272971	2.53827	-0.873156
17950586	chr4:17950586:G:A	6.4646e-06	-1.30452	-0.773389
17950986	chr4:17950986:G:C	0.000304875	2.62208	-0.84643
17951162	chr4:17951162:C:G	1.55425e-05	-1.03987e-10	-1.20068
17951196	chr4:17951196:CTTAT:C	2.35807e-05	-1.03987e-10	-0.783823
17951336	chr4:17951336:T:C	0.000363597	2.8208	-0.869002
17951813	chr4:17951813:T:C	3.88244e-05	-0.285204	-2.61746e-10
17951967	chr4:17951967:A:G	0.000363434	2.81483	-0.863483
17952745	chr4:17952745:G:A	1.63644e-05	-1.03987e-10	-1.14915
17953199	chr4:17953199:A:G	0.000408334	3.22096	-1.15312
17953675	chr4:17953675:T:C	1.53962e-05	-1.03987e-10	-1.21013
17953808	chr4:17953808:G:A	2.11659e-05	-1.03987e-10	-0.891861
17954590	chr4:17954590:TG:T	0.0505034	7.25973	-0.374186
17954641	chr4:17954641:T:C	1.66405e-05	-1.03987e-10	-1.13241
17954766	chr4:17954766:G:A	1.53619e-05	-1.03987e-10	-1.21236
17954905	chr4:17954905:C:A	2.11659e-05	-1.03987e-10	-0.891861
17955034	chr4:17955034:T:C	0.000334656	3.04191	-1.17306
17955281	chr4:17955281:T:C	3.69356e-05	-0.335075	-2.61746e-10
17955535	chr4:17955535:G:A	0.000430756	2.94125	-0.819963
17955559	chr4:17955559:T:C	3.66777e-05	-1.03987e-10	-0.342082
17955577	chr4:17955577:T:C	0.00047486	3.01003	-0.791264
17955731	chr4:17955731:G:A	0.000479985	3.08691	-0.857408
17955732	chr4:17955732:T:C	1.9389e-05	-1.03987e-10	-0.979544
17955953	chr4:17955953:C:T	0.000916189	3.16108	-0.285112
17956034	chr4:17956034:G:A	2.11628e-05	-1.03987e-10	-0.89201
17956065	chr4:17956065:T:A	0.000811664	3.93071	-1.17587
17956075	chr4:17956075:C:T	0.000467951	3.01444	-0.810327
17956982	chr4:17956982:A:G	9.57821e-05	-1.03987e-10	0.617824
17957067	chr4:17957067:C:G	0.00033426	2.70158	-0.833915
17957655	chr4:17957655:T:C	3.65711e-05	-0.344994	-2.61746e-10
17957765	chr4:17957765:T:C	1.69627e-05	-1.03987e-10	-1.11323
17957933	chr4:17957933:G:C	6.10675e-06	-0.91683	-1.21803
17957953	chr4:17957953:A:G	1.5274e-05	-1.03987e-10	-1.2181
17958153	chr4:17958153:C:T	0.000404478	2.83078	-0.772439
17958385	chr4:17958385:T:C	0.000377963	2.82194	-0.831394
17958545	chr4:17958545:G:A	0.000387208	2.84594	-0.831224
17959754	chr4:17959754:A:G	1.53533e-05	-1.03987e-10	-1.21292
17959792	chr4:17959792:G:A	0.000390094	2.82716	-0.805025
17960637	chr4:17960637:G:A	0.000327964	2.67107	-0.822421
17960756	chr4:17960756:A:G	0.000327687	2.67643	-0.828626
17960919	chr4:17960919:T:C	1.84343e-05	-1.03987e-10	-1.03004
17961061	chr4:17961061:C:T	0.000263783	2.79009	-1.15922
17961312	chr4:17961312:A:T	0.000322151	2.66227	-0.831504
17963303	chr4:17963303:A:G	2.03813e-05	-1.03987e-10	-0.929637
17963952	chr4:17963952:G:A	3.32177e-05	-0.441171	-2.61746e-10
17964304	chr4:17964304:A:C	3.23324e-05	0.450723	-0.918906
17964497	chr4:17964497:A:G	1.11322e-05	-1.53441	-2.61746e-10
17964647	chr4:17964647:C:T	2.41899e-05	-1.03987e-10	-0.758319
17964845	chr4:17964845:G:A	0.000511321	3.12515	-0.832406
17964925	chr4:17964925:T:C	5.96986e-06	-0.942543	-1.21498
17965123	chr4:17965123:T:C	0.000504062	3.08767	-0.80922
17965471	chr4:17965471:T:C	0.000582675	3.25001	-0.826632
17965642	chr4:17965642:T:C	1.5766e-05	-1.03987e-10	-1.18639
17965672	chr4:17965672:C:T	1.52619e-05	-1.03987e-10	-1.21889
17965678	chr4:17965678:T:C	1.13729e-05	-1.51302	-2.61746e-10
17965837	chr4:17965837:T:C	1.76918e-05	-1.03987e-10	-1.07115
17966161	chr4:17966161:G:C	3.21287e-05	0.450533	-0.925036
17966335	chr4:17966335:G:A	0.000331472	3.00507	-1.14578
17966545	chr4:17966545:T:C	1.73379e-05	-1.03987e-10	-1.09136
17966677	chr4:17966677:C:T	1.99324e-05	-1.03987e-10	-0.951904
17966892	chr4:17966892:C:T	1.68497e-05	-1.03987e-10	-1.11992
17967098	chr4:17967098:C:T	2.55877e-05	-1.03987e-10	-0.702142
17967519	chr4:17967519:T:G	1.42212e-05	-1.28952	-2.61746e-10
17968075	chr4:17968075:T:C	0.0116921	5.78806	-0.365638
17968640	chr4:17968640:C:T	0.019866	6.67401	-0.721501
17968703	chr4:17968703:A:T	0.000274489	2.84619	-1.17553
17968930	chr4:17968930:C:T	1.71381e-05	-1.03987e-10	-1.10295
17969303	chr4:17969303:A:G	3.96165e-05	-1.03987e-10	-0.265006
17969515	chr4:17969515:A:G	0.000409111	2.91629	-0.84656
17969586	chr4:17969586:C:T	1.53482e-05	-1.03987e-10	-1.21326
17970455	chr4:17970455:C:A	0.00070672	3.01171	-0.395327
17970749	chr4:17970749:G:A	0.0136561	5.9235	-0.345807
17971548	chr4:17971548:G:C	0.000471528	2.99753	-0.785807
17971670	chr4:17971670:C:T	1.88076e-05	-1.03987e-10	-1.00999
17971936	chr4:17971936:T:A	1.57495e-05	-1.03987e-10	-1.18745
17972075	chr4:17972075:T:C	0.000451028	3.01241	-0.845136
17972276	chr4:17972276:C:G	0.000672615	3.05582	-0.488896
17972432	chr4:17972432:T:C	2.2192e-05	-1.03987e-10	-0.844521
17972511	chr4:17972511:A:T	6.26956e-06	-0.959075	-1.14947
17972558	chr4:17972558:A:G	0.000819256	3.23036	-0.466219
17972596	chr4:17972596:A:G	0.000310001	1.75593	0.0363907
17973135	chr4:17973135:T:A	1.86305e-05	-1.03987e-10	-1.01945
17973980	chr4:17973980:C:T	0.000472373	2.99699	-0.783473
17974703	chr4:17974703:A:G	0.000461771	3.06926	-0.878445
17974748	chr4:17974748:T:C	1.58179e-05	-1.03987e-10	-1.18311
17974855	chr4:17974855:T:C	2.18698e-05	-1.03987e-10	-0.859147
17975156	chr4:17975156:A:G	0.00047796	3.06239	-0.837111
17975499	chr4:17975499:G:A	1.53424e-05	-1.03987e-10	-1.21363
17975500	chr4:17975500:AATTCTC:A	2.26964e-05	-1.03987e-10	-0.822048
17975729	chr4:17975729:T:C	6.5828e-06	-0.841723	-1.21807
17975888	chr4:17975888:T:C	5.85616e-06	-0.98289	-1.19387
17975912	chr4:17975912:A:C	0.000446702	3.01883	-0.861187
17976256	chr4:17976256:A:T	1.55599e-05	-1.03987e-10	-1.19955
17977266	chr4:17977266:T:C	1.55571e-05	-1.03987e-10	-1.19973
17977340	chr4:17977340:A:G	1.66857e-05	-1.03987e-10	-1.1297
17977373	chr4:17977373:G:A	2.33388e-05	-1.03987e-10	-0.794137
17977449	chr4:17977449:AT:A	2.27099e-05	-1.03987e-10	-0.821451
17977812	chr4:17977812:G:A	1.52877e-05	-1.03987e-10	-1.21721
17978010	chr4:17978010:A:G	1.12918e-05	-1.52018	-2.61746e-10
17978039	chr4:17978039:T:C	3.56146e-05	-1.03987e-10	-0.371497
17978187	chr4:17978187:T:C	1.28256e-05	-1.39281	-2.61746e-10
17978206	chr4:17978206:T:C	0.000385676	3.19005	-1.1793
17978360	chr4:17978360:G:A	2.17628e-05	-1.03987e-10	-0.864051
17979101	chr4:17979101:T:C	4.74915e-05	-0.083702	-2.61746e-10
17981432	chr4:17981432:G:A	0.000245748	2.61027	-1.05022
17982143	chr4:17982143:T:C	2.18863e-05	-1.03987e-10	-0.858389
17982506	chr4:17982506:T:G	1.66362e-05	-1.03987e-10	-1.13267
17982654	chr4:17982654:T:C	0.000366047	2.90908	-0.950572
17982693	chr4:17982693:A:C	0.000372566	2.96237	-0.986206
17983219	chr4:17983219:G:T	0.000297331	2.75196	-1.00137
17983251	chr4:17983251:C:G	0.000341979	2.85604	-0.965547
17983252	chr4:17983252:T:C	2.06324e-05	-1.03987e-10	-0.917389
17983566	chr4:17983566:T:C	0.000402673	3.00837	-0.954501
17983588	chr4:17983588:T:G	5.62467e-06	-0.99817	-1.21892
17983602	chr4:17983602:G:A	2.23994e-05	-1.03987e-10	-0.835216
17984899	chr4:17984899:C:T	0.000314236	2.7936	-0.98771
17985050	chr4:17985050:G:A	0.000259443	2.81654	-1.20226
17985240	chr4:17985240:T:C	0.000377424	2.95023	-0.961119
17985840	chr4:17985840:T:C	1.8923e-05	-1.03987e-10	-1.00387
17985981	chr4:17985981:C:T	5.72459e-06	-0.980661	-1.21882
17986171	chr4:17986171:T:C	1.65014e-05	-1.03987e-10	-1.1408
17986518	chr4:17986518:A:G	0.000502741	2.96814	-0.692322
17986667	chr4:17986667:G:A	1.7277e-05	-1.03987e-10	-1.09488
17987968	chr4:17987968:T:C	1.53393e-05	-1.03987e-10	-1.21383
17988629	chr4:17988629:ATT:A	0.000370783	2.92602	-0.954655
17988712	chr4:17988712:C:T	1.68037e-05	-1.03987e-10	-1.12266
17989800	chr4:17989800:C:T	0.000408397	3.0721	-1.00411
17989899	chr4:17989899:A:C	0.000707671	2.61773	-2.61746e-10
17990056	chr4:17990056:T:C	0.000431521	3.3211	-1.19804
17990391	chr4:17990391:G:A	1.70585e-05	-1.03987e-10	-1.10761
17990709	chr4:17990709:A:G	0.000614538	3.1462	-0.669579
17991417	chr4:17991417:A:G	6.26261e-06	-0.891929	-1.21773
17991454	chr4:17991454:C:T	1.54006e-05	-1.03987e-10	-1.20985
17991787	chr4:17991787:A:C	0.0173316	6.70448	-0.888444
17991831	chr4:17991831:C:T	2.42296e-05	-1.03987e-10	-0.756676
17991890	chr4:17991890:CCTCACA:C	0.000190326	2.47616	-1.17167
17991947	chr4:17991947:T:C	5.72145e-06	-1.02823	-1.17179
17992162	chr4:17992162:T:C	1.79599e-05	-1.03987e-10	-1.05611
17992675	chr4:17992675:T:C	0.000246447	2.74632	-1.18342
17993580	chr4:17993580:G:T	6.11206e-06	-0.915085	-1.2189
17993689	chr4:17993689:T:C	0.000440402	3.04379	-0.900356
17994092	chr4:17994092:A:T	2.23289e-05	-1.03987e-10	-0.838371
17994132	chr4:17994132:G:A	3.79007e-05	-1.03987e-10	-0.309283
17994423	chr4:17994423:A:G	9.64788e-06	-0.582562	-1.09495
17994729	chr4:17994729:G:GA	0.000374693	2.87612	-0.894261
17995420	chr4:17995420:T:C	1.84542e-05	-1.03987e-10	-1.02896
17995443	chr4:17995443:G:A	0.000349817	2.8928	-0.979641
17995468	chr4:17995468:G:A	3.77701e-05	-1.03987e-10	-0.312733
17995779	chr4:17995779:A:G	5.83785e-06	-0.989971	-1.18992
17995918	chr4:17995918:T:C	0.000328595	2.82489	-0.974312
17996272	chr4:17996272:T:G	1.54767e-05	-1.03987e-10	-1.20492
17996420	chr4:17996420:C:T	0.000329628	3.07203	-1.21832
17996803	chr4:17996803:C:A	0.0285696	6.63851	-0.322661
17997219	chr4:17997219:A:G	6.05049e-06	-0.925204	-1.21891
17997346	chr4:17997346:G:A	5.73943e-06	-0.978057	-1.21883
17997633	chr4:17997633:G:A	1.24428e-05	-1.42311	-2.61746e-10
17997844	chr4:17997844:A:G	0.000193498	1.32102	-2.61746e-10
17999270	chr4:17999270:G:A	5.27085e-05	-1.03987e-10	0.0205254
17999491	chr4:17999491:T:C	2.13367e-05	-1.03987e-10	-0.883824
18000646	chr4:18000646:G:C	1.82566e-05	-1.03987e-10	-1.03972
18000960	chr4:18000960:C:T	0.00021285	2.23284	-0.816502
18001293	chr4:18001293:AATAG:A	0.000326084	2.41119	-0.568285
18001427	chr4:18001427:T:C	2.09263e-05	-1.03987e-10	-0.903247
18002104	chr4:18002104:T:C	1.58038e-05	-1.03987e-10	-1.184
18002189	chr4:18002189:T:C	0.000617654	3.30375	-0.822074
18002295	chr4:18002295:A:T	8.86521e-06	-0.568069	-1.19405
18002391	chr4:18002391:G:A	0.000245255	2.30866	-0.750613
18002467	chr4:18002467:T:C	6.72493e-06	-0.844093	-1.19434
18003023	chr4:18003023:A:G	5.83306e-06	-0.99139	-1.18932
18003113	chr4:18003113:C:T	1.96481e-05	-1.03987e-10	-0.966269
18003132	chr4:18003132:A:G	2.8456e-05	-1.03987e-10	-0.595892
18003396	chr4:18003396:A:C	0.000465521	3.01268	-0.813777
18003500	chr4:18003500:A:G	0.000458131	2.1829	-2.61746e-10
18004074	chr4:18004074:C:G	5.83213e-06	-0.98921	-1.19166
18004102	chr4:18004102:A:G	1.74451e-05	-1.03987e-10	-1.08519
18004343	chr4:18004343:A:G	0.000402282	2.90955	-0.856653
18004429	chr4:18004429:A:G	0.000401191	2.90976	-0.859577
18004466	chr4:18004466:G:A	0.000387786	3.15395	-1.13775
18005328	chr4:18005328:C:T	0.000334946	2.67059	-0.800871
18005812	chr4:18005812:C:G	0.00038346	2.86336	-0.858383
18006138	chr4:18006138:A:C	0.020734	6.55524	-0.559962
18006218	chr4:18006218:A:G	2.41442e-05	-1.03987e-10	-0.760206
18006511	chr4:18006511:G:A	1.71432e-05	-1.03987e-10	-1.10265
18006532	chr4:18006532:G:A	2.29737e-05	-1.03987e-10	-0.809904
18006576	chr4:18006576:A:C	0.00075553	3.17728	-0.494117
18006609	chr4:18006609:A:G	0.0417113	7.10801	-0.413736
18006852	chr4:18006852:TTATTA:T	1.61012e-05	-1.03987e-10	-1.16536
18007865	chr4:18007865:A:G	0.000405264	2.92924	-0.86895
18008336	chr4:18008336:G:A	5.59712e-06	-1.00308	-1.21892
18008635	chr4:18008635:T:C	5.67499e-06	-0.991283	-1.2169
18008662	chr4:18008662:T:C	1.31815e-05	-1.36544	-2.61746e-10
18008761	chr4:18008761:A:G	6.53595e-06	-0.859127	-1.20781
18009097	chr4:18009097:T:C	1.55584e-05	-1.03987e-10	-1.19965
18009324	chr4:18009324:T:C	1.5266e-05	-1.03987e-10	-1.21862
18009337	chr4:18009337:G:A	6.34444e-06	-0.880754	-1.21592
18009579	chr4:18009579:A:G	0.000204697	2.19882	-0.821546
18009813	chr4:18009813:G:A	1.67074e-05	-1.03987e-10	-1.1284
18009943	chr4:18009943:C:T	1.73657e-05	-1.03987e-10	-1.08976
18010113	chr4:18010113:C:A	1.14937e-05	-0.49278	-1.00967
18010237	chr4:18010237:TTTAC:T	0.000347824	3.0507	-1.14326
18010254	chr4:18010254:C:T	1.95133e-05	-1.03987e-10	-0.973156
18010646	chr4:18010646:CTGT:C	0.000440627	2.94815	-0.804208
18010650	chr4:18010650:A:AC	0.000432217	2.93304	-0.808359
18010722	chr4:18010722:G:A	1.88378e-05	-1.03987e-10	-1.00839
18010831	chr4:18010831:T:C	0.000470954	3.03681	-0.826298
18010973	chr4:18010973:A:G	5.30408e-06	-1.05876	-1.21702
18011152	chr4:18011152:T:A	5.37041e-06	-1.04772	-1.21563
18011204	chr4:18011204:T:C	1.13015e-05	-1.51931	-2.61746e-10
18011754	chr4:18011754:A:C	1.71068e-05	-1.03987e-10	-1.10478
18011785	chr4:18011785:C:T	2.10785e-05	-1.03987e-10	-0.895998
18011848	chr4:18011848:C:T	1.71146e-05	-1.03987e-10	-1.10432
18012016	chr4:18012016:T:C	0.000435204	3.29666	-1.1651
18013039	chr4:18013039:C:T	1.71134e-05	-1.03987e-10	-1.10439
18013180	chr4:18013180:G:GT	0.000510828	3.17288	-0.881103
18013568	chr4:18013568:CAAT:C	1.56017e-05	-1.03987e-10	-1.19687
18013903	chr4:18013903:G:A	1.71e-05	-1.03987e-10	-1.10517
18013967	chr4:18013967:C:T	3.24032e-05	-0.465996	-2.61746e-10
18014404	chr4:18014404:C:A	1.68589e-05	-1.03987e-10	-1.11938
18014569	chr4:18014569:A:G	0.000598065	3.31453	-0.865086
18014739	chr4:18014739:C:A	1.53327e-05	-1.03987e-10	-1.21426
18014796	chr4:18014796:C:T	3.03335e-05	-0.531998	-2.61746e-10
18015254	chr4:18015254:A:G	0.000554801	3.25865	-0.884291
18016177	chr4:18016177:C:CATA	0.000546822	3.2435	-0.883634
18016315	chr4:18016315:A:T	0.00060994	3.34434	-0.875229
18016613	chr4:18016613:T:C	0.00061828	3.3549	-0.872207
18016706	chr4:18016706:C:T	1.80265e-05	-1.03987e-10	-1.05241
18016817	chr4:18016817:G:T	9.9092e-06	-0.641942	-1.00885
18017402	chr4:18017402:T:C	0.00060623	3.29252	-0.829511
18017790	chr4:18017790:C:T	0.000647217	3.35806	-0.829626
18017949	chr4:18017949:C:T	0.000813389	3.57765	-0.820693
18018448	chr4:18018448:C:T	2.00338e-05	-1.03987e-10	-0.946834
18018533	chr4:18018533:G:A	4.36991e-05	-0.166925	-2.61746e-10
18019632	chr4:18019632:T:C	1.55783e-05	-1.03987e-10	-1.19837
18019684	chr4:18019684:C:T	2.12053e-05	-1.03987e-10	-0.890003
18020060	chr4:18020060:G:A	1.88506e-05	-1.03987e-10	-1.0077
18020163	chr4:18020163:C:T	3.87241e-05	-1.03987e-10	-0.287789
18020273	chr4:18020273:G:C	1.68334e-05	-1.03987e-10	-1.12089
18021052	chr4:18021052:G:A	2.28971e-05	-1.03987e-10	-0.813241
18021069	chr4:18021069:T:C	0.000443506	2.98399	-0.833528
18021123	chr4:18021123:G:A	1.61999e-05	-1.03987e-10	-1.15925
18022377	chr4:18022377:A:G	2.95098e-05	-0.559531	-2.61746e-10
18022408	chr4:18022408:C:G	0.000449628	3.30618	-1.14202
18022498	chr4:18022498:C:T	0.000555226	3.22207	-0.846945
18022599	chr4:18022599:G:A	1.79413e-05	-1.03987e-10	-1.05715
18022796	chr4:18022796:A:T	1.72334e-05	-1.03987e-10	-1.0974
18023182	chr4:18023182:C:CTTCT	0.00125889	3.58597	-0.392236
18023299	chr4:18023299:T:C	1.56024e-05	-1.03987e-10	-1.19683
18023406	chr4:18023406:G:A	0.000441122	2.96291	-0.817837
18023745	chr4:18023745:T:A	0.0004845	3.02713	-0.788266
18023861	chr4:18023861:G:A	0.0334824	7.18576	-0.711234
18024114	chr4:18024114:C:A	1.11429e-05	-1.53345	-2.61746e-10
18024534	chr4:18024534:A:C	2.04995e-05	-1.03987e-10	-0.923853
18024916	chr4:18024916:A:G	2.34069e-05	-0.791219	-2.61746e-10
18025265	chr4:18025265:G:T	1.55634e-05	-1.03987e-10	-1.19933
18025344	chr4:18025344:T:C	5.9933e-06	-0.935035	-1.21857
18025612	chr4:18025612:T:C	0.000502753	3.01777	-0.741921
18025616	chr4:18025616:C:T	8.46047e-06	-0.593928	-1.21492
18025661	chr4:18025661:A:T	5.66982e-06	-0.995411	-1.21368
18026006	chr4:18026006:T:C	1.11314e-05	-1.53448	-2.61746e-10
18026073	chr4:18026073:G:A	0.000155283	1.91831	-0.817314
18026127	chr4:18026127:G:A	2.25089e-05	-1.03987e-10	-0.83034
18026168	chr4:18026168:T:C	1.19235e-05	-1.46574	-2.61746e-10
18026612	chr4:18026612:T:A	1.45673e-05	-1.26547	-2.61746e-10
18026727	chr4:18026727:C:T	9.19511e-05	-1.03987e-10	0.577005
18026728	chr4:18026728:G:A	0.000288789	1.6094	0.112046
18026854	chr4:18026854:C:T	2.35451e-05	-1.03987e-10	-0.785333
18026980	chr4:18026980:G:C	1.59294e-05	-1.03987e-10	-1.17608
18027364	chr4:18027364:G:A	0.00042243	2.93905	-0.837277
18027477	chr4:18027477:G:A	0.000421158	2.90202	-0.803263
18027542	chr4:18027542:A:G	0.000326356	3.01414	-1.1704
18027676	chr4:18027676:C:T	0.000619055	2.9272	-0.443257
18027722	chr4:18027722:T:C	2.01506e-05	-1.03987e-10	-0.941018
18028221	chr4:18028221:T:TG	1.55571e-05	-1.03987e-10	-1.19973
18028541	chr4:18028541:G:A	5.56556e-06	-1.0102	-1.21745
18028585	chr4:18028585:G:A	6.65856e-05	0.254236	-2.61746e-10
18028659	chr4:18028659:T:C	0.000397782	3.18378	-1.14213
18029230	chr4:18029230:C:T	0.000477205	3.03112	-0.807423
18030076	chr4:18030076:A:C	6.02295e-06	-0.930333	-1.21834
18030423	chr4:18030423:C:T	1.61045e-05	-1.03987e-10	-1.16515
18030796	chr4:18030796:G:A	0.000311903	2.95135	-1.15291
18030870	chr4:18030870:G:A	0.000323517	2.98614	-1.15114
18031865	chr4:18031865:T:C	0.000566888	3.0817	-0.685786
18031885	chr4:18031885:C:A	1.53855e-05	-1.03987e-10	-1.21083
18032097	chr4:18032097:T:C	1.75389e-05	-1.03987e-10	-1.07983
18032235	chr4:18032235:C:T	1.60966e-05	-1.03987e-10	-1.16565
18032391	chr4:18032391:C:T	2.68208e-05	-1.03987e-10	-0.655073
18032704	chr4:18032704:G:A	1.83655e-05	-1.03987e-10	-1.03378
18033083	chr4:18033083:T:C	1.57015e-05	-1.03987e-10	-1.1905
18033812	chr4:18033812:A:G	1.16594e-05	-1.48814	-2.61746e-10
18033981	chr4:18033981:C:T	2.27608e-05	-1.48752	0.66831
18034184	chr4:18034184:C:T	2.59819e-05	-0.686851	-2.61746e-10
18034651	chr4:18034651:A:C	7.48856e-06	-0.714026	-1.21685
18034820	chr4:18034820:CAT:C	1.52771e-05	-1.03987e-10	-1.2179
18035038	chr4:18035038:G:T	2.08747e-05	-1.03987e-10	-0.905714
18035170	chr4:18035170:G:A	1.50448e-05	-1.49581	0.262596
18035230	chr4:18035230:C:T	0.00017813	1.23826	-2.61746e-10
18035427	chr4:18035427:C:T	6.38105e-06	-1.33115	-0.759765
18035512	chr4:18035512:G:A	4.89754e-06	-1.5244	-0.831124
18035608	chr4:18035608:C:T	8.97993e-06	-0.712591	-1.03667
18036177	chr4:18036177:A:G	1.33621e-05	-0.136195	-1.21564
18036381	chr4:18036381:G:T	1.29566e-05	-0.165592	-1.21705
18036644	chr4:18036644:G:A	0.000106416	0.723107	-2.61746e-10
18036699	chr4:18036699:C:T	3.652e-05	-1.03987e-10	-0.346393
18036779	chr4:18036779:A:AT	1.54108e-05	-1.03987e-10	-1.20918
18037019	chr4:18037019:A:G	5.31138e-06	-1.37603	-0.898368
18037202	chr4:18037202:A:G	1.15063e-05	-1.50135	-2.61746e-10
18037600	chr4:18037600:T:TG	1.55031e-05	-0.00485307	-1.19836
18038201	chr4:18038201:T:C	4.09769e-06	-1.50886	-1.02497
18038217	chr4:18038217:T:C	2.03949e-05	-1.03987e-10	-0.928969
18038264	chr4:18038264:T:C	1.91448e-05	0.211102	-1.20332
18038485	chr4:18038485:C:T	1.52618e-05	-1.03987e-10	-1.2189
18038567	chr4:18038567:C:T	1.12531e-05	-1.52361	-2.61746e-10
18038658	chr4:18038658:C:T	1.55038e-05	-1.03987e-10	-1.20317
18038758	chr4:18038758:A:G	1.53038e-05	-1.03987e-10	-1.21615
18038824	chr4:18038824:C:T	4.49868e-06	-1.3989	-1.04156
18039138	chr4:18039138:G:A	1.89104e-05	0.183795	-1.18834
18040505	chr4:18040505:A:G	1.95523e-05	0.228788	-1.19995
18040564	chr4:18040564:C:T	1.94031e-05	0.21564	-1.19446
18040775	chr4:18040775:C:T	6.86244e-05	-1.03987e-10	0.284396
18041317	chr4:18041317:A:G	3.00412e-05	-1.03987e-10	-0.541683
18041536	chr4:18041536:T:A	1.5315e-05	-1.03987e-10	-1.21542
18041586	chr4:18041586:G:A	1.90112e-05	0.212161	-1.21139
18041747	chr4:18041747:C:G	3.0672e-05	-1.03987e-10	-0.520902
18041946	chr4:18041946:A:G	1.53411e-05	-1.03987e-10	-1.21372
18042299	chr4:18042299:C:T	1.9594e-05	0.242311	-1.21134
18042420	chr4:18042420:G:A	1.99503e-05	0.237294	-1.1883
18042734	chr4:18042734:C:T	4.83013e-05	0.277274	-0.344068
18042819	chr4:18042819:G:T	2.43045e-05	-1.03987e-10	-0.75359
18043060	chr4:18043060:A:G	1.53784e-05	-1.03987e-10	-1.21129
18043375	chr4:18043375:T:C	3.19031e-05	-0.481548	-2.61746e-10
18043594	chr4:18043594:A:T	1.1534e-05	-1.49895	-2.61746e-10
18044542	chr4:18044542:C:T	2.27655e-05	-1.03987e-10	-0.819004
18044583	chr4:18044583:G:T	1.53637e-05	-1.03987e-10	-1.21225
18044665	chr4:18044665:A:T	1.86757e-05	0.176749	-1.19378
18044876	chr4:18044876:A:G	1.67397e-05	0.0534439	-1.17991
18045002	chr4:18045002:G:T	1.65617e-05	0.029471	-1.16663
18045013	chr4:18045013:T:C	2.07455e-05	-1.03987e-10	-0.911921
18045199	chr4:18045199:G:T	2.27842e-05	-1.03987e-10	-0.818186
18045329	chr4:18045329:A:G	1.83726e-05	0.167069	-1.20046
18045339	chr4:18045339:C:T	1.3358e-05	-1.35214	-2.61746e-10
18045717	chr4:18045717:G:C	2.28344e-05	-1.03987e-10	-0.815984
18045778	chr4:18045778:G:A	3.11779e-05	0.363169	-0.867713
18045865	chr4:18045865:T:C	1.5304e-05	-1.03987e-10	-1.21614
18046360	chr4:18046360:C:T	1.97686e-05	-1.03987e-10	-0.960157
18046794	chr4:18046794:C:T	1.52733e-05	-1.03987e-10	-1.21815
18047093	chr4:18047093:AAAGAG:A	8.91423e-06	-0.556208	-1.2004
18047534	chr4:18047534:C:T	4.72e-06	-1.34863	-1.04382
18047566	chr4:18047566:G:T	8.95558e-06	-0.548339	-1.20364
18047593	chr4:18047593:T:C	8.52165e-06	-1.24058	-0.561065
18047712	chr4:18047712:A:G	1.36982e-05	-0.337504	-0.989487
18048366	chr4:18048366:T:A	8.49152e-06	-0.604544	-1.20064
18048395	chr4:18048395:T:G	8.48882e-06	-0.603944	-1.20156
18048520	chr4:18048520:T:C	1.53768e-05	-1.03987e-10	-1.21139
18049249	chr4:18049249:T:C	1.5934e-05	-1.03987e-10	-1.1758
18049400	chr4:18049400:C:T	9.38953e-06	-0.756537	-0.94812
18049809	chr4:18049809:A:T	1.67104e-05	-1.03987e-10	-1.12822
18049889	chr4:18049889:C:A	1.54598e-05	-1.03987e-10	-1.20601
18049892	chr4:18049892:T:C	8.92481e-06	-0.552827	-1.20259
18050421	chr4:18050421:G:A	9.60957e-06	-0.4838	-1.19769
18050493	chr4:18050493:TGAACCCAG:T	9.14026e-06	-0.518226	-1.21334
18050767	chr4:18050767:G:C	1.54192e-05	-1.03987e-10	-1.20864
18051255	chr4:18051255:G:A	8.51814e-05	-1.03987e-10	0.500531
18051259	chr4:18051259:G:T	2.39706e-05	-1.03987e-10	-0.767424
18051316	chr4:18051316:A:G	7.88624e-05	-1.03987e-10	0.423452
18051424	chr4:18051424:C:T	4.05436e-06	-1.46183	-1.08263
18051505	chr4:18051505:T:C	1.53599e-05	-1.03987e-10	-1.21249
18051549	chr4:18051549:A:C	2.17378e-05	-1.03987e-10	-0.865201
18052075	chr4:18052075:C:T	1.01958e-05	-0.501328	-1.12095
18052554	chr4:18052554:G:A	9.31009e-05	-1.03987e-10	0.589432
18053516	chr4:18053516:G:C	5.71127e-06	-1.01137	-1.19044
18053518	chr4:18053518:T:C	5.85498e-05	0.125626	-2.61746e-10
18053740	chr4:18053740:A:C	2.16487e-05	-1.03987e-10	-0.869308
18053877	chr4:18053877:G:T	5.52463e-06	-1.0359	-1.19913
18054214	chr4:18054214:T:C	1.67723e-05	-1.03987e-10	-1.12452
18054226	chr4:18054226:T:C	5.79907e-06	-1.00201	-1.18455
18054517	chr4:18054517:C:T	5.67577e-06	-1.02718	-1.18087
18054559	chr4:18054559:G:A	2.67135e-05	-1.03987e-10	-0.659082
18054978	chr4:18054978:T:C	3.0022e-05	-1.03987e-10	-0.542323
18055464	chr4:18055464:G:A	0.000136039	0.968686	-2.61746e-10
18055723	chr4:18055723:G:C	0.000140833	1.00332	-2.61746e-10
18056998	chr4:18056998:G:A	5.12544e-06	-1.11789	-1.19214
18057080	chr4:18057080:TTTTC:T	6.18025e-05	0.179691	-2.61746e-10
18057319	chr4:18057319:C:T	1.54217e-05	-1.03987e-10	-1.20848
18057491	chr4:18057491:T:G	1.56929e-05	-1.03987e-10	-1.19104
18057575	chr4:18057575:A:G	1.53377e-05	-1.03987e-10	-1.21394
18057708	chr4:18057708:G:A	2.35114e-05	-1.03987e-10	-0.786765
18057900	chr4:18057900:A:G	2.12808e-05	-1.03987e-10	-0.886448
18058231	chr4:18058231:A:G	0.000100789	-1.03987e-10	0.668778
18058775	chr4:18058775:G:A	2.15342e-05	-1.03987e-10	-0.87461
18059141	chr4:18059141:G:A	7.97992e-06	-0.883403	-0.983922
18059210	chr4:18059210:T:C	4.95709e-06	-1.13785	-1.20558
18059289	chr4:18059289:A:G	1.61567e-05	-1.03987e-10	-1.16192
18059292	chr4:18059292:C:T	4.09925e-06	-1.39992	-1.13353
18059569	chr4:18059569:G:A	4.84322e-06	-1.15914	-1.20754
18059810	chr4:18059810:C:T	6.30277e-05	0.199323	-2.61746e-10
18059933	chr4:18059933:C:T	1.52685e-05	-1.03987e-10	-1.21846
18060082	chr4:18060082:A:C	5.57099e-06	-1.02724	-1.19944
18060272	chr4:18060272:G:A	2.19304e-05	-1.03987e-10	-0.856378
18060414	chr4:18060414:C:T	4.75693e-06	-1.18116	-1.20349
18060832	chr4:18060832:A:G	5.00164e-06	-1.13434	-1.20014
18061104	chr4:18061104:TTAAG:T	4.89547e-06	-1.16106	-1.19488
18061116	chr4:18061116:A:T	4.90231e-06	-1.15781	-1.19673
18061294	chr4:18061294:A:C	5.78746e-05	0.114027	-2.61746e-10
18061485	chr4:18061485:T:C	1.65588e-05	-1.03987e-10	-1.13734
18062041	chr4:18062041:T:C	8.88412e-05	-1.03987e-10	0.542599
18062156	chr4:18062156:G:A	2.35231e-05	-1.03987e-10	-0.786269
18062227	chr4:18062227:G:T	2.43063e-05	-1.03987e-10	-0.753518
18062448	chr4:18062448:C:T	7.10035e-06	-0.860169	-1.12394
18062613	chr4:18062613:A:G	6.23968e-06	-0.966435	-1.14689
18062912	chr4:18062912:T:C	3.88619e-06	-1.41973	-1.1671
18063257	chr4:18063257:A:G	5.87013e-06	-1.03713	-1.13725
18063365	chr4:18063365:C:T	5.83685e-05	-1.03987e-10	0.122524
18063603	chr4:18063603:C:T	1.53039e-05	-1.03987e-10	-1.21614
18063861	chr4:18063861:C:T	6.40376e-06	-0.946146	-1.14122
18064305	chr4:18064305:C:T	2.46511e-05	-1.03987e-10	-0.739432
18064456	chr4:18064456:G:A	3.00861e-05	-1.03987e-10	-0.540189
18064548	chr4:18064548:T:C	6.08675e-06	-0.987598	-1.15054
18064671	chr4:18064671:C:T	2.46459e-05	-1.03987e-10	-0.739641
18064723	chr4:18064723:C:T	5.54279e-06	-1.01466	-1.21709
18064906	chr4:18064906:G:T	1.52771e-05	-1.03987e-10	-1.2179
18065705	chr4:18065705:C:T	5.56706e-06	-1.05159	-1.1758
18065804	chr4:18065804:T:C	2.46643e-05	-1.03987e-10	-0.738896
18065919	chr4:18065919:C:T	1.9778e-05	-0.959682	-2.61746e-10
18066064	chr4:18066064:A:G	2.78103e-05	-1.03987e-10	-0.618844
18066294	chr4:18066294:A:C	2.62479e-05	-1.03987e-10	-0.676667
18066328	chr4:18066328:C:T	0.000138746	-1.03987e-10	0.988394
18066459	chr4:18066459:C:A	1.78239e-05	-1.03987e-10	-1.06371
18066880	chr4:18066880:C:T	2.79249e-05	-1.03987e-10	-0.614734
18067045	chr4:18067045:T:C	1.55259e-05	-1.03987e-10	-1.20174
18067078	chr4:18067078:G:A	4.87889e-06	-1.21753	-1.14181
18067240	chr4:18067240:T:C	1.53788e-05	-1.03987e-10	-1.21126
18067265	chr4:18067265:G:A	1.53892e-05	-1.03987e-10	-1.21059
18067539	chr4:18067539:A:G	4.93796e-06	-1.19199	-1.15531
18067563	chr4:18067563:A:G	4.92306e-06	-1.20159	-1.14873
18067621	chr4:18067621:C:T	5.13317e-06	-1.13898	-1.16955
18067697	chr4:18067697:T:A	4.61227e-06	-1.19852	-1.21702
18067844	chr4:18067844:T:A	5.81466e-05	-1.03987e-10	0.118714
18067973	chr4:18067973:C:T	4.85003e-06	-1.20208	-1.16318
18069201	chr4:18069201:G:A	3.29807e-05	-1.03987e-10	-0.44833
18069230	chr4:18069230:T:C	1.53112e-05	-1.03987e-10	-1.21566
18069664	chr4:18069664:C:T	1.57972e-05	-1.03987e-10	-1.18442
18069742	chr4:18069742:C:T	8.34061e-06	-0.982033	-0.841082
18069866	chr4:18069866:G:A	4.99849e-06	-1.17903	-1.15608
18070301	chr4:18070301:G:A	7.46039e-06	-0.947338	-0.987307
18070877	chr4:18070877:C:T	4.95568e-06	-1.19458	-1.14913
18071008	chr4:18071008:C:T	6.35152e-06	-1.192	-0.903556
18071665	chr4:18071665:T:C	1.68228e-05	-1.03987e-10	-1.12152
18071864	chr4:18071864:T:C	2.18951e-05	-1.03987e-10	-0.857988
18072030	chr4:18072030:AC:A	3.99093e-06	-1.36415	-1.19608
18072320	chr4:18072320:T:C	8.93617e-06	-0.964611	-0.789534
18072360	chr4:18072360:G:C	2.06564e-05	-1.03987e-10	-0.916228
18072721	chr4:18072721:C:T	6.73995e-06	-0.83978	-1.19642
18072890	chr4:18072890:G:T	1.52774e-05	-1.03987e-10	-1.21788
18072925	chr4:18072925:A:G	1.76411e-05	-1.07402	-2.61746e-10
18072963	chr4:18072963:G:A	0.000129235	-1.03987e-10	0.917384
18073016	chr4:18073016:G:A	5.81355e-05	-1.03987e-10	0.118525
18073877	chr4:18073877:G:A	1.5984e-05	-1.03987e-10	-1.17266
18074319	chr4:18074319:C:T	7.0475e-06	-1.49277	-0.498807
18074416	chr4:18074416:A:G	1.65429e-05	-1.03987e-10	-1.1383
18074876	chr4:18074876:C:A	2.02535e-05	-1.03987e-10	-0.935926
18075004	chr4:18075004:G:C	5.42183e-06	-1.10795	-1.14587
18075585	chr4:18075585:G:A	4.54425e-06	-1.23157	-1.19882
18075916	chr4:18075916:A:G	1.81452e-05	-1.03987e-10	-1.04584
18076117	chr4:18076117:A:G	2.31456e-05	-1.03987e-10	-0.802447
18076510	chr4:18076510:C:T	1.03448e-05	-1.5149	-0.092874
18077069	chr4:18077069:C:T	1.10638e-05	-1.50924	-0.0313312
18077439	chr4:18077439:A:G	5.36749e-06	-1.48461	-0.779278
18077515	chr4:18077515:C:T	1.5559e-05	-1.03987e-10	-1.19961
18077894	chr4:18077894:G:A	9.81034e-06	-1.18229	-0.478526
18078087	chr4:18078087:T:G	1.55025e-05	-1.03987e-10	-1.20325
18078114	chr4:18078114:C:G	2.21253e-05	-1.03987e-10	-0.847529
18078131	chr4:18078131:A:G	2.21027e-05	-1.03987e-10	-0.84855
18078140	chr4:18078140:G:A	2.31448e-05	-1.03987e-10	-0.802482
18078315	chr4:18078315:C:A	1.52786e-05	-1.03987e-10	-1.2178
18078718	chr4:18078718:C:T	1.53362e-05	-1.03987e-10	-1.21403
18079796	chr4:18079796:T:C	2.20836e-05	-1.03987e-10	-0.849416
18080134	chr4:18080134:G:A	9.48003e-06	-1.21681	-0.47825
18080685	chr4:18080685:C:G	2.00542e-05	-1.03987e-10	-0.945813
18080991	chr4:18080991:T:C	3.2502e-05	-1.03987e-10	-0.462951
18081111	chr4:18081111:C:T	3.14387e-05	-1.03987e-10	-0.496213
18081113	chr4:18081113:G:A	1.86177e-05	-1.03987e-10	-1.02014
18081452	chr4:18081452:G:A	5.49694e-05	-1.03987e-10	0.0625249
18081459	chr4:18081459:A:G	5.16444e-06	-1.12546	-1.17699
18081585	chr4:18081585:C:T	1.53343e-05	-1.03987e-10	-1.21416
18081990	chr4:18081990:A:G	1.533e-05	-1.03987e-10	-1.21444
18082008	chr4:18082008:C:T	2.58384e-05	-1.03987e-10	-0.69239
18082115	chr4:18082115:C:T	1.56163e-05	-1.03987e-10	-1.19593
18082374	chr4:18082374:G:A	2.15e-05	-1.03987e-10	-0.8762
18082664	chr4:18082664:A:AG	9.50215e-06	-0.626166	-1.06657
18082752	chr4:18082752:TA:T	4.17498e-06	-1.29978	-1.21537
18082812	chr4:18082812:T:C	2.48592e-05	-1.03987e-10	-0.731024
18083307	chr4:18083307:G:C	5.5228e-06	-1.18895	-1.04641
18083311	chr4:18083311:G:T	5.5221e-06	-1.18506	-1.05044
18083335	chr4:18083335:C:T	1.69468e-05	-1.03987e-10	-1.11417
18083420	chr4:18083420:G:A	5.76021e-06	-1.179	-1.01428
18083732	chr4:18083732:T:C	1.58891e-05	-1.03987e-10	-1.17862
18084071	chr4:18084071:C:T	6.52953e-06	-0.934347	-1.13357
18084072	chr4:18084072:G:A	3.44686e-06	-1.52425	-1.18254
18084278	chr4:18084278:T:C	1.16015e-05	-1.49312	-2.61746e-10
18084310	chr4:18084310:T:C	1.84991e-05	-1.03987e-10	-1.02653
18084505	chr4:18084505:TC:T	2.03287e-05	-1.03987e-10	-0.932219
18084581	chr4:18084581:A:G	6.03273e-06	-1.14061	-1.00645
18084695	chr4:18084695:T:A	3.49277e-06	-1.49461	-1.19895
18084759	chr4:18084759:C:T	4.22171e-06	-1.46733	-1.03668
18084769	chr4:18084769:G:A	1.65636e-05	-1.03987e-10	-1.13704
18085177	chr4:18085177:G:A	3.81491e-05	-1.03987e-10	-0.30275
18085286	chr4:18085286:A:G	1.54541e-05	-1.03987e-10	-1.20638
18085421	chr4:18085421:A:G	4.36174e-05	-0.168796	-2.61746e-10
18085909	chr4:18085909:A:T	2.01751e-05	-1.03987e-10	-0.939804
18086192	chr4:18086192:T:C	3.89787e-06	-1.53447	-1.04936
18086226	chr4:18086226:C:T	2.34425e-05	-1.03987e-10	-0.789702
18086511	chr4:18086511:A:G	1.14813e-05	-1.50353	-2.61746e-10
18086672	chr4:18086672:C:T	3.3475e-05	-1.03987e-10	-0.433453
18086778	chr4:18086778:A:G	5.08636e-06	-1.47578	-0.841909
18086865	chr4:18086865:G:A	3.283e-05	-1.03987e-10	-0.45291
18086879	chr4:18086879:T:A	1.55505e-05	-1.03987e-10	-1.20016
18086934	chr4:18086934:A:G	1.60701e-05	-1.03987e-10	-1.16729
18086951	chr4:18086951:A:G	2.36754e-05	-1.03987e-10	-0.779817
18086966	chr4:18086966:T:C	6.5727e-05	0.241258	-2.61746e-10
18086987	chr4:18086987:C:T	1.58851e-05	-1.03987e-10	-1.17887
18087302	chr4:18087302:A:G	1.53094e-05	-1.03987e-10	-1.21579
18087394	chr4:18087394:T:C	9.8537e-05	-1.03987e-10	0.64618
18088157	chr4:18088157:C:T	2.55286e-05	-1.03987e-10	-0.704454
18088880	chr4:18088880:G:A	1.78449e-05	-1.03987e-10	-1.06253
18089375	chr4:18089375:G:T	2.05931e-05	-1.03987e-10	-0.919295
18090021	chr4:18090021:G:A	1.60191e-05	-1.03987e-10	-1.17047
18090183	chr4:18090183:C:T	2.0385e-05	-0.929453	-2.61746e-10
18090417	chr4:18090417:C:T	3.9478e-06	-1.51558	-1.05552
18090481	chr4:18090481:C:T	3.05661e-05	-1.03987e-10	-0.52436
18090729	chr4:18090729:A:G	3.9628e-06	-1.5167	-1.0506
18090796	chr4:18090796:G:A	2.01443e-05	-1.03987e-10	-0.941329
18090980	chr4:18090980:A:G	3.90945e-06	-1.51899	-1.06186
18091034	chr4:18091034:G:A	2.02647e-05	-1.03987e-10	-0.935372
18091142	chr4:18091142:A:T	2.91457e-05	-1.03987e-10	-0.571945
18091192	chr4:18091192:G:A	6.91152e-06	-1.01894	-0.992127
18091278	chr4:18091278:G:A	1.80024e-05	-1.05375	-2.61746e-10
18091289	chr4:18091289:G:C	2.0093e-05	-1.03987e-10	-0.943881
18091741	chr4:18091741:G:C	2.02752e-05	-1.03987e-10	-0.934853
18091871	chr4:18091871:C:T	3.19761e-05	-1.03987e-10	-0.479265
18091874	chr4:18091874:C:A	2.00992e-05	-0.943575	-2.61746e-10
18092417	chr4:18092417:G:A	1.58767e-05	-1.03987e-10	-1.1794
18092596	chr4:18092596:A:G	5.17921e-06	-1.22918	-1.07042
18092928	chr4:18092928:C:G	2.12644e-05	-1.03987e-10	-0.887218
18092931	chr4:18092931:T:C	4.41745e-06	-1.244	-1.21469
18093019	chr4:18093019:T:A	2.03407e-05	-1.03987e-10	-0.931628
18093110	chr4:18093110:T:C	4.12498e-06	-1.52134	-1.00585
18093141	chr4:18093141:A:G	4.47745e-05	-0.142614	-2.61746e-10
18093204	chr4:18093204:A:G	4.17136e-06	-1.51306	-1.00296
18093222	chr4:18093222:T:G	1.39566e-05	-1.3083	-2.61746e-10
18093230	chr4:18093230:C:T	3.53712e-06	-1.50322	-1.17772
18093265	chr4:18093265:C:A	4.12281e-06	-1.51422	-1.01349
18093267	chr4:18093267:A:G	2.0323e-05	-1.03987e-10	-0.932497
18093289	chr4:18093289:C:T	1.64368e-05	-1.03987e-10	-1.14473
18093370	chr4:18093370:G:T	4.01191e-06	-1.51694	-1.03805
18093676	chr4:18093676:G:C	1.53373e-05	-1.03987e-10	-1.21396
18093718	chr4:18093718:T:G	1.53106e-05	-1.03987e-10	-1.21571
18094452	chr4:18094452:T:C	1.53007e-05	-1.03987e-10	-1.21635
18094939	chr4:18094939:T:C	2.11031e-05	-1.03987e-10	-0.894833
18095325	chr4:18095325:A:G	3.89154e-06	-1.43505	-1.1504
18095459	chr4:18095459:A:G	1.12028e-05	-1.52809	-2.61746e-10
18095504	chr4:18095504:C:A	5.62237e-05	0.0850857	-2.61746e-10
18095541	chr4:18095541:A:G	4.24506e-06	-1.51494	-0.983552
18095601	chr4:18095601:T:C	1.14129e-05	-1.5095	-2.61746e-10
18095766	chr4:18095766:ACAAAAGC:A	1.55848e-05	-1.03987e-10	-1.19795
18095834	chr4:18095834:C:A	2.03936e-05	-1.03987e-10	-0.929031
18095904	chr4:18095904:T:A	4.27451e-06	-1.51104	-0.980539
18096314	chr4:18096314:T:C	1.61939e-05	-1.03987e-10	-1.15962
18096635	chr4:18096635:G:T	1.15628e-05	-1.49646	-2.61746e-10
18096663	chr4:18096663:C:A	1.56907e-05	-1.03987e-10	-1.19118
18096707	chr4:18096707:G:A	3.07211e-05	-1.03987e-10	-0.519303
18096775	chr4:18096775:T:TA	4.97557e-05	-1.03987e-10	-0.0371267
18096962	chr4:18096962:A:G	3.72304e-06	-1.41495	-1.21476
18097248	chr4:18097248:A:C	3.06832e-05	-1.03987e-10	-0.520537
18097343	chr4:18097343:A:G	3.04469e-05	-1.03987e-10	-0.528269
18097347	chr4:18097347:T:A	4.00791e-06	-1.5327	-1.02328
18097890	chr4:18097890:G:A	1.60188e-05	-1.03987e-10	-1.17049
18098250	chr4:18098250:G:A	2.11477e-05	-1.03987e-10	-0.892722
18098278	chr4:18098278:G:A	3.96417e-06	-1.50281	-1.06415
18098570	chr4:18098570:G:A	2.70075e-05	-0.648139	-2.61746e-10
18098870	chr4:18098870:T:A	2.9077e-05	-1.03987e-10	-0.574306
18099208	chr4:18099208:A:G	4.38039e-06	-1.25271	-1.2144
18099250	chr4:18099250:C:T	6.49416e-06	-0.855629	-1.21772
18099653	chr4:18099653:A:G	4.34923e-06	-1.25893	-1.21532
18099969	chr4:18099969:A:ATAATTT	1.99999e-05	-1.03987e-10	-0.948527
18099989	chr4:18099989:C:T	2.02998e-05	-1.03987e-10	-0.933639
18100469	chr4:18100469:T:C	1.99093e-05	-1.03987e-10	-0.953063
18100549	chr4:18100549:A:G	1.21556e-05	-1.44647	-2.61746e-10
18100593	chr4:18100593:C:T	4.40463e-06	-1.24956	-1.21204
18101307	chr4:18101307:C:A	3.54248e-05	-1.03987e-10	-0.37684
18101495	chr4:18101495:T:G	2.29915e-05	-1.03987e-10	-0.809128
18102015	chr4:18102015:C:T	1.76808e-05	-1.03987e-10	-1.07177
18102016	chr4:18102016:G:A	7.55037e-05	-1.03987e-10	0.379929
18102222	chr4:18102222:G:A	4.4001e-06	-1.24709	-1.21553
18102261	chr4:18102261:G:A	2.36406e-05	-1.03987e-10	-0.781289
18102496	chr4:18102496:G:A	1.53328e-05	-1.03987e-10	-1.21425
18102500	chr4:18102500:T:C	2.43818e-05	-1.03987e-10	-0.750415
18102668	chr4:18102668:C:T	4.00201e-05	-1.03987e-10	-0.25487
18102842	chr4:18102842:C:T	1.58681e-05	-1.03987e-10	-1.17994
18103122	chr4:18103122:G:A	5.65508e-05	0.0908866	-2.61746e-10
18103221	chr4:18103221:A:G	1.24096e-05	-1.42578	-2.61746e-10
18103295	chr4:18103295:T:G	1.57633e-05	-1.03987e-10	-1.18657
18103551	chr4:18103551:T:C	1.99093e-05	-1.03987e-10	-0.953063
18103689	chr4:18103689:A:C	1.58126e-05	-1.03987e-10	-1.18345
18103845	chr4:18103845:A:G	1.57888e-05	-1.03987e-10	-1.18495
18103921	chr4:18103921:C:G	1.61501e-05	-1.03987e-10	-1.16233
18104018	chr4:18104018:T:C	1.53297e-05	-1.03987e-10	-1.21446
18104281	chr4:18104281:G:T	1.58664e-05	-1.03987e-10	-1.18005
18104376	chr4:18104376:C:T	1.57424e-05	-1.03987e-10	-1.1879
18104411	chr4:18104411:T:G	2.01477e-05	-1.03987e-10	-0.941164
18104504	chr4:18104504:G:A	1.5285e-05	-1.03987e-10	-1.21738
18104904	chr4:18104904:AATTT:A	2.04192e-05	-1.03987e-10	-0.927776
18105043	chr4:18105043:G:A	4.76675e-06	-1.17283	-1.20975
18105101	chr4:18105101:A:G	1.7559e-05	-1.03987e-10	-1.07869
18105445	chr4:18105445:G:A	1.77261e-05	-1.03987e-10	-1.06921
18105933	chr4:18105933:C:T	1.94798e-05	-1.03987e-10	-0.974872
18106005	chr4:18106005:C:T	1.8627e-05	-1.03987e-10	-1.01964
18106316	chr4:18106316:T:A	4.20475e-06	-1.28932	-1.21872
18106774	chr4:18106774:C:T	1.56847e-05	-1.03987e-10	-1.19157
18107001	chr4:18107001:A:G	2.00021e-05	-1.03987e-10	-0.948417
18107154	chr4:18107154:T:C	2.07617e-05	-1.03987e-10	-0.911144
18107488	chr4:18107488:A:G	2.00032e-05	-1.03987e-10	-0.948359
18107660	chr4:18107660:C:T	1.76683e-05	-1.03987e-10	-1.07248
18108145	chr4:18108145:G:A	1.74696e-05	-1.03987e-10	-1.08379
18108245	chr4:18108245:T:G	1.76097e-05	-1.03987e-10	-1.0758
18108594	chr4:18108594:T:C	1.99051e-05	-1.03987e-10	-0.953278
18108695	chr4:18108695:A:G	1.70188e-05	-1.03987e-10	-1.10993
18108827	chr4:18108827:C:T	4.40899e-06	-1.2472	-1.21341
18109143	chr4:18109143:T:C	2.07516e-05	-1.03987e-10	-0.911631
18109179	chr4:18109179:A:G	1.99093e-05	-1.03987e-10	-0.953063
18109436	chr4:18109436:A:G	7.22957e-06	-1.24881	-0.717262
18109506	chr4:18109506:A:G	4.32192e-06	-1.26169	-1.21886
18109524	chr4:18109524:C:T	2.74073e-05	-1.03987e-10	-0.633444
18109710	chr4:18109710:T:C	4.3255e-06	-1.2608	-1.21892
18109833	chr4:18109833:C:T	2.02421e-05	-1.03987e-10	-0.936487
18109914	chr4:18109914:A:T	4.17772e-06	-1.46341	-1.05108
18110013	chr4:18110013:A:G	0.000148319	1.05511	-2.61746e-10
18110200	chr4:18110200:C:T	7.07614e-06	-1.2544	-0.733128
18110327	chr4:18110327:G:A	4.32778e-06	-1.26293	-1.21627
18110710	chr4:18110710:G:T	1.80014e-05	-1.03987e-10	-1.0538
18110874	chr4:18110874:C:T	2.12392e-05	-1.03987e-10	-0.888404
18110962	chr4:18110962:G:A	4.62442e-06	-1.19566	-1.21724
18111301	chr4:18111301:T:C	2.00465e-05	-1.03987e-10	-0.946196
18112169	chr4:18112169:A:G	2.16503e-05	-1.03987e-10	-0.869233
18113227	chr4:18113227:C:T	2.14583e-05	-1.03987e-10	-0.87814
18113822	chr4:18113822:G:C	1.71411e-05	-1.03987e-10	-1.10277
18114028	chr4:18114028:C:T	2.20491e-05	-1.03987e-10	-0.850979
18114121	chr4:18114121:A:G	1.52853e-05	-1.03987e-10	-1.21736
18114133	chr4:18114133:C:A	2.20089e-05	-1.03987e-10	-0.852804
18114285	chr4:18114285:G:A	1.52626e-05	-1.03987e-10	-1.21884
18114293	chr4:18114293:C:T	1.55075e-05	-1.03987e-10	-1.20293
18114454	chr4:18114454:T:C	2.21817e-05	-1.03987e-10	-0.844983
18114841	chr4:18114841:A:C	4.08411e-06	-1.333	-1.20415
18114849	chr4:18114849:C:A	4.36802e-06	-1.25122	-1.21872
18114901	chr4:18114901:C:T	2.20234e-05	-1.03987e-10	-0.852149
18114908	chr4:18114908:C:T	4.96683e-06	-1.12313	-1.21834
18114964	chr4:18114964:G:T	4.3775e-06	-1.24935	-1.21842
18115164	chr4:18115164:T:C	3.61538e-05	-1.03987e-10	-0.356469
18115585	chr4:18115585:G:A	1.95811e-05	-1.03987e-10	-0.969688
18115608	chr4:18115608:C:T	8.53721e-05	-1.03987e-10	0.502767
18115651	chr4:18115651:G:C	1.71393e-05	-1.03987e-10	-1.10288
18115753	chr4:18115753:G:A	4.40883e-05	-0.158058	-2.61746e-10
18116146	chr4:18116146:C:T	1.53215e-05	-1.03987e-10	-1.21499
18117138	chr4:18117138:A:G	2.68044e-05	-1.03987e-10	-0.655687
18117261	chr4:18117261:A:T	3.79137e-06	-1.39265	-1.21888
18117460	chr4:18117460:A:G	3.77713e-06	-1.39639	-1.2189
18117496	chr4:18117496:G:A	2.18492e-05	-1.03987e-10	-0.860089
18117551	chr4:18117551:T:G	2.19937e-05	-1.03987e-10	-0.853496
18117555	chr4:18117555:T:C	1.77515e-05	-1.03987e-10	-1.06778
18117659	chr4:18117659:G:A	3.6084e-05	-1.03987e-10	-0.358403
18117796	chr4:18117796:G:A	3.49524e-05	-1.03987e-10	-0.390266
18118006	chr4:18118006:G:A	4.17399e-06	-1.2965	-1.21888
18118447	chr4:18118447:G:A	2.1712e-05	-1.03987e-10	-0.866387
18118492	chr4:18118492:G:A	1.91355e-05	-1.03987e-10	-0.992706
18118825	chr4:18118825:G:T	1.77184e-05	-1.03987e-10	-1.06965
18118966	chr4:18118966:G:A	1.67759e-05	-1.03987e-10	-1.12431
18119045	chr4:18119045:C:T	2.1515e-05	-1.03987e-10	-0.8755
18119347	chr4:18119347:T:A	2.7045e-05	-1.03987e-10	-0.646748
18119402	chr4:18119402:T:C	1.93108e-05	-1.03987e-10	-0.983587
18119700	chr4:18119700:T:C	2.49326e-05	-1.03987e-10	-0.728076
18119787	chr4:18119787:C:T	3.57158e-06	-1.45233	-1.21892
18119793	chr4:18119793:A:G	3.75285e-06	-1.40298	-1.21876
18119986	chr4:18119986:A:G	1.49008e-05	-1.24284	-2.61746e-10
18120552	chr4:18120552:G:A	1.91959e-05	-1.03987e-10	-0.989556
18120769	chr4:18120769:T:G	1.82512e-05	-1.03987e-10	-1.04002
18120899	chr4:18120899:G:A	5.49258e-06	-1.1907	-1.05015
18120919	chr4:18120919:G:A	1.91858e-05	-1.03987e-10	-0.990083
18120989	chr4:18120989:C:T	2.11614e-05	-1.03987e-10	-0.892075
18121140	chr4:18121140:G:T	2.18992e-05	-0.857803	-2.61746e-10
18121196	chr4:18121196:A:G	2.00553e-05	-1.03987e-10	-0.945759
18121571	chr4:18121571:G:A	1.79488e-05	-1.03987e-10	-1.05673
18121733	chr4:18121733:G:A	3.46697e-06	-1.49974	-1.20123
18121780	chr4:18121780:C:G	4.7723e-06	-1.18259	-1.19883
18121803	chr4:18121803:T:TGGAAA	1.84191e-05	-1.03987e-10	-1.03086
18122023	chr4:18122023:GGTGGGAGATA:G	1.64929e-05	-1.03987e-10	-1.14132
18122095	chr4:18122095:C:T	1.69856e-05	-1.03987e-10	-1.11188
18122366	chr4:18122366:AATTT:A	1.88853e-05	-1.03987e-10	-1.00587
18122639	chr4:18122639:G:A	1.92075e-05	-1.03987e-10	-0.988952
18122767	chr4:18122767:G:A	1.52863e-05	-1.03987e-10	-1.21729
18123063	chr4:18123063:G:A	5.37203e-06	-1.25959	-1.00346
18123104	chr4:18123104:T:C	3.63654e-06	-1.43438	-1.21884
18123168	chr4:18123168:T:C	3.90841e-06	-1.43231	-1.14881
18123193	chr4:18123193:T:A	2.96273e-05	-1.03987e-10	-0.555556
18123286	chr4:18123286:T:G	6.63353e-06	-1.40707	-0.645041
18123324	chr4:18123324:G:T	5.59563e-06	-1.0087	-1.21357
18123737	chr4:18123737:G:A	1.71425e-05	-1.03987e-10	-1.10269
18123773	chr4:18123773:T:C	2.46043e-05	-1.03987e-10	-0.741331
18124035	chr4:18124035:C:T	3.52553e-05	-0.60149	0.219854
18124174	chr4:18124174:C:A	0.000107536	-1.03987e-10	0.733576
18124261	chr4:18124261:C:G	4.81195e-05	-0.631298	0.560733
18124364	chr4:18124364:C:G	1.13842e-05	-1.51203	-2.61746e-10
18124529	chr4:18124529:T:A	4.05561e-05	-1.03987e-10	-0.241566
18124571	chr4:18124571:A:T	2.9705e-05	-0.682382	0.129445
18124579	chr4:18124579:C:T	3.17687e-05	-0.704619	0.218848
18124700	chr4:18124700:G:A	3.47722e-05	-0.577951	0.182516
18124963	chr4:18124963:A:G	2.92641e-05	-0.66805	0.100158
18124972	chr4:18124972:A:C	9.21529e-05	-1.03987e-10	0.579197
18125212	chr4:18125212:C:A	3.49802e-05	-0.618191	0.228722
18125246	chr4:18125246:T:G	1.03269e-05	-1.30731	-0.302185
18125391	chr4:18125391:T:C	3.47346e-05	-0.630146	0.23363
18126352	chr4:18126352:G:A	1.94339e-05	-0.596347	-0.380884
18126625	chr4:18126625:T:C	1.75211e-05	-0.633798	-0.447047
18126626	chr4:18126626:A:G	3.20711e-05	-0.727679	0.251381
18126657	chr4:18126657:A:G	1.5508e-05	-0.00796008	-1.19494
18126745	chr4:18126745:G:A	2.78045e-05	-1.03987e-10	-0.619053
18126935	chr4:18126935:T:C	5.43733e-05	-1.03987e-10	0.0516204
18127018	chr4:18127018:G:A	1.65148e-05	-0.743258	-0.396736
18127478	chr4:18127478:A:G	2.63783e-05	-1.03987e-10	-0.671711
18127744	chr4:18127744:C:T	2.75824e-05	-1.03987e-10	-0.627075
18128047	chr4:18128047:AT:A	2.20117e-05	-1.03987e-10	-0.852679
18128100	chr4:18128100:C:T	1.31087e-05	-1.28584	-0.0851365
18128731	chr4:18128731:C:T	1.52665e-05	-1.03987e-10	-1.21859
18128949	chr4:18128949:T:G	2.04438e-05	-1.03987e-10	-0.92657
18129411	chr4:18129411:CA:C	0.000103954	-1.03987e-10	0.699693
18130310	chr4:18130310:A:G	3.33772e-06	-1.52869	-1.21028
18130638	chr4:18130638:C:T	2.36117e-05	-1.03987e-10	-0.78251
18130920	chr4:18130920:A:T	2.56757e-05	-1.03987e-10	-0.698707
18131009	chr4:18131009:C:T	1.17957e-05	-1.19064	-0.285879
18131639	chr4:18131639:T:C	4.32562e-06	-1.36857	-1.11113
18131650	chr4:18131650:G:A	2.71417e-05	-1.03987e-10	-0.643179
18132577	chr4:18132577:C:T	2.28019e-05	-1.03987e-10	-0.817409
18132965	chr4:18132965:A:C	6.49831e-05	-1.03987e-10	0.229875
18133089	chr4:18133089:AAGCTGT:A	1.54538e-05	-1.03987e-10	-1.2064
18134149	chr4:18134149:C:A	6.53335e-05	-1.03987e-10	0.235253
18134162	chr4:18134162:C:T	1.17703e-05	-1.15511	-0.323561
18135049	chr4:18135049:G:A	2.35639e-05	-1.03987e-10	-0.784538
18135826	chr4:18135826:G:C	1.70908e-05	-1.03987e-10	-1.10571
18135874	chr4:18135874:G:A	2.74377e-05	-1.03987e-10	-0.632333
18135939	chr4:18135939:A:C	2.32193e-05	-0.79927	-2.61746e-10
18136121	chr4:18136121:T:C	4.84355e-05	1.1549	-1.21892
18136194	chr4:18136194:T:C	5.84537e-05	1.3407	-1.21671
18137768	chr4:18137768:A:G	1.99932e-05	-1.03987e-10	-0.94886
18138114	chr4:18138114:C:G	2.28313e-05	-1.03987e-10	-0.816121
18138558	chr4:18138558:G:A	7.2495e-05	1.2024	-0.86313
18139138	chr4:18139138:G:A	1.59176e-05	-1.03987e-10	-1.17683
18139147	chr4:18139147:C:T	3.44475e-05	0.136664	-0.541481
18139148	chr4:18139148:G:A	1.57217e-05	-1.03987e-10	-1.18921
18139175	chr4:18139175:T:C	1.85566e-05	-1.03987e-10	-1.02343
18139207	chr4:18139207:G:A	1.7258e-05	-1.03987e-10	-1.09597
18139943	chr4:18139943:T:C	2.4602e-05	-1.03987e-10	-0.741423
18139996	chr4:18139996:A:G	2.12328e-05	-0.888704	-2.61746e-10
18140134	chr4:18140134:T:G	5.9848e-06	-1.03926	-1.11577
18140257	chr4:18140257:C:T	1.13125e-05	-1.51834	-2.61746e-10
18140585	chr4:18140585:TGAA:T	4.73023e-06	-1.19202	-1.19825
18140882	chr4:18140882:T:C	1.61121e-05	-1.03987e-10	-1.16468
18141286	chr4:18141286:G:T	1.6704e-05	-1.03987e-10	-1.12861
18141521	chr4:18141521:AAAAAG:A	2.48217e-05	-1.03987e-10	-0.732533
18141557	chr4:18141557:T:C	3.31654e-05	-1.03987e-10	-0.442747
18141757	chr4:18141757:G:A	3.5144e-06	-1.46846	-1.21892
18142365	chr4:18142365:C:G	3.18488e-05	-1.03987e-10	-0.483254
18142645	chr4:18142645:T:C	1.52703e-05	-1.03987e-10	-1.21834
18143208	chr4:18143208:A:T	1.57137e-05	-1.03987e-10	-1.18972
18144417	chr4:18144417:TA:T	6.28871e-06	-1.43763	-0.667866
18144517	chr4:18144517:T:C	3.57485e-05	-1.03987e-10	-0.367744
18144537	chr4:18144537:A:G	1.83933e-05	-1.03987e-10	-1.03227
18144603	chr4:18144603:A:G	1.7131e-05	-1.03987e-10	-1.10336
18144762	chr4:18144762:G:A	2.8585e-05	-1.03987e-10	-0.591372
18145245	chr4:18145245:G:C	1.17389e-05	-1.48134	-2.61746e-10
18145389	chr4:18145389:TC:T	5.3164e-06	-1.4807	-0.792751
18145528	chr4:18145528:T:C	4.14338e-06	-1.30574	-1.217
18146274	chr4:18146274:G:T	4.21716e-06	-1.2898	-1.21529
18146447	chr4:18146447:C:T	2.92032e-05	-1.03987e-10	-0.569972
18146448	chr4:18146448:G:A	1.53429e-05	-1.03987e-10	-1.2136
18146600	chr4:18146600:T:A	3.18302e-05	-1.03987e-10	-0.483837
18146659	chr4:18146659:C:T	4.93119e-06	-1.20004	-1.14863
18146784	chr4:18146784:G:A	9.50523e-05	-1.03987e-10	0.610175
18146820	chr4:18146820:A:C	1.52656e-05	-1.03987e-10	-1.21865
18146841	chr4:18146841:A:G	4.91934e-06	-1.16954	-1.18154
18147001	chr4:18147001:G:A	4.42795e-06	-1.27878	-1.17753
18147209	chr4:18147209:A:G	3.43009e-06	-1.4928	-1.21886
18147371	chr4:18147371:T:C	4.20579e-06	-1.32986	-1.17793
18147471	chr4:18147471:A:T	1.48813e-05	-1.24414	-2.61746e-10
18147708	chr4:18147708:A:T	4.3813e-06	-1.28304	-1.18386
18148030	chr4:18148030:C:T	8.26346e-05	0.470177	-2.61746e-10
18148102	chr4:18148102:G:A	9.48484e-05	-1.03987e-10	0.608027
18148947	chr4:18148947:G:A	3.30093e-06	-1.53202	-1.21802
18149037	chr4:18149037:T:C	1.99477e-05	-1.03987e-10	-0.951141
18149229	chr4:18149229:C:T	9.48484e-05	-1.03987e-10	0.608027
18149418	chr4:18149418:G:C	4.90761e-06	-1.17169	-1.18177
18149513	chr4:18149513:C:T	1.54808e-05	-1.20465	-2.61746e-10
18149608	chr4:18149608:G:A	2.01745e-05	-1.03987e-10	-0.939834
18150276	chr4:18150276:C:T	1.62682e-05	-1.03987e-10	-1.15504
18150383	chr4:18150383:C:A	1.55049e-05	-1.20309	-2.61746e-10
18150500	chr4:18150500:TC:T	2.01163e-05	-1.03987e-10	-0.942723
18150624	chr4:18150624:G:A	3.43434e-06	-1.51392	-1.1965
18150898	chr4:18150898:C:T	1.59441e-05	-1.17516	-2.61746e-10
18150950	chr4:18150950:T:G	1.71905e-05	-1.03987e-10	-1.0999
18151090	chr4:18151090:A:AC	1.5307e-05	-1.03987e-10	-1.21594
18151113	chr4:18151113:C:T	1.54392e-05	-1.1664	-0.0409378
18151436	chr4:18151436:G:A	5.02233e-06	-1.22361	-1.10675
18151480	chr4:18151480:A:G	1.72191e-05	-1.09823	-2.61746e-10
18151789	chr4:18151789:C:G	2.23491e-05	-1.03987e-10	-0.837468
18152021	chr4:18152021:A:G	4.95117e-06	-1.1732	-1.17143
18152669	chr4:18152669:T:C	4.47739e-06	-1.2626	-1.18261
18152795	chr4:18152795:A:C	4.59541e-06	-1.26733	-1.15186
18152973	chr4:18152973:T:A	3.35013e-06	-1.5173	-1.21795
18153232	chr4:18153232:T:C	1.7481e-05	-1.03987e-10	-1.08314
18153291	chr4:18153291:T:C	1.66032e-05	-1.03987e-10	-1.13466
18153363	chr4:18153363:A:G	2.88532e-05	-0.584075	0.00204235
18153382	chr4:18153382:G:T	1.99154e-05	-1.03987e-10	-0.952759
18153492	chr4:18153492:G:T	1.52615e-05	-1.03987e-10	-1.21892
18153509	chr4:18153509:C:T	2.71919e-05	-1.03987e-10	-0.641332
18153672	chr4:18153672:G:C	2.1971e-05	-1.03987e-10	-0.854528
18153759	chr4:18153759:A:T	5.87329e-05	-1.03987e-10	0.128748
18153811	chr4:18153811:C:T	5.11289e-06	-1.13318	-1.17931
18154033	chr4:18154033:AT:A	4.5343e-06	-1.2428	-1.18978
18154231	chr4:18154231:G:A	1.53892e-05	-1.15335	-0.0572349
18154550	chr4:18154550:G:T	3.65601e-05	-1.03987e-10	-0.345293
18154629	chr4:18154629:A:G	4.43505e-06	-1.27735	-1.17736
18155022	chr4:18155022:C:T	1.18871e-05	-1.4688	-2.61746e-10
18155143	chr4:18155143:C:A	1.7071e-05	-1.03987e-10	-1.10687
18155281	chr4:18155281:C:A	3.00499e-05	-1.03987e-10	-0.541394
18155661	chr4:18155661:C:A	1.40779e-05	-1.11171	-0.187931
18155849	chr4:18155849:C:T	1.79182e-05	-1.03987e-10	-1.05844
18156151	chr4:18156151:A:T	4.83892e-06	-1.19399	-1.17357
18156186	chr4:18156186:C:T	4.30289e-06	-1.29892	-1.18604
18156752	chr4:18156752:T:C	1.72174e-05	-1.03987e-10	-1.09833
18157414	chr4:18157414:C:G	7.19216e-06	-1.19897	-0.772287
18157555	chr4:18157555:C:G	4.42612e-06	-1.4814	-0.975333
18158275	chr4:18158275:C:G	1.40297e-05	-0.157569	-1.14551
18158287	chr4:18158287:G:C	1.38058e-05	-1.35593	0.036759
18158485	chr4:18158485:A:G	0.00010177	0.507304	0.17116
18158770	chr4:18158770:A:G	2.12848e-05	-1.03987e-10	-0.886258
18158819	chr4:18158819:G:T	1.13452e-05	-0.877477	-0.637984
18158963	chr4:18158963:C:A	3.2158e-05	-1.34636	0.872766
18159241	chr4:18159241:C:T	4.16995e-05	-1.03987e-10	-0.213764
18159249	chr4:18159249:C:T	4.60228e-05	-1.03987e-10	-0.115115
18159811	chr4:18159811:T:A	8.48604e-05	-1.03987e-10	0.496756
18159956	chr4:18159956:A:T	3.64222e-05	0.655635	-1.00471
18160323	chr4:18160323:TTAACTGACTC:T	1.32662e-05	-1.35903	-2.61746e-10
18160359	chr4:18160359:T:C	1.61152e-05	-1.03987e-10	-1.16449
18160481	chr4:18160481:A:C	3.43239e-05	-1.41786	1.00945
18160482	chr4:18160482:C:G	3.44708e-05	-1.03987e-10	-0.404141
18160933	chr4:18160933:G:A	8.59444e-06	-0.761565	-1.03157
18161124	chr4:18161124:T:G	1.52831e-05	-1.03987e-10	-1.21751
18161366	chr4:18161366:G:T	9.81612e-05	0.220249	0.42211
18161419	chr4:18161419:C:A	2.25267e-05	-1.03987e-10	-0.829551
18161635	chr4:18161635:A:C	1.66105e-05	-1.03987e-10	-1.13422
18161758	chr4:18161758:G:A	1.04213e-05	-0.466135	-1.13427
18161966	chr4:18161966:A:G	2.44639e-05	-1.03987e-10	-0.747055
18162078	chr4:18162078:G:A	1.24046e-05	-1.42619	-2.61746e-10
18162154	chr4:18162154:C:G	1.54468e-05	-1.40887	0.20202
18162176	chr4:18162176:T:A	1.72055e-05	0.0954759	-1.1945
18162623	chr4:18162623:A:G	1.5363e-05	-1.03987e-10	-1.21229
18162939	chr4:18162939:A:C	1.53942e-05	-1.03987e-10	-1.21026
18163001	chr4:18163001:G:A	2.44409e-05	-1.03987e-10	-0.747993
18163446	chr4:18163446:G:A	2.72645e-05	-1.03987e-10	-0.638667
18163703	chr4:18163703:T:C	1.83047e-05	0.110619	-1.14772
18164176	chr4:18164176:T:C	2.79529e-05	-0.254203	-0.359529
18164286	chr4:18164286:G:T	1.74042e-05	-1.03987e-10	-1.08754
18164477	chr4:18164477:T:C	7.38483e-05	1.57668	-1.21892
18164606	chr4:18164606:AT:A	2.34002e-05	0.33045	-1.12196
18164675	chr4:18164675:G:A	0.000110704	-0.948013	1.71062
18164882	chr4:18164882:T:C	2.55547e-05	0.406121	-1.10955
18165103	chr4:18165103:A:G	1.67642e-05	-1.03987e-10	-1.12501
18165521	chr4:18165521:A:G	2.86918e-05	-1.03987e-10	-0.587643
18166526	chr4:18166526:A:G	3.26533e-05	-1.03987e-10	-0.458307
18166655	chr4:18166655:C:T	1.52856e-05	-1.03987e-10	-1.21734
18166800	chr4:18166800:CT:C	1.11315e-05	-1.53448	-2.61746e-10
18166874	chr4:18166874:CAA:C	2.41788e-05	0.361824	-1.1206
18167261	chr4:18167261:T:G	2.95883e-05	0.469463	-1.02634
18167275	chr4:18167275:G:C	8.4689e-06	-0.728389	-1.07946
18167278	chr4:18167278:T:A	2.42667e-05	0.376089	-1.13124
18167476	chr4:18167476:T:C	1.73019e-05	0.0757631	-1.1692
18167576	chr4:18167576:G:T	1.61297e-05	-1.03987e-10	-1.16359
18168030	chr4:18168030:G:A	9.68557e-05	1.84439	-1.21542
18168194	chr4:18168194:T:C	2.90199e-05	0.552258	-1.12853
18168204	chr4:18168204:T:G	4.48084e-06	-1.2344	-1.21004
18168299	chr4:18168299:T:G	9.88587e-05	1.86512	-1.21568
18168596	chr4:18168596:G:A	1.528e-05	-1.03987e-10	-1.21771
18168737	chr4:18168737:A:G	1.97982e-05	0.224284	-1.18295
18169071	chr4:18169071:T:C	5.19738e-05	-1.03987e-10	0.00648764
18169250	chr4:18169250:CT:C	8.28016e-06	-0.649128	-1.18126
18169577	chr4:18169577:T:A	2.20495e-05	-1.03987e-10	-0.850962
18169600	chr4:18169600:A:G	3.23933e-05	-1.03987e-10	-0.4663
18169959	chr4:18169959:C:T	8.27602e-06	-0.76746	-1.06343
18170155	chr4:18170155:C:T	1.55242e-05	-1.03987e-10	-1.20185
18170411	chr4:18170411:C:A	2.72348e-05	-1.03987e-10	-0.639757
18171148	chr4:18171148:A:G	6.56548e-06	-1.46449	-0.597936
18171306	chr4:18171306:A:G	8.3432e-05	-1.03987e-10	0.47978
18171403	chr4:18171403:C:T	2.06975e-05	0.258863	-1.1731
18171465	chr4:18171465:C:G	1.53801e-05	-1.03987e-10	-1.21118
18171491	chr4:18171491:G:A	3.32167e-05	-1.03987e-10	-0.441199
18171855	chr4:18171855:G:C	1.60589e-05	-1.03987e-10	-1.16799
18172270	chr4:18172270:T:C	2.15799e-05	-1.03987e-10	-0.872489
18172774	chr4:18172774:CACAGAAA:C	0.000182654	0.727177	0.536166
18172970	chr4:18172970:A:G	1.02698e-05	-1.22113	-0.39391
18173428	chr4:18173428:T:G	4.95291e-05	-1.03987e-10	-0.0416917
18173631	chr4:18173631:T:C	9.35532e-06	-1.24934	-0.458967
18174032	chr4:18174032:G:A	4.13138e-05	-1.03987e-10	-0.223055
18174146	chr4:18174146:A:G	5.08641e-05	-1.38948	1.37438
18174310	chr4:18174310:A:G	8.6559e-06	-0.715352	-1.07066
18174334	chr4:18174334:T:C	2.51913e-05	-1.03987e-10	-0.717752
18174355	chr4:18174355:G:A	3.85079e-06	-1.39348	-1.2025
18174528	chr4:18174528:G:A	1.97775e-05	0.198966	-1.15868
18174538	chr4:18174538:C:G	3.92742e-06	-1.38126	-1.19501
18174757	chr4:18174757:G:C	1.94317e-05	0.199064	-1.17641
18174800	chr4:18174800:C:T	1.12198e-05	-1.52657	-2.61746e-10
18174835	chr4:18174835:A:G	3.45208e-05	-1.03987e-10	-0.402691
18174982	chr4:18174982:A:G	1.92564e-05	0.1892	-1.17561
18176223	chr4:18176223:C:T	9.04623e-06	-0.706867	-1.03504
18177309	chr4:18177309:T:G	2.24403e-05	-1.03987e-10	-0.833392
18177878	chr4:18177878:A:C	1.29362e-05	-1.28989	-0.0943354
18178099	chr4:18178099:G:A	3.79216e-06	-1.3946	-1.21671
18178230	chr4:18178230:A:C	0.000100955	1.8885	-1.21807
18178457	chr4:18178457:G:A	1.02581e-05	-0.491483	-1.1247
18178639	chr4:18178639:T:C	8.74802e-06	-0.70606	-1.06936
18178688	chr4:18178688:G:A	1.87887e-05	0.180285	-1.19128
18178974	chr4:18178974:A:G	0.000176992	0.647266	0.584588
18179160	chr4:18179160:G:C	2.31923e-05	0.364727	-1.16516
18179185	chr4:18179185:T:C	0.000163561	0.642602	0.510332
18179275	chr4:18179275:A:G	2.69772e-05	-1.03987e-10	-0.64926
18179768	chr4:18179768:G:T	8.58752e-06	-0.73245	-1.06149
18179905	chr4:18179905:T:C	1.17552e-05	-0.354179	-1.12577
18179983	chr4:18179983:TA:T	1.62022e-05	-1.15911	-2.61746e-10
18180074	chr4:18180074:T:A	2.35945e-05	0.379884	-1.16312
18180437	chr4:18180437:C:T	1.95656e-05	-0.970479	-2.61746e-10
18181412	chr4:18181412:G:T	1.60904e-05	-1.03987e-10	-1.16603
18181861	chr4:18181861:A:G	1.54228e-05	-1.03987e-10	-1.2084
18182128	chr4:18182128:G:A	8.97092e-06	-0.670872	-1.07939
18182500	chr4:18182500:A:G	0.0001281	0.494383	0.414176
18182573	chr4:18182573:A:G	2.77944e-05	-1.03987e-10	-0.619419
18182796	chr4:18182796:A:G	1.6207e-05	-1.03987e-10	-1.15881
18183007	chr4:18183007:G:A	1.54168e-05	-1.03987e-10	-1.20879
18183278	chr4:18183278:A:T	3.95542e-05	-1.03987e-10	-0.26658
18183454	chr4:18183454:T:C	3.52744e-05	0.565275	-0.946371
18183644	chr4:18183644:T:C	1.83764e-05	0.184161	-1.21735
18183700	chr4:18183700:AG:A	9.10417e-05	1.78303	-1.21597
18184029	chr4:18184029:C:T	5.63355e-06	-1.13249	-1.08302
18184233	chr4:18184233:G:A	2.16183e-05	-0.687688	-0.183025
18184550	chr4:18184550:A:C	4.93747e-05	-1.03987e-10	-0.0448135
18185858	chr4:18185858:G:A	4.22364e-05	-1.03987e-10	-0.200971
18186119	chr4:18186119:G:T	1.50074e-05	-0.124963	-1.11074
18186222	chr4:18186222:AAATG:A	0.000100623	0.667124	-2.61746e-10
18186243	chr4:18186243:A:G	2.41303e-05	-1.03987e-10	-0.760784
18186724	chr4:18186724:T:A	2.10297e-05	-1.03987e-10	-0.898317
18187048	chr4:18187048:C:T	9.12822e-06	-0.828246	-0.904635
18187936	chr4:18187936:A:G	5.78054e-06	-0.972185	-1.21757
18188253	chr4:18188253:G:C	2.75582e-05	-1.03987e-10	-0.62795
18188337	chr4:18188337:A:G	1.99847e-05	-0.949287	-2.61746e-10
18188832	chr4:18188832:T:C	1.46327e-05	-1.26099	-2.61746e-10
18190309	chr4:18190309:A:G	1.59098e-05	-1.03987e-10	-1.17732
18190376	chr4:18190376:A:G	1.00306e-05	-1.40803	-0.230582
18190382	chr4:18190382:A:G	1.92051e-05	-1.03987e-10	-0.989079
18190598	chr4:18190598:A:G	0.000249106	2.66432	-1.0907
18190660	chr4:18190660:C:T	2.03853e-05	-0.929436	-2.61746e-10
18190746	chr4:18190746:C:T	1.62725e-05	-1.03987e-10	-1.15478
18190990	chr4:18190990:C:T	2.62901e-05	-1.03987e-10	-0.67506
18191060	chr4:18191060:C:T	6.92444e-05	0.942778	-0.649387
18191278	chr4:18191278:C:G	8.19567e-05	0.785303	-0.323364
18191674	chr4:18191674:T:G	5.67838e-05	-1.03987e-10	0.0949995
18191823	chr4:18191823:A:G	1.96174e-05	0.0467454	-1.01458
18191880	chr4:18191880:T:C	1.05452e-05	-0.669606	-0.918973
18192307	chr4:18192307:C:T	3.02999e-05	-1.03987e-10	-0.533108
18192440	chr4:18192440:C:A	0.000170563	1.41923	-0.224371
18192551	chr4:18192551:T:C	0.000233713	2.65349	-1.14365
18193320	chr4:18193320:C:A	4.1241e-05	0.672456	-0.897275
18193497	chr4:18193497:C:T	4.42293e-05	0.799395	-0.954259
18193511	chr4:18193511:C:T	4.08902e-05	0.725524	-0.958887
18194455	chr4:18194455:G:A	1.71952e-05	-1.09962	-2.61746e-10
18194524	chr4:18194524:T:C	4.39775e-06	-1.53128	-0.931881
18194621	chr4:18194621:C:T	3.45529e-06	-1.50283	-1.20151
18194625	chr4:18194625:C:T	3.45001e-06	-1.49554	-1.21033
18194764	chr4:18194764:C:T	4.15327e-05	-1.03987e-10	-0.217771
18194773	chr4:18194773:A:G	3.67097e-05	-1.03987e-10	-0.341211
18195142	chr4:18195142:C:A	3.47479e-05	-1.03987e-10	-0.396134
18195183	chr4:18195183:T:TCC	7.20569e-06	-1.5105	-0.458879
18195387	chr4:18195387:T:C	4.33333e-05	-1.03987e-10	-0.175331
18195846	chr4:18195846:A:G	2.7847e-05	0.377647	-0.995173
18196314	chr4:18196314:C:T	7.92748e-06	-1.51679	-0.35713
18196507	chr4:18196507:C:T	1.10278e-05	-0.402517	-1.14131
18196528	chr4:18196528:G:A	7.85953e-06	-1.51627	-0.366251
18196665	chr4:18196665:A:T	1.03632e-05	-1.47104	-0.13495
18197259	chr4:18197259:C:T	2.32588e-05	-1.03987e-10	-0.797568
18197695	chr4:18197695:C:T	2.24899e-05	0.303632	-1.13482
18197724	chr4:18197724:C:G	7.78989e-06	-1.51312	-0.378306
18197958	chr4:18197958:C:G	3.80576e-05	-1.03987e-10	-0.305153
18199038	chr4:18199038:G:T	8.30033e-06	-1.50043	-0.327524
18199536	chr4:18199536:G:A	5.22852e-06	-1.50189	-0.78823
18199717	chr4:18199717:T:C	6.38562e-06	-1.50801	-0.582199
18199749	chr4:18199749:C:G	7.30669e-06	-1.50893	-0.446529
18200011	chr4:18200011:T:C	6.83505e-06	-1.51976	-0.502424
18200151	chr4:18200151:G:A	6.41055e-06	-1.53059	-0.555713
18200199	chr4:18200199:C:T	6.80887e-06	-1.52633	-0.499698
18200299	chr4:18200299:A:G	1.57297e-05	0.027919	-1.21662
18200485	chr4:18200485:A:G	1.64926e-05	-1.03987e-10	-1.14134
18200499	chr4:18200499:A:G	6.33079e-06	-1.52554	-0.573288
18200545	chr4:18200545:G:T	1.45881e-05	-0.0496917	-1.21435
18200732	chr4:18200732:A:G	1.61115e-05	-1.03987e-10	-1.16472
18200844	chr4:18200844:A:G	1.68126e-05	-1.03987e-10	-1.12212
18200883	chr4:18200883:TCTGA:T	1.83013e-05	-1.03987e-10	-1.03728
18201061	chr4:18201061:T:C	6.70883e-06	-1.37972	-0.661106
18201105	chr4:18201105:T:C	7.60925e-05	-1.03987e-10	0.387698
18201425	chr4:18201425:G:A	6.40901e-06	-1.48786	-0.598689
18201489	chr4:18201489:T:C	1.08573e-05	-0.353817	-1.2056
18201846	chr4:18201846:C:T	7.60925e-05	-1.03987e-10	0.387697
18201847	chr4:18201847:A:G	5.34193e-06	-1.34262	-0.926042
18201900	chr4:18201900:A:G	1.61991e-05	0.0284365	-1.18774
18202006	chr4:18202006:T:A	1.11676e-05	-1.53124	-2.61746e-10
18202515	chr4:18202515:A:G	6.44741e-05	-1.03987e-10	0.222011
18202612	chr4:18202612:C:T	1.87502e-05	-1.03987e-10	-1.01305
18202896	chr4:18202896:A:G	5.14828e-05	-1.03987e-10	-0.00300455
18202979	chr4:18202979:T:C	2.32461e-05	-1.35201	0.553892
18203479	chr4:18203479:C:T	2.56943e-05	0.308218	-1.0062
18204356	chr4:18204356:G:T	1.51163e-05	-0.190638	-1.03784
18204535	chr4:18204535:A:G	2.70737e-05	-1.03987e-10	-0.645691
18204721	chr4:18204721:C:A	4.46805e-05	-1.03987e-10	-0.144716
18204824	chr4:18204824:G:A	1.67141e-05	0.0872999	-1.2153
18204997	chr4:18204997:G:A	2.77916e-05	-1.30683	0.687313
18205058	chr4:18205058:G:A	1.58639e-05	-1.03987e-10	-1.18021
18205243	chr4:18205243:T:C	2.27739e-05	-1.03987e-10	-0.818635
18205553	chr4:18205553:C:T	5.39137e-05	-1.03987e-10	0.0431331
18205795	chr4:18205795:T:C	1.36712e-05	-0.118625	-1.21033
18205915	chr4:18205915:T:G	3.45903e-05	0.682502	-1.08318
18206131	chr4:18206131:G:A	1.56952e-05	0.0277598	-1.21866
18206515	chr4:18206515:G:A	2.25727e-05	-1.35124	0.523726
18206568	chr4:18206568:T:G	0.000182329	-0.269983	1.53154
18206745	chr4:18206745:G:A	0.000193013	1.31851	-2.61746e-10
18206943	chr4:18206943:A:G	3.67113e-06	-1.53441	-1.10934
18207121	chr4:18207121:C:A	1.53942e-05	-1.03987e-10	-1.21026
18207255	chr4:18207255:A:T	1.7648e-05	-1.03987e-10	-1.07363
18207374	chr4:18207374:G:T	4.92287e-06	-1.46604	-0.884322
18207391	chr4:18207391:G:A	3.58644e-05	-1.03987e-10	-0.364508
18208119	chr4:18208119:T:C	1.53107e-05	-1.03987e-10	-1.2157
18208401	chr4:18208401:G:A	0.00015435	0.0851794	1.00979
18209623	chr4:18209623:T:C	1.70367e-05	-1.03987e-10	-1.10888
18210110	chr4:18210110:C:T	1.84439e-05	-1.03987e-10	-1.02952
18210299	chr4:18210299:T:C	4.56543e-06	-1.37777	-1.04797
18210551	chr4:18210551:T:C	4.3962e-06	-1.48342	-0.980095
18210585	chr4:18210585:A:G	1.91756e-05	-1.03987e-10	-0.990612
18210655	chr4:18210655:G:T	5.03723e-06	-1.47534	-0.852057
18210839	chr4:18210839:T:C	2.94967e-05	-1.03987e-10	-0.559974
18210970	chr4:18210970:G:A	1.94489e-05	-1.03987e-10	-0.976463
18211106	chr4:18211106:G:A	1.50936e-05	-0.0113141	-1.21867
18211277	chr4:18211277:G:A	1.53948e-05	-1.03987e-10	-1.21022
18211425	chr4:18211425:G:A	5.47005e-06	-1.39971	-0.845257
18211769	chr4:18211769:C:T	1.11375e-05	-1.53393	-2.61746e-10
18212011	chr4:18212011:A:G	5.23764e-06	-1.48029	-0.808092
18212221	chr4:18212221:T:C	1.62868e-05	-1.03987e-10	-1.1539
18212231	chr4:18212231:T:G	3.58735e-05	-1.03987e-10	-0.364253
18212239	chr4:18212239:G:A	1.46698e-05	-0.0402956	-1.21816
18213010	chr4:18213010:G:T	1.7754e-05	-1.03987e-10	-1.06764
18213463	chr4:18213463:C:T	6.42517e-06	-1.44508	-0.638944
18213594	chr4:18213594:A:G	1.80437e-05	-1.03987e-10	-1.05145
18213606	chr4:18213606:G:A	2.60807e-05	-1.03987e-10	-0.683057
18213696	chr4:18213696:A:G	4.46944e-05	-1.03987e-10	-0.144405
18213808	chr4:18213808:G:T	1.82614e-05	-1.03987e-10	-1.03946
18213903	chr4:18213903:C:G	3.59032e-05	-1.03987e-10	-0.363426
18214656	chr4:18214656:G:T	1.35224e-05	-1.33991	-2.61746e-10
18214763	chr4:18214763:A:G	1.90946e-05	-1.03987e-10	-0.994845
18214869	chr4:18214869:C:T	7.49067e-06	-1.46876	-0.461838
18214920	chr4:18214920:C:T	8.17139e-05	-1.03987e-10	0.458972
18215076	chr4:18215076:C:T	1.17318e-05	-1.50893	0.0269853
18215959	chr4:18215959:A:G	9.39456e-06	-1.49381	-0.21031
18216098	chr4:18216098:T:C	3.28756e-05	-1.03987e-10	-0.451521
18216138	chr4:18216138:T:G	1.5839e-05	-1.03987e-10	-1.18178
18216193	chr4:18216193:T:A	2.41252e-05	-1.03987e-10	-0.760994
18216584	chr4:18216584:G:T	1.60006e-05	-1.03987e-10	-1.17162
18216727	chr4:18216727:A:G	5.60729e-06	-1.46804	-0.752148
18217061	chr4:18217061:C:T	2.71086e-05	-1.53303	0.888629
18217089	chr4:18217089:G:A	0.000254162	1.59372	-2.61746e-10
18218036	chr4:18218036:C:T	1.78494e-05	-1.03987e-10	-1.06228
18218079	chr4:18218079:A:G	7.67771e-06	-1.49104	-0.414895
18218332	chr4:18218332:C:T	5.21286e-06	-1.45749	-0.835631
18218333	chr4:18218333:G:A	1.63338e-05	-1.03987e-10	-1.15102
18218543	chr4:18218543:T:G	1.81571e-05	-1.03987e-10	-1.04519
18218671	chr4:18218671:G:C	7.6038e-06	-1.53307	-0.382533
18218782	chr4:18218782:T:TG	1.58021e-05	-1.18411	-2.61746e-10
18218891	chr4:18218891:A:G	6.34669e-06	-1.46832	-0.627996
18218913	chr4:18218913:T:C	1.31681e-05	-1.41628	0.0498247
18219075	chr4:18219075:A:G	5.75855e-06	-1.26139	-0.932172
18219296	chr4:18219296:TA:T	1.57855e-05	-1.03987e-10	-1.18516
18219299	chr4:18219299:T:A	1.61978e-05	-1.03987e-10	-1.15938
18219468	chr4:18219468:AC:A	1.25679e-05	-0.338163	-1.07495
18219542	chr4:18219542:A:G	5.93039e-06	-1.4647	-0.699466
18219809	chr4:18219809:T:G	5.40688e-05	-1.03987e-10	0.0460046
18219813	chr4:18219813:G:T	1.16064e-05	-1.4927	-2.61746e-10
18220112	chr4:18220112:G:A	1.70441e-05	-1.03987e-10	-1.10845
18220147	chr4:18220147:T:G	6.47861e-06	-1.4651	-0.610649
18220234	chr4:18220234:G:A	5.40004e-06	-1.5263	-0.731544
18220378	chr4:18220378:G:A	2.50151e-05	-1.03987e-10	-0.724774
18220398	chr4:18220398:G:A	2.97353e-05	-1.03987e-10	-0.551916
18220420	chr4:18220420:C:A	6.5256e-06	-1.47473	-0.59379
18220534	chr4:18220534:G:A	1.36849e-05	-1.32796	-2.61746e-10
18220636	chr4:18220636:C:T	5.61614e-06	-1.52183	-0.696779
18220665	chr4:18220665:A:G	5.10252e-06	-1.47941	-0.835111
18220941	chr4:18220941:T:C	5.63293e-06	-1.51958	-0.696038
18220964	chr4:18220964:C:T	1.44299e-05	-0.364612	-0.91034
18221075	chr4:18221075:G:C	4.89229e-06	-1.48975	-0.866838
18221365	chr4:18221365:G:A	1.04394e-05	-0.405654	-1.19301
18221540	chr4:18221540:G:A	2.68104e-05	-1.03987e-10	-0.655462
18221760	chr4:18221760:C:A	1.05357e-05	-0.407103	-1.18238
18221952	chr4:18221952:G:A	1.02223e-05	-0.435558	-1.18412
18221979	chr4:18221979:A:G	1.12384e-05	-1.52492	-2.61746e-10
18222026	chr4:18222026:G:A	3.94242e-06	-1.50977	-1.06269
18222577	chr4:18222577:G:A	2.46687e-05	-1.03987e-10	-0.738715
18222696	chr4:18222696:T:C	2.18897e-05	-1.03987e-10	-0.858234
18222830	chr4:18222830:G:T	6.22872e-06	-1.51806	-0.59702
18222893	chr4:18222893:A:G	2.43494e-05	-1.03987e-10	-0.751744
18222944	chr4:18222944:A:C	6.23353e-06	-1.51648	-0.597828
18223039	chr4:18223039:A:G	2.43135e-05	-1.03987e-10	-0.75322
18223204	chr4:18223204:T:C	1.72779e-05	-1.03987e-10	-1.09483
18223340	chr4:18223340:A:G	6.10211e-06	-1.43865	-0.69697
18223409	chr4:18223409:G:A	8.63754e-05	-1.03987e-10	0.514451
18224430	chr4:18224430:C:T	1.11619e-05	-1.53175	-2.61746e-10
18224484	chr4:18224484:A:G	6.30092e-06	-1.42548	-0.678079
18224759	chr4:18224759:G:A	6.31586e-06	-1.51414	-0.587051
18224994	chr4:18224994:C:T	3.10122e-05	-0.50987	-2.61746e-10
18225032	chr4:18225032:C:T	6.34345e-06	-1.50978	-0.587051
18225063	chr4:18225063:C:G	1.68875e-05	-1.03987e-10	-1.11768
18225166	chr4:18225166:C:T	1.49287e-05	-0.380455	-0.860513
18225213	chr4:18225213:AAG:A	1.79309e-05	0.121424	-1.17915
18225450	chr4:18225450:G:A	2.86186e-05	-1.03987e-10	-0.590195
18226093	chr4:18226093:C:T	4.1184e-06	-1.52417	-1.00461
18226241	chr4:18226241:A:T	6.54023e-06	-1.5196	-0.546676
18227103	chr4:18227103:GA:G	6.13612e-06	-1.52148	-0.608576
18227537	chr4:18227537:A:G	1.74852e-05	-1.03987e-10	-1.08289
18227909	chr4:18227909:G:T	6.11885e-06	-1.4689	-0.663979
18228000	chr4:18228000:A:G	6.13715e-06	-1.45823	-0.671665
18228410	chr4:18228410:G:A	1.65795e-05	-1.03987e-10	-1.13609
18229122	chr4:18229122:C:T	7.87831e-06	-1.51453	-0.365604
18229583	chr4:18229583:G:A	1.40951e-05	-1.29842	-2.61746e-10
18229755	chr4:18229755:A:C	2.31023e-05	-1.03987e-10	-0.80432
18229794	chr4:18229794:C:T	2.6628e-05	-1.03987e-10	-0.662288
18229874	chr4:18229874:T:C	3.358e-05	-1.03987e-10	-0.430322
18229989	chr4:18229989:T:C	4.69926e-06	-1.47324	-0.923605
18230324	chr4:18230324:A:G	6.40029e-06	-1.44054	-0.647366
18230359	chr4:18230359:T:G	6.48836e-06	-1.51191	-0.562337
18230448	chr4:18230448:C:T	3.92788e-06	-1.52087	-1.05529
18230459	chr4:18230459:C:T	1.24301e-05	-0.246817	-1.17732
18230588	chr4:18230588:A:C	3.10479e-05	-1.03987e-10	-0.508721
18230692	chr4:18230692:T:C	6.17338e-06	-1.426	-0.698009
18230837	chr4:18230837:T:C	7.29748e-06	-1.44838	-0.508346
18231954	chr4:18231954:T:C	3.65429e-06	-1.50204	-1.14631
18232343	chr4:18232343:C:G	1.66389e-05	-1.03987e-10	-1.13251
18232729	chr4:18232729:T:C	1.71455e-05	-1.03987e-10	-1.10252
18233448	chr4:18233448:C:G	1.63397e-05	-1.03987e-10	-1.15066
18233709	chr4:18233709:T:C	7.37575e-06	-1.45175	-0.494302
18234044	chr4:18234044:A:G	1.96613e-05	-1.03987e-10	-0.965602
18234241	chr4:18234241:A:G	7.14542e-06	-1.44058	-0.537201
18234266	chr4:18234266:T:G	1.59056e-05	-1.03987e-10	-1.17758
18234663	chr4:18234663:C:T	0.000109855	-1.03987e-10	0.754906
18235026	chr4:18235026:C:T	1.66999e-05	-0.200701	-0.928151
18235068	chr4:18235068:G:A	7.53069e-06	-1.43208	-0.493183
18235143	chr4:18235143:C:T	8.11315e-06	-1.48872	-0.362048
18235221	chr4:18235221:C:T	6.35785e-06	-1.50653	-0.588035
18236370	chr4:18236370:A:G	2.85504e-05	-1.03987e-10	-0.59258
18236481	chr4:18236481:C:A	1.54035e-05	-1.03987e-10	-1.20966
18236543	chr4:18236543:A:G	6.01613e-06	-1.45074	-0.699066
18236722	chr4:18236722:A:G	0.000220404	1.45121	-2.61746e-10
18236828	chr4:18236828:C:T	6.26304e-06	-1.43454	-0.675049
18237213	chr4:18237213:T:C	7.45333e-06	-1.44601	-0.489578
18237255	chr4:18237255:A:G	7.53153e-06	-1.43558	-0.489578
18237310	chr4:18237310:G:T	6.17996e-06	-1.42951	-0.693436
18237430	chr4:18237430:C:T	2.4748e-05	-1.03987e-10	-0.735509
18237622	chr4:18237622:TC:T	2.55583e-05	-1.03987e-10	-0.703291
18237739	chr4:18237739:TAGTC:T	6.18936e-06	-1.50622	-0.615195
18237753	chr4:18237753:G:T	6.72323e-05	-1.03987e-10	0.263901
18238059	chr4:18238059:C:T	1.56726e-05	-1.03987e-10	-1.19234
18238180	chr4:18238180:G:A	1.62181e-05	-0.261377	-0.896746
18238940	chr4:18238940:G:A	7.90556e-06	-1.51377	-0.362919
18238991	chr4:18238991:A:G	1.91458e-05	-1.03987e-10	-0.992166
18238994	chr4:18238994:CAA:C	1.60688e-05	-1.03987e-10	-1.16737
18239061	chr4:18239061:T:A	1.93307e-05	-1.03987e-10	-0.982558
18239095	chr4:18239095:T:G	2.51704e-05	-1.03987e-10	-0.718582
18239151	chr4:18239151:A:G	9.45744e-06	-1.23123	-0.466224
18239470	chr4:18239470:C:G	2.60577e-05	-1.03987e-10	-0.68394
18239903	chr4:18239903:T:G	6.146e-06	-1.43653	-0.691926
18240280	chr4:18240280:A:G	1.52414e-05	-0.113156	-1.10708
18240497	chr4:18240497:G:A	3.89999e-06	-1.36946	-1.21382
18240688	chr4:18240688:T:C	1.58947e-05	-1.03987e-10	-1.17827
18240919	chr4:18240919:T:C	1.55052e-05	-1.03987e-10	-1.20308
18240974	chr4:18240974:C:T	5.05869e-06	-1.53383	-0.789317
18241045	chr4:18241045:G:C	1.74839e-05	-1.03987e-10	-1.08297
18241909	chr4:18241909:C:G	5.49008e-06	-1.49603	-0.745276
18241974	chr4:18241974:T:C	5.76865e-06	-1.52373	-0.668086
18241983	chr4:18241983:G:A	1.90377e-05	-0.997832	-2.61746e-10
18242163	chr4:18242163:TC:T	2.19553e-05	0.281135	-1.13638
18242354	chr4:18242354:G:A	4.80888e-06	-1.51269	-0.861101
18242485	chr4:18242485:C:T	7.76912e-06	-1.51876	-0.37533
18243388	chr4:18243388:G:T	1.12477e-05	-1.52409	-2.61746e-10
18244029	chr4:18244029:G:T	2.51241e-05	-1.03987e-10	-0.720427
18244537	chr4:18244537:A:G	7.17958e-06	-1.53408	-0.438932
18244551	chr4:18244551:A:G	6.31433e-06	-1.51044	-0.59099
18244905	chr4:18244905:A:G	6.21336e-06	-1.51099	-0.606558
18244959	chr4:18244959:C:T	5.04162e-06	-1.53271	-0.79382
18245092	chr4:18245092:T:G	6.42367e-06	-1.51185	-0.57241
18245265	chr4:18245265:G:A	1.20162e-05	-1.458	-2.61746e-10
18245862	chr4:18245862:G:GA	7.13582e-06	-1.44811	-0.531013
18246038	chr4:18246038:C:A	5.06007e-06	-1.53356	-0.789317
18246511	chr4:18246511:C:T	5.0672e-06	-1.53339	-0.78807
18246793	chr4:18246793:A:T	6.45549e-06	-1.51279	-0.566532
18246890	chr4:18246890:G:T	1.70843e-05	-1.03987e-10	-1.10609
18247319	chr4:18247319:C:T	5.00213e-06	-1.53439	-0.799996
18248101	chr4:18248101:G:A	1.72145e-05	-1.03987e-10	-1.0985
18248160	chr4:18248160:G:T	1.72279e-05	-1.03987e-10	-1.09772
18248364	chr4:18248364:G:T	1.16516e-05	-1.48881	-2.61746e-10
18248380	chr4:18248380:A:G	3.37005e-06	-1.51063	-1.2187
18248390	chr4:18248390:T:G	6.55929e-06	-1.51652	-0.546847
18248491	chr4:18248491:T:C	1.88732e-05	-1.03987e-10	-1.00651
18248605	chr4:18248605:A:G	2.23207e-05	-1.03987e-10	-0.838738
18248801	chr4:18248801:G:A	1.83048e-05	0.0786577	-1.11575
18249076	chr4:18249076:C:T	1.53778e-05	-1.03987e-10	-1.21133
18249174	chr4:18249174:A:G	1.57488e-05	-1.03987e-10	-1.18749
18249191	chr4:18249191:G:A	5.22724e-06	-1.5334	-0.756968
18249283	chr4:18249283:T:C	2.13674e-05	0.212364	-1.09475
18249286	chr4:18249286:C:T	2.30789e-05	-1.03987e-10	-0.805333
18249292	chr4:18249292:G:A	5.23301e-06	-1.53257	-0.756699
18249304	chr4:18249304:A:G	1.5288e-05	-1.03987e-10	-1.21718
18249636	chr4:18249636:G:A	1.44812e-05	-0.0774353	-1.19397
18249727	chr4:18249727:T:G	2.63265e-05	-1.03987e-10	-0.673675
18250266	chr4:18250266:T:G	7.61038e-06	-0.743354	-1.17139
18250286	chr4:18250286:A:G	7.38033e-06	-0.764026	-1.18141
18250818	chr4:18250818:C:T	4.09447e-06	-1.32164	-1.21298
18251341	chr4:18251341:A:G	4.18201e-06	-1.30386	-1.2096
18251473	chr4:18251473:G:A	3.53486e-06	-1.53391	-1.14767
18251868	chr4:18251868:A:G	1.70712e-05	-1.03987e-10	-1.10686
18251892	chr4:18251892:T:C	2.01539e-05	-1.03987e-10	-0.940856
18253552	chr4:18253552:T:G	0.000105153	0.711161	-2.61746e-10
18254024	chr4:18254024:C:T	1.43152e-05	-0.080169	-1.20276
18254184	chr4:18254184:T:C	2.05254e-05	-1.03987e-10	-0.922587
18254220	chr4:18254220:G:A	3.04596e-05	-1.03987e-10	-0.527851
18254447	chr4:18254447:A:G	2.18559e-05	-0.859782	-2.61746e-10
18254502	chr4:18254502:A:C	1.4592e-05	-0.0558633	-1.20792
18254506	chr4:18254506:T:C	4.37139e-05	-1.03987e-10	-0.166586
18254742	chr4:18254742:A:T	3.82321e-05	-1.03987e-10	-0.300577
18255059	chr4:18255059:A:G	7.48117e-06	-1.46274	-0.469124
18255072	chr4:18255072:G:A	3.97957e-06	-1.37852	-1.18456
18255100	chr4:18255100:T:TTCTACTTTTA	2.30926e-05	-1.03987e-10	-0.804739
18255285	chr4:18255285:T:C	1.72524e-05	-0.305437	-0.790861
18255349	chr4:18255349:G:A	3.92102e-06	-1.38382	-1.19408
18255378	chr4:18255378:C:A	3.66211e-05	-1.03987e-10	-0.343628
18255416	chr4:18255416:A:G	6.10177e-06	-1.42517	-0.710503
18255726	chr4:18255726:G:A	6.25576e-06	-1.50654	-0.604207
18255771	chr4:18255771:C:G	1.11444e-05	-1.53331	-2.61746e-10
18256269	chr4:18256269:T:C	4.08475e-06	-1.35174	-1.18525
18256485	chr4:18256485:G:A	1.12838e-05	-1.52089	-2.61746e-10
18256963	chr4:18256963:G:GTTAAGAAT	4.11722e-06	-1.34408	-1.18499
18257183	chr4:18257183:G:A	1.7227e-05	-1.03987e-10	-1.09777
18257320	chr4:18257320:G:A	3.50259e-05	-1.03987e-10	-0.388164
18257612	chr4:18257612:G:A	4.15742e-06	-1.33364	-1.18571
18257917	chr4:18257917:G:A	1.69021e-05	-1.03987e-10	-1.11682
18258127	chr4:18258127:T:C	3.91891e-05	-1.03987e-10	-0.275852
18258135	chr4:18258135:T:C	2.77124e-05	-1.03987e-10	-0.622373
18258311	chr4:18258311:T:C	3.58397e-06	-1.53055	-1.13724
18258334	chr4:18258334:A:G	2.34104e-05	-1.03987e-10	-0.791074
18258696	chr4:18258696:A:G	4.64777e-05	-1.03987e-10	-0.105281
18258853	chr4:18258853:G:A	2.38567e-05	-1.03987e-10	-0.772186
18259011	chr4:18259011:C:T	2.43417e-05	-1.03987e-10	-0.752062
18259407	chr4:18259407:A:G	1.4256e-05	-1.28707	-2.61746e-10
18259531	chr4:18259531:C:G	2.20895e-05	-1.03987e-10	-0.84915
18259645	chr4:18259645:G:T	1.62764e-05	-1.15454	-2.61746e-10
18259923	chr4:18259923:G:A	1.27322e-05	-0.199687	-1.20043
18260152	chr4:18260152:A:G	5.78896e-06	-1.49788	-0.690417
18260170	chr4:18260170:T:G	4.28159e-05	-1.03987e-10	-0.187343
18260246	chr4:18260246:G:C	1.53231e-05	-1.03987e-10	-1.21489
18260370	chr4:18260370:C:T	3.33443e-06	-1.52892	-1.21103
18260371	chr4:18260371:A:G	8.10581e-06	-1.5088	-0.342871
18260533	chr4:18260533:C:A	1.37013e-05	-0.123396	-1.20337
18260631	chr4:18260631:C:T	2.05254e-05	-1.03987e-10	-0.922587
18260730	chr4:18260730:T:C	1.83241e-05	-1.03987e-10	-1.03603
18261000	chr4:18261000:G:A	5.78822e-06	-1.52435	-0.664075
18261296	chr4:18261296:G:A	1.74163e-05	-1.08685	-2.61746e-10
18262579	chr4:18262579:G:A	1.14362e-05	-1.50746	-2.61746e-10
18262665	chr4:18262665:A:G	1.40491e-05	-1.3017	-2.61746e-10
18263021	chr4:18263021:G:A	9.54864e-06	-1.5338	-0.154049
18263472	chr4:18263472:A:G	2.97557e-05	-1.03987e-10	-0.55123
18263834	chr4:18263834:C:G	2.33002e-05	-1.03987e-10	-0.79579
18263846	chr4:18263846:G:A	4.06002e-06	-1.33186	-1.21121
18264041	chr4:18264041:C:T	3.46439e-06	-1.5219	-1.17982
18264129	chr4:18264129:A:G	1.01738e-05	-1.45941	-0.165027
18264138	chr4:18264138:A:G	1.56251e-05	-1.03987e-10	-1.19537
18264320	chr4:18264320:C:T	2.65863e-05	-1.03987e-10	-0.663856
18264523	chr4:18264523:G:C	4.46899e-06	-1.4847	-0.962392
18264566	chr4:18264566:G:A	4.7602e-06	-1.30007	-1.08389
18264660	chr4:18264660:G:A	4.38377e-06	-1.26354	-1.2028
18264720	chr4:18264720:G:A	8.80161e-06	-1.52976	-0.239556
18264820	chr4:18264820:C:T	2.58631e-05	-1.03987e-10	-0.691434
18264826	chr4:18264826:C:G	4.89892e-06	-1.4622	-0.893041
18265400	chr4:18265400:C:T	9.90081e-06	-1.47409	-0.17755
18265551	chr4:18265551:T:C	1.19398e-05	-1.46438	-2.61746e-10
18265559	chr4:18265559:A:T	4.14638e-06	-1.39903	-1.12299
18265586	chr4:18265586:C:T	2.65753e-05	-1.03987e-10	-0.664271
18265617	chr4:18265617:A:G	4.22381e-06	-1.38338	-1.12014
18265805	chr4:18265805:C:T	3.50594e-06	-1.52187	-1.16792
18265806	chr4:18265806:G:A	9.35856e-06	-1.52892	-0.179041
18265933	chr4:18265933:C:A	4.16908e-06	-1.40435	-1.11221
18266106	chr4:18266106:AG:A	3.43161e-05	-1.03987e-10	-0.408636
18266245	chr4:18266245:A:G	6.4577e-06	-1.42315	-0.655826
18266312	chr4:18266312:T:A	1.00869e-05	-1.47863	-0.154386
18266411	chr4:18266411:G:A	1.73605e-05	-1.03987e-10	-1.09005
18266476	chr4:18266476:A:C	1.65527e-05	-1.03987e-10	-1.1377
18267030	chr4:18267030:A:G	1.56044e-05	-1.03987e-10	-1.1967
18267205	chr4:18267205:C:T	7.07534e-06	-1.53276	-0.454876
18267866	chr4:18267866:G:C	1.56679e-05	-1.03987e-10	-1.19264
18268087	chr4:18268087:A:G	3.42119e-05	-1.03987e-10	-0.411677
18268406	chr4:18268406:A:G	6.20747e-06	-1.45736	-0.661143
18268566	chr4:18268566:A:G	1.50532e-05	-1.23266	-2.61746e-10
18268683	chr4:18268683:T:TG	8.59683e-06	-1.46331	-0.329544
18268918	chr4:18268918:A:G	1.50065e-05	-1.23577	-2.61746e-10
18268943	chr4:18268943:C:T	7.70329e-06	-1.48985	-0.412753
18269265	chr4:18269265:A:G	9.04755e-06	-1.53444	-0.207317
18269451	chr4:18269451:G:T	2.18913e-05	-1.03987e-10	-0.858164
18269600	chr4:18269600:T:G	2.07668e-05	-1.03987e-10	-0.910898
18269703	chr4:18269703:C:T	1.5307e-05	-1.03987e-10	-1.21594
18269858	chr4:18269858:A:G	5.49335e-06	-1.40767	-0.833047
18269869	chr4:18269869:A:G	4.94789e-06	-1.48171	-0.863583
18269995	chr4:18269995:C:A	4.41369e-06	-1.51656	-0.942978
18270029	chr4:18270029:T:C	2.88934e-05	-1.03987e-10	-0.580639
18270096	chr4:18270096:G:A	4.31181e-05	-1.03987e-10	-0.180308
18270318	chr4:18270318:A:G	2.07913e-05	-1.03987e-10	-0.909717
18270408	chr4:18270408:T:C	1.59135e-05	-1.03987e-10	-1.17709
18271150	chr4:18271150:C:T	4.65909e-06	-1.47496	-0.930469
18271366	chr4:18271366:A:G	4.48639e-06	-1.24028	-1.20293
18271909	chr4:18271909:A:G	1.69046e-05	-1.03987e-10	-1.11666
18272071	chr4:18272071:AG:A	3.84087e-06	-1.49009	-1.10846
18272326	chr4:18272326:T:C	1.6484e-05	-1.03987e-10	-1.14186
18272432	chr4:18272432:G:A	2.05847e-05	-1.03987e-10	-0.919703
18273124	chr4:18273124:G:A	7.98296e-06	-1.37645	-0.490491
18273304	chr4:18273304:C:G	4.0844e-06	-1.41867	-1.11841
18273589	chr4:18273589:T:C	2.76414e-05	-1.03987e-10	-0.624939
18273609	chr4:18273609:C:A	1.80945e-05	-1.03987e-10	-1.04864
18273621	chr4:18273621:T:C	2.9886e-05	-1.03987e-10	-0.546862
18273934	chr4:18273934:G:T	2.60266e-05	-1.03987e-10	-0.685134
18273940	chr4:18273940:A:C	1.11322e-05	-1.53441	-2.61746e-10
18273945	chr4:18273945:G:C	2.78767e-05	-1.03987e-10	-0.61646
18274467	chr4:18274467:T:C	7.14578e-06	-1.52673	-0.451005
18274831	chr4:18274831:C:T	5.67024e-05	-1.03987e-10	0.0935641
18275023	chr4:18275023:C:A	7.67128e-06	-1.23384	-0.672925
18275249	chr4:18275249:C:T	1.17998e-05	-1.47617	-2.61746e-10
18275399	chr4:18275399:A:C	1.97905e-05	-1.03987e-10	-0.959049
18275505	chr4:18275505:G:A	7.13735e-06	-1.52628	-0.452634
18275690	chr4:18275690:G:A	7.34819e-06	-1.52209	-0.427705
18275786	chr4:18275786:T:A	3.39884e-06	-1.51738	-1.20344
18275997	chr4:18275997:A:G	1.01393e-05	-1.46143	-0.166408
18276093	chr4:18276093:G:A	4.27776e-06	-1.27212	-1.2187
18276360	chr4:18276360:G:C	4.17135e-06	-1.38246	-1.13355
18276368	chr4:18276368:GA:G	2.85888e-05	-1.03987e-10	-0.591236
18276387	chr4:18276387:C:G	1.52715e-05	-1.21826	-2.61746e-10
18276789	chr4:18276789:A:G	8.12085e-06	-1.383	-0.466817
18276892	chr4:18276892:C:T	2.08175e-05	-1.03987e-10	-0.908459
18277211	chr4:18277211:C:T	1.58643e-05	-1.03987e-10	-1.18018
18277221	chr4:18277221:G:A	3.61685e-06	-1.4938	-1.16484
18277259	chr4:18277259:T:C	4.40683e-06	-1.42027	-1.04083
18277646	chr4:18277646:C:T	3.55043e-06	-1.50964	-1.16754
18277679	chr4:18277679:C:T	7.68812e-06	-1.53287	-0.371706
18278045	chr4:18278045:C:T	4.56936e-06	-1.52966	-0.89522
18278346	chr4:18278346:C:G	4.31704e-06	-1.35274	-1.12894
18278366	chr4:18278366:A:C	2.02158e-05	-1.03987e-10	-0.937788
18278407	chr4:18278407:T:A	2.17884e-05	-1.03987e-10	-0.862876
18278476	chr4:18278476:A:G	6.58695e-06	-1.23593	-0.823232
18278489	chr4:18278489:CTG:C	1.94675e-05	-1.03987e-10	-0.975504
18279303	chr4:18279303:C:T	3.90467e-06	-1.37377	-1.20831
18279332	chr4:18279332:T:G	2.12306e-05	-1.03987e-10	-0.888808
18279558	chr4:18279558:G:A	2.06015e-05	-1.03987e-10	-0.918887
18279714	chr4:18279714:A:C	2.39001e-05	-1.03987e-10	-0.770368
18279852	chr4:18279852:G:A	4.31112e-06	-1.38454	-1.09852
18280509	chr4:18280509:A:C	1.66666e-05	-1.03987e-10	-1.13085
18280599	chr4:18280599:T:C	5.5238e-06	-1.4798	-0.755387
18280602	chr4:18280602:A:G	1.36695e-05	-1.32908	-2.61746e-10
18281404	chr4:18281404:C:T	6.82329e-06	-1.27469	-0.749225
18281714	chr4:18281714:C:T	6.52413e-06	-1.34459	-0.72416
18281855	chr4:18281855:T:C	2.02777e-05	-1.03987e-10	-0.934733
18283124	chr4:18283124:G:T	6.77023e-06	-1.33031	-0.701404
18284510	chr4:18284510:T:C	3.0063e-05	-1.03987e-10	-0.540957
18284852	chr4:18284852:C:T	4.07587e-06	-1.32055	-1.21861
18284969	chr4:18284969:G:A	2.0363e-05	-1.03987e-10	-0.930531
18285233	chr4:18285233:A:G	5.54259e-06	-1.53356	-0.698235
18285264	chr4:18285264:A:G	4.02081e-06	-1.34327	-1.20949
18285271	chr4:18285271:G:A	3.90791e-06	-1.37865	-1.2026
18285360	chr4:18285360:C:CT	3.69224e-06	-1.47752	-1.1605
18285375	chr4:18285375:T:C	5.46688e-06	-1.53428	-0.71126
18285642	chr4:18285642:C:A	4.55038e-06	-1.24431	-1.18473
18285906	chr4:18285906:T:C	2.28706e-05	-1.03987e-10	-0.814398
18286001	chr4:18286001:C:T	3.47665e-05	-1.03987e-10	-0.395599
18286091	chr4:18286091:C:T	1.59154e-05	-1.03987e-10	-1.17696
18286122	chr4:18286122:A:G	5.92305e-06	-1.40697	-0.758431
18286137	chr4:18286137:A:G	1.98013e-05	-1.03987e-10	-0.958502
18286216	chr4:18286216:A:C	6.1406e-06	-1.46716	-0.66217
18286538	chr4:18286538:C:T	6.19044e-06	-1.47987	-0.641372
18286608	chr4:18286608:G:T	1.60251e-05	-1.03987e-10	-1.17009
18286616	chr4:18286616:G:A	3.93828e-06	-1.35827	-1.21524
18286653	chr4:18286653:C:T	5.0534e-05	-0.211319	0.189713
18286683	chr4:18286683:A:G	5.6463e-06	-1.53387	-0.679378
18287108	chr4:18287108:A:G	0.000156769	1.11052	-2.61746e-10
18287253	chr4:18287253:G:A	1.11684e-05	-1.53116	-2.61746e-10
18287699	chr4:18287699:A:G	3.42941e-06	-1.50803	-1.20383
18287892	chr4:18287892:A:T	5.15846e-06	-1.53445	-0.769166
18288021	chr4:18288021:G:A	2.57691e-05	-1.03987e-10	-0.695077
18288133	chr4:18288133:T:C	8.27608e-05	-0.31001	0.781712
18288189	chr4:18288189:TG:T	3.48003e-05	-1.03987e-10	-0.394625
18288347	chr4:18288347:T:C	4.92596e-06	-1.53441	-0.815325
18289143	chr4:18289143:C:T	1.65916e-05	-1.03987e-10	-1.13536
18289366	chr4:18289366:T:C	1.86866e-05	-1.01645	-2.61746e-10
18289399	chr4:18289399:TTA:T	4.35422e-06	-1.25619	-1.21691
18289597	chr4:18289597:T:C	1.52634e-05	-1.03987e-10	-1.2188
18289764	chr4:18289764:G:A	3.65803e-06	-1.5314	-1.11593
18289797	chr4:18289797:G:T	1.93962e-05	-0.979175	-2.61746e-10
18289852	chr4:18289852:A:G	3.54449e-06	-1.53022	-1.14864
18289934	chr4:18289934:G:A	2.0578e-05	-1.03987e-10	-0.920029
18290490	chr4:18290490:G:T	1.73093e-05	-1.03987e-10	-1.09301
18290871	chr4:18290871:ACT:A	1.9271e-05	-0.985648	-2.61746e-10
18290994	chr4:18290994:C:T	2.28785e-05	-1.03987e-10	-0.814053
18291265	chr4:18291265:G:T	0.000141473	-0.242921	1.25078
18291281	chr4:18291281:G:A	3.428e-06	-1.53289	-1.17938
18291521	chr4:18291521:A:G	5.40227e-06	-1.41171	-0.845726
18291799	chr4:18291799:C:T	4.03357e-06	-1.51927	-1.03033
18291816	chr4:18291816:C:G	1.936e-05	-1.03987e-10	-0.981043
18291907	chr4:18291907:TAAG:T	1.99689e-05	-0.950074	-2.61746e-10
18292027	chr4:18292027:A:AC	3.59832e-06	-1.53376	-1.13003
18292029	chr4:18292029:T:A	3.61871e-06	-1.53325	-1.12488
18292603	chr4:18292603:G:C	3.47728e-06	-1.53205	-1.16595
18293073	chr4:18293073:G:A	3.39715e-06	-1.53441	-1.18691
18293147	chr4:18293147:C:T	1.93689e-05	-1.03987e-10	-0.980585
18293242	chr4:18293242:C:G	3.06499e-05	-1.03987e-10	-0.521624
18293358	chr4:18293358:A:T	3.5664e-06	-1.52555	-1.14714
18293646	chr4:18293646:A:G	3.42577e-06	-1.52932	-1.18361
18294196	chr4:18294196:C:T	6.31102e-05	0.200631	-2.61746e-10
18294671	chr4:18294671:A:G	2.2392e-05	-1.03987e-10	-0.835548
18294840	chr4:18294840:G:A	1.99803e-05	-0.949504	-2.61746e-10
18294863	chr4:18294863:T:A	2.08002e-05	-0.909291	-2.61746e-10
18295089	chr4:18295089:G:A	3.71025e-06	-1.4308	-1.20235
18295194	chr4:18295194:AT:A	1.75997e-05	-1.03987e-10	-1.07637
18295426	chr4:18295426:T:A	3.57683e-05	-1.03987e-10	-0.367191
18295524	chr4:18295524:A:G	1.76044e-05	-1.03987e-10	-1.0761
18295813	chr4:18295813:A:AT	3.19647e-05	-1.03987e-10	-0.47962
18295955	chr4:18295955:G:A	2.19135e-05	-1.03987e-10	-0.85715
18295969	chr4:18295969:C:T	3.83157e-06	-1.40822	-1.19276
18296157	chr4:18296157:C:T	2.70525e-05	-1.03987e-10	-0.646474
18296160	chr4:18296160:G:A	3.74398e-06	-1.43159	-1.19251
18296225	chr4:18296225:T:C	3.73419e-06	-1.45787	-1.16885
18296369	chr4:18296369:A:G	6.38121e-06	-1.20738	-0.88351
18296833	chr4:18296833:G:A	1.89888e-05	-1.03987e-10	-1.0004
18296931	chr4:18296931:T:C	3.66971e-06	-1.44272	-1.20142
18296938	chr4:18296938:A:C	4.43734e-06	-1.35306	-1.10114
18297039	chr4:18297039:A:G	3.44101e-06	-1.50396	-1.20453
18297578	chr4:18297578:C:T	1.80411e-05	-1.03987e-10	-1.0516
18297879	chr4:18297879:CAG:C	6.51224e-06	-1.46905	-0.601522
18298018	chr4:18298018:A:G	1.54339e-05	-1.20769	-2.61746e-10
18298019	chr4:18298019:G:A	1.5265e-05	-1.03987e-10	-1.21869
18298137	chr4:18298137:T:C	2.1637e-05	-1.03987e-10	-0.869848
18298381	chr4:18298381:C:A	3.70395e-06	-1.4215	-1.21335
18298539	chr4:18298539:A:T	1.56835e-05	-1.03987e-10	-1.19164
18298644	chr4:18298644:C:G	2.18744e-05	-1.03987e-10	-0.858936
18298940	chr4:18298940:G:T	2.27486e-05	-0.81975	-2.61746e-10
18298958	chr4:18298958:T:C	5.27117e-06	-1.22031	-1.06169
18299046	chr4:18299046:C:T	4.30414e-06	-1.33541	-1.14927
18299588	chr4:18299588:G:A	1.59375e-05	-1.03987e-10	-1.17558
18299676	chr4:18299676:G:A	3.80849e-06	-1.39372	-1.2133
18300618	chr4:18300618:T:G	3.87682e-06	-1.38365	-1.20559
18300828	chr4:18300828:G:A	3.45475e-05	-1.03987e-10	-0.401916
18300995	chr4:18300995:T:C	1.50062e-05	-1.23579	-2.61746e-10
18300998	chr4:18300998:T:C	7.58101e-06	-1.09287	-0.825735
18301139	chr4:18301139:G:A	1.8705e-05	-1.03987e-10	-1.01546
18301413	chr4:18301413:T:A	2.16732e-05	-0.868175	-2.61746e-10
18301421	chr4:18301421:A:G	2.16701e-05	-0.86832	-2.61746e-10
18301982	chr4:18301982:T:C	7.81489e-06	-0.701887	-1.18633
18302238	chr4:18302238:C:T	2.22529e-05	-0.841779	-2.61746e-10
18303052	chr4:18303052:C:T	3.68735e-06	-1.4479	-1.19144
18303053	chr4:18303053:G:A	2.88126e-05	-1.03987e-10	-0.583438
18303721	chr4:18303721:GTTC:G	2.46261e-05	-1.03987e-10	-0.740446
18303935	chr4:18303935:C:T	2.4352e-05	-1.03987e-10	-0.751637
18304137	chr4:18304137:C:G	2.13268e-05	-0.884288	-2.61746e-10
18304287	chr4:18304287:G:A	2.44031e-05	-1.03987e-10	-0.749541
18304319	chr4:18304319:G:A	4.49086e-06	-1.23443	-1.20778
18304880	chr4:18304880:A:C	2.13348e-05	-0.883911	-2.61746e-10
18305174	chr4:18305174:G:A	3.6393e-06	-1.44136	-1.2111
18305850	chr4:18305850:AT:A	9.13044e-06	-0.89194	-0.840699
18306077	chr4:18306077:A:C	8.43e-06	-1.44158	-0.370881
18306646	chr4:18306646:G:C	1.93018e-05	-1.03987e-10	-0.984054
18306701	chr4:18306701:ATC:A	5.50182e-05	-1.03987e-10	0.0634123
18306911	chr4:18306911:C:T	3.11152e-05	-1.03987e-10	-0.506555
18306925	chr4:18306925:G:A	0.000256971	1.60471	-2.61746e-10
18307056	chr4:18307056:C:T	4.5664e-06	-1.22939	-1.19614
18307172	chr4:18307172:A:G	2.13337e-05	-0.883964	-2.61746e-10
18307238	chr4:18307238:G:A	5.50182e-05	-1.03987e-10	0.0634123
18307280	chr4:18307280:C:G	3.73139e-06	-1.42733	-1.20014
18307711	chr4:18307711:A:G	1.51913e-05	-1.22353	-2.61746e-10
18308080	chr4:18308080:T:G	2.75642e-05	-1.03987e-10	-0.627733
18308275	chr4:18308275:A:G	1.81817e-05	-1.04384	-2.61746e-10
18308312	chr4:18308312:A:G	7.36199e-06	-1.09209	-0.855835
18308856	chr4:18308856:G:T	2.10843e-05	-1.03987e-10	-0.895722
18308915	chr4:18308915:G:A	5.21665e-06	-1.13518	-1.15721
18309070	chr4:18309070:T:C	1.70147e-05	-1.03987e-10	-1.11018
18309527	chr4:18309527:G:A	4.62106e-06	-1.29477	-1.11886
18309660	chr4:18309660:A:T	1.57861e-05	-1.03987e-10	-1.18512
18309988	chr4:18309988:G:A	1.43037e-05	-1.04812	-0.235611
18310073	chr4:18310073:A:G	1.03186e-05	-1.03051	-0.579795
18310377	chr4:18310377:A:G	4.3381e-06	-1.25803	-1.21878
18310498	chr4:18310498:C:T	1.86599e-05	-1.03987e-10	-1.01788
18310775	chr4:18310775:ACTT:A	3.45134e-05	-1.03987e-10	-0.402904
18311136	chr4:18311136:C:T	1.53215e-05	-1.03987e-10	-1.215
18311313	chr4:18311313:T:A	2.77329e-05	-0.621631	-2.61746e-10
18311546	chr4:18311546:A:T	2.42576e-05	-1.03987e-10	-0.75552
18311810	chr4:18311810:C:G	4.38476e-06	-1.28122	-1.1849
18312331	chr4:18312331:C:T	5.03121e-06	-1.11389	-1.2147
18312403	chr4:18312403:C:A	2.71242e-05	-1.03987e-10	-0.643825
18312672	chr4:18312672:A:G	1.19989e-05	-1.45944	-2.61746e-10
18312729	chr4:18312729:T:C	4.66755e-05	0.0740615	-0.175095
18312737	chr4:18312737:C:T	1.14491e-05	-1.50634	-2.61746e-10
18313457	chr4:18313457:G:A	3.15488e-05	0.657652	-1.15037
18313692	chr4:18313692:T:C	1.23094e-05	-1.43389	-2.61746e-10
18313852	chr4:18313852:G:C	6.51315e-06	-1.4536	-0.616829
18313879	chr4:18313879:G:C	1.70217e-05	-1.03987e-10	-1.10976
18314127	chr4:18314127:T:C	3.16604e-05	0.0708518	-0.560036
18314369	chr4:18314369:A:G	3.87178e-06	-1.38034	-1.2102
18314703	chr4:18314703:T:C	1.89696e-05	-1.03987e-10	-1.00141
18315317	chr4:18315317:G:A	3.79041e-06	-1.39851	-1.21327
18315318	chr4:18315318:T:C	2.73265e-05	0.515229	-1.15162
18315430	chr4:18315430:C:T	2.02706e-05	-1.03987e-10	-0.93508
18315597	chr4:18315597:G:T	1.54336e-05	-1.03987e-10	-1.2077
18315947	chr4:18315947:T:C	5.71601e-05	-1.03987e-10	0.101603
18316131	chr4:18316131:G:A	1.54088e-05	-1.03987e-10	-1.20931
18316147	chr4:18316147:A:G	4.3321e-06	-1.52965	-0.948544
18316472	chr4:18316472:C:G	1.52649e-05	-1.03987e-10	-1.21869
18317560	chr4:18317560:G:A	1.25772e-05	-1.41236	-2.61746e-10
18317592	chr4:18317592:A:G	1.65259e-05	0.0631515	-1.20248
18317784	chr4:18317784:A:T	1.30258e-05	-1.37732	-2.61746e-10
18318072	chr4:18318072:A:G	4.16634e-06	-1.37733	-1.13989
18318471	chr4:18318471:G:A	2.77332e-05	0.586135	-1.20776
18318831	chr4:18318831:G:A	1.53515e-05	-1.03987e-10	-1.21304
18319259	chr4:18319259:T:G	3.84198e-05	-1.03987e-10	-0.295679
18319469	chr4:18319469:C:T	6.85534e-06	-0.850563	-1.16866
18319515	chr4:18319515:T:A	5.56605e-06	-1.02963	-1.19794
18320024	chr4:18320024:C:T	1.97814e-05	-1.03987e-10	-0.959512
18320273	chr4:18320273:T:C	3.38681e-06	-1.5149	-1.20946
18320388	chr4:18320388:A:G	2.46074e-05	-1.03987e-10	-0.741204
18320633	chr4:18320633:G:A	2.83468e-05	-1.03987e-10	-0.599738
18320778	chr4:18320778:T:G	4.05332e-06	-1.41494	-1.12977
18321601	chr4:18321601:C:T	3.52214e-05	-1.03987e-10	-0.382599
18322418	chr4:18322418:A:G	1.2736e-05	-1.39982	-2.61746e-10
18322605	chr4:18322605:C:T	1.16685e-05	-1.48736	-2.61746e-10
18322607	chr4:18322607:G:T	1.27407e-05	-1.39945	-2.61746e-10
18322682	chr4:18322682:A:G	1.55675e-05	-1.03987e-10	-1.19906
18322737	chr4:18322737:A:G	1.27426e-05	-1.3993	-2.61746e-10
18323076	chr4:18323076:A:T	1.69164e-05	-1.03987e-10	-1.11597
18323221	chr4:18323221:T:C	3.39531e-06	-1.5083	-1.21355
18323254	chr4:18323254:T:C	4.0168e-05	-1.03987e-10	-0.251183
18323449	chr4:18323449:A:T	3.17989e-05	-1.53328	1.04846
18323768	chr4:18323768:T:G	5.58093e-06	-1.00848	-1.21642
18323980	chr4:18323980:C:A	1.28585e-05	-1.39025	-2.61746e-10
18324111	chr4:18324111:G:A	1.26262e-05	-1.40848	-2.61746e-10
18324190	chr4:18324190:T:G	1.26356e-05	-1.40773	-2.61746e-10
18325033	chr4:18325033:A:G	2.48314e-05	-1.03987e-10	-0.732144
18325050	chr4:18325050:T:C	3.94836e-05	-1.03987e-10	-0.268367
18325051	chr4:18325051:C:G	2.6866e-05	-1.03987e-10	-0.65339
18325350	chr4:18325350:C:T	3.55981e-05	-1.03987e-10	-0.371959
18325615	chr4:18325615:T:A	3.46293e-05	-1.03987e-10	-0.399553
18325725	chr4:18325725:C:G	0.000498407	2.26716	-2.61746e-10
18325888	chr4:18325888:T:C	5.19312e-05	0.00566739	-2.61746e-10
18326136	chr4:18326136:T:G	1.64922e-05	-1.03987e-10	-1.14136
18326589	chr4:18326589:T:A	1.6405e-05	-1.03987e-10	-1.14666
18326821	chr4:18326821:T:C	6.78534e-06	-0.834986	-1.1945
18326949	chr4:18326949:C:T	1.33023e-05	-0.409878	-0.946441
18327227	chr4:18327227:T:A	1.30209e-05	-0.428355	-0.94934
18327248	chr4:18327248:T:C	3.83163e-06	-1.45315	-1.14781
18328058	chr4:18328058:T:C	1.19486e-05	-1.46364	-2.61746e-10
18328201	chr4:18328201:A:G	3.54382e-06	-1.46811	-1.21093
18328254	chr4:18328254:A:G	0.000118805	0.805629	0.0276046
18328515	chr4:18328515:C:G	3.99038e-06	-1.49003	-1.07034
18328708	chr4:18328708:T:A	1.18443e-05	-1.4724	-2.61746e-10
18328769	chr4:18328769:C:T	7.52409e-06	-0.877907	-1.04824
18328791	chr4:18328791:C:A	2.62531e-05	-1.03987e-10	-0.676467
18328796	chr4:18328796:T:A	1.95899e-05	-1.03987e-10	-0.96924
18329446	chr4:18329446:G:A	3.63402e-05	-1.03987e-10	-0.351327
18329591	chr4:18329591:G:A	1.36732e-05	-1.32881	-2.61746e-10
18329728	chr4:18329728:G:A	1.44977e-05	-0.312929	-0.957335
18329823	chr4:18329823:A:G	2.30652e-05	0.245568	-1.0515
18329871	chr4:18329871:G:A	1.22851e-05	-1.43586	-2.61746e-10
18330346	chr4:18330346:C:T	6.49345e-05	0.229126	-2.61746e-10
18331065	chr4:18331065:C:T	1.61402e-05	-1.03987e-10	-1.16294
18331158	chr4:18331158:G:A	3.81517e-06	-1.45203	-1.15324
18331296	chr4:18331296:G:A	3.66279e-05	-1.03987e-10	-0.343443
18331953	chr4:18331953:T:G	1.63932e-05	-1.03987e-10	-1.14738
18332077	chr4:18332077:G:A	1.20976e-05	-1.45125	-2.61746e-10
18332109	chr4:18332109:A:T	1.19878e-05	-1.46037	-2.61746e-10
18332170	chr4:18332170:G:A	2.3821e-05	0.212908	-0.986592
18332175	chr4:18332175:A:G	2.02122e-05	0.0677738	-1.00574
18332429	chr4:18332429:G:A	1.23301e-05	-1.43221	-2.61746e-10
18332686	chr4:18332686:G:A	3.87592e-05	-1.03987e-10	-0.286884
18332751	chr4:18332751:G:A	1.15889e-05	-1.4942	-2.61746e-10
18332843	chr4:18332843:T:A	1.20087e-05	-0.287772	-1.17085
18332946	chr4:18332946:G:C	1.17454e-05	-1.48079	-2.61746e-10
18333175	chr4:18333175:T:C	1.18461e-05	-1.47226	-2.61746e-10
18333365	chr4:18333365:C:G	1.18316e-05	-1.47348	-2.61746e-10
18333664	chr4:18333664:G:A	3.7072e-06	-1.47294	-1.16104
18334275	chr4:18334275:C:T	1.15983e-05	-1.4934	-2.61746e-10
18334359	chr4:18334359:C:T	1.21131e-05	-1.44996	-2.61746e-10
18334501	chr4:18334501:G:A	1.71564e-05	-1.03987e-10	-1.10188
18334550	chr4:18334550:A:G	1.63091e-05	-1.03987e-10	-1.15253
18334636	chr4:18334636:C:T	3.75052e-05	-1.03987e-10	-0.319774
18335433	chr4:18335433:C:T	2.09308e-05	-1.03987e-10	-0.903029
18335566	chr4:18335566:C:T	1.18768e-05	-1.46967	-2.61746e-10
18335872	chr4:18335872:A:G	1.53412e-05	-1.03987e-10	-1.21371
18336397	chr4:18336397:T:G	1.21057e-05	-1.45058	-2.61746e-10
18336629	chr4:18336629:A:C	3.34771e-05	-1.03987e-10	-0.433392
18336911	chr4:18336911:T:G	4.76176e-05	-0.0810489	-2.61746e-10
18336975	chr4:18336975:T:G	4.20114e-05	-1.03987e-10	-0.206311
18337092	chr4:18337092:A:G	9.20666e-06	-0.56918	-1.15515
18337131	chr4:18337131:A:G	3.98728e-05	-1.03987e-10	-0.258557
18337136	chr4:18337136:A:G	3.91345e-06	-1.49016	-1.08968
18337293	chr4:18337293:T:A	2.45365e-05	-1.03987e-10	-0.744092
18337338	chr4:18337338:A:G	1.5642e-05	-1.03987e-10	-1.19429
18337653	chr4:18337653:T:A	1.54004e-05	-1.03987e-10	-1.20986
18337712	chr4:18337712:G:C	1.22901e-05	-1.43546	-2.61746e-10
18337851	chr4:18337851:T:C	7.94719e-06	-0.74145	-1.12998
18338035	chr4:18338035:C:T	4.71512e-05	-0.0908938	-2.61746e-10
18338036	chr4:18338036:G:A	1.21393e-05	-1.4478	-2.61746e-10
18338175	chr4:18338175:A:G	1.19637e-05	-1.46237	-2.61746e-10
18338321	chr4:18338321:A:T	3.36546e-06	-1.51708	-1.21361
18338430	chr4:18338430:GT:G	3.35836e-06	-1.51452	-1.21828
18338722	chr4:18338722:G:A	1.21194e-05	-1.44945	-2.61746e-10
18338928	chr4:18338928:T:C	1.52807e-05	-1.03987e-10	-1.21766
18339325	chr4:18339325:T:C	1.53331e-05	-1.03987e-10	-1.21424
18339423	chr4:18339423:T:G	1.19496e-05	-1.46355	-2.61746e-10
18339514	chr4:18339514:G:A	3.51403e-05	-1.03987e-10	-0.384903
18339689	chr4:18339689:A:G	1.72147e-05	-1.03987e-10	-1.09849
18340400	chr4:18340400:C:T	1.46512e-05	-1.25973	-2.61746e-10
18340754	chr4:18340754:C:T	1.35025e-05	-1.34137	-2.61746e-10
18341157	chr4:18341157:G:A	2.66216e-05	-1.03987e-10	-0.66253
18341559	chr4:18341559:A:G	1.95131e-05	0.0528089	-1.02597
18341724	chr4:18341724:G:A	2.76528e-05	-1.03987e-10	-0.624527
18342253	chr4:18342253:C:T	2.03953e-05	-1.03987e-10	-0.928946
18342301	chr4:18342301:T:A	1.12393e-05	-1.52484	-2.61746e-10
18343254	chr4:18343254:C:A	3.30191e-06	-1.53114	-1.21861
18343393	chr4:18343393:T:C	1.56369e-05	-1.03987e-10	-1.19462
18343430	chr4:18343430:G:A	2.15962e-05	-1.03987e-10	-0.871733
18343464	chr4:18343464:C:T	1.20042e-05	-1.45899	-2.61746e-10
18343491	chr4:18343491:G:A	1.3011e-05	-1.37845	-2.61746e-10
18343529	chr4:18343529:G:A	3.37085e-06	-1.51794	-1.21115
18343602	chr4:18343602:C:G	1.11533e-05	-1.53252	-2.61746e-10
18343678	chr4:18343678:T:A	1.53442e-05	-1.03987e-10	-1.21352
18343753	chr4:18343753:C:T	1.69184e-05	-1.03987e-10	-1.11585
18344009	chr4:18344009:GA:G	1.53632e-05	-1.03987e-10	-1.21228
18344153	chr4:18344153:A:G	1.41829e-05	-1.29222	-2.61746e-10
18344621	chr4:18344621:T:A	1.20502e-05	-1.45517	-2.61746e-10
18344674	chr4:18344674:C:T	8.52561e-06	-0.67752	-1.12366
18345139	chr4:18345139:T:C	9.82551e-06	-0.60739	-1.05188
18345356	chr4:18345356:T:G	3.50716e-06	-1.49266	-1.19679
18345497	chr4:18345497:T:C	3.92533e-05	-1.03987e-10	-0.274218
18345774	chr4:18345774:C:T	3.92856e-06	-1.43196	-1.14402
18346105	chr4:18346105:T:A	1.3012e-05	-1.37838	-2.61746e-10
18346147	chr4:18346147:G:A	3.3538e-06	-1.51612	-1.21804
18346161	chr4:18346161:C:G	1.18178e-05	-1.47465	-2.61746e-10
18346188	chr4:18346188:G:A	6.22697e-06	-0.921198	-1.19416
18346357	chr4:18346357:G:A	4.86931e-06	-1.53439	-0.826914
18346451	chr4:18346451:C:G	1.5273e-05	-1.03987e-10	-1.21817
18346795	chr4:18346795:G:A	3.24707e-05	-1.03987e-10	-0.463916
18347343	chr4:18347343:G:A	1.8164e-05	-1.03987e-10	-1.04481
18347670	chr4:18347670:C:A	4.15225e-05	-1.03987e-10	-0.218017
18348174	chr4:18348174:GT:G	5.22873e-06	-1.52255	-0.767537
18348212	chr4:18348212:C:T	4.3108e-05	-1.03987e-10	-0.180542
18348415	chr4:18348415:ATTCAACT:A	1.21268e-05	-1.44884	-2.61746e-10
18348538	chr4:18348538:C:T	1.63957e-05	-1.03987e-10	-1.14723
18348666	chr4:18348666:T:C	3.60533e-06	-1.46831	-1.19353
18349677	chr4:18349677:T:C	1.60605e-05	-1.03987e-10	-1.16789
18349833	chr4:18349833:T:A	1.90148e-05	-1.03987e-10	-0.999033
18350246	chr4:18350246:AT:A	2.66468e-05	-1.03987e-10	-0.661582
18350275	chr4:18350275:C:T	6.40579e-06	-1.52815	-0.558904
18350285	chr4:18350285:G:T	4.07885e-05	-1.03987e-10	-0.235851
18350536	chr4:18350536:G:T	1.21152e-05	-1.44979	-2.61746e-10
18350733	chr4:18350733:TATCTC:T	1.22153e-05	-1.44156	-2.61746e-10
18350742	chr4:18350742:T:C	1.12596e-05	-1.52303	-2.61746e-10
18350759	chr4:18350759:G:C	2.0396e-05	-1.03987e-10	-0.928913
18351210	chr4:18351210:T:C	1.20803e-05	-1.45268	-2.61746e-10
18351414	chr4:18351414:T:C	3.49059e-06	-1.52882	-1.16536
18351438	chr4:18351438:T:A	2.4993e-05	-1.03987e-10	-0.725656
18351696	chr4:18351696:G:A	1.19149e-05	-1.46646	-2.61746e-10
18351865	chr4:18351865:A:G	2.52907e-05	-1.03987e-10	-0.713815
18352001	chr4:18352001:A:T	3.45331e-06	-1.49476	-1.21016
18352161	chr4:18352161:G:A	1.44113e-05	-1.27624	-2.61746e-10
18352525	chr4:18352525:A:G	1.95793e-05	-0.000889638	-0.968889
18352574	chr4:18352574:T:C	1.63164e-05	-1.03987e-10	-1.15208
18353247	chr4:18353247:G:A	6.30795e-06	-0.905566	-1.19688
18354017	chr4:18354017:T:C	1.82944e-05	-1.03987e-10	-1.03766
18354054	chr4:18354054:G:A	1.2097e-05	-0.46817	-0.983128
18354522	chr4:18354522:G:A	1.1161e-05	-1.53182	-2.61746e-10
18354631	chr4:18354631:T:C	1.20709e-05	-1.45345	-2.61746e-10
18354844	chr4:18354844:T:C	1.21681e-05	-1.44544	-2.61746e-10
18355507	chr4:18355507:C:T	3.37151e-06	-1.51007	-1.21882
18355600	chr4:18355600:T:C	3.48509e-06	-1.49341	-1.20235
18355733	chr4:18355733:A:G	1.98052e-05	-1.03987e-10	-0.958307
18355753	chr4:18355753:T:C	1.49678e-05	-1.23835	-2.61746e-10
18355827	chr4:18355827:G:A	9.39891e-06	-0.839962	-0.863697
18356132	chr4:18356132:TAATAC:T	9.72805e-06	-0.4924	-1.17684
18356327	chr4:18356327:T:C	1.63098e-05	-1.03987e-10	-1.15249
18356660	chr4:18356660:T:C	3.44099e-06	-1.49349	-1.215
18356983	chr4:18356983:T:C	8.12448e-06	-0.865705	-0.983665
18357253	chr4:18357253:C:T	4.23092e-05	-1.03987e-10	-0.199248
18357508	chr4:18357508:C:T	2.32448e-05	-1.03987e-10	-0.798169
18358075	chr4:18358075:A:G	4.02552e-06	-1.46761	-1.08399
18358138	chr4:18358138:A:C	3.74286e-05	-1.03987e-10	-0.321817
18358229	chr4:18358229:T:C	3.43935e-06	-1.49012	-1.21886
18358554	chr4:18358554:G:A	1.52647e-05	-1.03987e-10	-1.21871
18358983	chr4:18358983:T:C	7.15481e-06	-0.847767	-1.1287
18359185	chr4:18359185:G:A	4.26029e-05	-1.03987e-10	-0.192329
18359327	chr4:18359327:T:G	9.76685e-06	-0.52936	-1.1359
18359383	chr4:18359383:T:A	1.59628e-05	-1.03987e-10	-1.17399
18359512	chr4:18359512:G:C	1.60512e-05	-1.03987e-10	-1.16847
18360029	chr4:18360029:A:G	1.21389e-05	-1.44784	-2.61746e-10
18360275	chr4:18360275:A:G	3.7127e-05	-1.03987e-10	-0.329908
18360676	chr4:18360676:CAT:C	1.60823e-05	-1.03987e-10	-1.16653
18360700	chr4:18360700:T:C	3.40408e-06	-1.50078	-1.2185
18360826	chr4:18360826:G:A	9.46123e-06	-0.826641	-0.870409
18361064	chr4:18361064:G:A	4.25585e-06	-1.38357	-1.11239
18361145	chr4:18361145:G:A	4.32516e-06	-1.27666	-1.20314
18361395	chr4:18361395:T:G	1.23275e-05	-0.650056	-0.782364
18361415	chr4:18361415:C:T	1.31758e-05	-0.674107	-0.691766
18361546	chr4:18361546:C:T	1.44132e-05	-1.27611	-2.61746e-10
18361840	chr4:18361840:G:A	6.24851e-06	-0.91477	-1.19714
18362650	chr4:18362650:G:A	2.25343e-05	0.238187	-1.0674
18362858	chr4:18362858:C:T	1.63651e-05	-1.03987e-10	-1.1491
18362890	chr4:18362890:T:C	3.80566e-06	-1.53129	-1.07648
18363277	chr4:18363277:C:T	1.59058e-05	-1.03987e-10	-1.17757
18364069	chr4:18364069:T:G	1.9533e-05	-1.03987e-10	-0.972147
18364945	chr4:18364945:TGTAA:T	6.2217e-06	-0.919161	-1.19705
18365428	chr4:18365428:T:C	1.13823e-05	-1.51219	-2.61746e-10
18365595	chr4:18365595:A:G	2.10226e-05	0.150838	-1.04949
18365630	chr4:18365630:G:T	8.7502e-06	-0.72666	-1.04852
18365761	chr4:18365761:A:T	1.8994e-05	0.204708	-1.20484
18366000	chr4:18366000:C:G	2.66071e-05	-1.03987e-10	-0.663075
18366176	chr4:18366176:A:G	1.22485e-05	-1.43885	-2.61746e-10
18366387	chr4:18366387:CT:C	1.21892e-05	-1.4437	-2.61746e-10
18366794	chr4:18366794:G:T	6.40456e-06	-0.889124	-1.19812
18367268	chr4:18367268:A:G	3.36688e-05	-0.42768	-2.61746e-10
18367284	chr4:18367284:A:C	1.12659e-05	-1.52248	-2.61746e-10
18367290	chr4:18367290:A:G	4.12918e-05	-1.03987e-10	-0.223589
18367384	chr4:18367384:A:AAAATTCT	2.99997e-05	-1.03987e-10	-0.543065
18367571	chr4:18367571:G:A	1.94391e-05	-1.03987e-10	-0.976967
18367637	chr4:18367637:C:G	1.34708e-05	-0.526318	-0.817412
18367816	chr4:18367816:A:G	1.53437e-05	-1.03987e-10	-1.21354
18367861	chr4:18367861:A:G	2.88489e-05	-1.03987e-10	-0.582182
18368404	chr4:18368404:A:T	1.21529e-05	-1.44669	-2.61746e-10
18368499	chr4:18368499:T:G	3.46361e-06	-1.5143	-1.18764
18368515	chr4:18368515:A:G	1.16897e-05	-1.48555	-2.61746e-10
18368607	chr4:18368607:G:C	2.47198e-05	0.0382995	-0.774947
18368653	chr4:18368653:A:G	1.23544e-05	-1.43024	-2.61746e-10
18368724	chr4:18368724:A:G	3.61432e-05	-1.03987e-10	-0.356764
18368727	chr4:18368727:C:G	2.59127e-05	0.0996533	-0.789174
18368977	chr4:18368977:G:A	3.41827e-06	-1.5174	-1.19771
18370116	chr4:18370116:C:G	1.69899e-05	-1.11163	-2.61746e-10
18370122	chr4:18370122:G:A	6.74378e-06	-0.837133	-1.1985
18370366	chr4:18370366:C:G	1.51431e-05	-0.283293	-0.943415
18370748	chr4:18370748:A:G	3.43332e-06	-1.51235	-1.19837
18370941	chr4:18370941:A:G	1.09819e-05	-0.38287	-1.16513
18371007	chr4:18371007:C:A	9.69859e-06	-0.550744	-1.12153
18371525	chr4:18371525:A:T	3.32286e-06	-1.52574	-1.21769
18371555	chr4:18371555:A:G	1.63801e-05	-1.03987e-10	-1.14818
18371712	chr4:18371712:A:G	3.5019e-06	-1.47423	-1.21671
18372270	chr4:18372270:A:G	4.2566e-05	-1.03987e-10	-0.193197
18372340	chr4:18372340:G:A	3.53845e-06	-1.48605	-1.19451
18372535	chr4:18372535:G:A	1.12249e-05	-1.52612	-2.61746e-10
18372646	chr4:18372646:G:T	1.79123e-05	-1.03987e-10	-1.05876
18372873	chr4:18372873:G:A	4.06965e-06	-1.41843	-1.12226
18372948	chr4:18372948:G:A	2.74884e-05	-1.03987e-10	-0.630487
18372949	chr4:18372949:G:A	1.24863e-05	-1.41962	-2.61746e-10
18373228	chr4:18373228:G:A	1.20697e-05	-1.45355	-2.61746e-10
18373502	chr4:18373502:T:C	4.13141e-06	-1.32243	-1.2032
18373529	chr4:18373529:C:A	2.09399e-05	-1.03987e-10	-0.902598
18373821	chr4:18373821:A:G	4.2026e-05	-1.03987e-10	-0.205963
18373830	chr4:18373830:G:A	4.26105e-05	-1.03987e-10	-0.192151
18373836	chr4:18373836:C:A	1.11319e-05	-1.53444	-2.61746e-10
18373888	chr4:18373888:A:T	1.66871e-05	-1.03987e-10	-1.12962
18373902	chr4:18373902:A:G	1.16542e-05	-0.504187	-0.984398
18374319	chr4:18374319:C:T	1.2093e-05	-1.45162	-2.61746e-10
18374871	chr4:18374871:A:G	1.22264e-05	-1.44065	-2.61746e-10
18374968	chr4:18374968:G:C	4.30142e-05	-1.03987e-10	-0.182723
18375285	chr4:18375285:A:G	1.20168e-05	-1.45795	-2.61746e-10
18375341	chr4:18375341:A:G	1.16368e-05	-1.49008	-2.61746e-10
18375523	chr4:18375523:C:G	4.35538e-05	-1.03987e-10	-0.170254
18375983	chr4:18375983:A:G	1.27068e-05	-1.40211	-2.61746e-10
18376026	chr4:18376026:T:C	9.71262e-06	-0.703887	-0.966939
18376112	chr4:18376112:A:G	1.21544e-05	-1.44656	-2.61746e-10
18377007	chr4:18377007:T:C	1.89493e-05	-1.03987e-10	-1.00248
18377169	chr4:18377169:G:A	8.9309e-06	-0.720901	-1.03383
18377275	chr4:18377275:G:A	1.30005e-05	-1.37927	-2.61746e-10
18377291	chr4:18377291:C:T	1.18613e-05	-1.47097	-2.61746e-10
18377366	chr4:18377366:A:G	4.14355e-05	-1.03987e-10	-0.220114
18377583	chr4:18377583:A:C	3.36726e-06	-1.52355	-1.2066
18378528	chr4:18378528:A:G	1.34091e-05	-1.34832	-2.61746e-10
18378714	chr4:18378714:GATA:G	1.53562e-05	-1.03987e-10	-1.21273
18378733	chr4:18378733:A:G	1.21481e-05	-1.44708	-2.61746e-10
18378734	chr4:18378734:C:T	1.2147e-05	-1.44717	-2.61746e-10
18378793	chr4:18378793:T:G	0.000356481	1.93203	-2.61746e-10
18379480	chr4:18379480:A:G	6.07284e-05	-1.03987e-10	0.162159
18379514	chr4:18379514:T:TA	6.3154e-05	-1.03987e-10	0.201324
18379718	chr4:18379718:T:C	4.32425e-06	-1.31425	-1.16576
18379750	chr4:18379750:A:C	3.39828e-06	-1.51135	-1.20963
18379858	chr4:18379858:T:G	1.85532e-05	0.0123652	-1.03597
18380224	chr4:18380224:C:T	1.20705e-05	-1.45349	-2.61746e-10
18380412	chr4:18380412:C:T	3.40981e-06	-1.50132	-1.21628
18380564	chr4:18380564:A:G	1.6787e-05	-1.03987e-10	-1.12365
18380589	chr4:18380589:T:G	3.48508e-06	-1.47717	-1.21859
18381208	chr4:18381208:T:C	2.01762e-05	-1.03987e-10	-0.93975
18381336	chr4:18381336:G:T	3.53326e-06	-1.46344	-1.2186
18381748	chr4:18381748:A:T	1.20094e-05	-1.45856	-2.61746e-10
18381941	chr4:18381941:G:A	1.60736e-05	-1.03987e-10	-1.16707
18382004	chr4:18382004:G:C	4.19512e-05	-1.03987e-10	-0.207746
18382537	chr4:18382537:T:A	1.54852e-05	-1.03987e-10	-1.20437
18383476	chr4:18383476:A:T	2.08616e-05	-1.03987e-10	-0.906341
18383629	chr4:18383629:A:G	1.58115e-05	-1.03987e-10	-1.18351
18383890	chr4:18383890:G:A	3.87878e-06	-1.43312	-1.15561
18383999	chr4:18383999:G:A	1.55335e-05	-1.03987e-10	-1.20125
18384100	chr4:18384100:A:G	1.22006e-05	-1.44277	-2.61746e-10
18384194	chr4:18384194:G:A	4.45372e-05	-1.03987e-10	-0.147929
18384720	chr4:18384720:G:C	6.09969e-05	-1.03987e-10	0.166571
18384869	chr4:18384869:A:G	1.5697e-05	-1.03987e-10	-1.19078
18385228	chr4:18385228:T:C	1.57579e-05	-1.03987e-10	-1.18691
18385812	chr4:18385812:A:C	1.52695e-05	-1.03987e-10	-1.21839
18385888	chr4:18385888:C:T	1.17921e-05	-1.47682	-2.61746e-10
18386661	chr4:18386661:C:T	1.21642e-05	-1.44576	-2.61746e-10
18386732	chr4:18386732:T:C	1.6825e-05	-1.03987e-10	-1.12139
18386941	chr4:18386941:C:A	7.69658e-06	-0.800663	-1.10281
18387194	chr4:18387194:G:T	7.34619e-06	-0.921198	-1.02887
18387198	chr4:18387198:T:C	1.13307e-05	-0.503369	-1.01337
18387474	chr4:18387474:A:G	3.39837e-06	-1.53326	-1.1877
18387477	chr4:18387477:C:T	3.64239e-06	-1.46161	-1.19
18387526	chr4:18387526:G:C	3.43044e-06	-1.49298	-1.21858
18387542	chr4:18387542:T:A	1.66728e-05	-1.03987e-10	-1.13048
18387591	chr4:18387591:A:AT	1.43753e-05	-1.27874	-2.61746e-10
18387694	chr4:18387694:G:T	1.60563e-05	-1.03987e-10	-1.16815
18388060	chr4:18388060:C:T	1.53207e-05	-1.03987e-10	-1.21505
18388200	chr4:18388200:T:C	1.52985e-05	-1.03987e-10	-1.2165
18388797	chr4:18388797:C:T	1.77088e-05	-1.03987e-10	-1.07019
18388945	chr4:18388945:C:T	1.68152e-05	-1.03987e-10	-1.12197
18389002	chr4:18389002:C:A	1.23395e-05	-1.43145	-2.61746e-10
18389009	chr4:18389009:A:T	9.1553e-06	-0.660043	-1.06988
18389389	chr4:18389389:A:G	1.56302e-05	-1.03987e-10	-1.19505
18389706	chr4:18389706:ATTCTCCTAAATT:A	3.42689e-06	-1.50381	-1.20879
18390280	chr4:18390280:C:T	1.23414e-05	-1.4313	-2.61746e-10
18390894	chr4:18390894:T:A	2.23331e-05	0.0582782	-0.896462
18390961	chr4:18390961:A:G	1.59772e-05	-1.03987e-10	-1.17309
18391151	chr4:18391151:A:G	3.35121e-06	-1.52089	-1.21404
18391200	chr4:18391200:G:A	1.52801e-05	-1.03987e-10	-1.2177
18391708	chr4:18391708:C:T	1.23508e-05	-1.43053	-2.61746e-10
18393384	chr4:18393384:C:G	1.23748e-05	-1.42859	-2.61746e-10
18393628	chr4:18393628:A:T	1.22459e-05	-1.43906	-2.61746e-10
18393905	chr4:18393905:A:G	4.50758e-06	-1.22573	-1.21277
18393993	chr4:18393993:TCCC:T	1.74835e-05	-1.03987e-10	-1.083
18394054	chr4:18394054:C:T	2.89312e-05	-1.03987e-10	-0.579333
18394349	chr4:18394349:A:T	1.84695e-05	-1.03987e-10	-1.02813
18394374	chr4:18394374:G:T	1.59861e-05	-1.03987e-10	-1.17254
18394398	chr4:18394398:A:G	2.21575e-05	-0.248023	-0.598052
18394698	chr4:18394698:A:G	6.42938e-06	-0.891624	-1.19175
18394706	chr4:18394706:A:G	6.05521e-06	-1.53289	-0.610438
18395932	chr4:18395932:C:A	3.6634e-05	-1.03987e-10	-0.343274
18396550	chr4:18396550:G:T	1.29649e-05	-1.38201	-2.61746e-10
18396843	chr4:18396843:G:A	2.95389e-05	-1.03987e-10	-0.558544
18396864	chr4:18396864:G:T	1.26354e-05	-1.40775	-2.61746e-10
18396866	chr4:18396866:A:G	2.29471e-05	-0.10672	-0.704338
18397040	chr4:18397040:G:A	1.24592e-05	-1.42179	-2.61746e-10
18397048	chr4:18397048:TC:T	1.5284e-05	-1.03987e-10	-1.21745
18397398	chr4:18397398:A:C	1.56567e-05	-1.03987e-10	-1.19335
18397573	chr4:18397573:A:G	1.30246e-05	-1.37741	-2.61746e-10
18397870	chr4:18397870:C:G	3.69639e-05	-1.03987e-10	-0.334309
18397911	chr4:18397911:G:T	3.78435e-05	-1.03987e-10	-0.310794
18398022	chr4:18398022:G:T	1.54251e-05	-1.03987e-10	-1.20826
18398041	chr4:18398041:T:TA	1.51908e-05	-0.833754	-0.389806
18398055	chr4:18398055:G:A	1.27265e-05	-1.40057	-2.61746e-10
18398066	chr4:18398066:C:A	1.27372e-05	-1.39972	-2.61746e-10
18398498	chr4:18398498:A:G	3.67138e-05	-1.03987e-10	-0.3411
18398561	chr4:18398561:T:C	1.48817e-05	-0.880379	-0.36374
18399673	chr4:18399673:G:A	1.32291e-05	-1.36183	-2.61746e-10
18399989	chr4:18399989:C:T	9.45182e-06	-0.771993	-0.926052
18400100	chr4:18400100:A:G	4.1632e-06	-1.32319	-1.19478
18400234	chr4:18400234:G:A	3.96739e-05	-1.03987e-10	-0.263559
18400373	chr4:18400373:A:G	1.61251e-05	-1.03987e-10	-1.16388
18400517	chr4:18400517:A:G	9.9004e-06	-1.22672	-0.424952
18400661	chr4:18400661:T:C	1.27392e-05	-1.39957	-2.61746e-10
18400759	chr4:18400759:G:A	1.61321e-05	-1.03987e-10	-1.16344
18400804	chr4:18400804:A:G	3.94719e-05	-1.03987e-10	-0.268662
18400806	chr4:18400806:C:T	4.50274e-06	-1.22126	-1.21831
18400816	chr4:18400816:C:G	1.26619e-05	-1.40566	-2.61746e-10
18400840	chr4:18400840:C:T	4.59185e-05	-1.03987e-10	-0.117384
18400841	chr4:18400841:G:A	3.46825e-05	0.0263744	-0.424392
18401190	chr4:18401190:A:G	3.97979e-05	-1.03987e-10	-0.260438
18401240	chr4:18401240:T:C	5.99934e-06	-1.13247	-1.02014
18401442	chr4:18401442:T:C	1.2783e-05	-1.39614	-2.61746e-10
18401456	chr4:18401456:C:A	3.58001e-05	-1.03987e-10	-0.366302
18401568	chr4:18401568:G:T	1.6414e-05	-1.03987e-10	-1.14612
18401621	chr4:18401621:C:T	1.29317e-05	-1.38457	-2.61746e-10
18401740	chr4:18401740:C:A	3.23519e-05	-1.03987e-10	-0.467578
18402009	chr4:18402009:A:G	1.29534e-05	-1.38289	-2.61746e-10
18402514	chr4:18402514:C:G	2.41285e-05	-0.00454291	-0.756315
18403127	chr4:18403127:T:C	1.33524e-05	-1.35255	-2.61746e-10
18403140	chr4:18403140:A:C	3.98761e-06	-1.47653	-1.08453
18403268	chr4:18403268:G:C	5.63237e-06	-1.18134	-1.03438
18403421	chr4:18403421:A:G	4.1449e-05	-1.03987e-10	-0.219787
18403631	chr4:18403631:G:A	1.60176e-05	-0.787621	-0.382945
18403872	chr4:18403872:TA:T	2.14303e-05	-1.03987e-10	-0.879448
18404040	chr4:18404040:G:GAGA	1.30203e-05	-1.37774	-2.61746e-10
18404181	chr4:18404181:C:T	1.30898e-05	-1.37242	-2.61746e-10
18404353	chr4:18404353:T:G	1.02474e-05	-1.12088	-0.496353
18404495	chr4:18404495:C:T	2.52055e-05	-1.03987e-10	-0.717189
18404643	chr4:18404643:C:T	1.32603e-05	-1.35948	-2.61746e-10
18404747	chr4:18404747:A:G	1.99709e-05	-1.03987e-10	-0.949977
18405014	chr4:18405014:C:T	1.11327e-05	-1.53436	-2.61746e-10
18405344	chr4:18405344:A:G	1.9725e-05	-1.03987e-10	-0.962363
18405497	chr4:18405497:C:G	1.31131e-05	-1.37064	-2.61746e-10
18405504	chr4:18405504:A:C	5.57123e-06	-1.17129	-1.05534
18405529	chr4:18405529:C:T	1.26761e-05	-1.40453	-2.61746e-10
18405798	chr4:18405798:G:A	2.57171e-05	-0.697095	-2.61746e-10
18406026	chr4:18406026:C:T	1.99137e-05	-0.952843	-2.61746e-10
18406469	chr4:18406469:G:A	1.31205e-05	-1.37008	-2.61746e-10
18406565	chr4:18406565:T:G	1.53064e-05	-1.03987e-10	-1.21598
18406867	chr4:18406867:G:A	2.06642e-05	-1.03987e-10	-0.915851
18406947	chr4:18406947:G:T	5.25829e-06	-1.43791	-0.846538
18407297	chr4:18407297:T:C	5.28601e-06	-1.09783	-1.18136
18407660	chr4:18407660:T:A	1.54582e-05	-0.232995	-0.973121
18408183	chr4:18408183:G:T	2.29396e-05	-1.03987e-10	-0.811385
18408251	chr4:18408251:A:G	1.04617e-05	-0.472642	-1.12389
18408932	chr4:18408932:G:A	2.13641e-05	-1.03987e-10	-0.882539
18409226	chr4:18409226:C:A	1.53212e-05	-1.03987e-10	-1.21502
18409436	chr4:18409436:C:T	4.07824e-06	-1.44649	-1.09209
18409765	chr4:18409765:GATA:G	1.32421e-05	-1.36085	-2.61746e-10
18409787	chr4:18409787:T:G	1.73151e-05	-1.03987e-10	-1.09267
18410234	chr4:18410234:A:G	4.12903e-06	-1.43919	-1.08702
18410600	chr4:18410600:A:T	4.47052e-05	-1.03987e-10	-0.144162
18410710	chr4:18410710:C:T	1.54197e-05	-1.03987e-10	-1.20861
18410796	chr4:18410796:C:A	8.58628e-06	-0.826039	-0.968047
18410932	chr4:18410932:G:A	2.8201e-05	-1.03987e-10	-0.604894
18410986	chr4:18410986:C:T	2.29418e-05	-1.03987e-10	-0.81129
18411005	chr4:18411005:G:C	1.29577e-05	-1.38256	-2.61746e-10
18411412	chr4:18411412:TAAG:T	5.37062e-06	-1.46094	-0.802373
18412559	chr4:18412559:A:G	1.27019e-05	-1.4025	-2.61746e-10
18412701	chr4:18412701:C:T	1.31142e-05	-1.37056	-2.61746e-10
18412765	chr4:18412765:G:T	1.56634e-05	-1.03987e-10	-1.19292
18413057	chr4:18413057:C:T	4.32533e-05	-1.03987e-10	-0.177179
18413137	chr4:18413137:G:A	1.60414e-05	-1.03987e-10	-1.16908
18413311	chr4:18413311:C:T	1.29396e-05	-1.38396	-2.61746e-10
18413677	chr4:18413677:T:C	1.29725e-05	-1.38142	-2.61746e-10
18414085	chr4:18414085:G:A	1.56723e-05	-1.03987e-10	-1.19236
18414173	chr4:18414173:C:A	5.37118e-06	-1.44937	-0.813832
18414622	chr4:18414622:T:A	1.59132e-05	-1.1771	-2.61746e-10
18414685	chr4:18414685:G:T	2.33247e-05	-1.03987e-10	-0.79474
18414963	chr4:18414963:G:T	4.40303e-06	-1.52983	-0.932126
18415168	chr4:18415168:G:A	1.27865e-05	-1.39586	-2.61746e-10
18415515	chr4:18415515:A:G	1.24141e-05	-0.733773	-0.691649
18415555	chr4:18415555:A:G	4.977e-06	-1.12053	-1.21889
18415783	chr4:18415783:A:G	1.74459e-05	-1.03987e-10	-1.08515
18416065	chr4:18416065:C:T	1.29236e-05	-1.3852	-2.61746e-10
18416590	chr4:18416590:T:A	6.29638e-06	-0.888362	-1.21592
18416668	chr4:18416668:T:C	2.46433e-05	-1.03987e-10	-0.739746
18417450	chr4:18417450:C:T	2.52865e-05	-1.03987e-10	-0.713982
18418327	chr4:18418327:C:T	1.79383e-05	-1.03987e-10	-1.05731
18418403	chr4:18418403:A:G	7.73477e-06	-0.689387	-1.20914
18418435	chr4:18418435:A:G	1.28691e-05	-1.38942	-2.61746e-10
18418564	chr4:18418564:C:T	1.3079e-05	-1.37324	-2.61746e-10
18418574	chr4:18418574:G:A	1.52616e-05	-1.03987e-10	-1.21891
18418638	chr4:18418638:G:A	4.90686e-06	-1.50285	-0.850763
18418724	chr4:18418724:C:T	1.52777e-05	-1.03987e-10	-1.21786
18418823	chr4:18418823:G:A	1.22503e-05	-0.231907	-1.20679
18419122	chr4:18419122:G:A	1.3073e-05	-1.37371	-2.61746e-10
18419476	chr4:18419476:C:T	1.58657e-05	-1.03987e-10	-1.18009
18419508	chr4:18419508:C:T	1.33958e-05	-1.34931	-2.61746e-10
18419612	chr4:18419612:T:G	1.29953e-05	-1.37967	-2.61746e-10
18419680	chr4:18419680:CAT:C	1.59178e-05	-1.03987e-10	-1.17682
18419997	chr4:18419997:A:G	4.44895e-05	-1.03987e-10	-0.149
18420175	chr4:18420175:A:G	1.63694e-05	-0.30901	-0.839829
18420271	chr4:18420271:G:A	2.90931e-05	-1.03987e-10	-0.57375
18420485	chr4:18420485:TCAAA:T	1.3413e-05	-1.34803	-2.61746e-10
18420516	chr4:18420516:A:G	1.27863e-05	-1.39587	-2.61746e-10
18420694	chr4:18420694:C:T	2.18808e-05	-1.03987e-10	-0.858644
18420707	chr4:18420707:G:C	1.82365e-05	-0.820639	-0.220189
18420789	chr4:18420789:G:T	1.31655e-05	-1.36665	-2.61746e-10
18421081	chr4:18421081:G:A	1.33766e-05	-1.35075	-2.61746e-10
18421270	chr4:18421270:T:C	1.20039e-05	-0.486816	-0.972202
18421515	chr4:18421515:T:C	4.29125e-05	-1.03987e-10	-0.18509
18422016	chr4:18422016:G:A	1.39998e-05	-1.30521	-2.61746e-10
18422084	chr4:18422084:T:C	1.57463e-05	-1.03987e-10	-1.18765
18422209	chr4:18422209:C:G	1.26318e-05	-0.667826	-0.740212
18422771	chr4:18422771:C:T	2.44105e-05	0.386097	-1.13534
18423228	chr4:18423228:A:G	1.7185e-05	-1.03987e-10	-1.10021
18423327	chr4:18423327:C:T	4.12212e-05	-1.03987e-10	-0.2253
18423520	chr4:18423520:G:C	1.74574e-05	-1.03987e-10	-1.08449
18424019	chr4:18424019:C:T	1.67332e-05	-0.218585	-0.908275
18424059	chr4:18424059:A:G	4.13323e-05	-1.03987e-10	-0.222607
18424116	chr4:18424116:A:T	1.36326e-05	-1.33179	-2.61746e-10
18424408	chr4:18424408:A:T	1.34681e-05	-1.34393	-2.61746e-10
18424424	chr4:18424424:G:A	2.19964e-05	-1.03987e-10	-0.853371
18424557	chr4:18424557:T:C	9.1843e-06	-0.577976	-1.14878
18424592	chr4:18424592:T:C	1.56063e-05	-1.03987e-10	-1.19658
18424753	chr4:18424753:C:T	2.74101e-05	-1.03987e-10	-0.633339
18424927	chr4:18424927:T:C	1.87302e-05	-1.03987e-10	-1.01412
18425117	chr4:18425117:T:A	5.85311e-05	-1.03987e-10	0.125305
18425166	chr4:18425166:G:A	5.57884e-05	-1.03987e-10	0.0773141
18425418	chr4:18425418:A:C	2.0007e-05	-1.03987e-10	-0.948168
18425437	chr4:18425437:C:G	1.62403e-05	-1.03987e-10	-1.15676
18425903	chr4:18425903:G:A	1.27461e-05	-0.5611	-0.837925
18426007	chr4:18426007:A:G	1.61696e-05	-1.1369	-0.0242179
18426009	chr4:18426009:A:G	1.13937e-05	-1.51119	-2.61746e-10
18426116	chr4:18426116:G:A	1.62697e-05	-1.03987e-10	-1.15495
18426487	chr4:18426487:G:A	1.65783e-05	-1.03987e-10	-1.13616
18426594	chr4:18426594:T:C	4.49383e-05	-1.03987e-10	-0.138962
18426611	chr4:18426611:A:G	2.24578e-05	-1.03987e-10	-0.832615
18427174	chr4:18427174:G:A	1.65783e-05	-1.03987e-10	-1.13616
18427290	chr4:18427290:C:A	2.57221e-05	-1.03987e-10	-0.696901
18427327	chr4:18427327:A:G	1.38611e-05	-1.31517	-2.61746e-10
18427563	chr4:18427563:C:T	2.44848e-05	-1.03987e-10	-0.746201
18427916	chr4:18427916:T:C	4.62635e-05	-1.03987e-10	-0.1099
18427984	chr4:18427984:C:T	1.92413e-05	-1.03987e-10	-0.987192
18428079	chr4:18428079:C:T	2.69312e-05	-1.03987e-10	-0.650966
18428151	chr4:18428151:T:C	1.99791e-05	-1.03987e-10	-0.949565
18428361	chr4:18428361:A:G	5.89872e-05	-1.03987e-10	0.133069
18428681	chr4:18428681:T:A	2.58166e-05	-1.03987e-10	-0.693236
18428984	chr4:18428984:A:G	1.39786e-05	-1.30672	-2.61746e-10
18429195	chr4:18429195:A:G	1.41644e-05	-1.29352	-2.61746e-10
18429539	chr4:18429539:A:G	2.15056e-05	-1.03987e-10	-0.875937
18429580	chr4:18429580:A:G	1.28411e-05	-1.34139	-0.050207
18429632	chr4:18429632:C:T	3.20875e-05	0.699561	-1.17535
18429864	chr4:18429864:C:T	1.38761e-05	-1.31409	-2.61746e-10
18430422	chr4:18430422:G:A	8.81948e-06	-0.577154	-1.19014
18430722	chr4:18430722:G:T	1.60546e-05	-1.03987e-10	-1.16825
```
