## Supplementary material for "Characterization of shared and ancestry-specific signals driving complex traits using multi-ancestry fine-mapping": susiex_nc2.cs80.summary

```
# chr4:17176976-18430931
CS_ID	CS_LENGTH	CS_PURITY	MAX_PIP_SNP	BP	REF_ALLELE	ALT_ALLELE	REF_FRQ	BETA	SE	-LOG10P	MAX_PIP	POST-HOC_PROB_POP1	POST-HOC_PROB_POP2
1	138	0	chr4:17918188:G:A	17918188	A,A	G,G	1,1	-inf,-inf	inf,inf	5.22892,0.621353	0.0727121	0.866518	0.34305
```
