## Supplementary material for "Characterization of shared and ancestry-specific signals driving complex traits using multi-ancestry fine-mapping": susiex_nc3.cs80.cs

```
CS_ID	SNP	BP	REF_ALLELE	ALT_ALLELE	REF_FRQ	BETA	SE	-LOG10P	CS_PIP	OVRL_PIP
1	chr4:17918188:G:A	17918188	A,A	G,G	1,1	-inf,-inf	inf,inf	5.22892,0.621353	0.0718981	0.0718981
1	chr4:17916195:G:A	17916195	A,A	G,G	1,1	-inf,-inf	inf,inf	5.12753,0.574642	0.0548529	0.0548529
1	chr4:17902031:C:T	17902031	T,T	C,C	1,1	-inf,-inf	inf,inf	4.91944,0.853653	0.0535595	0.0535595
1	chr4:17954590:TG:T	17954590	T,T	TG,TG	1,1	-inf,-inf	inf,inf	4.94025,0.777717	0.0498537	0.0498537
1	chr4:17916158:A:C	17916158	C,C	A,A	1,1	-inf,-inf	inf,inf	5.09328,0.546328	0.049259	0.049259
1	chr4:18006609:A:G	18006609	G,G	A,A	1,1	-inf,-inf	inf,inf	4.86586,0.752118	0.0413294	0.0413294
1	chr4:17900056:C:T	17900056	T,T	C,C	1,1	-inf,-inf	inf,inf	4.76635,0.866916	0.04024	0.04024
1	chr4:17940937:C:T	17940937	T,T	C,C	1,1	-inf,-inf	inf,inf	4.79609,0.820699	0.0398662	0.0398662
1	chr4:17874112:TCTC:T	17874112	T,T	TCTC,TCTC	1,1	inf,inf	inf,inf	5.05009,0.391586	0.0373504	0.0373504
1	chr4:18023861:G:A	18023861	A,A	G,G	1,1	-inf,-inf	inf,inf	4.90472,0.545048	0.0335257	0.0335257
1	chr4:17917443:C:T	17917443	T,T	C,C	1,1	-inf,-inf	inf,inf	4.79681,0.621293	0.0303951	0.0303951
1	chr4:17996803:C:A	17996803	A,A	C,C	1,1	inf,inf	inf,inf	4.63683,0.807022	0.0286828	0.0286828
1	chr4:17924175:T:C	17924175	C,C	T,T	1,1	-inf,-inf	inf,inf	4.64279,0.65401	0.022489	0.022489
1	chr4:18006138:A:C	18006138	C,C	A,A	1,1	inf,inf	inf,inf	4.6018,0.650724	0.0207336	0.0207336
1	chr4:17968640:C:T	17968640	T,T	C,C	1,1	-inf,-inf	inf,inf	4.65437,0.538021	0.0200665	0.0200665
1	chr4:17991787:A:C	17991787	C,C	A,A	1,1	-inf,-inf	inf,inf	4.6691,0.412712	0.0175252	0.0175252
1	chr4:17970749:G:A	17970749	A,A	G,G	1,1	-inf,-inf	inf,inf	4.28917,0.796645	0.0137718	0.0137718
1	chr4:17944809:T:C	17944809	C,C	T,T	1,1	-inf,-inf	inf,inf	4.47569,0.49477	0.0132411	0.0132411
1	chr4:17968075:T:C	17968075	C,C	T,T	1,1	-inf,-inf	inf,inf	4.22245,0.784117	0.0118177	0.0118177
1	chr4:17796711:G:A	17796711	A,A	G,G	1,1	-inf,-inf	inf,inf	3.5597,1.15604	0.00666013	0.00666013
1	chr4:17791246:A:C	17791246	C,C	A,A	1,1	-inf,-inf	inf,inf	3.36275,1.09504	0.00406446	0.00406446
1	chr4:17693293:A:G	17693293	G,G	A,A	1,1	inf,-inf	inf,inf	4.41533,0.256597	0.00342279	0.00342279
1	chr4:17810291:A:C	17810291	C,C	A,A	1,1	-inf,-inf	inf,inf	3.32666,0.965444	0.00313303	0.00313303
1	chr4:17840325:T:A	17840325	A,A	T,T	1,1	-inf,-inf	inf,inf	3.4854,0.466509	0.00208017	0.00208017
1	chr4:17692502:T:C	17692502	C,C	T,T	1,1	inf,inf	inf,inf	4.22391,0.0133611	0.00207425	0.00207425
1	chr4:17692600:A:G	17692600	G,G	A,A	1,1	inf,inf	inf,inf	4.13587,0.0137305	0.00176153	0.00176153
1	chr4:17693029:GCAGGC:G	17693029	G,G	GCAGGC,GCAGGC	1,1	inf,inf	inf,inf	4.13411,0.0114602	0.00175519	0.00175519
1	chr4:17691950:G:A	17691950	A,A	G,G	1,1	inf,inf	inf,inf	4.13176,0.00892422	0.00174715	0.00174715
1	chr4:17695386:G:A	17695386	A,A	G,G	1,1	inf,-inf	inf,inf	4.01027,0.345283	0.00174596	0.00174596
1	chr4:17693320:A:G	17693320	G,G	A,A	1,1	inf,-inf	inf,inf	4.05646,0.260894	0.00174136	0.00174136
1	chr4:17779309:G:A	17779309	A,A	G,G	1,1	inf,inf	inf,inf	3.16352,0.656703	0.00173361	0.00173361
1	chr4:17826144:T:C	17826144	C,C	T,T	1,1	inf,inf	inf,inf	3.43389,0.447471	0.0016252	0.0016252
1	chr4:17692132:T:C	17692132	C,C	T,T	1,1	inf,inf	inf,inf	4.07012,0.112668	0.00161493	0.00161493
1	chr4:17691455:A:G	17691455	G,G	A,A	1,1	inf,inf	inf,inf	4.08205,0.000847212	0.00159242	0.00159242
1	chr4:17692244:C:T	17692244	T,T	C,C	1,1	inf,inf	inf,inf	4.07939,0.0179803	0.00158649	0.00158649
1	chr4:17691456:T:C	17691456	C,C	T,T	1,1	inf,-inf	inf,inf	4.0637,0.0066323	0.00153985	0.00153985
1	chr4:17691159:A:G	17691159	G,G	A,A	1,1	inf,inf	inf,inf	4.05952,0.00470962	0.00152713	0.00152713
1	chr4:17690696:A:C	17690696	C,C	A,A	1,1	inf,-inf	inf,inf	4.05631,0.0121534	0.0015197	0.0015197
1	chr4:17694032:T:C	17694032	C,C	T,T	1,1	inf,-inf	inf,inf	4.00192,0.180371	0.00147316	0.00147316
1	chr4:17812088:T:C	17812088	C,C	T,T	1,1	inf,inf	inf,inf	3.37604,0.451312	0.00145816	0.00145816
1	chr4:17694799:A:G	17694799	G,G	A,A	1,1	inf,-inf	inf,inf	3.94332,0.142015	0.0012882	0.0012882
1	chr4:17690799:C:G	17690799	G,G	C,C	1,1	inf,inf	inf,inf	3.94932,0.094253	0.00127891	0.00127891
1	chr4:17695594:T:C	17695594	C,C	T,T	1,1	inf,-inf	inf,inf	3.93816,0.121699	0.00125888	0.00125888
1	chr4:17839842:A:G	17839842	G,G	A,A	1,1	inf,inf	inf,inf	3.32078,0.416053	0.0012494	0.0012494
1	chr4:17686959:G:A	17686959	A,A	G,G	1,1	-inf,inf	inf,inf	3.85924,0.275643	0.00122644	0.00122644
1	chr4:17691240:C:T	17691240	T,T	C,C	1,1	-inf,inf	inf,inf	3.91437,0.0930191	0.00119068	0.00119068
1	chr4:17694099:G:A	17694099	A,A	G,G	1,1	inf,-inf	inf,inf	3.90935,0.0925158	0.00117725	0.00117725
1	chr4:17693830:A:G	17693830	G,G	A,A	1,1	inf,-inf	inf,inf	3.87811,0.172764	0.00115945	0.00115945
1	chr4:18023182:C:CTTCT	18023182	CTTCT,CTTCT	C,C	1,1	-inf,-inf	inf,inf	3.23174,0.775995	0.00114222	0.00114222
1	chr4:17695243:C:G	17695243	G,G	C,C	1,1	inf,-inf	inf,inf	3.88163,0.132018	0.00114042	0.00114042
1	chr4:17690173:A:G	17690173	G,G	A,A	1,1	inf,-inf	inf,inf	3.8968,0.0137229	0.00113264	0.00113264
1	chr4:17696632:C:T	17696632	T,T	C,C	1,1	inf,-inf	inf,inf	3.87909,0.125535	0.00113099	0.00113099
1	chr4:17872466:C:T	17872466	T,T	C,C	1,1	-inf,-inf	inf,inf	3.1716,0.82736	0.00112919	0.00112919
1	chr4:17694657:T:C	17694657	C,C	T,T	1,1	inf,-inf	inf,inf	3.87472,0.130655	0.00112515	0.00112515
1	chr4:17695923:G:T	17695923	T,T	G,G	1,1	inf,-inf	inf,inf	3.86961,0.13208	0.00111556	0.00111556
1	chr4:17698418:G:GAAC	17698418	GAAC,GAAC	G,G	1,1	inf,-inf	inf,inf	3.86654,0.128351	0.00110727	0.00110727
1	chr4:17698167:G:T	17698167	T,T	G,G	1,1	inf,-inf	inf,inf	3.86283,0.121636	0.00109534	0.00109534
1	chr4:17696212:G:C	17696212	C,C	G,G	1,1	inf,-inf	inf,inf	3.85689,0.132396	0.00108998	0.00108998
1	chr4:17658784:T:C	17658784	C,C	T,T	1,1	inf,inf	inf,inf	3.3531,0.801544	0.00107727	0.00107727
1	chr4:17723066:T:C	17723066	NA,C	NA,T	NA,1	NA,-inf	NA,inf	NA,2.91095	0.00106307	0.00106307
1	chr4:17697886:A:G	17697886	G,G	A,A	1,1	inf,-inf	inf,inf	3.83808,0.123061	0.00104746	0.00104746
1	chr4:17718750:G:A	17718750	NA,A	NA,G	NA,1	NA,-inf	NA,inf	NA,2.90009	0.00104322	0.00104322
1	chr4:17696064:G:A	17696064	A,A	G,G	1,1	-inf,inf	inf,inf	3.83746,0.0537982	0.00102219	0.00102219
1	chr4:17689543:C:A	17689543	A,A	C,C	1,1	inf,inf	inf,inf	3.82991,0.0561549	0.00100848	0.00100848
1	chr4:17699195:AGAAATTATCCAAACT:A	17699195	A,A	AGAAATTATCCAAACT,AGAAATTATCCAAACT	1,1	inf,-inf	inf,inf	3.80655,0.123092	0.000988985	0.000988985
1	chr4:17697158:G:C	17697158	C,C	G,G	1,1	inf,-inf	inf,inf	3.80407,0.130694	0.000988387	0.000988387
1	chr4:17702326:T:C	17702326	C,C	T,T	1,1	inf,-inf	inf,inf	3.80532,0.106645	0.000979082	0.000979082
1	chr4:17689607:T:C	17689607	C,C	T,T	1,1	inf,inf	inf,inf	3.80932,0.056352	0.000971037	0.000971037
1	chr4:17855178:C:T	17855178	T,T	C,C	1,1	-inf,-inf	inf,inf	2.92483,0.715542	0.00096562	0.00096562
1	chr4:17698553:G:A	17698553	A,A	G,G	1,1	inf,-inf	inf,inf	3.80171,0.0860542	0.000962535	0.000962535
1	chr4:17777321:G:C	17777321	C,C	G,G	1,1	-inf,-inf	inf,inf	3.49701,0.0440503	0.000943746	0.000943746
1	chr4:17938574:A:G	17938574	G,G	A,A	1,1	-inf,-inf	inf,inf	3.10952,0.798719	0.000942948	0.000942948
1	chr4:17702054:T:C	17702054	C,C	T,T	1,1	inf,-inf	inf,inf	3.77247,0.0952816	0.000916961	0.000916961
1	chr4:17699306:A:AAAT	17699306	AAAT,AAAT	A,A	1,1	inf,-inf	inf,inf	3.76725,0.116897	0.000916932	0.000916932
1	chr4:17690026:T:C	17690026	C,C	T,T	1,1	-inf,inf	inf,inf	3.75819,0.141821	0.000916655	0.000916655
1	chr4:17724872:A:G	17724872	NA,G	NA,A	NA,1	NA,-inf	NA,inf	NA,2.82454	0.000912586	0.000912586
1	chr4:17700902:A:G	17700902	G,G	A,A	1,1	inf,-inf	inf,inf	3.7633,0.0965746	0.000901215	0.000901215
1	chr4:17699630:A:C	17699630	C,C	A,A	1,1	inf,-inf	inf,inf	3.74476,0.123509	0.000883028	0.000883028
1	chr4:17690017:G:A	17690017	A,A	G,G	1,1	-inf,-inf	inf,inf	3.73751,0.0833652	0.000868695	0.000868695
1	chr4:17660848:T:C	17660848	C,C	T,T	1,1	inf,inf	inf,inf	3.32631,0.686301	0.000854028	0.000854028
1	chr4:17410982:C:T	17410982	T,NA	C,NA	1,NA	inf,NA	inf,NA	2.50638,NA	0.000846885	0.000846885
1	chr4:17955953:C:T	17955953	T,T	C,C	1,1	-inf,-inf	inf,inf	3.01321,0.844234	0.000843305	0.000843305
1	chr4:17989899:A:C	17989899	C,NA	A,NA	1,NA	-inf,NA	inf,NA	2.59683,NA	0.000820018	0.000820018
1	chr4:17890828:G:GTTAA	17890828	GTTAA,GTTAA	G,G	1,1	-inf,-inf	inf,inf	3.37993,0.258485	0.00078662	0.00078662
1	chr4:17686715:G:A	17686715	A,A	G,G	1,1	-inf,inf	inf,inf	3.66077,0.1684	0.000778327	0.000778327
1	chr4:17709851:T:G	17709851	NA,G	NA,T	NA,1	NA,-inf	NA,inf	NA,2.66803	0.000762093	0.000762093
1	chr4:17779093:T:G	17779093	G,G	T,T	1,1	-inf,-inf	inf,inf	3.16524,0.450702	0.000761887	0.000761887
1	chr4:17972558:A:G	17972558	G,G	A,A	1,1	-inf,-inf	inf,inf	3.04882,0.72689	0.00075429	0.00075429
1	chr4:17904597:C:T	17904597	T,NA	C,NA	1,NA	-inf,NA	inf,NA	2.5157,NA	0.000750693	0.000750693
1	chr4:17695687:GGA:G	17695687	G,G	GGA,GGA	1,1	-inf,inf	inf,inf	3.65654,0.0996048	0.000747741	0.000747741
1	chr4:17696465:A:G	17696465	G,G	A,A	1,1	inf,-inf	inf,inf	3.65126,0.123244	0.000746209	0.000746209
1	chr4:18017949:C:T	18017949	T,T	C,C	1,1	-inf,-inf	inf,inf	3.22871,0.47511	0.000744588	0.000744588
1	chr4:17923111:T:C	17923111	C,C	T,T	1,1	-inf,-inf	inf,inf	3.01658,0.71947	0.000743589	0.000743589
1	chr4:17661576:G:A	17661576	A,A	G,G	1,1	inf,inf	inf,inf	2.94709,1.04447	0.000741805	0.000741805
1	chr4:17694087:C:T	17694087	NA,T	NA,C	NA,1	NA,-inf	NA,inf	NA,2.65027	0.000740992	0.000740992
1	chr4:17956065:T:A	17956065	A,A	T,T	1,1	-inf,-inf	inf,inf	3.40968,0.118859	0.000740721	0.000740721
1	chr4:17695564:A:G	17695564	G,G	A,A	1,1	-inf,inf	inf,inf	3.64725,0.094909	0.00073357	0.00073357
1	chr4:17906790:A:G	17906790	G,G	A,A	1,1	-inf,-inf	inf,inf	3.07859,0.651706	0.000724739	0.000724739
1	chr4:17661791:A:G	17661791	G,G	A,A	1,1	inf,inf	inf,inf	3.30361,0.594277	0.000715799	0.000715799
1	chr4:17689424:T:C	17689424	C,C	T,T	1,1	-inf,inf	inf,inf	3.61923,0.128045	0.00070498	0.00070498
1	chr4:18006576:A:C	18006576	C,C	A,A	1,1	-inf,-inf	inf,inf	3.02148,0.708345	0.000697516	0.000697516
1	chr4:17638840:A:G	17638840	G,G	A,A	1,1	inf,inf	inf,inf	3.07002,0.842215	0.000661049	0.000661049
1	chr4:17970455:C:A	17970455	A,A	C,C	1,1	-inf,-inf	inf,inf	2.93584,0.773396	0.000655627	0.000655627
1	chr4:17703044:C:T	17703044	T,T	C,C	1,1	-inf,inf	inf,inf	3.56949,0.135424	0.000652363	0.000652363
1	chr4:17972276:C:G	17972276	G,G	C,C	1,1	-inf,-inf	inf,inf	2.95853,0.711827	0.0006237	0.0006237
1	chr4:18325725:C:G	18325725	G,NA	C,NA	1,NA	inf,NA	inf,NA	2.37186,NA	0.000620387	0.000620387
1	chr4:18017790:C:T	18017790	T,T	C,C	1,1	-inf,-inf	inf,inf	3.1158,0.468315	0.000597438	0.000597438
1	chr4:17901000:TG:T	17901000	T,T	TG,TG	1,1	-inf,-inf	inf,inf	3.08039,0.506968	0.000594554	0.000594554
1	chr4:17598983:C:A	17598983	A,A	C,C	1,1	inf,-inf	inf,inf	3.36924,0.363353	0.000587237	0.000587237
1	chr4:17878793:A:C	17878793	C,C	A,A	1,1	-inf,-inf	inf,inf	3.16914,0.259257	0.000585435	0.000585435
1	chr4:18027676:C:T	18027676	T,T	C,C	1,1	-inf,-inf	inf,inf	2.89125,0.74163	0.00057739	0.00057739
1	chr4:17990709:A:G	17990709	G,G	A,A	1,1	-inf,-inf	inf,inf	3.00554,0.574325	0.000574327	0.000574327
1	chr4:18016613:T:C	18016613	C,C	T,T	1,1	-inf,-inf	inf,inf	3.11424,0.435206	0.000571147	0.000571147
1	chr4:18002189:T:C	18002189	C,C	T,T	1,1	-inf,-inf	inf,inf	3.08797,0.474103	0.00057113	0.00057113
1	chr4:17604336:T:C	17604336	C,C	T,T	1,1	inf,-inf	inf,inf	3.38187,0.307596	0.000564541	0.000564541
1	chr4:18016315:A:T	18016315	T,T	A,A	1,1	-inf,-inf	inf,inf	3.1088,0.432813	0.000563705	0.000563705
1	chr4:18017402:T:C	18017402	C,C	T,T	1,1	-inf,-inf	inf,inf	3.08199,0.468395	0.000561032	0.000561032
1	chr4:17454682:G:T	17454682	T,T	G,G	1,1	-inf,-inf	inf,inf	1.31951,2.156	0.000556215	0.000556215
1	chr4:18014569:A:G	18014569	G,G	A,A	1,1	-inf,-inf	inf,inf	3.09351,0.440815	0.000553207	0.000553207
1	chr4:17640307:C:G	17640307	G,NA	C,NA	1,NA	inf,NA	inf,NA	2.80531,NA	0.000550245	0.000550245
1	chr4:17454684:T:C	17454684	C,C	T,T	1,1	-inf,-inf	inf,inf	1.31452,2.15338	0.000548672	0.000548672
1	chr4:17454681:A:T	17454681	T,T	A,A	1,1	-inf,-inf	inf,inf	1.30707,2.15381	0.000541874	0.000541874
1	chr4:17965471:T:C	17965471	C,C	T,T	1,1	-inf,-inf	inf,inf	3.06012,0.470571	0.000540036	0.000540036
1	chr4:17602672:G:C	17602672	C,C	G,G	1,1	inf,-inf	inf,inf	3.36173,0.293552	0.00053656	0.00053656
1	chr4:18003500:A:G	18003500	G,NA	A,NA	1,NA	-inf,NA	inf,NA	2.37392,NA	0.000535512	0.000535512
1	chr4:18031865:T:C	18031865	C,C	T,T	1,1	-inf,-inf	inf,inf	2.9716,0.574995	0.000527822	0.000527822
1	chr4:17686580:G:T	17686580	NA,T	NA,G	NA,1	NA,-inf	NA,inf	NA,2.45362	0.000525472	0.000525472
1	chr4:17743105:A:T	17743105	NA,T	NA,A	NA,1	NA,-inf	NA,inf	NA,2.48658	0.000519818	0.000519818
1	chr4:18022498:C:T	18022498	T,T	C,C	1,1	-inf,-inf	inf,inf	3.04559,0.454911	0.000515425	0.000515425
1	chr4:18015254:A:G	18015254	G,G	A,A	1,1	-inf,-inf	inf,inf	3.0646,0.425314	0.000514718	0.000514718
1	chr4:17606997:A:G	17606997	G,G	A,A	1,1	inf,-inf	inf,inf	3.31409,0.326122	0.00050962	0.00050962
1	chr4:17609017:CAGG:C	17609017	C,C	CAGG,CAGG	1,1	inf,-inf	inf,inf	3.32257,0.310515	0.000508822	0.000508822
1	chr4:18016177:C:CATA	18016177	CATA,CATA	C,C	1,1	-inf,-inf	inf,inf	3.05695,0.426184	0.000507365	0.000507365
1	chr4:17851338:A:G	17851338	G,NA	A,NA	1,NA	-inf,NA	inf,NA	2.30236,NA	0.000502936	0.000502936
1	chr4:17276314:T:A	17276314	A,NA	T,NA	1,NA	-inf,NA	inf,NA	2.25614,NA	0.000501855	0.000501855
1	chr4:17459027:C:T	17459027	T,T	C,C	1,1	-inf,-inf	inf,inf	1.28179,2.13241	0.000498658	0.000498658
1	chr4:17754650:G:A	17754650	A,A	G,G	1,1	-inf,-inf	inf,inf	2.40064,1.07987	0.000487197	0.000487197
1	chr4:17964845:G:A	17964845	A,A	G,G	1,1	-inf,-inf	inf,inf	2.99582,0.466199	0.000476179	0.000476179
1	chr4:18013180:G:GT	18013180	GT,GT	G,G	1,1	-inf,-inf	inf,inf	3.02032,0.428159	0.000475267	0.000475267
1	chr4:17986518:A:G	17986518	G,G	A,A	1,1	-inf,-inf	inf,inf	2.91336,0.558214	0.000473265	0.000473265
1	chr4:17965123:T:C	17965123	C,C	T,T	1,1	-inf,-inf	inf,inf	2.9764,0.483874	0.000469953	0.000469953
1	chr4:18025612:T:C	18025612	C,C	T,T	1,1	-inf,-inf	inf,inf	2.9395,0.533817	0.000469811	0.000469811
1	chr4:17462503:A:T	17462503	T,T	A,A	1,1	-inf,-inf	inf,inf	1.31278,2.06435	0.000465182	0.000465182
1	chr4:17554008:T:A	17554008	NA,A	NA,T	NA,1	NA,-inf	NA,inf	NA,2.05739	0.000463061	0.000463061
1	chr4:17937679:T:C	17937679	C,C	T,T	1,1	-inf,-inf	inf,inf	2.98407,0.460079	0.000463027	0.000463027
1	chr4:17640232:G:A	17640232	A,A	G,G	1,1	inf,inf	inf,inf	2.99627,0.695385	0.000461216	0.000461216
1	chr4:17937708:C:T	17937708	T,T	C,C	1,1	-inf,-inf	inf,inf	2.9822,0.456541	0.000459364	0.000459364
1	chr4:18023745:T:A	18023745	A,A	T,T	1,1	-inf,-inf	inf,inf	2.94483,0.499587	0.000452728	0.000452728
1	chr4:17939095:C:A	17939095	A,A	C,C	1,1	-inf,-inf	inf,inf	2.95659,0.481815	0.000452262	0.000452262
1	chr4:17605580:TA:T	17605580	T,T	TA,TA	1,1	inf,-inf	inf,inf	3.25933,0.305171	0.000451162	0.000451162
1	chr4:17955731:G:A	17955731	A,A	G,G	1,1	-inf,-inf	inf,inf	2.97602,0.446832	0.000447856	0.000447856
1	chr4:18029230:C:T	18029230	T,T	C,C	1,1	-inf,-inf	inf,inf	2.94646,0.484918	0.000446481	0.000446481
1	chr4:17975156:A:G	17975156	G,G	A,A	1,1	-inf,-inf	inf,inf	2.96323,0.462637	0.000446266	0.000446266
1	chr4:18378793:T:G	18378793	G,NA	T,NA	1,NA	inf,NA	inf,NA	2.20062,NA	0.000445434	0.000445434
1	chr4:17780641:T:C	17780641	C,C	T,T	1,1	-inf,-inf	inf,inf	2.87663,0.552731	0.000445185	0.000445185
1	chr4:17955577:T:C	17955577	C,C	T,T	1,1	-inf,-inf	inf,inf	2.93623,0.497425	0.000443924	0.000443924
1	chr4:17973980:C:T	17973980	T,T	C,C	1,1	-inf,-inf	inf,inf	2.92929,0.503258	0.000441762	0.000441762
1	chr4:17971548:G:C	17971548	C,C	G,G	1,1	-inf,-inf	inf,inf	2.92952,0.501454	0.000441033	0.000441033
1	chr4:17423884:G:A	17423884	A,A	G,G	1,1	-inf,-inf	inf,inf	0.9836,2.30841	0.000440817	0.000440817
1	chr4:18010831:T:C	18010831	C,C	T,T	1,1	-inf,-inf	inf,inf	2.95018,0.470923	0.000440013	0.000440013
1	chr4:17956075:C:T	17956075	T,T	C,C	1,1	-inf,-inf	inf,inf	2.93847,0.483063	0.000437545	0.000437545
1	chr4:17660737:A:C	17660737	C,C	A,A	1,1	inf,inf	inf,inf	2.76906,0.927729	0.000435661	0.000435661
1	chr4:18003396:A:C	18003396	C,C	A,A	1,1	-inf,-inf	inf,inf	2.93772,0.480466	0.00043524	0.00043524
1	chr4:17752814:C:T	17752814	NA,T	NA,C	NA,1	NA,-inf	NA,inf	NA,2.17726	0.00043258	0.00043258
1	chr4:17974703:A:G	17974703	G,G	A,A	1,1	-inf,-inf	inf,inf	2.96683,0.430342	0.000431294	0.000431294
1	chr4:18022408:C:G	18022408	G,G	C,C	1,1	-inf,-inf	inf,inf	3.07198,0.167423	0.000430321	0.000430321
1	chr4:17613271:T:C	17613271	C,C	T,T	1,1	inf,-inf	inf,inf	3.20006,0.354767	0.00042884	0.00042884
1	chr4:17940314:A:G	17940314	G,G	A,A	1,1	-inf,-inf	inf,inf	3.0714,0.162883	0.000428075	0.000428075
1	chr4:17563520:T:C	17563520	C,C	T,T	1,1	-inf,-inf	inf,inf	3.22045,0.137811	0.000428011	0.000428011
1	chr4:17930932:A:G	17930932	G,G	A,A	1,1	-inf,-inf	inf,inf	3.10263,0.173179	0.000422963	0.000422963
1	chr4:17972075:T:C	17972075	C,C	T,T	1,1	-inf,-inf	inf,inf	2.93725,0.456341	0.000421995	0.000421995
1	chr4:17932016:C:T	17932016	T,T	C,C	1,1	-inf,-inf	inf,inf	3.0646,0.147634	0.000418195	0.000418195
1	chr4:17748415:C:T	17748415	NA,T	NA,C	NA,1	NA,-inf	NA,inf	NA,2.36529	0.000418002	0.000418002
1	chr4:17975912:A:C	17975912	C,C	A,A	1,1	-inf,-inf	inf,inf	2.94051,0.443917	0.000417969	0.000417969
1	chr4:17302193:C:T	17302193	T,NA	C,NA	1,NA	-inf,NA	inf,NA	2.17512,NA	0.000417374	0.000417374
1	chr4:18012016:T:C	18012016	C,C	T,T	1,1	-inf,-inf	inf,inf	3.06736,0.136529	0.000416617	0.000416617
1	chr4:18021069:T:C	18021069	C,C	T,T	1,1	-inf,-inf	inf,inf	2.92244,0.465343	0.000415382	0.000415382
1	chr4:18023406:G:A	18023406	A,A	G,G	1,1	-inf,-inf	inf,inf	2.91163,0.477398	0.000413425	0.000413425
1	chr4:18010646:CTGT:C	18010646	C,C	CTGT,CTGT	1,1	-inf,-inf	inf,inf	2.90417,0.487703	0.000413003	0.000413003
1	chr4:17990056:T:C	17990056	C,C	T,T	1,1	-inf,-inf	inf,inf	3.08041,0.0811266	0.000412647	0.000412647
1	chr4:17993689:T:C	17993689	C,C	T,T	1,1	-inf,-inf	inf,inf	2.95346,0.412701	0.000411983	0.000411983
1	chr4:18010650:A:AC	18010650	AC,AC	A,A	1,1	-inf,-inf	inf,inf	2.89631,0.484566	0.000405396	0.000405396
1	chr4:17955535:G:A	17955535	A,A	G,G	1,1	-inf,-inf	inf,inf	2.9005,0.475721	0.000404002	0.000404002
1	chr4:17707192:C:A	17707192	A,A	C,C	1,1	-inf,inf	inf,inf	3.24483,0.193418	0.00039845	0.00039845
1	chr4:18027364:G:A	18027364	A,A	G,G	1,1	-inf,-inf	inf,inf	2.89872,0.462156	0.000396843	0.000396843
1	chr4:18027477:G:A	18027477	A,A	G,G	1,1	-inf,-inf	inf,inf	2.87955,0.488092	0.000395992	0.000395992
1	chr4:17732748:A:C	17732748	NA,C	NA,A	NA,1	NA,-inf	NA,inf	NA,2.3252	0.000394423	0.000394423
1	chr4:17916770:G:A	17916770	A,A	G,G	1,1	-inf,-inf	inf,inf	3.04252,0.12002	0.000393665	0.000393665
1	chr4:17953199:A:G	17953199	G,G	A,A	1,1	-inf,-inf	inf,inf	3.02832,0.152966	0.000391948	0.000391948
1	chr4:17932838:T:C	17932838	C,C	T,T	1,1	-inf,-inf	inf,inf	3.03142,0.228028	0.000389911	0.000389911
1	chr4:17932771:A:T	17932771	T,T	A,A	1,1	-inf,-inf	inf,inf	3.02617,0.235413	0.000388655	0.000388655
1	chr4:17686726:G:A	17686726	NA,A	NA,G	NA,1	NA,-inf	NA,inf	NA,2.26429	0.00038654	0.00038654
1	chr4:17989800:C:T	17989800	T,T	C,C	1,1	-inf,-inf	inf,inf	2.96834,0.313354	0.00038434	0.00038434
1	chr4:17969515:A:G	17969515	G,G	A,A	1,1	-inf,-inf	inf,inf	2.88739,0.455341	0.000384207	0.000384207
1	chr4:17744706:C:T	17744706	NA,T	NA,C	NA,1	NA,-inf	NA,inf	NA,2.30579	0.000383615	0.000383615
1	chr4:18028659:T:C	18028659	C,C	T,T	1,1	-inf,-inf	inf,inf	3.00887,0.167057	0.000382477	0.000382477
1	chr4:17958153:C:T	17958153	T,T	C,C	1,1	-inf,-inf	inf,inf	2.84239,0.511443	0.000381127	0.000381127
```
