## Supplementary material for "Characterization of shared and ancestry-specific signals driving complex traits using multi-ancestry fine-mapping": susiex_nc3.cs80.snp

```
BP	SNP	PIP(CS1)	LogBF(CS1,Pop1)	LogBF(CS1,Pop2)
17177036	chr4:17177036:G:A	8.16955e-06	-1.52811	-0.613466
17177465	chr4:17177465:A:G	2.40105e-05	-1.0635	-2.61746e-10
17177501	chr4:17177501:C:A	5.49073e-06	-1.53372	-1.00521
17177549	chr4:17177549:C:A	7.08496e-06	-1.43176	-0.852262
17177958	chr4:17177958:C:T	8.34426e-06	-1.51443	-0.605991
17178166	chr4:17178166:A:G	1.8409e-05	-1.4784	0.149254
17178584	chr4:17178584:C:G	2.08772e-05	-1.03987e-10	-1.20333
17178748	chr4:17178748:G:C	2.12307e-05	-1.03987e-10	-1.18654
17179133	chr4:17179133:A:G	1.19611e-05	-0.541858	-1.21847
17179677	chr4:17179677:T:C	2.47175e-05	-1.03987e-10	-1.03448
17180356	chr4:17180356:A:C	9.06241e-06	-1.19971	-0.838142
17180483	chr4:17180483:G:A	2.94727e-05	-1.03987e-10	-0.858525
17180511	chr4:17180511:T:A	4.65734e-05	-1.03987e-10	-0.400961
17180889	chr4:17180889:G:A	3.63081e-05	-1.03987e-10	-0.64995
17181136	chr4:17181136:A:T	2.55036e-05	-1.03987e-10	-1.00317
17181335	chr4:17181335:G:A	1.1533e-05	-0.586523	-1.21025
17181495	chr4:17181495:G:A	2.05584e-05	-1.03987e-10	-1.21872
17181565	chr4:17181565:A:T	1.72617e-05	-1.42049	0.0269864
17181869	chr4:17181869:C:T	6.74529e-06	-1.43127	-0.901881
17181905	chr4:17181905:G:T	1.55422e-05	-1.40551	-0.0929264
17182219	chr4:17182219:T:TG	5.22955e-05	-1.03987e-10	-0.285081
17182333	chr4:17182333:C:T	6.91757e-06	-1.42399	-0.883938
17182340	chr4:17182340:C:T	2.9622e-05	-1.03987e-10	-0.853474
17182438	chr4:17182438:G:A	3.36403e-05	-1.03987e-10	-0.726267
17182499	chr4:17182499:G:A	1.57665e-05	-1.4841	-2.61746e-10
17182557	chr4:17182557:T:C	2.06623e-05	-1.03987e-10	-1.21368
17182667	chr4:17182667:G:C	1.35266e-05	-0.424354	-1.21298
17182887	chr4:17182887:T:C	6.75158e-06	-1.11331	-1.2189
17183407	chr4:17183407:A:G	2.21234e-05	-1.03987e-10	-1.14536
17183959	chr4:17183959:G:A	2.56779e-05	-0.996361	-2.61746e-10
17184708	chr4:17184708:C:T	1.47495e-05	-0.346668	-1.20412
17185310	chr4:17185310:A:G	1.57828e-05	-1.37634	-0.106732
17185455	chr4:17185455:G:A	1.71136e-05	-1.40212	-2.61746e-10
17185633	chr4:17185633:C:T	1.51029e-05	-0.323063	-1.20404
17185735	chr4:17185735:G:C	2.17622e-05	-1.03987e-10	-1.16182
17185817	chr4:17185817:G:A	4.56218e-06	-1.53241	-1.19178
17186118	chr4:17186118:A:G	6.23686e-05	-1.03987e-10	-0.10893
17186663	chr4:17186663:C:T	4.44048e-05	-1.03987e-10	-0.448643
17186811	chr4:17186811:C:T	8.92892e-06	-1.28472	-0.767971
17187027	chr4:17187027:A:G	3.34154e-05	-1.03987e-10	-0.732974
17187164	chr4:17187164:G:A	5.29844e-06	-1.46675	-1.10782
17187268	chr4:17187268:A:G	1.59144e-05	-1.47477	-2.61746e-10
17187903	chr4:17187903:C:T	1.16102e-05	-0.856763	-0.933343
17188548	chr4:17188548:A:G	3.12733e-05	-1.03987e-10	-0.799227
17189094	chr4:17189094:T:C	0.000271722	-1.28505	2.64784
17190319	chr4:17190319:C:T	3.68107e-05	-1.03987e-10	-0.636202
17190320	chr4:17190320:G:A	1.72031e-05	-1.12446	-0.272443
17190367	chr4:17190367:G:C	2.30675e-05	-1.03987e-10	-1.10357
17190568	chr4:17190568:C:A	1.08045e-05	-1.03773	-0.824304
17190907	chr4:17190907:T:C	1.75356e-05	-1.14519	-0.232572
17190908	chr4:17190908:G:A	3.93965e-05	-1.03987e-10	-0.568313
17190972	chr4:17190972:A:G	2.42421e-05	0.162812	-1.21671
17191043	chr4:17191043:T:A	4.3702e-05	-1.03987e-10	-0.464598
17191046	chr4:17191046:C:A	4.37133e-05	-1.03987e-10	-0.464339
17191857	chr4:17191857:G:C	2.19989e-05	-1.03987e-10	-1.151
17192028	chr4:17192028:C:G	5.47133e-06	-1.49212	-1.05035
17192207	chr4:17192207:T:C	7.64769e-06	-1.32238	-0.88521
17192627	chr4:17192627:C:A	1.92325e-05	-0.0811205	-1.20427
17192830	chr4:17192830:C:T	4.66175e-05	-1.03987e-10	-0.400015
17193018	chr4:17193018:G:A	8.83884e-06	-1.19358	-0.869251
17193474	chr4:17193474:C:T	1.36374e-05	-0.410276	-1.2189
17193497	chr4:17193497:G:A	2.1661e-05	-1.03987e-10	-1.16648
17193835	chr4:17193835:A:G	8.38986e-06	-0.983911	-1.13106
17193994	chr4:17193994:A:G	2.16917e-05	-1.03987e-10	-1.16506
17194009	chr4:17194009:T:A	1.04165e-05	-0.882239	-1.01636
17194382	chr4:17194382:G:A	4.33529e-05	-1.03987e-10	-0.472616
17194586	chr4:17194586:T:G	8.12975e-06	-1.06581	-1.08065
17194693	chr4:17194693:C:T	4.80769e-06	-1.52913	-1.14265
17194878	chr4:17194878:G:A	2.23148e-05	-1.03987e-10	-1.13674
17195123	chr4:17195123:C:T	5.12176e-06	-1.46585	-1.14264
17195267	chr4:17195267:G:A	9.00093e-06	-1.11296	-0.931705
17195379	chr4:17195379:A:G	9.3603e-06	-0.808726	-1.19679
17195559	chr4:17195559:G:C	8.90794e-06	-0.844874	-1.21017
17195579	chr4:17195579:A:T	2.20284e-05	-1.03987e-10	-1.14966
17195751	chr4:17195751:A:T	3.6333e-05	-1.03987e-10	-0.649264
17196100	chr4:17196100:G:A	1.31624e-05	-0.641158	-1.02347
17196146	chr4:17196146:C:T	3.04722e-05	-1.03987e-10	-0.825176
17196420	chr4:17196420:A:G	1.2171e-05	-0.5682	-1.17473
17196624	chr4:17196624:T:G	1.44303e-05	-0.841482	-0.731181
17196640	chr4:17196640:G:A	6.80547e-06	-1.44195	-0.882315
17197090	chr4:17197090:A:T	3.15312e-05	-1.03987e-10	-0.791015
17197108	chr4:17197108:C:T	4.06315e-05	-1.03987e-10	-0.537448
17197195	chr4:17197195:C:G	2.09922e-05	-1.03987e-10	-1.19784
17197440	chr4:17197440:G:T	4.29288e-05	-1.03987e-10	-0.482449
17197728	chr4:17197728:C:A	2.30286e-05	-1.03987e-10	-1.10525
17198515	chr4:17198515:G:A	5.64531e-06	-1.29888	-1.21229
17199184	chr4:17199184:T:C	2.91481e-05	-1.03987e-10	-0.869602
17199217	chr4:17199217:C:T	4.82786e-06	-1.45073	-1.21686
17199463	chr4:17199463:A:G	1.56994e-05	-1.48837	-2.61746e-10
17199625	chr4:17199625:G:T	8.83577e-06	-1.06855	-0.99463
17200170	chr4:17200170:T:C	5.11194e-06	-1.39157	-1.21884
17200334	chr4:17200334:C:A	1.92545e-05	-1.28425	-2.61746e-10
17200343	chr4:17200343:TCTC:T	6.26652e-05	-1.03987e-10	-0.104184
17200745	chr4:17200745:C:T	2.0681e-05	-1.03987e-10	-1.21277
17201672	chr4:17201672:T:C	4.72012e-06	-1.53426	-1.1559
17202103	chr4:17202103:G:C	4.99438e-06	-1.4176	-1.21607
17202401	chr4:17202401:A:C	2.19121e-05	-1.03987e-10	-1.15495
17202652	chr4:17202652:T:C	2.18912e-05	-1.03987e-10	-1.15591
17203047	chr4:17203047:A:T	3.19555e-05	-1.03987e-10	-0.777646
17203112	chr4:17203112:A:G	3.67675e-05	-1.03987e-10	-0.637375
17203156	chr4:17203156:T:C	2.14083e-05	-1.03987e-10	-1.17821
17203157	chr4:17203157:C:A	8.00766e-06	-0.98415	-1.17744
17203323	chr4:17203323:T:A	1.4994e-05	-1.53434	-2.61746e-10
17203549	chr4:17203549:T:C	2.43596e-05	-1.03987e-10	-1.04907
17203561	chr4:17203561:T:C	3.22651e-05	-1.03987e-10	-0.768005
17203798	chr4:17203798:T:C	6.6935e-05	-1.03987e-10	-0.0382685
17204024	chr4:17204024:T:C	4.64029e-05	-1.03987e-10	-0.40463
17204283	chr4:17204283:A:G	2.42031e-05	-1.03987e-10	-1.05551
17205199	chr4:17205199:G:A	1.24431e-05	-0.597732	-1.12309
17205610	chr4:17205610:A:G	2.1571e-05	-1.03987e-10	-1.17064
17205703	chr4:17205703:G:A	2.36664e-05	-1.03987e-10	-1.07794
17205981	chr4:17205981:C:G	5.56736e-06	-1.35642	-1.16865
17206649	chr4:17206649:T:A	3.02782e-05	-1.03987e-10	-0.831564
17206722	chr4:17206722:C:T	1.16822e-05	-0.596089	-1.18784
17206872	chr4:17206872:C:T	2.40148e-05	-1.03987e-10	-1.06332
17206977	chr4:17206977:G:A	8.30764e-06	-1.25052	-0.874292
17207002	chr4:17207002:A:G	2.37236e-05	-1.03987e-10	-1.07552
17207973	chr4:17207973:A:G	4.52621e-06	-1.53094	-1.20117
17208483	chr4:17208483:T:A	5.26148e-05	-1.03987e-10	-0.278994
17208520	chr4:17208520:T:A	2.15562e-05	-1.03987e-10	-1.17133
17209163	chr4:17209163:T:C	6.67189e-06	-1.13041	-1.21368
17209383	chr4:17209383:G:A	4.35854e-05	-1.03987e-10	-0.467268
17209746	chr4:17209746:C:T	2.44576e-05	-1.03987e-10	-1.04505
17210061	chr4:17210061:T:A	4.81047e-06	-1.45266	-1.21853
17210187	chr4:17210187:A:T	6.80269e-06	-1.34795	-0.976724
17210472	chr4:17210472:G:A	2.14404e-05	-1.03987e-10	-1.17671
17211199	chr4:17211199:C:T	2.94888e-05	-1.03987e-10	-0.85798
17211370	chr4:17211370:T:C	2.97021e-05	-1.03987e-10	-0.850772
17212130	chr4:17212130:A:T	7.01425e-05	-1.03987e-10	0.00853806
17212676	chr4:17212676:C:G	2.07216e-05	-1.03987e-10	-1.21081
17212854	chr4:17212854:G:C	4.46178e-06	-1.53059	-1.21585
17212879	chr4:17212879:GATGGGGTTTCACCATGGT:G	6.94346e-05	-1.03987e-10	-0.00160513
17212944	chr4:17212944:C:T	4.88662e-06	-1.4418	-1.21369
17213531	chr4:17213531:T:A	2.73319e-05	-1.03987e-10	-0.933935
17213660	chr4:17213660:G:T	2.06422e-05	-1.03987e-10	-1.21465
17214578	chr4:17214578:G:A	1.64795e-05	-1.43988	-2.61746e-10
17214674	chr4:17214674:G:A	2.05763e-05	-1.03987e-10	-1.21785
17214764	chr4:17214764:AG:A	2.2803e-05	-1.03987e-10	-1.1151
17215028	chr4:17215028:T:C	2.1949e-05	-1.03987e-10	-1.15327
17215086	chr4:17215086:T:G	9.25183e-06	-1.02555	-0.991619
17215945	chr4:17215945:G:A	2.39797e-05	-1.03987e-10	-1.06478
17216108	chr4:17216108:G:A	2.87559e-05	-1.03987e-10	-0.883146
17216118	chr4:17216118:C:T	9.97121e-06	-1.00088	-0.941412
17216194	chr4:17216194:C:T	2.06009e-05	-1.03987e-10	-1.21666
17216267	chr4:17216267:C:T	1.81675e-05	-0.986521	-0.355834
17216276	chr4:17216276:C:T	2.07351e-05	-1.03987e-10	-1.21016
17216477	chr4:17216477:C:A	6.87182e-06	-1.51036	-0.804207
17216594	chr4:17216594:A:G	5.22935e-05	-1.03987e-10	-0.285119
17216941	chr4:17216941:G:A	6.31647e-06	-1.18149	-1.21734
17217081	chr4:17217081:T:C	2.06443e-05	-1.03987e-10	-1.21455
17217560	chr4:17217560:A:G	9.03266e-06	-1.05504	-0.986107
17218418	chr4:17218418:A:T	8.95114e-06	-1.04127	-1.00894
17218886	chr4:17218886:A:G	5.11515e-05	-1.03987e-10	-0.307199
17219177	chr4:17219177:C:A	2.27614e-05	-1.03987e-10	-1.11692
17219199	chr4:17219199:T:C	4.62685e-05	-1.03987e-10	-0.407529
17219277	chr4:17219277:C:T	6.93572e-05	-1.03987e-10	-0.00272028
17219981	chr4:17219981:G:A	5.11212e-06	-1.40235	-1.20803
17220223	chr4:17220223:G:T	2.2436e-05	-1.13132	-2.61746e-10
17220232	chr4:17220232:A:G	8.18276e-06	-1.10727	-1.03269
17220342	chr4:17220342:A:G	2.23769e-05	-1.03987e-10	-1.13396
17221064	chr4:17221064:C:A	1.5732e-05	-0.567127	-0.919169
17221229	chr4:17221229:A:G	2.10919e-05	-1.03987e-10	-1.1931
17221433	chr4:17221433:G:A	6.94504e-06	-1.48635	-0.817609
17221648	chr4:17221648:G:A	4.54932e-06	-1.51814	-1.20888
17221892	chr4:17221892:A:G	5.97461e-06	-1.23634	-1.21813
17222002	chr4:17222002:G:A	1.17985e-05	-0.843274	-0.930745
17222368	chr4:17222368:T:C	1.96355e-05	-1.26465	-2.61746e-10
17222397	chr4:17222397:T:C	4.98527e-05	-1.03987e-10	-0.332917
17222405	chr4:17222405:A:G	2.07496e-05	-1.03987e-10	-1.20947
17222537	chr4:17222537:T:C	8.46862e-06	-0.887193	-1.21843
17222709	chr4:17222709:T:C	6.39645e-05	-1.03987e-10	-0.083662
17222722	chr4:17222722:A:G	9.92458e-06	-0.98779	-0.959187
17222728	chr4:17222728:C:T	2.06826e-05	-1.03987e-10	-1.2127
17222827	chr4:17222827:C:T	2.68716e-05	-1.03987e-10	-0.950922
17222848	chr4:17222848:A:G	2.12116e-05	-1.03987e-10	-1.18744
17222869	chr4:17222869:A:G	2.06366e-05	-1.03987e-10	-1.21493
17223098	chr4:17223098:A:G	2.67071e-05	-0.881943	-0.0751195
17223224	chr4:17223224:C:A	4.50152e-06	-1.53419	-1.20338
17223348	chr4:17223348:C:T	4.79083e-06	-1.45656	-1.21872
17224154	chr4:17224154:A:G	3.08709e-05	-1.03987e-10	-0.812177
17224415	chr4:17224415:G:C	2.13892e-05	-1.03987e-10	-1.1791
17224622	chr4:17224622:C:A	2.69511e-05	-1.03987e-10	-0.947966
17224906	chr4:17224906:C:T	1.06765e-05	-0.918984	-0.954964
17225001	chr4:17225001:G:A	4.56074e-06	-1.51595	-1.20856
17225078	chr4:17225078:T:G	3.06046e-05	-1.03987e-10	-0.820841
17225085	chr4:17225085:A:T	1.13273e-05	-1.07891	-0.735861
17225249	chr4:17225249:C:A	2.61242e-05	-1.03987e-10	-0.979129
17225525	chr4:17225525:A:T	3.6823e-05	-1.03987e-10	-0.635869
17225975	chr4:17225975:G:A	2.61242e-05	-1.03987e-10	-0.979129
17226055	chr4:17226055:C:T	2.95158e-05	-1.03987e-10	-0.857064
17226229	chr4:17226229:A:G	2.54278e-05	-1.04902	0.0428741
17226394	chr4:17226394:C:T	5.27127e-06	-1.3609	-1.21882
17226615	chr4:17226615:C:A	4.43519e-06	-1.53363	-1.21879
17226874	chr4:17226874:T:C	3.71351e-05	-1.03987e-10	-0.627428
17227405	chr4:17227405:C:T	5.7771e-06	-1.2828	-1.20529
17227513	chr4:17227513:C:T	4.69453e-06	-1.47744	-1.21815
17227570	chr4:17227570:G:A	5.97575e-06	-1.45989	-0.994394
17227900	chr4:17227900:T:C	8.33621e-06	-1.10337	-1.01801
17228081	chr4:17228081:C:G	8.84417e-06	-1.09839	-0.96384
17228189	chr4:17228189:T:C	8.52209e-06	-1.08484	-1.01449
17229248	chr4:17229248:A:T	2.07994e-05	-1.03987e-10	-1.20707
17229701	chr4:17229701:C:T	1.53698e-05	-0.624498	-0.885087
17229942	chr4:17229942:C:T	1.54382e-05	-1.50514	-2.61746e-10
17229945	chr4:17229945:T:C	2.12389e-05	-1.03987e-10	-1.18616
17230017	chr4:17230017:T:C	3.36822e-05	-1.03987e-10	-0.725021
17230171	chr4:17230171:T:C	4.83982e-05	-1.03987e-10	-0.362528
17230280	chr4:17230280:G:A	2.74794e-05	-0.620849	-0.307704
17230354	chr4:17230354:C:T	5.19383e-06	-1.41699	-1.17753
17230995	chr4:17230995:T:C	9.09788e-06	-0.981252	-1.0527
17231217	chr4:17231217:G:A	0.000226787	-1.03987e-10	1.18202
17231358	chr4:17231358:CT:C	6.73536e-06	-1.4583	-0.876322
17231393	chr4:17231393:T:C	2.25126e-05	-1.12792	-2.61746e-10
17231489	chr4:17231489:G:A	5.09205e-06	-1.49282	-1.12149
17231494	chr4:17231494:A:G	2.45876e-05	-1.03987e-10	-1.03975
17231633	chr4:17231633:A:G	6.87908e-06	-1.22031	-1.0932
17231880	chr4:17231880:G:A	6.28381e-05	-1.03987e-10	-0.101429
17231987	chr4:17231987:ACTTT:A	4.44549e-06	-1.53226	-1.21784
17232069	chr4:17232069:C:T	9.07052e-06	-0.997998	-1.03896
17232304	chr4:17232304:C:T	1.92047e-05	-1.28684	-2.61746e-10
17232480	chr4:17232480:T:C	2.91666e-05	-1.03987e-10	-0.868968
17233203	chr4:17233203:A:G	8.0293e-05	-1.03987e-10	0.143691
17233805	chr4:17233805:T:C	2.06401e-05	-1.03987e-10	-1.21476
17234119	chr4:17234119:A:G	4.81906e-05	-1.03987e-10	-0.366826
17234147	chr4:17234147:T:C	1.95371e-05	-1.26968	-2.61746e-10
17234308	chr4:17234308:A:G	1.34887e-05	-0.526361	-1.11378
17234409	chr4:17234409:T:A	5.41722e-05	-1.03987e-10	-0.249823
17234538	chr4:17234538:C:A	8.51021e-06	-1.02922	-1.07151
17234835	chr4:17234835:T:C	3.30167e-05	-0.996809	0.25183
17235135	chr4:17235135:T:C	2.56565e-05	-1.03987e-10	-0.997194
17235189	chr4:17235189:C:T	4.61377e-06	-1.53172	-1.18122
17235363	chr4:17235363:T:C	2.31538e-05	-1.03987e-10	-1.09983
17235496	chr4:17235496:G:GAA	2.81826e-05	-1.03987e-10	-0.903285
17235661	chr4:17235661:C:T	2.28062e-05	-1.03987e-10	-1.11496
17235696	chr4:17235696:T:C	2.43568e-05	-1.03987e-10	-1.04918
17235918	chr4:17235918:C:T	2.68192e-05	-1.03987e-10	-0.952873
17236200	chr4:17236200:G:C	1.76725e-05	-1.36998	-2.61746e-10
17236310	chr4:17236310:A:G	4.0636e-05	-1.03987e-10	-0.537337
17236475	chr4:17236475:G:T	2.06423e-05	-1.03987e-10	-1.21465
17236601	chr4:17236601:T:G	2.09964e-05	-1.03987e-10	-1.19764
17236739	chr4:17236739:T:C	5.9937e-05	-1.03987e-10	-0.148697
17236862	chr4:17236862:T:C	3.25646e-05	-1.03987e-10	-0.758765
17236866	chr4:17236866:T:C	2.33705e-05	-1.03987e-10	-1.09051
17236896	chr4:17236896:A:C	6.83975e-06	-1.15301	-1.16623
17236950	chr4:17236950:A:G	2.24858e-05	-1.03987e-10	-1.12911
17237044	chr4:17237044:A:T	2.39696e-05	-1.03987e-10	-1.0652
17237250	chr4:17237250:A:G	2.08098e-05	-1.03987e-10	-1.20657
17237431	chr4:17237431:C:T	3.96421e-05	-1.03987e-10	-0.562098
17237528	chr4:17237528:G:A	5.81501e-06	-1.44045	-1.0411
17237624	chr4:17237624:A:G	9.41294e-06	-1.21398	-0.785925
17237706	chr4:17237706:A:T	4.57968e-05	-1.03987e-10	-0.417777
17237836	chr4:17237836:G:A	5.98836e-06	-1.33094	-1.12123
17237843	chr4:17237843:C:T	5.79305e-06	-1.36819	-1.11715
17237844	chr4:17237844:A:G	2.31796e-05	-1.03987e-10	-1.09872
17237868	chr4:17237868:G:A	4.64641e-06	-1.51898	-1.18691
17237983	chr4:17237983:T:C	2.09872e-05	-1.03987e-10	-1.19808
17238471	chr4:17238471:A:G	2.58132e-05	-1.03987e-10	-0.991105
17238717	chr4:17238717:G:A	1.61942e-05	-1.45734	-2.61746e-10
17238722	chr4:17238722:G:A	2.05597e-05	-1.03987e-10	-1.21866
17238923	chr4:17238923:C:T	7.54774e-06	-1.1212	-1.09954
17239164	chr4:17239164:G:A	8.59041e-06	-0.891807	-1.19954
17239519	chr4:17239519:C:T	3.0959e-05	-1.03987e-10	-0.809327
17239661	chr4:17239661:G:A	7.03458e-06	-1.41828	-0.872868
17239742	chr4:17239742:C:T	3.42743e-05	-0.707595	-2.61746e-10
17239802	chr4:17239802:A:AT	3.31458e-05	-0.741076	-2.61746e-10
17240338	chr4:17240338:T:C	1.35714e-05	-0.647326	-0.986697
17240413	chr4:17240413:A:G	3.96e-05	-1.03987e-10	-0.563163
17240947	chr4:17240947:G:A	2.10129e-05	-1.03987e-10	-1.19685
17241233	chr4:17241233:G:T	2.05564e-05	-1.03987e-10	-1.21882
17241313	chr4:17241313:A:G	1.12575e-05	-0.926767	-0.894194
17241904	chr4:17241904:T:C	3.08405e-05	-1.03987e-10	-0.813161
17242950	chr4:17242950:T:C	2.26066e-05	-1.03987e-10	-1.12375
17243111	chr4:17243111:C:A	2.28071e-05	-1.03987e-10	-1.11492
17243131	chr4:17243131:AG:A	2.77368e-05	-1.03987e-10	-0.919232
17243149	chr4:17243149:A:T	6.58471e-06	-1.53229	-0.824953
17243217	chr4:17243217:T:G	5.03092e-06	-1.50385	-1.12253
17243352	chr4:17243352:C:T	2.05636e-05	-1.03987e-10	-1.21847
17243495	chr4:17243495:T:C	7.3268e-05	-1.03987e-10	0.052133
17243545	chr4:17243545:C:A	3.36403e-05	-0.726266	-2.61746e-10
17243805	chr4:17243805:TC:T	2.27714e-05	-1.03987e-10	-1.11649
17244658	chr4:17244658:T:C	2.09101e-05	-1.03987e-10	-1.20176
17244726	chr4:17244726:G:C	2.05714e-05	-1.03987e-10	-1.21809
17244921	chr4:17244921:T:TG	8.94353e-06	-0.834018	-1.21704
17244930	chr4:17244930:T:C	5.99312e-06	-1.27791	-1.17347
17245036	chr4:17245036:T:C	2.0716e-05	-1.03987e-10	-1.21108
17245543	chr4:17245543:G:A	1.51737e-05	-1.52243	-2.61746e-10
17245623	chr4:17245623:C:T	2.35387e-05	-1.03987e-10	-1.08335
17245939	chr4:17245939:A:G	2.39881e-05	-1.03987e-10	-1.06443
17246381	chr4:17246381:T:C	3.43731e-05	-0.704718	-2.61746e-10
17246411	chr4:17246411:A:G	2.43585e-05	-1.03987e-10	-1.04911
17246538	chr4:17246538:T:C	7.64107e-06	-1.49287	-0.715579
17246542	chr4:17246542:C:G	4.5667e-05	-1.03987e-10	-0.420616
17247118	chr4:17247118:C:T	3.4249e-05	-0.708334	-2.61746e-10
17247439	chr4:17247439:A:G	2.58726e-05	-1.03987e-10	-0.988806
17247929	chr4:17247929:A:G	2.52585e-05	-1.03987e-10	-1.01283
17248018	chr4:17248018:C:T	2.06267e-05	-1.03987e-10	-1.2154
17248650	chr4:17248650:C:T	2.40902e-05	-1.03987e-10	-1.06019
17248936	chr4:17248936:A:C	3.44039e-05	-0.70382	-2.61746e-10
17249192	chr4:17249192:T:C	2.54373e-05	-1.03987e-10	-1.00577
17249960	chr4:17249960:C:T	2.45723e-05	-1.03987e-10	-1.04037
17250137	chr4:17250137:G:A	2.0649e-05	-1.03987e-10	-1.21432
17250204	chr4:17250204:C:T	5.54229e-06	-1.31191	-1.21767
17250206	chr4:17250206:C:T	2.80979e-05	-1.03987e-10	-0.906297
17250365	chr4:17250365:G:T	2.61736e-05	-1.03987e-10	-0.977241
17250449	chr4:17250449:C:A	2.64645e-05	-1.03987e-10	-0.966188
17250475	chr4:17250475:AG:A	3.44619e-05	-0.702137	-2.61746e-10
17250737	chr4:17250737:A:G	5.02511e-06	-1.51965	-1.10789
17250945	chr4:17250945:G:A	2.95663e-05	-1.03987e-10	-0.855357
17251307	chr4:17251307:G:A	5.32032e-05	-1.03987e-10	-0.267873
17251907	chr4:17251907:T:C	3.33303e-05	-0.735523	-2.61746e-10
17252000	chr4:17252000:C:G	2.07974e-05	-1.03987e-10	-1.20716
17252504	chr4:17252504:A:G	2.43101e-05	-1.03987e-10	-1.0511
17252724	chr4:17252724:G:T	1.86727e-05	-0.894526	-0.4204
17252827	chr4:17252827:A:G	9.59288e-06	-0.765996	-1.21497
17252915	chr4:17252915:T:C	4.77324e-06	-1.5295	-1.14946
17253411	chr4:17253411:G:A	2.43536e-05	-1.03987e-10	-1.04931
17253630	chr4:17253630:T:C	1.0896e-05	-1.1644	-0.689201
17253740	chr4:17253740:C:T	5.2442e-05	-1.03987e-10	-0.282284
17253919	chr4:17253919:G:A	2.49467e-05	-1.03987e-10	-1.02525
17254027	chr4:17254027:C:T	4.59455e-06	-1.50984	-1.20728
17254145	chr4:17254145:C:A	2.90176e-05	-1.03987e-10	-0.874087
17254343	chr4:17254343:A:T	2.08628e-05	-1.03987e-10	-1.20402
17254473	chr4:17254473:C:T	4.99662e-05	0.482487	-0.81313
17254745	chr4:17254745:A:G	2.22543e-05	-1.03987e-10	-1.13946
17254997	chr4:17254997:C:T	1.66835e-05	-1.42757	-2.61746e-10
17255156	chr4:17255156:T:C	2.05818e-05	-1.03987e-10	-1.21759
17255299	chr4:17255299:A:G	3.00537e-05	-1.03987e-10	-0.839005
17255397	chr4:17255397:A:G	5.68823e-06	-1.42873	-1.07486
17255430	chr4:17255430:A:G	2.19508e-05	-1.03987e-10	-1.15319
17255677	chr4:17255677:C:T	5.60398e-06	-1.40715	-1.11136
17255982	chr4:17255982:G:A	5.10644e-06	-1.42637	-1.18512
17256106	chr4:17256106:G:A	1.05954e-05	-0.836497	-1.04507
17256339	chr4:17256339:C:A	2.49178e-05	-1.03987e-10	-1.02641
17256727	chr4:17256727:T:A	2.66789e-05	-1.03987e-10	-0.958117
17257258	chr4:17257258:G:A	2.80599e-05	-1.03987e-10	-0.907648
17257290	chr4:17257290:C:G	5.22487e-06	-1.43342	-1.15514
17257478	chr4:17257478:A:G	5.46471e-06	-1.3374	-1.20627
17257610	chr4:17257610:T:C	5.71968e-06	-1.43191	-1.06617
17257612	chr4:17257612:G:A	5.79576e-06	-1.42387	-1.06099
17257793	chr4:17257793:G:A	4.61039e-06	-1.53162	-1.18206
17258023	chr4:17258023:C:T	3.06041e-05	-0.820858	-2.61746e-10
17258200	chr4:17258200:C:G	3.38451e-05	-0.105985	-0.614212
17258285	chr4:17258285:G:A	4.55661e-06	-1.53379	-1.19163
17258681	chr4:17258681:T:C	9.19446e-06	-1.14621	-0.877184
17258803	chr4:17258803:T:A	2.06374e-05	-1.03987e-10	-1.21488
17258837	chr4:17258837:T:C	2.05612e-05	-1.03987e-10	-1.21859
17258931	chr4:17258931:G:A	4.88064e-06	-1.45421	-1.20251
17259128	chr4:17259128:TTA:T	2.53146e-05	-1.03987e-10	-1.01061
17259784	chr4:17259784:G:C	2.14685e-05	-1.1754	-2.61746e-10
17260057	chr4:17260057:C:T	2.3868e-05	-1.03987e-10	-1.06945
17260074	chr4:17260074:A:G	4.56674e-06	-1.51268	-1.21051
17260105	chr4:17260105:T:C	1.80692e-05	-1.34778	-2.61746e-10
17260143	chr4:17260143:C:T	2.16724e-05	-1.03987e-10	-1.16595
17260635	chr4:17260635:T:C	2.27965e-05	-1.03987e-10	-1.11538
17260656	chr4:17260656:T:C	4.69991e-05	-1.03987e-10	-0.391862
17260719	chr4:17260719:AG:A	4.98242e-06	-1.46149	-1.17458
17260769	chr4:17260769:C:T	3.18293e-05	-1.03987e-10	-0.781603
17260809	chr4:17260809:T:C	5.68055e-06	-1.49849	-1.00646
17261719	chr4:17261719:C:T	2.06268e-05	-1.03987e-10	-1.2154
17262033	chr4:17262033:C:T	5.01063e-06	-1.48412	-1.1463
17262069	chr4:17262069:G:A	2.16945e-05	-1.03987e-10	-1.16493
17262428	chr4:17262428:T:A	4.76869e-06	-1.4619	-1.21802
17262754	chr4:17262754:T:C	4.62383e-06	-1.51248	-1.19829
17262765	chr4:17262765:T:A	6.09158e-06	-1.38317	-1.05191
17262816	chr4:17262816:A:G	5.90605e-06	-1.51795	-0.948065
17263091	chr4:17263091:A:T	5.66371e-06	-1.51666	-0.991249
17263207	chr4:17263207:G:T	4.5962e-05	-1.03987e-10	-0.414176
17263332	chr4:17263332:T:A	7.04441e-06	-1.27828	-1.01148
17263391	chr4:17263391:T:C	2.10031e-05	-1.03987e-10	-1.19732
17263482	chr4:17263482:T:C	2.28684e-05	-1.03987e-10	-1.11224
17263618	chr4:17263618:A:T	5.07297e-06	-1.40163	-1.21644
17263885	chr4:17263885:G:A	5.32731e-06	-1.37525	-1.19389
17264058	chr4:17264058:C:T	2.21996e-05	-1.14192	-2.61746e-10
17264675	chr4:17264675:T:C	5.55579e-05	-1.03987e-10	-0.224564
17264991	chr4:17264991:G:A	2.24823e-05	-1.03987e-10	-1.12926
17265109	chr4:17265109:G:A	5.21179e-06	-1.40934	-1.18173
17265127	chr4:17265127:C:T	1.68607e-05	-0.687672	-0.729332
17265146	chr4:17265146:A:G	5.83697e-06	-1.28141	-1.19637
17265240	chr4:17265240:C:T	2.07477e-05	-1.03987e-10	-1.20955
17265852	chr4:17265852:A:G	2.17636e-05	-1.03987e-10	-1.16175
17266102	chr4:17266102:G:A	5.64872e-06	-1.32792	-1.18264
17266108	chr4:17266108:T:C	6.07204e-06	-1.36041	-1.07789
17266118	chr4:17266118:G:A	4.98222e-06	-1.42868	-1.20744
17266316	chr4:17266316:G:A	2.1348e-05	-1.03987e-10	-1.18103
17266328	chr4:17266328:C:T	6.45362e-06	-1.29291	-1.08444
17266360	chr4:17266360:T:C	4.16107e-05	-1.03987e-10	-0.513634
17266495	chr4:17266495:T:G	5.75575e-06	-1.34532	-1.14647
17266525	chr4:17266525:T:C	7.80558e-06	-0.98483	-1.20232
17266907	chr4:17266907:C:T	5.42068e-06	-1.36202	-1.18975
17267083	chr4:17267083:G:A	2.18398e-05	-1.03987e-10	-1.15826
17267258	chr4:17267258:T:C	6.35295e-06	-1.30748	-1.08559
17267339	chr4:17267339:C:T	2.20888e-05	-1.03987e-10	-1.14692
17267675	chr4:17267675:C:T	5.56548e-06	-1.34982	-1.17558
17267782	chr4:17267782:G:T	4.99879e-06	-1.42624	-1.20655
17268113	chr4:17268113:A:G	4.48902e-06	-1.5305	-1.20986
17268202	chr4:17268202:G:T	5.09406e-06	-1.39917	-1.21475
17268458	chr4:17268458:G:A	3.78676e-05	-1.03987e-10	-0.607896
17268803	chr4:17268803:G:C	4.72736e-06	-1.51295	-1.17567
17268809	chr4:17268809:G:A	5.37338e-06	-1.41186	-1.14867
17268841	chr4:17268841:C:G	6.17611e-06	-1.33039	-1.09091
17269886	chr4:17269886:C:T	4.46185e-05	-0.443842	-2.61746e-10
17270097	chr4:17270097:A:G	6.75432e-06	-1.42245	-0.90936
17270126	chr4:17270126:C:A	5.50976e-06	-1.35641	-1.17906
17270135	chr4:17270135:C:A	4.43981e-06	-1.53378	-1.2176
17270246	chr4:17270246:T:A	2.13863e-05	-1.03987e-10	-1.17924
17270559	chr4:17270559:A:G	4.55468e-06	-1.5304	-1.19543
17270636	chr4:17270636:G:A	2.15247e-05	-1.03987e-10	-1.17279
17271400	chr4:17271400:C:T	2.33652e-05	-0.595252	-0.495491
17271467	chr4:17271467:C:T	2.9772e-05	-1.03987e-10	-0.848422
17271476	chr4:17271476:G:A	3.41629e-05	-0.71085	-2.61746e-10
17271733	chr4:17271733:T:C	2.25801e-05	-1.03987e-10	-1.12492
17271980	chr4:17271980:A:C	4.76129e-06	-1.51344	-1.16804
17272262	chr4:17272262:A:G	3.00694e-05	0.321931	-1.16041
17272325	chr4:17272325:T:C	4.74595e-06	-1.50241	-1.18229
17272355	chr4:17272355:C:G	2.01936e-05	-0.70332	-0.533307
17272546	chr4:17272546:A:T	5.24106e-06	-1.38795	-1.19752
17272895	chr4:17272895:A:G	2.17666e-05	-1.03987e-10	-1.16162
17273312	chr4:17273312:T:C	2.17533e-05	-0.101551	-1.06067
17273571	chr4:17273571:A:G	2.05749e-05	-1.03987e-10	-1.21792
17273708	chr4:17273708:T:G	1.11817e-05	-1.15311	-0.674604
17274073	chr4:17274073:T:C	2.88289e-05	-1.03987e-10	-0.880611
17274356	chr4:17274356:A:G	3.30617e-05	-1.03987e-10	-0.743614
17274681	chr4:17274681:C:T	0.000122461	0.943419	-0.377614
17274701	chr4:17274701:C:T	0.000115344	1.22927	-0.723337
17274827	chr4:17274827:C:T	2.08065e-05	-1.03987e-10	-1.20673
17274971	chr4:17274971:G:A	5.09861e-05	-1.03987e-10	-0.310438
17274993	chr4:17274993:A:G	5.71569e-05	-1.03987e-10	-0.196191
17275324	chr4:17275324:T:C	1.5081e-05	-1.52856	-2.61746e-10
17275716	chr4:17275716:C:T	0.000198078	0.461147	0.585524
17276190	chr4:17276190:G:T	8.55182e-05	-1.17616	1.3829
17276314	chr4:17276314:T:A	0.000501855	1.97632	-2.61746e-10
17277500	chr4:17277500:A:G	2.19327e-05	-1.03987e-10	-1.15401
17277580	chr4:17277580:A:G	2.20499e-05	-1.03987e-10	-1.14868
17277859	chr4:17277859:T:G	3.23708e-05	0.405358	-1.17009
17277871	chr4:17277871:TGTGTGTCTTTTTTGTTA:T	2.47631e-05	-1.03987e-10	-1.03264
17277891	chr4:17277891:GT:G	6.98808e-06	-1.14226	-1.15552
17277894	chr4:17277894:T:C	9.22198e-05	1.42299	-1.1408
17278374	chr4:17278374:G:A	6.77716e-06	-1.45062	-0.877816
17278391	chr4:17278391:C:T	2.09185e-05	-1.03987e-10	-1.20136
17278426	chr4:17278426:A:G	8.38039e-06	-1.26054	-0.855557
17278845	chr4:17278845:C:A	1.01808e-05	-1.51001	-0.411478
17278899	chr4:17278899:G:A	1.14162e-05	-1.52601	-0.280954
17279184	chr4:17279184:A:G	2.05547e-05	-1.03987e-10	-1.2189
17280048	chr4:17280048:C:T	3.6047e-05	-1.03987e-10	-0.657168
17280414	chr4:17280414:T:C	0.00011252	0.481142	-2.61746e-10
17280485	chr4:17280485:T:C	0.000144945	0.734364	-2.61746e-10
17280499	chr4:17280499:T:C	6.06978e-05	-1.03987e-10	-0.136083
17280691	chr4:17280691:T:C	6.44773e-06	-1.19855	-1.17972
17280782	chr4:17280782:T:A	7.185e-06	-1.08915	-1.18084
17280830	chr4:17280830:C:T	1.49935e-05	-1.53437	-2.61746e-10
17281862	chr4:17281862:A:G	1.15671e-05	-0.737463	-1.05636
17281914	chr4:17281914:G:A	3.77135e-05	-1.03987e-10	-0.611973
17283148	chr4:17283148:T:C	1.54206e-05	-0.491299	-1.01499
17283409	chr4:17283409:T:G	1.56068e-05	-1.49429	-2.61746e-10
17283671	chr4:17283671:G:A	2.18441e-05	-1.03987e-10	-1.15806
17283698	chr4:17283698:C:T	2.52768e-05	-1.03987e-10	-1.0121
17284009	chr4:17284009:GC:G	1.51787e-05	-1.5221	-2.61746e-10
17284572	chr4:17284572:G:A	0.000123352	0.573048	-2.61746e-10
17284871	chr4:17284871:A:T	2.2512e-05	-1.03987e-10	-1.12794
17285634	chr4:17285634:A:G	2.68348e-05	-1.03987e-10	-0.952293
17286374	chr4:17286374:G:A	0.000205202	1.08201	-2.61746e-10
17286742	chr4:17286742:C:T	3.53074e-05	-1.03987e-10	-0.677898
17286865	chr4:17286865:T:C	2.27356e-05	-1.03987e-10	-1.11806
17287207	chr4:17287207:C:T	6.31014e-06	-1.47891	-0.920927
17287239	chr4:17287239:C:T	1.67852e-05	-1.42149	-2.61746e-10
17287275	chr4:17287275:T:G	3.07012e-05	-1.03987e-10	-0.81769
17287623	chr4:17287623:A:T	2.30371e-05	-1.03987e-10	-1.10489
17287667	chr4:17287667:G:C	3.18357e-05	-1.03987e-10	-0.781402
17287978	chr4:17287978:C:T	2.38514e-05	-1.03987e-10	-1.07015
17287987	chr4:17287987:T:C	3.81287e-05	-0.601023	-2.61746e-10
17288098	chr4:17288098:T:C	2.09367e-05	-1.03987e-10	-1.20049
17288179	chr4:17288179:G:A	6.52038e-05	-0.0644733	-2.61746e-10
17288216	chr4:17288216:C:T	2.05549e-05	-1.03987e-10	-1.21889
17288234	chr4:17288234:G:T	0.000166312	1.6046	-0.73273
17288808	chr4:17288808:C:A	6.04917e-05	-1.03987e-10	-0.139485
17288956	chr4:17288956:G:A	2.39065e-05	-1.03987e-10	-1.06784
17289119	chr4:17289119:C:G	2.81384e-05	-1.03987e-10	-0.904857
17289161	chr4:17289161:C:T	2.71111e-05	-1.03987e-10	-0.942048
17289338	chr4:17289338:C:T	0.000164816	1.59883	-0.735986
17289384	chr4:17289384:T:C	6.06791e-06	-1.22188	-1.21709
17289454	chr4:17289454:G:A	7.49538e-05	0.0748816	-2.61746e-10
17289736	chr4:17289736:G:A	2.05546e-05	-1.03987e-10	-1.21891
17289753	chr4:17289753:T:C	2.16013e-05	-1.03987e-10	-1.16924
17289773	chr4:17289773:C:T	0.000148609	1.48247	-0.723141
17289910	chr4:17289910:T:C	2.77748e-05	-1.03987e-10	-0.917863
17290173	chr4:17290173:C:T	0.000212289	1.99969	-0.883733
17290481	chr4:17290481:A:G	2.62063e-05	-1.03987e-10	-0.975992
17290703	chr4:17290703:C:T	7.7507e-06	-1.37356	-0.82065
17290785	chr4:17290785:G:C	5.55494e-06	-1.45507	-1.07224
17290842	chr4:17290842:C:G	2.52842e-05	-1.03987e-10	-1.01181
17290878	chr4:17290878:A:G	2.76781e-05	-1.03987e-10	-0.92135
17290963	chr4:17290963:G:A	5.98185e-06	-1.36152	-1.09175
17291016	chr4:17291016:C:A	2.79203e-05	-1.03987e-10	-0.912635
17291097	chr4:17291097:A:G	2.05734e-05	-1.03987e-10	-1.21799
17291309	chr4:17291309:G:C	0.000216555	1.87981	-0.743957
17291531	chr4:17291531:C:T	3.88122e-05	-0.583257	-2.61746e-10
17291636	chr4:17291636:C:T	4.28453e-05	-0.484395	-2.61746e-10
17291862	chr4:17291862:T:C	2.65774e-05	-1.03987e-10	-0.96193
17292302	chr4:17292302:T:C	2.20041e-05	-1.03987e-10	-1.15076
17292351	chr4:17292351:T:TTAC	9.23861e-06	-0.892112	-1.12649
17292372	chr4:17292372:C:A	1.58318e-05	-1.47997	-2.61746e-10
17292502	chr4:17292502:C:T	4.46876e-06	-1.526	-1.21888
17292741	chr4:17292741:G:A	6.40055e-06	-1.4585	-0.927109
17292787	chr4:17292787:A:G	2.43286e-05	-0.0706872	-0.979652
17292927	chr4:17292927:G:A	5.55333e-06	-1.31922	-1.20837
17292995	chr4:17292995:C:T	7.23374e-06	-1.04775	-1.21549
17293017	chr4:17293017:C:G	6.41436e-06	-1.23674	-1.14671
17293162	chr4:17293162:T:C	4.04032e-05	-1.16887	0.625785
17293266	chr4:17293266:CCTT:C	4.74826e-05	-0.906072	0.524444
17293571	chr4:17293571:G:A	2.65558e-05	-1.03987e-10	-0.962742
17293744	chr4:17293744:T:C	1.50004e-05	-1.53391	-2.61746e-10
17293820	chr4:17293820:T:A	3.61792e-05	-1.03987e-10	-0.653507
17294238	chr4:17294238:G:A	6.92534e-06	-1.52668	-0.780121
17294421	chr4:17294421:T:C	2.45938e-05	-1.03987e-10	-1.0395
17294475	chr4:17294475:G:A	2.26532e-05	-1.03987e-10	-1.12169
17294697	chr4:17294697:G:A	1.16552e-05	-0.660833	-1.12541
17294740	chr4:17294740:C:A	3.55739e-05	-0.67038	-2.61746e-10
17294772	chr4:17294772:A:G	2.15705e-05	-1.03987e-10	-1.17066
17295219	chr4:17295219:C:T	1.54535e-05	-0.338316	-1.16584
17295643	chr4:17295643:G:A	3.41399e-05	-1.03987e-10	-0.711524
17296074	chr4:17296074:G:T	2.05651e-05	-1.03987e-10	-1.21839
17296106	chr4:17296106:G:A	4.52539e-06	-1.5344	-1.19789
17296325	chr4:17296325:C:T	3.57154e-05	-1.03987e-10	-0.666408
17296384	chr4:17296384:G:A	1.88353e-05	-0.154727	-1.15153
17296620	chr4:17296620:T:A	1.77208e-05	-0.186214	-1.18104
17296674	chr4:17296674:C:T	2.73762e-05	-1.03987e-10	-0.932317
17296898	chr4:17296898:T:C	5.90108e-05	-1.03987e-10	-0.164271
17296943	chr4:17296943:G:A	2.08509e-05	-1.03987e-10	-1.2046
17296999	chr4:17296999:T:C	2.31533e-05	-1.03987e-10	-1.09985
17297308	chr4:17297308:T:C	2.28782e-05	-1.03987e-10	-1.11181
17297546	chr4:17297546:ATATT:A	9.33185e-06	-0.840496	-1.16806
17298170	chr4:17298170:A:G	3.78886e-05	-0.60734	-2.61746e-10
17298347	chr4:17298347:G:A	2.09744e-05	-1.03987e-10	-1.19869
17298599	chr4:17298599:T:C	1.71157e-05	-0.214269	-1.18773
17298783	chr4:17298783:C:A	1.04098e-05	-0.912069	-0.987175
17299216	chr4:17299216:AAACT:A	2.17215e-05	-1.03987e-10	-1.16369
17299334	chr4:17299334:G:A	2.45799e-05	-1.03987e-10	-1.04006
17299440	chr4:17299440:C:A	3.68441e-05	-1.03987e-10	-0.635294
17299473	chr4:17299473:G:A	9.55623e-06	-1.5318	-0.453001
17299552	chr4:17299552:A:G	2.36909e-05	-1.0769	-2.61746e-10
17299723	chr4:17299723:T:C	1.59072e-05	-1.47522	-2.61746e-10
17299928	chr4:17299928:C:T	8.99807e-05	-1.03987e-10	0.257605
17300022	chr4:17300022:G:A	2.40417e-05	-1.03987e-10	-1.0622
17300134	chr4:17300134:G:A	1.50104e-05	-1.53325	-2.61746e-10
17300423	chr4:17300423:A:G	2.30971e-05	-1.03987e-10	-1.10228
17300592	chr4:17300592:T:A	2.16328e-05	-1.03987e-10	-1.16778
17300633	chr4:17300633:C:T	3.88435e-05	-1.03987e-10	-0.58245
17300634	chr4:17300634:G:A	2.16366e-05	-1.03987e-10	-1.1676
17300953	chr4:17300953:G:A	4.60813e-06	-1.53278	-1.18139
17301218	chr4:17301218:C:T	1.62364e-05	-0.327137	-1.1276
17301379	chr4:17301379:C:A	4.80457e-06	-1.53013	-1.14229
17301399	chr4:17301399:G:A	5.4753e-05	-0.239158	-2.61746e-10
17301612	chr4:17301612:A:G	1.91627e-05	-1.28903	-2.61746e-10
17301843	chr4:17301843:A:G	4.5151e-06	-1.52805	-1.20651
17301886	chr4:17301886:G:T	2.1618e-05	-1.03987e-10	-1.16847
17302179	chr4:17302179:T:C	3.8517e-05	-0.590892	-2.61746e-10
17302193	chr4:17302193:C:T	0.000417374	1.79199	-2.61746e-10
17302299	chr4:17302299:G:A	1.17067e-05	-1.10571	-0.676121
17302647	chr4:17302647:T:C	2.35208e-05	-0.742382	-0.341723
17302890	chr4:17302890:A:G	1.17423e-05	-1.08542	-0.693375
17302942	chr4:17302942:C:T	2.32804e-05	-1.04172	-0.0526562
17303226	chr4:17303226:C:T	1.57353e-05	-0.309057	-1.17703
17303268	chr4:17303268:A:T	1.1487e-05	-1.13714	-0.66363
17303351	chr4:17303351:C:T	1.15718e-05	-1.1378	-0.655615
17303475	chr4:17303475:T:G	2.30856e-05	-0.76763	-0.335151
17303572	chr4:17303572:T:C	3.07421e-05	-0.816356	-2.61746e-10
17303599	chr4:17303599:C:T	1.18354e-05	-1.11924	-0.651655
17303809	chr4:17303809:A:G	2.98481e-05	-1.03987e-10	-0.845869
17303946	chr4:17303946:C:T	2.60602e-05	-0.242934	-0.738646
17304104	chr4:17304104:A:T	3.99505e-05	-1.03987e-10	-0.55435
17304164	chr4:17304164:G:A	1.14226e-05	-1.11837	-0.688029
17304414	chr4:17304414:A:G	8.97902e-06	-0.947007	-1.10009
17304926	chr4:17304926:T:G	1.22545e-05	-1.05604	-0.680057
17305066	chr4:17305066:AC:A	1.16641e-05	-1.09154	-0.693936
17305465	chr4:17305465:C:T	1.20981e-05	-1.07163	-0.677314
17305539	chr4:17305539:A:ATT	2.10833e-05	-1.03987e-10	-1.19351
17305601	chr4:17305601:C:T	1.193e-05	-0.942533	-0.820398
17305844	chr4:17305844:G:A	8.6741e-05	-1.03987e-10	0.220936
17306010	chr4:17306010:A:G	2.62754e-05	-1.03987e-10	-0.973358
17306073	chr4:17306073:T:A	1.14338e-05	-1.17831	-0.627104
17306098	chr4:17306098:G:C	2.13692e-05	-1.03987e-10	-1.18004
17306391	chr4:17306391:T:G	1.12152e-05	-1.52584	-0.298882
17306657	chr4:17306657:G:A	1.16923e-05	-1.10239	-0.680665
17306809	chr4:17306809:A:C	1.19135e-05	-1.13068	-0.633638
17306850	chr4:17306850:C:T	2.14781e-05	-0.415567	-0.75939
17306921	chr4:17306921:T:C	2.48454e-05	-1.03987e-10	-1.02932
17307046	chr4:17307046:G:T	0.000209235	-1.03987e-10	1.10147
17307048	chr4:17307048:T:G	1.11467e-05	-1.14721	-0.683637
17307186	chr4:17307186:G:A	1.14362e-05	-1.16162	-0.643591
17307447	chr4:17307447:T:C	1.14186e-05	-1.14724	-0.659512
17307519	chr4:17307519:G:A	8.45712e-06	-0.988214	-1.11877
17307619	chr4:17307619:G:A	1.12586e-05	-1.13912	-0.681734
17307687	chr4:17307687:T:C	1.19765e-05	-1.13776	-0.62128
17307813	chr4:17307813:C:T	1.15415e-05	-1.13511	-0.660931
17307855	chr4:17307855:G:A	1.11581e-05	-1.16332	-0.666506
17308107	chr4:17308107:G:A	1.10126e-05	-1.15748	-0.685472
17308121	chr4:17308121:A:T	1.07232e-05	-1.18893	-0.680646
17308185	chr4:17308185:C:G	1.16642e-05	-1.13702	-0.648443
17308283	chr4:17308283:T:C	1.1798e-05	-1.13373	-0.640331
17308538	chr4:17308538:C:T	1.1158e-05	-1.15458	-0.675251
17308541	chr4:17308541:G:T	1.11624e-05	-1.1658	-0.663641
17308669	chr4:17308669:A:G	1.12221e-05	-1.16907	-0.655037
17309009	chr4:17309009:T:C	1.52763e-05	-1.51569	-2.61746e-10
17309277	chr4:17309277:C:T	1.9753e-05	-1.25869	-2.61746e-10
17309525	chr4:17309525:T:C	0.000210865	-1.03987e-10	1.10923
17309937	chr4:17309937:G:T	2.06036e-05	-1.03987e-10	-1.21653
17310373	chr4:17310373:G:A	0.00025015	1.28007	-2.61746e-10
17310436	chr4:17310436:A:C	1.31168e-05	-0.725453	-0.942644
17310528	chr4:17310528:GC:G	2.10329e-05	-1.03987e-10	-1.1959
17310540	chr4:17310540:G:A	1.01859e-05	-1.33555	-0.585438
17311058	chr4:17311058:A:T	1.14089e-05	-0.719477	-1.08812
17311475	chr4:17311475:A:G	2.28359e-05	-1.03987e-10	-1.11366
17311812	chr4:17311812:T:A	2.22397e-05	-1.03987e-10	-1.14011
17312428	chr4:17312428:C:G	2.07794e-05	-1.03987e-10	-1.20803
17312759	chr4:17312759:A:C	7.50481e-05	-1.03987e-10	0.0761377
17312808	chr4:17312808:T:C	1.75611e-05	-1.37631	-2.61746e-10
17312817	chr4:17312817:G:A	2.09738e-05	-1.03987e-10	-1.19872
17312977	chr4:17312977:CTTT:C	2.50875e-05	-1.03987e-10	-1.01962
17313439	chr4:17313439:T:C	3.60925e-05	-0.655905	-2.61746e-10
17313692	chr4:17313692:A:G	4.66428e-06	-1.50066	-1.20139
17313968	chr4:17313968:G:T	2.31343e-05	-1.03987e-10	-1.10068
17314885	chr4:17314885:A:T	2.23547e-05	-1.03987e-10	-1.13495
17315311	chr4:17315311:T:A	2.27572e-05	-1.03987e-10	-1.11711
17315693	chr4:17315693:G:C	7.66107e-06	-1.23351	-0.972329
17315695	chr4:17315695:C:A	1.70008e-05	-1.40873	-2.61746e-10
17316655	chr4:17316655:A:G	1.01894e-05	-0.749631	-1.17101
17317171	chr4:17317171:T:C	2.90806e-05	-1.03987e-10	-0.87192
17317795	chr4:17317795:A:G	3.03608e-05	-0.832004	0.00316547
17318353	chr4:17318353:C:T	1.59731e-05	-1.47109	-2.61746e-10
17318415	chr4:17318415:T:A	1.69877e-05	-1.20315	-0.206347
17319198	chr4:17319198:T:C	3.78075e-05	-0.749581	0.140097
17319232	chr4:17319232:C:G	3.22391e-05	-1.03987e-10	-0.76881
17319405	chr4:17319405:C:A	3.5936e-05	-1.03987e-10	-0.660251
17320091	chr4:17320091:A:G	3.88296e-05	-0.742445	0.159638
17320366	chr4:17320366:G:A	5.56468e-05	-0.222966	-2.61746e-10
17320372	chr4:17320372:A:G	9.25533e-06	-0.942077	-1.07471
17320881	chr4:17320881:C:A	1.02518e-05	-1.34638	-0.568157
17321200	chr4:17321200:C:T	8.45207e-06	-0.939355	-1.16822
17321307	chr4:17321307:C:G	2.69367e-05	-1.03987e-10	-0.948501
17321375	chr4:17321375:G:A	2.05595e-05	-1.03987e-10	-1.21867
17321953	chr4:17321953:T:C	2.9943e-05	-0.842695	-2.61746e-10
17322116	chr4:17322116:T:C	9.94812e-06	-1.25893	-0.685675
17322172	chr4:17322172:C:A	2.14074e-05	-1.03987e-10	-1.17825
17322281	chr4:17322281:C:T	2.06167e-05	-1.03987e-10	-1.21589
17322962	chr4:17322962:C:T	4.52397e-05	-1.03987e-10	-0.430015
17323079	chr4:17323079:T:C	8.30239e-06	-1.13344	-0.992007
17323087	chr4:17323087:T:G	2.22364e-05	-1.03987e-10	-1.14026
17323846	chr4:17323846:G:C	1.26824e-05	-1.08689	-0.614882
17323894	chr4:17323894:A:G	3.09033e-05	-0.811129	-2.61746e-10
17323898	chr4:17323898:A:G	2.41863e-05	-1.03987e-10	-1.05621
17323914	chr4:17323914:C:T	1.29166e-05	-0.464733	-1.21875
17323942	chr4:17323942:G:C	1.7708e-05	-0.266317	-1.10166
17324182	chr4:17324182:C:T	8.24365e-06	-0.914484	-1.21806
17324713	chr4:17324713:C:A	5.46269e-06	-1.51971	-1.02433
17324825	chr4:17324825:A:G	2.62396e-05	-0.974722	-2.61746e-10
17325077	chr4:17325077:A:G	2.22915e-05	-1.03987e-10	-1.13778
17325632	chr4:17325632:G:A	2.21958e-05	-1.03987e-10	-1.14209
17326850	chr4:17326850:A:G	9.54424e-06	-0.767881	-1.21817
17327630	chr4:17327630:C:T	2.4568e-05	-1.04055	-2.61746e-10
17327688	chr4:17327688:G:A	2.29938e-05	-1.03987e-10	-1.10676
17328121	chr4:17328121:G:A	8.29929e-06	-0.927633	-1.19819
17328384	chr4:17328384:A:T	1.0814e-05	-0.927323	-0.933828
17328680	chr4:17328680:A:T	2.05636e-05	-1.03987e-10	-1.21847
17328747	chr4:17328747:T:G	5.84761e-05	-1.03987e-10	-0.173373
17328758	chr4:17328758:T:C	1.93187e-05	-0.0886573	-1.19226
17329137	chr4:17329137:T:C	8.0886e-06	-1.04293	-1.1086
17329348	chr4:17329348:A:G	2.06246e-05	-1.03987e-10	-1.21551
17330271	chr4:17330271:T:G	7.77213e-06	-0.972983	-1.21846
17330420	chr4:17330420:A:G	9.35436e-06	-1.51303	-0.493114
17330585	chr4:17330585:C:T	4.73923e-05	-0.383531	-2.61746e-10
17330645	chr4:17330645:A:G	7.33491e-06	-1.05569	-1.19365
17330830	chr4:17330830:C:T	7.58581e-06	-1.02398	-1.19174
17331190	chr4:17331190:T:C	7.70049e-06	-1.01159	-1.18911
17331220	chr4:17331220:G:T	7.66409e-06	-1.01318	-1.19226
17331349	chr4:17331349:G:C	7.68638e-06	-1.00959	-1.19295
17331354	chr4:17331354:C:G	7.64867e-06	-1.01326	-1.1942
17331477	chr4:17331477:C:T	7.58982e-06	-1.02384	-1.19134
17331646	chr4:17331646:G:A	5.0255e-05	-1.03987e-10	-0.32488
17331647	chr4:17331647:C:T	5.16515e-05	-1.03987e-10	-0.297472
17332028	chr4:17332028:G:A	7.8991e-06	-0.985183	-1.19006
17332064	chr4:17332064:G:A	2.39636e-05	-1.03987e-10	-1.06546
17332130	chr4:17332130:G:T	5.04808e-05	-1.03987e-10	-0.320398
17332306	chr4:17332306:A:T	7.42881e-06	-1.04581	-1.19082
17332312	chr4:17332312:A:G	6.991e-06	-1.10338	-1.19399
17332360	chr4:17332360:A:G	7.53614e-06	-1.02755	-1.19473
17332559	chr4:17332559:A:G	8.41321e-06	-1.14927	-0.962917
17332582	chr4:17332582:C:T	3.7814e-05	-1.03987e-10	-0.609311
17332701	chr4:17332701:C:T	2.05713e-05	-1.03987e-10	-1.21809
17332807	chr4:17332807:A:T	2.51202e-05	-1.41897	0.400648
17332895	chr4:17332895:G:A	6.70514e-06	-1.13712	-1.202
17333031	chr4:17333031:G:A	3.10673e-05	-0.805835	-2.61746e-10
17333283	chr4:17333283:C:T	3.5616e-05	-1.03987e-10	-0.669195
17333404	chr4:17333404:G:A	7.76623e-06	-1.52415	-0.668052
17333789	chr4:17333789:C:A	4.54331e-05	0.550746	-0.976496
17333857	chr4:17333857:C:T	5.24023e-05	-0.28304	-2.61746e-10
17333888	chr4:17333888:T:C	1.49952e-05	-1.53426	-2.61746e-10
17333907	chr4:17333907:C:T	9.31576e-06	-0.799711	-1.21057
17333965	chr4:17333965:T:C	1.0916e-05	-1.05089	-0.800872
17334091	chr4:17334091:T:C	8.13682e-06	-1.52104	-0.624555
17334141	chr4:17334141:C:T	7.5429e-06	-1.1218	-1.09958
17334225	chr4:17334225:C:T	8.25623e-06	-1.52263	-0.608392
17334232	chr4:17334232:G:T	1.46239e-05	-1.20887	-0.350469
17334845	chr4:17334845:T:C	2.07334e-05	-1.03987e-10	-1.21024
17334976	chr4:17334976:G:A	6.66961e-06	-1.14231	-1.20212
17335070	chr4:17335070:G:A	1.52852e-05	-1.51511	-2.61746e-10
17335099	chr4:17335099:C:T	9.1844e-06	-0.846096	-1.17839
17335175	chr4:17335175:A:G	9.28311e-06	-1.52818	-0.485614
17335302	chr4:17335302:G:A	4.47251e-06	-1.5283	-1.21574
17335783	chr4:17335783:G:C	1.33776e-05	-1.49428	-0.154128
17336404	chr4:17336404:T:C	3.17128e-05	-1.03987e-10	-0.78527
17336809	chr4:17336809:G:A	9.31787e-06	-0.830961	-1.1791
17337037	chr4:17337037:T:C	4.8976e-05	-0.350661	-2.61746e-10
17337524	chr4:17337524:C:A	4.64725e-05	-0.40313	-2.61746e-10
17337655	chr4:17337655:G:A	2.14502e-05	-1.03987e-10	-1.17626
17338775	chr4:17338775:A:G	2.20867e-05	-1.03987e-10	-1.14702
17338851	chr4:17338851:A:G	5.75158e-06	-1.29947	-1.19304
17339365	chr4:17339365:T:C	4.00704e-05	-1.03987e-10	-0.551353
17339391	chr4:17339391:G:C	2.12216e-05	-1.03987e-10	-1.18697
17339413	chr4:17339413:G:C	4.51245e-05	-0.432566	-2.61746e-10
17339680	chr4:17339680:T:G	4.03172e-05	-1.03987e-10	-0.545214
17340036	chr4:17340036:G:T	4.54794e-05	-1.03987e-10	-0.424732
17340097	chr4:17340097:A:G	8.04945e-06	-1.44111	-0.715278
17340127	chr4:17340127:A:G	8.07453e-05	0.149309	-2.61746e-10
17340556	chr4:17340556:G:A	3.81069e-05	-1.03987e-10	-0.601596
17340575	chr4:17340575:T:A	2.05859e-05	-1.03987e-10	-1.21739
17340679	chr4:17340679:C:A	2.17618e-05	-1.03987e-10	-1.16183
17341052	chr4:17341052:A:G	6.45144e-05	-0.214677	0.139575
17341264	chr4:17341264:G:A	2.05761e-05	-1.03987e-10	-1.21786
17341962	chr4:17341962:C:T	4.57525e-05	-1.03987e-10	-0.418745
17341984	chr4:17341984:T:A	1.50521e-05	-0.736935	-0.793537
17342204	chr4:17342204:T:C	2.07393e-05	-1.03987e-10	-1.20996
17342716	chr4:17342716:T:C	2.11367e-05	-1.03987e-10	-1.19098
17342869	chr4:17342869:C:T	8.3851e-06	-0.94891	-1.16662
17342920	chr4:17342920:C:T	1.3393e-05	-1.4913	-0.155959
17343673	chr4:17343673:T:A	7.14802e-05	-1.03987e-10	0.0274292
17344191	chr4:17344191:C:T	4.54267e-06	-1.51551	-1.21297
17344209	chr4:17344209:T:C	4.05256e-05	-1.03987e-10	-0.540056
17344721	chr4:17344721:A:T	1.19419e-05	-1.10087	-0.661065
17344751	chr4:17344751:A:T	1.85422e-05	-1.02818	-0.29376
17345794	chr4:17345794:T:C	3.94567e-05	0.567888	-1.13468
17345833	chr4:17345833:A:G	5.46674e-05	-0.240723	-2.61746e-10
17346327	chr4:17346327:G:A	2.06577e-05	-1.03987e-10	-1.2139
17346404	chr4:17346404:A:G	4.72992e-06	-1.47228	-1.2158
17346678	chr4:17346678:A:C	7.92636e-05	0.130789	-2.61746e-10
17346740	chr4:17346740:C:T	1.09459e-05	-0.632715	-1.21631
17347212	chr4:17347212:C:T	1.51285e-05	-1.52541	-2.61746e-10
17347407	chr4:17347407:C:T	1.93115e-05	-0.888423	-0.392868
17347419	chr4:17347419:A:T	8.12724e-06	-1.49875	-0.648022
17348087	chr4:17348087:G:C	2.72871e-05	-1.03987e-10	-0.935578
17348092	chr4:17348092:C:T	1.92883e-05	-0.891865	-0.390629
17348409	chr4:17348409:A:T	2.0623e-05	-1.03987e-10	-1.21558
17348598	chr4:17348598:A:T	5.50155e-06	-1.31911	-1.21785
17348820	chr4:17348820:G:C	3.04005e-05	-1.03987e-10	-0.827533
17349417	chr4:17349417:G:A	2.05873e-05	-1.03987e-10	-1.21732
17349438	chr4:17349438:G:A	5.48054e-06	-1.35403	-1.18676
17349752	chr4:17349752:T:C	5.53316e-06	-1.34899	-1.18224
17349813	chr4:17349813:T:TA	4.43887e-05	-1.03987e-10	-0.449006
17350395	chr4:17350395:T:C	2.91259e-05	-1.03987e-10	-0.870363
17350644	chr4:17350644:C:T	6.21146e-06	-1.19671	-1.21889
17350694	chr4:17350694:G:C	8.23255e-05	-1.03987e-10	0.16869
17350729	chr4:17350729:T:C	2.06603e-05	-0.94425	-0.269526
17350936	chr4:17350936:C:T	5.4929e-06	-1.34079	-1.19774
17350937	chr4:17350937:G:A	9.87086e-06	-0.981323	-0.971081
17351202	chr4:17351202:A:G	5.53215e-06	-1.32452	-1.20689
17351262	chr4:17351262:T:G	1.53445e-05	-1.51123	-2.61746e-10
17351665	chr4:17351665:A:G	2.72657e-05	-1.03987e-10	-0.936362
17351775	chr4:17351775:T:C	6.37066e-06	-1.22144	-1.16884
17351797	chr4:17351797:T:A	2.06177e-05	-1.03987e-10	-1.21584
17351818	chr4:17351818:A:T	2.25138e-05	-1.03987e-10	-1.12786
17351937	chr4:17351937:T:C	1.06435e-05	-0.883488	-0.993557
17351938	chr4:17351938:C:G	6.04961e-06	-1.25283	-1.18917
17351960	chr4:17351960:A:G	2.05557e-05	-1.03987e-10	-1.21885
17352755	chr4:17352755:A:G	1.05281e-05	-0.977151	-0.910793
17352779	chr4:17352779:C:A	4.63669e-06	-1.52845	-1.17954
17352889	chr4:17352889:G:T	5.34375e-05	-0.263477	-2.61746e-10
17353174	chr4:17353174:T:C	5.4706e-06	-1.33382	-1.20878
17353224	chr4:17353224:G:A	9.35229e-06	-0.790068	-1.2163
17353437	chr4:17353437:C:T	9.14814e-06	-0.857109	-1.17133
17353474	chr4:17353474:AT:A	1.60497e-05	-0.948081	-0.518218
17353529	chr4:17353529:GGGT:G	1.18452e-05	-1.18151	-0.588555
17353544	chr4:17353544:C:T	1.93796e-05	-0.882597	-0.395174
17353606	chr4:17353606:T:G	1.71299e-05	-0.890735	-0.510431
17353962	chr4:17353962:C:T	5.61192e-05	-0.214513	-2.61746e-10
17354461	chr4:17354461:G:A	2.05673e-05	-1.03987e-10	-1.21829
17354469	chr4:17354469:G:T	2.21573e-05	-1.03987e-10	-1.14383
17354603	chr4:17354603:T:C	1.73563e-05	-0.959147	-0.428886
17354647	chr4:17354647:C:A	1.60158e-05	-0.967609	-0.500807
17354962	chr4:17354962:G:A	4.89319e-06	-1.44774	-1.20641
17355124	chr4:17355124:A:G	2.06878e-05	-1.03987e-10	-1.21245
17355224	chr4:17355224:G:C	2.1703e-05	-1.03987e-10	-1.16454
17355483	chr4:17355483:C:A	2.05551e-05	-1.03987e-10	-1.21888
17355936	chr4:17355936:CACA:C	6.47737e-05	-0.0710917	-2.61746e-10
17356438	chr4:17356438:A:G	1.16229e-05	-0.804261	-0.984753
17356510	chr4:17356510:C:T	6.31329e-05	-0.0967496	-2.61746e-10
17356913	chr4:17356913:C:T	8.07714e-06	-1.1898	-0.963156
17356920	chr4:17356920:T:TA	6.34342e-05	-0.0919872	-2.61746e-10
17357201	chr4:17357201:C:A	7.60697e-05	-1.03987e-10	0.0896588
17357391	chr4:17357391:T:C	1.92486e-05	-0.609553	-0.674999
17357443	chr4:17357443:C:T	2.38182e-05	-1.03987e-10	-1.07154
17357515	chr4:17357515:A:G	1.34366e-05	-1.32856	-0.315447
17357674	chr4:17357674:T:C	1.90547e-05	-0.585062	-0.709616
17357762	chr4:17357762:C:G	2.28068e-05	-1.03987e-10	-1.11493
17357831	chr4:17357831:C:T	1.24828e-05	-1.31765	-0.399988
17358411	chr4:17358411:G:T	3.08659e-05	-1.03987e-10	-0.81234
17358591	chr4:17358591:G:C	2.50558e-05	-1.03987e-10	-1.02089
17358716	chr4:17358716:A:G	3.30507e-05	-1.03987e-10	-0.743949
17358730	chr4:17358730:G:A	4.8346e-05	-0.363608	-2.61746e-10
17358758	chr4:17358758:C:G	2.2919e-05	-1.03987e-10	-1.11003
17358983	chr4:17358983:T:C	7.97507e-06	-1.47072	-0.694954
17359118	chr4:17359118:C:T	2.05692e-05	-1.03987e-10	-1.21819
17359183	chr4:17359183:GT:G	2.43595e-05	-1.03987e-10	-1.04907
17359491	chr4:17359491:A:C	4.96569e-06	-1.52458	-1.11486
17359544	chr4:17359544:C:CTT	4.9305e-06	-1.51793	-1.12862
17359632	chr4:17359632:C:T	2.85871e-05	-0.889036	-2.61746e-10
17359699	chr4:17359699:T:A	5.39108e-06	-1.51621	-1.04103
17359919	chr4:17359919:A:T	3.56162e-05	-1.03987e-10	-0.66919
17359987	chr4:17359987:C:T	9.73463e-05	-1.03987e-10	0.336284
17360030	chr4:17360030:C:T	5.39613e-06	-1.51135	-1.04496
17360031	chr4:17360031:A:G	4.59156e-06	-1.50175	-1.21602
17360193	chr4:17360193:C:T	4.89759e-06	-1.44674	-1.20651
17360286	chr4:17360286:A:G	5.60362e-06	-1.50099	-1.01759
17360490	chr4:17360490:A:G	8.94557e-06	-1.41835	-0.632484
17360564	chr4:17360564:C:T	5.56086e-06	-1.5146	-1.01164
17360690	chr4:17360690:A:G	1.45032e-05	-0.417207	-1.15041
17360759	chr4:17360759:G:A	1.45568e-05	-0.4172	-1.14673
17360832	chr4:17360832:AGT:A	1.48536e-05	-0.392417	-1.15133
17360893	chr4:17360893:A:T	1.38362e-05	-0.409662	-1.20504
17361065	chr4:17361065:A:G	5.95423e-06	-1.50631	-0.95158
17361090	chr4:17361090:A:G	4.69457e-06	-1.50314	-1.19245
17361181	chr4:17361181:A:G	4.74109e-06	-1.50029	-1.18543
17361326	chr4:17361326:G:A	1.69412e-05	-0.417326	-0.994914
17361330	chr4:17361330:G:A	7.45475e-05	-1.03987e-10	0.0694453
17361337	chr4:17361337:A:T	2.10744e-05	-1.03987e-10	-1.19393
17361780	chr4:17361780:C:G	2.5841e-05	-1.03987e-10	-0.990027
17361856	chr4:17361856:G:A	3.05394e-05	-1.03987e-10	-0.822974
17362104	chr4:17362104:T:TA	1.50687e-05	-0.360848	-1.16852
17362152	chr4:17362152:C:T	1.2026e-05	-1.39437	-0.360551
17362252	chr4:17362252:AACCCATG:A	1.61548e-05	-1.45978	-2.61746e-10
17362922	chr4:17362922:T:C	2.05564e-05	-1.03987e-10	-1.21882
17363097	chr4:17363097:A:G	6.11591e-06	-1.49232	-0.938776
17363186	chr4:17363186:T:A	2.52682e-05	-1.03987e-10	-1.01245
17363291	chr4:17363291:T:C	4.72246e-06	-1.51965	-1.17001
17363442	chr4:17363442:T:G	2.48057e-05	-0.243239	-0.78768
17363665	chr4:17363665:A:AAC	4.59554e-06	-1.51425	-1.20265
17363907	chr4:17363907:C:T	2.41897e-05	-1.03987e-10	-1.05606
17364165	chr4:17364165:A:G	9.45211e-06	-1.45412	-0.541635
17364457	chr4:17364457:G:A	1.45705e-05	-0.356424	-1.20657
17364522	chr4:17364522:T:G	9.63988e-06	-1.43915	-0.536936
17364893	chr4:17364893:C:T	2.55684e-05	-1.03987e-10	-1.00063
17365039	chr4:17365039:T:C	2.23307e-05	-0.288358	-0.84767
17365040	chr4:17365040:G:A	1.92863e-05	-0.477807	-0.80479
17365081	chr4:17365081:G:A	1.48928e-05	-0.378222	-1.16289
17365640	chr4:17365640:A:G	1.5396e-05	-0.34952	-1.15837
17365645	chr4:17365645:A:T	5.72595e-05	-1.03987e-10	-0.194397
17366077	chr4:17366077:C:T	4.54551e-06	-1.52576	-1.2021
17366130	chr4:17366130:C:A	1.42187e-05	-0.388776	-1.19865
17366451	chr4:17366451:C:T	1.55286e-05	-1.49931	-2.61746e-10
17366507	chr4:17366507:G:C	2.42798e-05	-1.03987e-10	-1.05235
17366800	chr4:17366800:G:A	3.11595e-05	-1.03987e-10	-0.802871
17366912	chr4:17366912:A:G	8.91572e-06	-1.39074	-0.663434
17366962	chr4:17366962:C:G	1.09012e-05	-0.773876	-1.07924
17366977	chr4:17366977:A:G	2.05807e-05	-1.03987e-10	-1.21764
17367193	chr4:17367193:G:A	3.48191e-05	0.0710791	-0.762905
17367248	chr4:17367248:T:C	4.31712e-05	0.742076	-1.21889
17367850	chr4:17367850:C:T	4.38345e-05	0.756941	-1.21851
17368257	chr4:17368257:C:T	2.9873e-05	-1.03987e-10	-0.845036
17368593	chr4:17368593:T:G	2.53231e-05	0.145444	-1.15572
17368669	chr4:17368669:T:C	2.66178e-05	0.187312	-1.14772
17368681	chr4:17368681:T:TTG	1.69141e-05	-1.41384	-2.61746e-10
17368736	chr4:17368736:G:T	1.62177e-05	-1.45589	-2.61746e-10
17368958	chr4:17368958:AT:A	0.000233497	-1.03987e-10	1.21118
17368990	chr4:17368990:A:G	5.61219e-06	-1.45574	-1.06131
17369019	chr4:17369019:G:A	2.05572e-05	-1.03987e-10	-1.21878
17369032	chr4:17369032:G:A	0.000267709	-1.03987e-10	1.34791
17369198	chr4:17369198:T:C	2.73474e-05	-1.03987e-10	-0.933369
17369241	chr4:17369241:AC:A	1.5036e-05	-0.364486	-1.16706
17369255	chr4:17369255:G:T	0.000279807	-1.03987e-10	1.39211
17369294	chr4:17369294:A:T	0.000304595	-1.03987e-10	1.47699
17369521	chr4:17369521:G:A	0.000272602	-1.03987e-10	1.36602
17369536	chr4:17369536:C:A	1.24385e-05	-0.524824	-1.19637
17369979	chr4:17369979:T:C	0.000238057	-1.03987e-10	1.23052
17370027	chr4:17370027:T:C	2.39172e-05	-1.03987e-10	-1.06739
17370131	chr4:17370131:G:A	2.05681e-05	-1.03987e-10	-1.21825
17370409	chr4:17370409:A:C	2.06433e-05	-1.03987e-10	-1.2146
17370522	chr4:17370522:T:C	4.67115e-05	0.374334	-0.772335
17370666	chr4:17370666:G:A	2.31104e-05	-1.10171	-2.61746e-10
17370792	chr4:17370792:A:G	1.10812e-05	-0.671313	-1.16543
17370983	chr4:17370983:T:C	1.72148e-05	-0.431086	-0.965133
17371051	chr4:17371051:C:T	2.18116e-05	-1.03987e-10	-1.15955
17371138	chr4:17371138:T:C	4.6757e-06	-1.51055	-1.18907
17371270	chr4:17371270:T:A	1.76481e-05	-0.408258	-0.963107
17371327	chr4:17371327:G:A	2.46439e-05	-1.03987e-10	-1.03746
17371333	chr4:17371333:G:T	2.40478e-05	-1.03987e-10	-1.06195
17371433	chr4:17371433:G:A	3.98428e-05	-0.557049	-2.61746e-10
17371619	chr4:17371619:C:T	0.000234657	-1.03987e-10	1.21613
17371754	chr4:17371754:C:T	6.34023e-05	-0.0924914	-2.61746e-10
17371759	chr4:17371759:G:A	5.26857e-06	-1.36475	-1.21549
17371789	chr4:17371789:C:T	1.7094e-05	-0.264923	-1.13834
17371807	chr4:17371807:CT:C	2.25001e-05	-1.03987e-10	-1.12847
17371939	chr4:17371939:T:C	4.38946e-05	0.346741	-0.806941
17372251	chr4:17372251:A:G	1.25584e-05	-0.505041	-1.20656
17372402	chr4:17372402:GA:G	5.33898e-06	-1.36156	-1.20539
17372660	chr4:17372660:C:G	2.65358e-05	-1.03987e-10	-0.963497
17372709	chr4:17372709:A:C	1.22957e-05	-0.646008	-1.08673
17372764	chr4:17372764:C:T	2.02531e-05	-1.23368	-2.61746e-10
17373031	chr4:17373031:T:C	2.44002e-05	-1.03987e-10	-1.0474
17373156	chr4:17373156:T:C	5.44222e-06	-1.34544	-1.20237
17373221	chr4:17373221:CAT:C	2.31468e-05	-1.03987e-10	-1.10013
17373328	chr4:17373328:T:C	1.28167e-05	-0.621818	-1.06943
17373433	chr4:17373433:T:C	5.27744e-06	-1.36549	-1.21306
17373542	chr4:17373542:C:T	2.42312e-05	0.136427	-1.19078
17373564	chr4:17373564:T:C	2.05586e-05	-1.03987e-10	-1.21871
17373791	chr4:17373791:G:A	2.67479e-05	-1.03987e-10	-0.955534
17374275	chr4:17374275:A:C	2.02244e-05	-1.2351	-2.61746e-10
17374287	chr4:17374287:T:G	1.77464e-05	-1.36581	-2.61746e-10
17374528	chr4:17374528:G:A	1.13045e-05	-0.602281	-1.2145
17375135	chr4:17375135:T:C	1.29975e-05	-0.495126	-1.18211
17375159	chr4:17375159:T:C	3.42523e-05	-1.03987e-10	-0.708239
17375498	chr4:17375498:C:T	2.05623e-05	-1.03987e-10	-1.21853
17375827	chr4:17375827:T:A	2.34039e-05	-1.03987e-10	-1.08909
17375903	chr4:17375903:G:T	2.09258e-05	-1.03987e-10	-1.20101
17376313	chr4:17376313:CACAATGGACA:C	2.64092e-05	-1.03987e-10	-0.968278
17376489	chr4:17376489:A:AAAG	5.40854e-06	-1.53443	-1.01958
17377370	chr4:17377370:T:C	4.89815e-06	-1.50109	-1.15204
17377634	chr4:17377634:A:G	2.38041e-05	-1.03987e-10	-1.07213
17377712	chr4:17377712:C:T	6.05216e-06	-1.47139	-0.970185
17377960	chr4:17377960:T:C	4.63116e-06	-1.49038	-1.21881
17377971	chr4:17377971:T:G	5.36664e-05	-1.03987e-10	-0.259203
17378393	chr4:17378393:A:G	3.11463e-05	-1.03987e-10	-0.803294
17378479	chr4:17378479:A:G	2.06225e-05	-1.03987e-10	-1.21561
17378553	chr4:17378553:C:A	2.74319e-05	-1.03987e-10	-0.930283
17378671	chr4:17378671:G:A	2.08298e-05	-1.03987e-10	-1.20561
17378719	chr4:17378719:A:C	1.64212e-05	-1.21244	-0.230971
17379191	chr4:17379191:T:C	2.0628e-05	-1.03987e-10	-1.21534
17379692	chr4:17379692:T:A	5.1463e-06	-1.47973	-1.12398
17380428	chr4:17380428:G:A	2.64451e-05	-1.03987e-10	-0.966919
17380753	chr4:17380753:A:G	4.86822e-05	-1.03987e-10	-0.356677
17380974	chr4:17380974:T:G	2.17071e-05	-1.03987e-10	-1.16435
17381135	chr4:17381135:T:C	2.07791e-05	-1.03987e-10	-1.20804
17381178	chr4:17381178:C:T	3.25137e-05	-1.03987e-10	-0.760329
17381231	chr4:17381231:A:G	1.56772e-05	-1.48978	-2.61746e-10
17381258	chr4:17381258:G:A	2.26731e-05	-1.03987e-10	-1.12081
17381516	chr4:17381516:C:T	2.37383e-05	-1.03987e-10	-1.0749
17381617	chr4:17381617:A:G	2.17564e-05	-1.03987e-10	-1.16208
17381893	chr4:17381893:C:T	2.05724e-05	-1.03987e-10	-1.21804
17382091	chr4:17382091:C:T	2.26386e-05	-1.03987e-10	-1.12233
17382227	chr4:17382227:G:T	2.76905e-05	-1.03987e-10	-0.920903
17382330	chr4:17382330:C:T	1.21385e-05	-0.745473	-1.00013
17382402	chr4:17382402:G:A	4.57862e-05	-1.03987e-10	-0.418009
17382561	chr4:17382561:T:A	2.99822e-05	-0.841387	-2.61746e-10
17382581	chr4:17382581:A:G	2.05718e-05	-1.03987e-10	-1.21807
17383336	chr4:17383336:T:C	1.94534e-05	-1.27397	-2.61746e-10
17383640	chr4:17383640:A:G	3.49909e-05	-1.03987e-10	-0.686904
17383699	chr4:17383699:A:T	4.82493e-05	0.657049	-1.02266
17384208	chr4:17384208:GAAACCCCGACTCTACTAAA:G	6.37775e-06	-1.51879	-0.870386
17384253	chr4:17384253:G:A	2.05593e-05	-1.03987e-10	-1.21868
17384342	chr4:17384342:C:T	1.18303e-05	-0.741404	-1.02992
17384507	chr4:17384507:C:T	5.66492e-06	-1.31918	-1.18852
17384587	chr4:17384587:TTTTA:T	4.99716e-05	-1.03987e-10	-0.330536
17384592	chr4:17384592:T:A	3.06721e-05	-1.03987e-10	-0.818637
17384761	chr4:17384761:T:C	2.05555e-05	-1.03987e-10	-1.21886
17385672	chr4:17385672:A:G	2.05682e-05	-1.03987e-10	-1.21824
17385930	chr4:17385930:A:T	2.06061e-05	-1.03987e-10	-1.2164
17386290	chr4:17386290:G:A	0.000127502	-1.03987e-10	0.606138
17386364	chr4:17386364:G:A	7.71992e-06	-0.998862	-1.19933
17386536	chr4:17386536:C:T	1.68948e-05	-1.41499	-2.61746e-10
17387027	chr4:17387027:A:G	2.77328e-05	-0.214122	-0.705252
17387584	chr4:17387584:C:T	5.47586e-06	-1.53442	-1.00723
17387718	chr4:17387718:C:G	2.37751e-05	-1.03987e-10	-1.07335
17388237	chr4:17388237:G:A	2.2888e-05	-1.03987e-10	-1.11138
17388374	chr4:17388374:T:G	2.54392e-05	-1.03987e-10	-1.0057
17388415	chr4:17388415:C:A	2.22276e-05	-1.03987e-10	-1.14066
17388854	chr4:17388854:A:G	9.1728e-06	-0.806845	-1.2189
17388953	chr4:17388953:A:G	2.32606e-05	-1.03987e-10	-1.09523
17389141	chr4:17389141:A:G	2.76766e-05	-0.204959	-0.716446
17389162	chr4:17389162:T:C	8.7856e-06	-1.48824	-0.580634
17389787	chr4:17389787:CT:C	2.45892e-05	-1.03968	-2.61746e-10
17389964	chr4:17389964:T:C	2.46201e-05	-1.03987e-10	-1.03843
17390044	chr4:17390044:A:G	2.34457e-05	-1.03987e-10	-1.0873
17390446	chr4:17390446:C:G	2.20613e-05	-1.03987e-10	-1.14817
17390779	chr4:17390779:G:T	6.37001e-06	-1.50835	-0.882037
17390965	chr4:17390965:C:T	2.03834e-05	-1.22727	-2.61746e-10
17391381	chr4:17391381:C:T	2.16988e-05	-1.03987e-10	-1.16473
17391895	chr4:17391895:G:T	2.18758e-05	-1.03987e-10	-1.15661
17391987	chr4:17391987:A:G	1.18456e-05	-0.684816	-1.08522
17392088	chr4:17392088:A:G	1.17106e-05	-0.727216	-1.05428
17392405	chr4:17392405:T:A	2.06276e-05	-1.03987e-10	-1.21536
17392566	chr4:17392566:C:T	4.55715e-06	-1.53436	-1.19093
17392879	chr4:17392879:A:G	8.7915e-06	-0.982246	-1.08596
17393197	chr4:17393197:G:A	2.63919e-05	-1.03987e-10	-0.968932
17393489	chr4:17393489:G:A	2.34912e-05	-1.03987e-10	-1.08537
17393761	chr4:17393761:T:C	2.0994e-05	-1.03987e-10	-1.19775
17395101	chr4:17395101:A:G	7.89935e-06	-1.1182	-1.05701
17395602	chr4:17395602:A:AT	8.17379e-06	-0.978775	-1.16228
17395754	chr4:17395754:A:G	7.02125e-06	-1.20137	-1.09168
17396004	chr4:17396004:T:C	7.509e-06	-1.06738	-1.15851
17396067	chr4:17396067:C:T	2.28391e-05	-1.03987e-10	-1.11352
17396140	chr4:17396140:A:G	8.0972e-06	-1.46448	-0.685997
17396229	chr4:17396229:C:T	6.53396e-06	-1.47656	-0.888414
17396260	chr4:17396260:C:A	2.20819e-05	-1.03987e-10	-1.14723
17396290	chr4:17396290:C:T	7.62433e-06	-1.48703	-0.72362
17396591	chr4:17396591:G:A	4.67789e-06	-1.4823	-1.21685
17396847	chr4:17396847:T:C	2.26087e-05	-1.03987e-10	-1.12366
17396850	chr4:17396850:A:G	2.22097e-05	-1.03987e-10	-1.14146
17397231	chr4:17397231:G:A	1.49971e-05	-1.53413	-2.61746e-10
17397324	chr4:17397324:G:A	5.05395e-06	-1.47357	-1.14825
17397851	chr4:17397851:C:G	4.60981e-06	-1.49496	-1.21884
17398126	chr4:17398126:A:G	2.05953e-05	-1.03987e-10	-1.21693
17398352	chr4:17398352:A:G	1.05556e-05	-0.795059	-1.09028
17398953	chr4:17398953:T:C	2.17934e-05	-1.03987e-10	-1.16038
17399518	chr4:17399518:AAAG:A	2.06358e-05	-1.03987e-10	-1.21496
17399740	chr4:17399740:T:C	4.47438e-06	-1.527	-1.21662
17399752	chr4:17399752:C:G	2.17295e-05	-1.03987e-10	-1.16332
17399918	chr4:17399918:T:A	4.56519e-06	-1.52381	-1.19972
17400639	chr4:17400639:C:G	4.48713e-06	-1.52379	-1.21698
17400926	chr4:17400926:A:G	1.53154e-05	-1.51313	-2.61746e-10
17400983	chr4:17400983:A:G	2.20119e-05	-1.03987e-10	-1.15041
17401005	chr4:17401005:A:G	9.15885e-06	-0.866624	-1.16065
17401424	chr4:17401424:T:C	4.59217e-06	-1.50355	-1.21408
17401480	chr4:17401480:G:A	4.57582e-06	-1.5218	-1.1994
17401657	chr4:17401657:T:C	4.57946e-06	-1.51353	-1.20688
17402017	chr4:17402017:T:C	2.09575e-05	-1.03987e-10	-1.19949
17403377	chr4:17403377:C:T	2.05846e-05	-1.03987e-10	-1.21745
17403890	chr4:17403890:G:A	4.6273e-06	-1.52108	-1.18894
17403912	chr4:17403912:C:G	2.06483e-05	-1.03987e-10	-1.21436
17403983	chr4:17403983:A:G	2.0917e-05	-1.03987e-10	-1.20143
17404248	chr4:17404248:T:A	7.96729e-06	-1.22301	-0.943641
17404335	chr4:17404335:G:A	7.92916e-06	-1.22626	-0.945183
17404535	chr4:17404535:G:A	4.89694e-05	-1.03987e-10	-0.350795
17404669	chr4:17404669:G:A	4.67342e-06	-1.50976	-1.19034
17404782	chr4:17404782:T:C	4.6707e-06	-1.50457	-1.19611
17404814	chr4:17404814:A:G	1.53367e-05	-1.51174	-2.61746e-10
17405174	chr4:17405174:G:A	4.68216e-06	-1.49893	-1.1993
17405363	chr4:17405363:G:A	2.42693e-05	-1.03987e-10	-1.05278
17405512	chr4:17405512:C:T	1.60708e-05	-1.46498	-2.61746e-10
17405569	chr4:17405569:G:A	2.10721e-05	-1.03987e-10	-1.19404
17405580	chr4:17405580:T:A	2.14833e-05	-1.03987e-10	-1.17472
17405642	chr4:17405642:C:T	5.52569e-05	-1.03987e-10	-0.229998
17405653	chr4:17405653:T:C	2.10728e-05	-1.03987e-10	-1.19401
17406029	chr4:17406029:G:A	2.12889e-05	-1.03987e-10	-1.1838
17406128	chr4:17406128:G:A	4.61376e-06	-1.51568	-1.19727
17406166	chr4:17406166:G:T	4.09768e-05	-1.03987e-10	-0.528986
17406918	chr4:17406918:C:T	7.7934e-06	-1.50105	-0.687665
17407196	chr4:17407196:T:C	5.30494e-06	-1.39587	-1.17748
17407249	chr4:17407249:C:A	2.05548e-05	-1.03987e-10	-1.21889
17407267	chr4:17407267:A:T	2.07047e-05	-1.03987e-10	-1.21163
17407281	chr4:17407281:G:T	4.62099e-06	-1.5136	-1.19778
17407611	chr4:17407611:T:C	2.05588e-05	-1.03987e-10	-1.2187
17407650	chr4:17407650:C:A	1.55225e-05	-1.4997	-2.61746e-10
17407900	chr4:17407900:C:T	2.05599e-05	-1.03987e-10	-1.21865
17407989	chr4:17407989:A:G	2.06182e-05	-1.03987e-10	-1.21582
17408146	chr4:17408146:A:G	7.32289e-06	-1.50262	-0.748364
17408324	chr4:17408324:G:A	4.62868e-06	-1.51009	-1.19963
17409041	chr4:17409041:T:A	6.03817e-06	-1.22734	-1.21655
17409115	chr4:17409115:G:A	2.1442e-05	-1.03987e-10	-1.17664
17409127	chr4:17409127:A:C	5.06091e-06	-1.47232	-1.14812
17409166	chr4:17409166:T:C	1.75484e-05	-1.37703	-2.61746e-10
17409668	chr4:17409668:C:T	4.79266e-06	-1.50113	-1.17377
17409878	chr4:17409878:G:A	8.24439e-05	0.170127	-2.61746e-10
17410319	chr4:17410319:C:G	2.13151e-05	-1.03987e-10	-1.18257
17410365	chr4:17410365:A:G	2.30274e-05	-1.03987e-10	-1.10531
17410487	chr4:17410487:G:A	2.24764e-05	-1.03987e-10	-1.12952
17410513	chr4:17410513:TG:T	9.71398e-06	-1.50019	-0.468238
17410552	chr4:17410552:G:T	7.50704e-06	-1.50554	-0.720608
17410586	chr4:17410586:G:A	8.92678e-06	-1.14395	-0.908983
17410766	chr4:17410766:G:T	2.09859e-05	-1.03987e-10	-1.19814
17410777	chr4:17410777:A:G	2.2531e-05	-1.03987e-10	-1.1271
17410982	chr4:17410982:C:T	0.000846885	2.49957	-2.61746e-10
17411119	chr4:17411119:G:A	2.09911e-05	-1.03987e-10	-1.19789
17411803	chr4:17411803:A:G	1.53717e-05	-1.50946	-2.61746e-10
17412167	chr4:17412167:T:C	5.00353e-06	-1.52788	-1.10397
17412194	chr4:17412194:C:T	7.38867e-06	-1.50468	-0.737365
17412276	chr4:17412276:T:C	3.29211e-05	-1.03987e-10	-0.747878
17412979	chr4:17412979:A:C	2.44349e-05	-1.03987e-10	-1.04598
17413099	chr4:17413099:C:T	4.94518e-06	-1.48492	-1.15866
17413192	chr4:17413192:C:T	7.54307e-06	-1.49259	-0.728768
17413326	chr4:17413326:A:G	1.52958e-05	-1.51441	-2.61746e-10
17413454	chr4:17413454:T:C	2.53292e-05	-1.03987e-10	-1.01003
17413480	chr4:17413480:G:C	3.06068e-05	-1.03987e-10	-0.82077
17413501	chr4:17413501:G:A	4.23123e-05	-1.03987e-10	-0.496913
17413667	chr4:17413667:T:C	2.49631e-05	-0.627823	-0.396768
17414123	chr4:17414123:T:C	4.99052e-06	-1.45947	-1.17498
17414364	chr4:17414364:C:T	2.25487e-05	-1.03987e-10	-1.12631
17414396	chr4:17414396:C:T	2.08226e-05	-1.03987e-10	-1.20595
17414901	chr4:17414901:A:G	7.93549e-06	-1.1499	-1.02074
17415036	chr4:17415036:G:A	9.41416e-06	-1.49699	-0.502784
17415182	chr4:17415182:C:T	2.13485e-05	-1.03987e-10	-1.18101
17415458	chr4:17415458:G:A	4.99431e-06	-1.47272	-1.16097
17415581	chr4:17415581:G:A	2.14842e-05	-1.03987e-10	-1.17468
17415644	chr4:17415644:ATGT:A	5.08333e-06	-1.47508	-1.14094
17415712	chr4:17415712:C:A	7.25149e-06	-1.48605	-0.77473
17415740	chr4:17415740:T:C	1.37211e-05	-0.407008	-1.21605
17415792	chr4:17415792:A:G	1.6294e-05	-1.4512	-2.61746e-10
17416658	chr4:17416658:G:A	4.93909e-06	-1.49205	-1.15276
17416806	chr4:17416806:C:T	2.05968e-05	-1.03987e-10	-1.21685
17416838	chr4:17416838:G:A	1.73871e-05	-1.38626	-2.61746e-10
17417298	chr4:17417298:A:G	5.9502e-06	-1.49558	-0.962985
17417626	chr4:17417626:C:T	3.30056e-05	-1.03987e-10	-0.745314
17417690	chr4:17417690:C:T	5.67073e-06	-1.472	-1.03467
17418465	chr4:17418465:C:T	7.34285e-06	-1.26641	-0.98185
17418586	chr4:17418586:G:A	2.23561e-05	-1.03987e-10	-1.13489
17419059	chr4:17419059:T:A	4.7008e-05	-1.03987e-10	-0.391673
17419328	chr4:17419328:A:G	9.30074e-06	-1.40228	-0.609621
17419535	chr4:17419535:C:T	4.41282e-05	-1.03987e-10	-0.454892
17419618	chr4:17419618:T:G	4.20962e-05	-0.502033	-2.61746e-10
17419646	chr4:17419646:G:A	2.50321e-05	-1.03987e-10	-1.02183
17419740	chr4:17419740:G:A	1.25074e-05	-0.754344	-0.96133
17419945	chr4:17419945:G:A	2.39e-05	-1.03987e-10	-1.06811
17420018	chr4:17420018:G:A	2.1372e-05	-1.03987e-10	-1.17991
17420023	chr4:17420023:A:G	2.08147e-05	-1.20633	-2.61746e-10
17420073	chr4:17420073:C:A	2.10995e-05	-1.03987e-10	-1.19274
17420666	chr4:17420666:C:T	8.16299e-06	-0.925051	-1.21733
17420969	chr4:17420969:A:G	2.06123e-05	-1.03987e-10	-1.2161
17421677	chr4:17421677:C:T	2.76804e-05	-1.03987e-10	-0.921266
17422194	chr4:17422194:A:G	2.3302e-05	-1.03987e-10	-1.09345
17422200	chr4:17422200:G:T	2.05855e-05	-1.03987e-10	-1.21741
17422778	chr4:17422778:C:A	3.30009e-05	-1.03987e-10	-0.745457
17422945	chr4:17422945:C:T	2.48459e-05	-1.03987e-10	-1.0293
17423132	chr4:17423132:C:T	2.07027e-05	-1.03987e-10	-1.21173
17423159	chr4:17423159:A:G	1.11686e-05	-1.44386	-0.385023
17423195	chr4:17423195:C:T	2.38275e-05	-1.03987e-10	-1.07115
17423307	chr4:17423307:C:T	1.36887e-05	-1.53286	-0.0925562
17423342	chr4:17423342:G:T	7.74925e-06	-1.1198	-1.0746
17423581	chr4:17423581:A:C	7.00505e-06	-1.07754	-1.21782
17423884	chr4:17423884:G:A	0.000440817	-0.338037	2.18468
17424003	chr4:17424003:G:A	2.14162e-05	-1.03987e-10	-1.17784
17424042	chr4:17424042:A:G	2.2597e-05	-1.03987e-10	-1.12418
17424223	chr4:17424223:C:T	2.33165e-05	-1.03987e-10	-1.09283
17424644	chr4:17424644:A:G	2.07187e-05	-1.03987e-10	-1.21095
17424946	chr4:17424946:A:T	2.05864e-05	-1.03987e-10	-1.21736
17425336	chr4:17425336:C:T	2.09784e-05	-1.03987e-10	-1.1985
17425428	chr4:17425428:T:C	2.0761e-05	-1.03987e-10	-1.20891
17425698	chr4:17425698:C:T	2.06076e-05	-1.03987e-10	-1.21633
17425774	chr4:17425774:C:T	2.54225e-05	-1.03987e-10	-1.00636
17425794	chr4:17425794:CA:C	3.29104e-05	-1.03987e-10	-0.748204
17425818	chr4:17425818:A:G	0.00011665	0.51719	-2.61746e-10
17425950	chr4:17425950:A:G	7.34216e-06	-1.15902	-1.08934
17426209	chr4:17426209:T:C	2.07998e-05	-1.03987e-10	-1.20705
17426281	chr4:17426281:A:G	2.85643e-05	-1.03987e-10	-0.889832
17426441	chr4:17426441:C:T	2.6481e-05	-1.03987e-10	-0.965564
17426818	chr4:17426818:A:G	2.74334e-05	-1.03987e-10	-0.930229
17427528	chr4:17427528:G:A	2.35649e-05	-1.03987e-10	-1.08223
17427534	chr4:17427534:A:C	2.1064e-05	-1.03987e-10	-1.19442
17427822	chr4:17427822:G:A	2.05872e-05	-1.03987e-10	-1.21732
17427922	chr4:17427922:C:T	2.17329e-05	-1.03987e-10	-1.16316
17428043	chr4:17428043:G:A	2.17928e-05	-1.03987e-10	-1.16041
17428272	chr4:17428272:C:T	2.44167e-05	-1.03987e-10	-1.04672
17428406	chr4:17428406:C:A	3.28347e-05	-1.03987e-10	-0.750505
17428651	chr4:17428651:G:T	2.8426e-05	-1.03987e-10	-0.894686
17428825	chr4:17428825:G:T	6.857e-06	-1.43038	-0.886344
17429022	chr4:17429022:A:G	2.05585e-05	-1.03987e-10	-1.21872
17429350	chr4:17429350:G:A	6.18942e-06	-1.43162	-0.987525
17429400	chr4:17429400:C:T	2.79743e-05	-1.03987e-10	-0.910703
17429485	chr4:17429485:T:C	2.06653e-05	-1.03987e-10	-1.21354
17429596	chr4:17429596:G:C	6.90356e-06	-1.41471	-0.895242
17429766	chr4:17429766:T:C	2.06895e-05	-1.03987e-10	-1.21236
17429788	chr4:17429788:T:C	8.09677e-06	-1.09071	-1.05981
17429803	chr4:17429803:A:G	1.27676e-05	-1.39875	-0.296328
17430143	chr4:17430143:A:C	2.0587e-05	-1.03987e-10	-1.21733
17430246	chr4:17430246:C:A	8.46927e-06	-1.00926	-1.09629
17430292	chr4:17430292:C:A	3.06601e-05	-1.03987e-10	-0.819028
17430295	chr4:17430295:C:T	3.29191e-05	-1.03987e-10	-0.747937
17430652	chr4:17430652:C:T	8.19526e-06	-1.0196	-1.11883
17430744	chr4:17430744:A:T	2.06415e-05	-1.03987e-10	-1.21469
17431419	chr4:17431419:C:G	2.06577e-05	-1.03987e-10	-1.2139
17431781	chr4:17431781:T:C	2.22578e-05	-1.03987e-10	-1.1393
17431954	chr4:17431954:C:T	5.52305e-06	-1.40752	-1.12554
17432093	chr4:17432093:T:C	6.55661e-06	-1.53112	-0.830398
17432102	chr4:17432102:T:C	2.21851e-05	-1.03987e-10	-1.14257
17432124	chr4:17432124:G:A	2.173e-05	-1.03987e-10	-1.1633
17432308	chr4:17432308:A:G	2.15724e-05	-1.03987e-10	-1.17058
17432717	chr4:17432717:A:G	6.01393e-06	-1.23243	-1.21548
17432758	chr4:17432758:G:A	7.93316e-06	-1.13372	-1.03722
17432985	chr4:17432985:G:T	2.09567e-05	-1.03987e-10	-1.19953
17433096	chr4:17433096:G:A	8.80522e-05	-1.03987e-10	0.235939
17433282	chr4:17433282:C:T	2.13792e-05	-1.17957	-2.61746e-10
17433427	chr4:17433427:T:C	0.000149433	-0.13804	0.9029
17433467	chr4:17433467:A:T	2.82185e-05	-1.03987e-10	-0.902013
17433511	chr4:17433511:A:G	2.83156e-05	-1.03987e-10	-0.89858
17434335	chr4:17434335:C:T	6.54542e-06	-1.44673	-0.916492
17434419	chr4:17434419:T:C	2.37848e-05	-1.03987e-10	-1.07294
17434958	chr4:17434958:A:T	3.14432e-05	-1.03987e-10	-0.793809
17435054	chr4:17435054:C:T	2.82185e-05	-1.03987e-10	-0.902013
17435083	chr4:17435083:G:C	2.61282e-05	-1.03987e-10	-0.978976
17435229	chr4:17435229:T:G	2.2932e-05	-1.03987e-10	-1.10946
17435566	chr4:17435566:A:G	6.39002e-06	-1.44101	-0.946243
17435568	chr4:17435568:T:C	3.68645e-05	-1.03987e-10	-0.634741
17435622	chr4:17435622:T:C	2.1757e-05	-1.03987e-10	-1.16205
17435637	chr4:17435637:G:A	2.08491e-05	-1.03987e-10	-1.20468
17435816	chr4:17435816:G:A	2.47631e-05	-1.03987e-10	-1.03264
17435902	chr4:17435902:A:T	9.87225e-06	-1.42949	-0.522777
17436160	chr4:17436160:T:A	7.14991e-06	-1.35478	-0.920114
17436302	chr4:17436302:C:A	1.03939e-05	-0.693641	-1.20713
17436509	chr4:17436509:G:A	5.2644e-06	-1.4117	-1.16932
17436635	chr4:17436635:C:T	9.63026e-06	-0.999299	-0.977782
17436687	chr4:17436687:G:A	7.99357e-06	-1.49439	-0.66896
17436698	chr4:17436698:T:C	2.79464e-05	-1.03987e-10	-0.911701
17436729	chr4:17436729:C:G	2.88449e-05	-1.03987e-10	-0.880056
17436890	chr4:17436890:C:T	2.60419e-05	-1.03987e-10	-0.982284
17436974	chr4:17436974:T:C	7.1805e-06	-1.32092	-0.949697
17437048	chr4:17437048:C:T	2.59982e-05	-1.03987e-10	-0.983965
17437180	chr4:17437180:T:A	7.74371e-06	-1.50342	-0.691693
17437638	chr4:17437638:C:T	2.08943e-05	-1.03987e-10	-1.20252
17437657	chr4:17437657:A:C	5.18551e-06	-1.38668	-1.20944
17437672	chr4:17437672:A:G	2.08844e-05	-1.03987e-10	-1.20299
17437723	chr4:17437723:A:G	5.93956e-06	-1.35358	-1.10677
17437947	chr4:17437947:T:C	4.52548e-05	-1.03987e-10	-0.429682
17438261	chr4:17438261:G:C	5.8595e-06	-1.37142	-1.10251
17438272	chr4:17438272:G:C	5.8294e-06	-1.35016	-1.12892
17438324	chr4:17438324:C:T	7.63482e-06	-1.49066	-0.718611
17438518	chr4:17438518:G:A	6.06169e-06	-1.38702	-1.05298
17438612	chr4:17438612:C:T	5.76284e-05	-1.03987e-10	-0.187975
17438712	chr4:17438712:A:G	5.70714e-06	-1.39596	-1.10431
17438770	chr4:17438770:A:G	2.3309e-05	-1.03987e-10	-1.09315
17438774	chr4:17438774:T:C	5.87295e-06	-1.37026	-1.10137
17438853	chr4:17438853:A:G	3.17685e-05	-1.03987e-10	-0.783514
17439138	chr4:17439138:C:A	3.92808e-05	-0.571254	-2.61746e-10
17439505	chr4:17439505:A:G	5.95048e-06	-1.36823	-1.09029
17439807	chr4:17439807:G:A	2.14758e-05	-1.03987e-10	-1.17506
17440241	chr4:17440241:T:C	2.42863e-05	-1.03987e-10	-1.05208
17440318	chr4:17440318:A:G	2.39591e-05	-1.03987e-10	-1.06564
17440383	chr4:17440383:T:G	2.34017e-05	-1.03987e-10	-1.08918
17440390	chr4:17440390:T:A	3.19576e-05	-1.03987e-10	-0.77758
17440793	chr4:17440793:C:T	2.41848e-05	-1.4313	0.375031
17441179	chr4:17441179:T:G	8.52468e-06	-0.912579	-1.18645
17441708	chr4:17441708:A:G	2.49267e-05	-1.03987e-10	-1.02605
17441925	chr4:17441925:A:G	2.1798e-05	-1.03987e-10	-1.16017
17442206	chr4:17442206:C:T	7.82431e-06	-1.00321	-1.18155
17442232	chr4:17442232:A:G	1.23163e-05	-1.43027	-0.300803
17442475	chr4:17442475:G:A	2.18148e-05	-1.03987e-10	-1.1594
17442821	chr4:17442821:A:T	2.2469e-05	-1.03987e-10	-1.12986
17442977	chr4:17442977:T:C	3.13038e-05	-1.03987e-10	-0.798251
17443275	chr4:17443275:C:T	2.85585e-05	-1.44216	0.55212
17444284	chr4:17444284:G:A	0.000116475	-0.204626	0.720314
17444449	chr4:17444449:C:T	2.07393e-05	-1.03987e-10	-1.20996
17444838	chr4:17444838:C:T	1.05805e-05	-1.40022	-0.482755
17444930	chr4:17444930:T:C	2.06327e-05	-1.03987e-10	-1.21512
17445501	chr4:17445501:C:T	1.54515e-05	-1.50429	-2.61746e-10
17445826	chr4:17445826:T:C	3.18023e-05	-1.03987e-10	-0.782451
17445860	chr4:17445860:G:A	5.23507e-06	-1.45887	-1.12775
17446589	chr4:17446589:TG:T	2.39015e-05	-1.03987e-10	-1.06805
17446590	chr4:17446590:G:A	2.05893e-05	-1.03987e-10	-1.21722
17446670	chr4:17446670:C:T	4.56281e-06	-1.53442	-1.18963
17446961	chr4:17446961:T:C	2.14535e-05	-1.1761	-2.61746e-10
17447196	chr4:17447196:A:C	5.34957e-06	-1.47127	-1.0937
17447215	chr4:17447215:C:T	3.22563e-05	-1.14283	0.374555
17447280	chr4:17447280:A:G	7.78183e-06	-1.37342	-0.816776
17447576	chr4:17447576:C:T	8.77993e-06	-1.11921	-0.950312
17447595	chr4:17447595:G:A	8.18371e-05	-1.03987e-10	0.16274
17447598	chr4:17447598:G:T	8.58168e-05	-1.03987e-10	0.210224
17447862	chr4:17447862:A:G	2.06589e-05	-1.03987e-10	-1.21384
17447926	chr4:17447926:A:G	0.000203337	0.916455	0.156419
17448076	chr4:17448076:T:G	8.77737e-06	-1.16907	-0.900743
17448077	chr4:17448077:G:A	1.38192e-05	-0.590879	-1.02505
17448120	chr4:17448120:C:A	5.02923e-06	-1.49088	-1.13584
17448293	chr4:17448293:G:A	2.39125e-05	-1.03987e-10	-1.06759
17448400	chr4:17448400:T:C	5.97392e-06	-1.29132	-1.16327
17448464	chr4:17448464:T:A	6.0577e-06	-1.30557	-1.13509
17448495	chr4:17448495:C:T	2.5683e-05	-1.03987e-10	-0.996162
17448497	chr4:17448497:C:T	2.56719e-05	-1.03987e-10	-0.996593
17448521	chr4:17448521:C:T	4.79508e-05	-1.03987e-10	-0.371815
17448669	chr4:17448669:T:A	5.16455e-06	-1.42602	-1.17416
17448815	chr4:17448815:T:C	7.38373e-06	-1.07523	-1.16748
17448838	chr4:17448838:G:C	9.16715e-05	-1.03987e-10	0.276221
17449328	chr4:17449328:C:T	4.22212e-05	-1.03987e-10	-0.499069
17449823	chr4:17449823:C:A	5.44012e-06	-1.46641	-1.08178
17450137	chr4:17450137:C:T	5.34639e-06	-1.47362	-1.09195
17450155	chr4:17450155:A:G	3.28883e-05	-1.03987e-10	-0.748873
17450291	chr4:17450291:C:G	3.56134e-05	-1.03987e-10	-0.669268
17450301	chr4:17450301:G:C	3.56134e-05	-1.03987e-10	-0.669268
17450562	chr4:17450562:C:T	5.51276e-06	-1.39733	-1.1376
17450776	chr4:17450776:G:T	2.67108e-05	-1.03987e-10	-0.956923
17450981	chr4:17450981:C:A	2.48242e-05	-1.03987e-10	-1.03017
17451288	chr4:17451288:A:T	5.20963e-06	-1.44803	-1.14345
17451494	chr4:17451494:C:T	5.00247e-06	-1.48076	-1.1513
17451624	chr4:17451624:A:AG	5.54074e-06	-1.41859	-1.11127
17451730	chr4:17451730:A:G	8.10869e-05	-1.03987e-10	0.15353
17451782	chr4:17451782:T:C	8.04184e-06	-1.21177	-0.945565
17451876	chr4:17451876:A:G	0.000104985	0.176439	0.235391
17452088	chr4:17452088:A:G	7.13233e-05	-1.03987e-10	0.0252329
17452534	chr4:17452534:T:G	1.16817e-05	-1.06018	-0.72379
17452980	chr4:17452980:A:G	1.95639e-05	-1.26831	-2.61746e-10
17453045	chr4:17453045:C:T	5.27978e-06	-1.46274	-1.11536
17453501	chr4:17453501:G:A	2.16689e-05	-1.03987e-10	-1.16611
17453640	chr4:17453640:A:G	6.44179e-05	-1.03987e-10	-0.0765998
17453894	chr4:17453894:A:G	2.11696e-05	-1.03987e-10	-1.18942
17454589	chr4:17454589:A:G	1.87096e-05	-1.31295	-2.61746e-10
17454590	chr4:17454590:G:A	2.09241e-05	-1.03987e-10	-1.20109
17454681	chr4:17454681:A:T	0.000541874	0.183895	1.86915
17454682	chr4:17454682:G:T	0.000556215	0.20604	1.87312
17454684	chr4:17454684:T:C	0.000548672	0.197144	1.86837
17454931	chr4:17454931:G:A	2.99043e-05	-1.03987e-10	-0.84399
17455279	chr4:17455279:A:T	5.28138e-06	-1.48043	-1.09738
17455363	chr4:17455363:C:T	7.66838e-05	-1.03987e-10	0.0976996
17455814	chr4:17455814:T:C	2.5165e-05	-1.03987e-10	-1.01653
17456020	chr4:17456020:G:A	6.38561e-06	-1.45217	-0.935771
17456075	chr4:17456075:G:A	2.12626e-05	-1.03987e-10	-1.18504
17456331	chr4:17456331:T:C	2.78511e-05	-1.03987e-10	-0.915119
17456466	chr4:17456466:T:C	5.22653e-06	-1.4845	-1.10375
17456667	chr4:17456667:C:A	5.36964e-06	-1.47775	-1.08348
17456747	chr4:17456747:A:C	2.40992e-05	-1.03987e-10	-1.05981
17456844	chr4:17456844:A:G	5.12393e-06	-1.49362	-1.11445
17456862	chr4:17456862:A:G	2.11582e-05	-1.03987e-10	-1.18997
17456897	chr4:17456897:G:C	5.16396e-06	-1.42515	-1.17514
17457191	chr4:17457191:C:A	6.02657e-05	-1.03987e-10	-0.143227
17457364	chr4:17457364:T:A	2.93446e-05	-1.03987e-10	-0.862881
17457390	chr4:17457390:G:A	0.000240086	0.155391	1.08362
17457765	chr4:17457765:T:G	5.54773e-06	-1.35146	-1.17714
17457819	chr4:17457819:A:T	5.14395e-05	-1.03987e-10	-0.301584
17458353	chr4:17458353:T:C	5.6304e-06	-1.33765	-1.17616
17458444	chr4:17458444:C:T	1.23188e-05	-0.63515	-1.09572
17458480	chr4:17458480:G:A	3.04947e-05	-1.03987e-10	-0.824437
17458484	chr4:17458484:G:A	2.0695e-05	-1.03987e-10	-1.2121
17458649	chr4:17458649:G:A	0.000142974	-1.03987e-10	0.720673
17458732	chr4:17458732:C:T	4.50052e-05	-1.03987e-10	-0.435213
17458752	chr4:17458752:T:C	2.95049e-05	-1.03987e-10	-0.857433
17459027	chr4:17459027:C:T	0.000498658	0.139135	1.83079
17459028	chr4:17459028:A:G	3.19146e-05	-1.03987e-10	-0.778927
17459045	chr4:17459045:TG:T	7.04083e-05	-1.03987e-10	0.0123207
17459051	chr4:17459051:C:T	2.08922e-05	-1.03987e-10	-1.20261
17459192	chr4:17459192:T:C	9.60965e-05	-1.08266	1.40602
17459225	chr4:17459225:G:A	2.96207e-05	-1.03987e-10	-0.853518
17459875	chr4:17459875:T:C	2.1934e-05	-1.03987e-10	-1.15395
17460160	chr4:17460160:AAC:A	7.67959e-05	-1.03987e-10	0.0991609
17460403	chr4:17460403:G:A	7.81286e-05	-1.03987e-10	0.116365
17460494	chr4:17460494:C:T	2.09912e-05	-1.03987e-10	-1.19789
17460619	chr4:17460619:G:A	5.67157e-06	-1.32838	-1.17815
17460791	chr4:17460791:A:G	6.40728e-06	-1.45965	-0.924904
17461052	chr4:17461052:G:A	1.12089e-05	-1.11626	-0.709019
17461081	chr4:17461081:C:T	3.289e-05	-0.748823	-2.61746e-10
17461826	chr4:17461826:T:C	1.7438e-05	-1.38334	-2.61746e-10
17461865	chr4:17461865:A:G	4.93047e-06	-1.4883	-1.15826
17462163	chr4:17462163:C:G	2.33786e-05	-1.03987e-10	-1.09017
17462180	chr4:17462180:C:A	2.10373e-05	-1.03987e-10	-1.19569
17462190	chr4:17462190:T:G	9.99151e-06	-1.26157	-0.678689
17462503	chr4:17462503:A:T	0.000465182	0.194129	1.70631
17462542	chr4:17462542:C:T	5.42937e-06	-1.48063	-1.06954
17462643	chr4:17462643:A:C	2.20864e-05	-1.14703	-2.61746e-10
17462882	chr4:17462882:A:G	5.2321e-06	-1.48839	-1.09879
17462886	chr4:17462886:T:C	2.1463e-05	-1.03987e-10	-1.17566
17463208	chr4:17463208:C:G	5.52335e-06	-1.32261	-1.21039
17463219	chr4:17463219:A:G	6.25711e-06	-1.30305	-1.10522
17463456	chr4:17463456:T:G	3.46634e-05	-1.03987e-10	-0.696306
17463600	chr4:17463600:T:G	8.30833e-05	-1.03987e-10	0.177853
17463781	chr4:17463781:A:G	4.904e-05	-0.0176032	-0.331751
17463791	chr4:17463791:A:G	5.32295e-06	-1.35314	-1.21682
17464293	chr4:17464293:C:G	5.02595e-06	-1.53112	-1.09626
17464601	chr4:17464601:G:A	0.000113943	1.46256	-0.968856
17464650	chr4:17464650:T:C	5.18496e-06	-1.40041	-1.19582
17464739	chr4:17464739:G:A	1.5221e-05	-1.39238	-0.126939
17464889	chr4:17464889:G:C	3.72134e-05	-0.625322	-2.61746e-10
17465268	chr4:17465268:T:C	7.78105e-05	-1.03987e-10	0.112286
17465282	chr4:17465282:C:G	2.3081e-05	-1.03987e-10	-1.10298
17465286	chr4:17465286:C:T	2.25556e-05	-1.03987e-10	-1.12601
17465596	chr4:17465596:C:T	9.34227e-06	-1.31818	-0.689265
17465616	chr4:17465616:C:T	2.08216e-05	-1.03987e-10	-1.206
17465870	chr4:17465870:C:T	8.62119e-06	-1.16943	-0.918338
17465969	chr4:17465969:A:T	4.70072e-06	-1.49341	-1.20086
17466092	chr4:17466092:T:C	8.65872e-06	-1.16661	-0.916819
17466113	chr4:17466113:T:C	2.07072e-05	-1.03987e-10	-1.21151
17466381	chr4:17466381:A:G	6.79071e-06	-1.23511	-1.09132
17466424	chr4:17466424:A:G	5.69947e-06	-1.49003	-1.01159
17466568	chr4:17466568:C:T	2.11637e-05	-1.1897	-2.61746e-10
17466673	chr4:17466673:A:G	2.89603e-05	-1.03987e-10	-0.876065
17466917	chr4:17466917:G:A	1.20506e-05	-1.53436	-0.218514
17467081	chr4:17467081:G:A	1.1961e-05	-1.30825	-0.452086
17467130	chr4:17467130:T:C	0.000109356	0.916223	-0.463602
17467449	chr4:17467449:ACT:A	2.88807e-05	-1.03987e-10	-0.878818
17467460	chr4:17467460:T:C	6.13915e-05	-1.03987e-10	-0.12472
17467721	chr4:17467721:G:A	6.44033e-06	-1.24416	-1.13525
17467919	chr4:17467919:G:A	4.28089e-05	-1.03987e-10	-0.485245
17468023	chr4:17468023:G:T	1.06281e-05	-1.53191	-0.346579
17468072	chr4:17468072:G:A	6.06554e-06	-1.44549	-0.993874
17468194	chr4:17468194:T:C	4.85933e-06	-1.47032	-1.19078
17468206	chr4:17468206:A:G	2.53575e-05	-1.26039	0.251472
17468703	chr4:17468703:G:A	6.17564e-06	-1.44732	-0.974063
17468816	chr4:17468816:G:A	5.20307e-06	-1.49223	-1.10051
17468828	chr4:17468828:C:T	2.10027e-05	-1.19734	-2.61746e-10
17468853	chr4:17468853:A:G	2.69238e-05	-1.03987e-10	-0.94898
17469408	chr4:17469408:G:A	7.91315e-06	-1.17036	-1.0031
17469701	chr4:17469701:T:G	2.18538e-05	-1.03987e-10	-1.15762
17469841	chr4:17469841:T:C	1.13725e-05	-0.963749	-0.847047
17470029	chr4:17470029:G:T	2.77544e-05	-0.918597	-2.61746e-10
17470355	chr4:17470355:A:G	7.02606e-06	-1.45939	-0.83298
17470569	chr4:17470569:G:A	4.62795e-06	-1.4917	-1.21818
17470826	chr4:17470826:C:T	9.87419e-06	-1.50985	-0.442215
17470827	chr4:17470827:A:G	1.28752e-05	-0.546656	-1.14003
17470832	chr4:17470832:C:T	5.18301e-06	-1.52374	-1.07287
17470990	chr4:17470990:G:A	9.50563e-05	-1.03987e-10	0.312478
17471073	chr4:17471073:C:T	2.18788e-05	-1.03987e-10	-1.15647
17471111	chr4:17471111:G:T	4.3442e-05	-0.718087	0.247524
17471124	chr4:17471124:G:A	4.10304e-05	-0.983694	0.456018
17471284	chr4:17471284:A:C	2.07277e-05	-1.03987e-10	-1.21052
17471307	chr4:17471307:T:C	5.48516e-05	-1.03987e-10	-0.23736
17471473	chr4:17471473:G:A	2.14836e-05	-1.03987e-10	-1.1747
17471626	chr4:17471626:T:C	5.14092e-06	-1.50025	-1.10451
17471711	chr4:17471711:A:G	4.85265e-06	-1.52584	-1.13663
17471792	chr4:17471792:A:G	5.10633e-06	-1.49737	-1.11414
17471866	chr4:17471866:TA:T	4.76845e-05	-1.03987e-10	-0.377385
17471868	chr4:17471868:A:T	4.77007e-05	-1.03987e-10	-0.377045
17472258	chr4:17472258:T:A	2.33034e-05	-1.03987e-10	-1.09339
17472845	chr4:17472845:G:A	2.05687e-05	-1.03987e-10	-1.21822
17472911	chr4:17472911:T:C	5.62764e-06	-1.53262	-0.981683
17472916	chr4:17472916:A:C	3.21774e-05	-1.03987e-10	-0.770726
17473182	chr4:17473182:G:A	2.43013e-05	-1.05146	-2.61746e-10
17473612	chr4:17473612:G:A	2.90226e-05	-1.03987e-10	-0.873915
17473797	chr4:17473797:C:T	5.51794e-05	-1.03987e-10	-0.231401
17474081	chr4:17474081:C:T	1.51762e-05	-1.52226	-2.61746e-10
17474347	chr4:17474347:G:A	3.0022e-05	-0.84006	-2.61746e-10
17474418	chr4:17474418:C:T	1.08669e-05	-1.29203	-0.564243
17474640	chr4:17474640:A:C	2.06707e-05	-1.03987e-10	-1.21327
17474755	chr4:17474755:C:A	2.08043e-05	-1.03987e-10	-1.20683
17474795	chr4:17474795:C:T	2.58737e-05	-0.988763	-2.61746e-10
17474980	chr4:17474980:G:A	3.43107e-05	-0.706535	-2.61746e-10
17475323	chr4:17475323:A:G	2.9641e-05	-1.03987e-10	-0.852831
17475611	chr4:17475611:A:G	4.45766e-05	-0.444783	-2.61746e-10
17475708	chr4:17475708:A:G	3.24658e-05	-0.805283	0.0434789
17475833	chr4:17475833:A:G	2.12215e-05	-1.03987e-10	-1.18698
17475844	chr4:17475844:C:T	3.1517e-05	-0.791462	-2.61746e-10
17476033	chr4:17476033:G:C	2.20803e-05	-1.45404	0.306735
17476259	chr4:17476259:G:A	2.7836e-05	-1.3591	0.443442
17476354	chr4:17476354:C:T	7.51814e-05	-1.03987e-10	0.0779132
17476387	chr4:17476387:A:G	3.25074e-05	-1.03987e-10	-0.760523
17476484	chr4:17476484:AGAAG:A	3.2779e-05	-0.752202	-2.61746e-10
17476598	chr4:17476598:C:G	2.61479e-05	-1.03987e-10	-0.978221
17476645	chr4:17476645:G:A	9.84969e-06	-1.53255	-0.421996
17476824	chr4:17476824:G:A	2.16458e-05	-1.03987e-10	-1.16718
17477120	chr4:17477120:G:T	2.41369e-05	-1.03987e-10	-1.05825
17477384	chr4:17477384:G:A	3.35827e-05	-0.727979	-2.61746e-10
17477524	chr4:17477524:A:AG	1.74834e-05	-1.13467	-0.246075
17477626	chr4:17477626:C:G	4.56929e-06	-1.50804	-1.21459
17477649	chr4:17477649:T:G	2.06886e-05	-1.03987e-10	-1.21241
17477736	chr4:17477736:A:C	2.47587e-05	-0.591929	-0.440886
17477767	chr4:17477767:G:T	2.15065e-05	-1.03987e-10	-1.17363
17477779	chr4:17477779:C:T	4.63962e-06	-1.53439	-1.17297
17477824	chr4:17477824:C:G	4.18603e-05	-1.03987e-10	-0.507654
17477844	chr4:17477844:G:A	5.33549e-06	-1.48783	-1.07978
17477985	chr4:17477985:C:G	4.52507e-06	-1.53429	-1.19807
17478022	chr4:17478022:G:A	2.71413e-05	-0.840334	-0.100601
17478066	chr4:17478066:C:T	1.49936e-05	-1.53437	-2.61746e-10
17478150	chr4:17478150:C:T	3.86194e-05	-1.03987e-10	-0.588237
17478454	chr4:17478454:T:C	1.11415e-05	-1.13851	-0.692803
17478478	chr4:17478478:A:G	2.21533e-05	-1.03987e-10	-1.144
17478701	chr4:17478701:G:A	6.27353e-06	-1.19379	-1.21186
17478776	chr4:17478776:T:C	2.13136e-05	-1.03987e-10	-1.18264
17478810	chr4:17478810:C:T	2.49905e-05	-1.03987e-10	-1.0235
17478811	chr4:17478811:G:A	3.88585e-05	-1.03987e-10	-0.582063
17479530	chr4:17479530:T:C	1.10489e-05	-1.48391	-0.355746
17479669	chr4:17479669:T:A	2.0565e-05	-1.03987e-10	-1.2184
17479703	chr4:17479703:CAAT:C	5.63545e-05	-1.03987e-10	-0.21033
17480068	chr4:17480068:A:G	2.0564e-05	-1.03987e-10	-1.21845
17480277	chr4:17480277:G:A	7.18206e-06	-1.51268	-0.757721
17480706	chr4:17480706:A:G	1.69789e-05	-0.882818	-0.527199
17480747	chr4:17480747:G:A	7.41195e-05	-1.51747	1.58115
17480970	chr4:17480970:T:G	4.50984e-06	-1.52674	-1.20899
17481026	chr4:17481026:G:C	2.20611e-05	-1.03987e-10	-1.14817
17481329	chr4:17481329:T:C	2.46212e-05	-1.03987e-10	-1.03838
17481652	chr4:17481652:C:T	5.52609e-05	-1.03987e-10	-0.229926
17481741	chr4:17481741:C:T	2.51511e-05	-1.03987e-10	-1.01709
17481835	chr4:17481835:T:C	2.47986e-05	-1.03987e-10	-1.03121
17482013	chr4:17482013:T:A	8.59505e-06	-1.48426	-0.606546
17482059	chr4:17482059:A:G	8.24e-06	-1.46553	-0.667457
17482106	chr4:17482106:T:C	1.50247e-05	-1.53229	-2.61746e-10
17482278	chr4:17482278:G:A	2.8888e-05	-0.878565	-2.61746e-10
17482447	chr4:17482447:C:T	2.90909e-05	-0.871564	-2.61746e-10
17482717	chr4:17482717:G:C	1.06063e-05	-1.49085	-0.389691
17482832	chr4:17482832:T:A	2.16964e-05	-1.03987e-10	-1.16484
17482979	chr4:17482979:T:G	1.04171e-05	-1.47316	-0.425384
17483118	chr4:17483118:G:A	4.2203e-05	-1.03987e-10	-0.499501
17483141	chr4:17483141:C:T	2.07783e-05	-1.03987e-10	-1.20808
17483180	chr4:17483180:A:G	2.43962e-05	-1.03987e-10	-1.04757
17483337	chr4:17483337:G:A	7.00566e-05	-1.03987e-10	0.00731288
17483450	chr4:17483450:CTT:C	3.02025e-05	-0.834066	-2.61746e-10
17483452	chr4:17483452:T:TAGA	2.94143e-05	-0.86051	-2.61746e-10
17483474	chr4:17483474:C:T	4.91632e-06	-1.5199	-1.12953
17483858	chr4:17483858:C:T	5.01619e-06	-1.50733	-1.12199
17484197	chr4:17484197:G:A	3.64597e-05	-1.03987e-10	-0.645783
17484207	chr4:17484207:C:T	4.9467e-06	-1.51265	-1.13062
17484309	chr4:17484309:G:A	4.95255e-06	-1.51589	-1.1262
17484406	chr4:17484406:A:G	4.98071e-06	-1.50905	-1.12737
17484442	chr4:17484442:T:C	4.93351e-06	-1.51128	-1.13466
17484802	chr4:17484802:C:T	2.25105e-05	-1.03987e-10	-1.12801
17484804	chr4:17484804:T:C	4.93051e-05	-1.03987e-10	-0.343964
17484883	chr4:17484883:G:A	5.13204e-06	-1.52013	-1.08636
17484952	chr4:17484952:A:G	5.00697e-06	-1.52406	-1.1071
17484969	chr4:17484969:G:A	2.25862e-05	-1.03987e-10	-1.12465
17485116	chr4:17485116:G:C	9.57225e-06	-1.49486	-0.488257
17485293	chr4:17485293:G:A	6.93126e-05	-1.03987e-10	-0.00336477
17485349	chr4:17485349:G:GT	3.16382e-05	-1.03987e-10	-0.787626
17485405	chr4:17485405:A:C	5.75474e-06	-1.4358	-1.05616
17485657	chr4:17485657:T:C	2.08157e-05	-1.03987e-10	-1.20628
17485717	chr4:17485717:T:C	2.05712e-05	-1.03987e-10	-1.2181
17485861	chr4:17485861:A:G	5.59535e-05	-0.21747	-2.61746e-10
17485895	chr4:17485895:G:A	6.08237e-05	-0.134011	-2.61746e-10
17485943	chr4:17485943:G:A	6.60557e-06	-1.46453	-0.889544
17485974	chr4:17485974:G:A	4.69922e-06	-1.47616	-1.21844
17486288	chr4:17486288:A:G	2.16323e-05	-1.03987e-10	-1.1678
17486441	chr4:17486441:T:C	6.20876e-06	-1.24834	-1.16769
17486509	chr4:17486509:A:G	3.39257e-05	-1.44267	0.72485
17486621	chr4:17486621:G:A	4.51931e-06	-1.51812	-1.21551
17486663	chr4:17486663:T:G	4.50407e-06	-1.51869	-1.21832
17486728	chr4:17486728:T:C	7.67253e-05	-1.03987e-10	0.098241
17486884	chr4:17486884:GC:G	9.7128e-06	-1.41537	-0.553173
17486911	chr4:17486911:A:G	4.54412e-06	-1.51279	-1.21536
17487282	chr4:17487282:T:A	3.73059e-05	-0.622839	-2.61746e-10
17487380	chr4:17487380:T:C	9.46567e-06	-1.41097	-0.583351
17487738	chr4:17487738:G:A	4.47788e-06	-1.52522	-1.21762
17487815	chr4:17487815:T:A	4.62307e-06	-1.49856	-1.21238
17488187	chr4:17488187:G:A	1.50366e-05	-1.5315	-2.61746e-10
17488247	chr4:17488247:T:C	2.18735e-05	-1.03987e-10	-1.15672
17488397	chr4:17488397:T:A	2.246e-05	-1.03987e-10	-1.13025
17488501	chr4:17488501:T:G	2.05852e-05	-1.03987e-10	-1.21742
17488781	chr4:17488781:G:A	0.000144257	0.729602	-2.61746e-10
17489129	chr4:17489129:G:A	2.08962e-05	-1.03987e-10	-1.20242
17489377	chr4:17489377:T:C	2.18807e-05	-1.03987e-10	-1.15638
17489401	chr4:17489401:C:G	2.69118e-05	-1.03987e-10	-0.949426
17489490	chr4:17489490:A:C	2.6981e-05	-1.03987e-10	-0.946859
17489607	chr4:17489607:A:G	3.7394e-05	-0.620479	-2.61746e-10
17489747	chr4:17489747:A:G	4.55612e-06	-1.51764	-1.20788
17490234	chr4:17490234:TCTC:T	2.7253e-05	-1.03987e-10	-0.936827
17490290	chr4:17490290:T:C	3.03275e-05	-1.03987e-10	-0.829936
17490298	chr4:17490298:A:C	2.30782e-05	-1.03987e-10	-1.1031
17490425	chr4:17490425:G:A	3.22194e-05	-1.03987e-10	-0.769421
17490522	chr4:17490522:T:C	5.83039e-06	-1.31095	-1.16795
17490939	chr4:17490939:A:G	3.75164e-05	-0.617213	-2.61746e-10
17491220	chr4:17491220:T:C	7.20571e-06	-1.07189	-1.19523
17491222	chr4:17491222:G:A	2.75707e-05	-1.03987e-10	-0.925237
17491470	chr4:17491470:T:C	3.21163e-05	-1.03987e-10	-0.772629
17491591	chr4:17491591:A:T	2.19469e-05	-1.03987e-10	-1.15337
17491658	chr4:17491658:AG:A	4.02996e-05	-0.545649	-2.61746e-10
17492208	chr4:17492208:A:G	3.10556e-05	-1.03987e-10	-0.806212
17492550	chr4:17492550:A:G	2.92399e-05	-1.03987e-10	-0.866457
17492639	chr4:17492639:G:A	7.05705e-06	-1.08695	-1.20101
17493020	chr4:17493020:T:G	2.93525e-05	-1.03987e-10	-0.862614
17493484	chr4:17493484:TC:T	2.05982e-05	-1.03987e-10	-1.21679
17493555	chr4:17493555:G:A	2.06344e-05	-1.03987e-10	-1.21503
17493570	chr4:17493570:A:T	2.81408e-05	-1.03987e-10	-0.904772
17493572	chr4:17493572:G:A	2.06282e-05	-1.03987e-10	-1.21533
17493809	chr4:17493809:A:C	0.000104987	-1.03987e-10	0.411849
17493892	chr4:17493892:C:T	2.6281e-05	-1.03987e-10	-0.973146
17493950	chr4:17493950:G:C	2.86007e-05	-1.03987e-10	-0.88856
17494041	chr4:17494041:C:T	3.35786e-05	-0.7281	-2.61746e-10
17494217	chr4:17494217:GGGTCTCCAA:G	6.96201e-05	-1.03987e-10	0.00106291
17494448	chr4:17494448:C:T	1.54593e-05	-1.50378	-2.61746e-10
17494779	chr4:17494779:A:G	2.95989e-05	-1.03987e-10	-0.854255
17494794	chr4:17494794:C:T	3.06947e-05	-1.03987e-10	-0.817902
17495021	chr4:17495021:C:T	3.80936e-05	-0.601944	-2.61746e-10
17495053	chr4:17495053:G:A	3.03339e-05	-1.03987e-10	-0.829726
17495066	chr4:17495066:C:T	3.07372e-05	-1.03987e-10	-0.816519
17495093	chr4:17495093:A:G	3.0467e-05	-1.03987e-10	-0.825346
17495233	chr4:17495233:A:G	3.07065e-05	-1.03987e-10	-0.817516
17495414	chr4:17495414:G:C	2.0598e-05	-1.03987e-10	-1.2168
17495829	chr4:17495829:T:C	9.20762e-06	-1.24709	-0.774874
17495879	chr4:17495879:A:C	3.14493e-05	-1.03987e-10	-0.793614
17496077	chr4:17496077:G:A	1.54991e-05	-1.50121	-2.61746e-10
17496115	chr4:17496115:A:C	3.08115e-05	-1.03987e-10	-0.814103
17496238	chr4:17496238:A:G	9.23516e-06	-1.2892	-0.729771
17496640	chr4:17496640:T:G	9.30898e-06	-1.42036	-0.590649
17496762	chr4:17496762:T:TTTTG	3.17961e-05	-1.03987e-10	-0.782647
17496811	chr4:17496811:C:T	2.12496e-05	-1.03987e-10	-1.18565
17496862	chr4:17496862:T:C	5.37525e-05	-0.2576	-2.61746e-10
17496903	chr4:17496903:A:C	3.01482e-05	-1.03987e-10	-0.835866
17497011	chr4:17497011:A:T	3.04357e-05	-1.03987e-10	-0.826376
17497092	chr4:17497092:A:G	3.1242e-05	-1.03987e-10	-0.800227
17497120	chr4:17497120:C:A	3.05964e-05	-1.03987e-10	-0.821109
17497132	chr4:17497132:T:C	3.02858e-05	-1.03987e-10	-0.831311
17497185	chr4:17497185:G:A	3.03733e-05	-1.03987e-10	-0.828428
17497269	chr4:17497269:A:G	2.05383e-05	-1.45922	0.239522
17497309	chr4:17497309:C:T	2.08858e-05	-1.03987e-10	-1.20292
17497424	chr4:17497424:G:A	2.08351e-05	-1.03987e-10	-1.20535
17497502	chr4:17497502:AATATAATTATATTATCTCT:A	3.07979e-05	-1.3748	0.560255
17497801	chr4:17497801:G:C	2.13391e-05	-1.03987e-10	-1.18145
17497911	chr4:17497911:T:C	1.57e-05	-1.53328	0.0449525
17498190	chr4:17498190:T:C	7.5043e-06	-1.00782	-1.21869
17498196	chr4:17498196:T:C	2.65515e-05	-1.03987e-10	-0.962906
17498340	chr4:17498340:C:T	8.92783e-05	-1.03987e-10	0.249768
17498882	chr4:17498882:A:T	2.97993e-05	-1.03987e-10	-0.847505
17498934	chr4:17498934:G:T	3.06564e-05	-1.03987e-10	-0.819151
17499282	chr4:17499282:C:A	4.4657e-06	-1.52709	-1.21848
17499656	chr4:17499656:A:G	3.16962e-05	-1.03987e-10	-0.785794
17499757	chr4:17499757:A:C	3.17614e-05	-1.03987e-10	-0.78374
17499851	chr4:17499851:C:T	1.53358e-05	-1.5118	-2.61746e-10
17499852	chr4:17499852:C:T	7.44355e-06	-1.28284	-0.9518
17500014	chr4:17500014:T:C	2.1446e-05	-1.03987e-10	-1.17645
17500607	chr4:17500607:A:G	3.62127e-05	-1.03987e-10	-0.652581
17500784	chr4:17500784:A:G	6.76821e-05	-1.36143	1.33426
17500863	chr4:17500863:C:T	2.62268e-05	-1.40025	0.425037
17501051	chr4:17501051:G:A	2.1351e-05	-1.03987e-10	-1.18089
17501759	chr4:17501759:C:T	3.29867e-05	-1.42145	0.675566
17501921	chr4:17501921:C:T	9.09912e-06	-1.404	-0.629816
17501923	chr4:17501923:C:T	4.4967e-05	-0.436061	-2.61746e-10
17501928	chr4:17501928:A:G	2.11239e-05	-1.03987e-10	-1.19158
17501938	chr4:17501938:T:C	8.07153e-06	-0.937621	-1.21603
17502044	chr4:17502044:G:C	2.09281e-05	-1.03987e-10	-1.2009
17502075	chr4:17502075:T:C	0.000100725	-1.03987e-10	0.370407
17502142	chr4:17502142:G:A	4.86432e-05	-1.03987e-10	-0.35748
17502216	chr4:17502216:G:A	8.21e-06	-0.925196	-1.21144
17502438	chr4:17502438:C:T	2.18281e-05	-1.03987e-10	-1.15879
17502982	chr4:17502982:A:G	2.03804e-05	-1.52929	0.301875
17503145	chr4:17503145:A:G	2.06279e-05	-1.03987e-10	-1.21535
17503533	chr4:17503533:AAAC:A	1.32097e-05	-1.48814	-0.172904
17503923	chr4:17503923:C:G	3.15753e-05	-1.03987e-10	-0.789615
17504419	chr4:17504419:G:A	4.4699e-05	-0.442039	-2.61746e-10
17504541	chr4:17504541:G:A	4.67221e-06	-1.50942	-1.19094
17504818	chr4:17504818:A:C	3.82144e-05	-1.03987e-10	-0.598778
17504831	chr4:17504831:C:G	2.44485e-05	-1.44831	0.402886
17505013	chr4:17505013:T:C	5.97361e-05	-1.03987e-10	-0.152054
17505085	chr4:17505085:T:C	2.3707e-05	-1.45136	0.375143
17505352	chr4:17505352:A:T	3.0703e-05	-1.48023	0.662601
17505473	chr4:17505473:C:T	9.80448e-06	-1.38285	-0.576306
17506164	chr4:17506164:C:T	2.87903e-05	-1.03987e-10	-0.881953
17506344	chr4:17506344:T:C	3.48227e-05	-1.03987e-10	-0.69172
17506383	chr4:17506383:A:G	2.08593e-05	-1.03987e-10	-1.20419
17506667	chr4:17506667:G:A	6.85704e-05	-0.0141297	-2.61746e-10
17506927	chr4:17506927:T:C	2.98873e-05	-1.03987e-10	-0.844556
17507080	chr4:17507080:A:T	2.39776e-05	-1.52725	0.462379
17507131	chr4:17507131:C:T	2.11475e-05	-1.40779	0.217325
17507214	chr4:17507214:C:T	2.30897e-05	-1.03987e-10	-1.1026
17507220	chr4:17507220:T:G	3.2099e-05	-1.52198	0.748816
17507793	chr4:17507793:G:A	2.57191e-05	-1.03987e-10	-0.994755
17507818	chr4:17507818:G:T	0.000170121	-1.03987e-10	0.894516
17508175	chr4:17508175:T:G	3.79647e-05	-1.40288	0.79754
17508193	chr4:17508193:T:C	8.15572e-06	-1.44282	-0.700449
17508613	chr4:17508613:T:C	4.71214e-06	-1.47381	-1.21804
17509084	chr4:17509084:G:A	9.1116e-06	-1.35546	-0.676985
17509504	chr4:17509504:T:C	1.80568e-05	-0.165556	-1.18291
17509559	chr4:17509559:C:T	1.57776e-05	-1.4834	-2.61746e-10
17509972	chr4:17509972:A:T	6.09893e-06	-1.52698	-0.906893
17510079	chr4:17510079:A:G	5.45919e-05	-1.03987e-10	-0.242106
17510187	chr4:17510187:C:T	6.11617e-06	-1.51834	-0.912714
17510298	chr4:17510298:C:T	8.05761e-06	-0.963647	-1.19173
17510326	chr4:17510326:G:T	1.22734e-05	-1.47625	-0.258304
17510524	chr4:17510524:T:C	4.47408e-06	-1.53	-1.21369
17510658	chr4:17510658:A:G	2.1638e-05	-1.03987e-10	-1.16754
17511184	chr4:17511184:C:A	2.82823e-05	-1.03987e-10	-0.899756
17511511	chr4:17511511:T:A	2.21917e-05	-1.03987e-10	-1.14227
17511775	chr4:17511775:G:C	2.53776e-05	-1.03987e-10	-1.00812
17511835	chr4:17511835:A:G	1.2715e-05	-0.599908	-1.0993
17511875	chr4:17511875:GC:G	1.13115e-05	-0.605461	-1.21071
17511959	chr4:17511959:G:A	2.10972e-05	-1.19285	-2.61746e-10
17512101	chr4:17512101:G:C	7.91287e-06	-1.12285	-1.05065
17512330	chr4:17512330:C:G	5.06948e-05	-1.03987e-10	-0.316168
17512513	chr4:17512513:C:A	2.20509e-05	-1.03987e-10	-1.14864
17512519	chr4:17512519:A:G	2.88798e-05	0.0877501	-0.966599
17512537	chr4:17512537:C:T	3.65267e-05	-1.03987e-10	-0.643948
17512624	chr4:17512624:T:C	7.70537e-06	-1.09539	-1.10468
17512654	chr4:17512654:G:T	2.60353e-05	-0.0079448	-0.974592
17512788	chr4:17512788:A:G	2.05963e-05	-1.03987e-10	-1.21688
17513573	chr4:17513573:C:T	2.68967e-05	-0.949987	-2.61746e-10
17513609	chr4:17513609:A:AT	1.64748e-05	-1.44016	-2.61746e-10
17513701	chr4:17513701:G:A	2.23409e-05	-1.03987e-10	-1.13557
17514065	chr4:17514065:T:C	6.40875e-06	-1.38527	-0.999055
17515068	chr4:17515068:T:C	3.29021e-05	-0.218594	-0.529859
17515142	chr4:17515142:C:T	2.05681e-05	-1.03987e-10	-1.21825
17515148	chr4:17515148:C:T	2.06064e-05	-1.03987e-10	-1.21639
17515476	chr4:17515476:A:G	2.07999e-05	-1.03987e-10	-1.20704
17515714	chr4:17515714:G:A	1.42181e-05	-0.447822	-1.13965
17515747	chr4:17515747:T:C	4.74073e-06	-1.47253	-1.21327
17515935	chr4:17515935:C:T	5.94815e-06	-1.53225	-0.92666
17516238	chr4:17516238:A:G	1.71656e-05	-0.776948	-0.622137
17516773	chr4:17516773:AACT:A	7.50384e-06	-1.52681	-0.699766
17517297	chr4:17517297:C:T	4.93256e-06	-1.50691	-1.13922
17518025	chr4:17518025:C:T	5.70833e-06	-1.39534	-1.10472
17518027	chr4:17518027:G:A	2.16688e-05	-1.03987e-10	-1.16612
17518089	chr4:17518089:G:A	1.57158e-05	-0.527924	-0.9594
17518599	chr4:17518599:A:C	2.14199e-05	-1.03987e-10	-1.17767
17518832	chr4:17518832:A:G	2.13616e-05	-1.03987e-10	-1.1804
17518959	chr4:17518959:G:A	2.17113e-05	-1.03987e-10	-1.16416
17519043	chr4:17519043:G:A	2.13776e-05	-1.03987e-10	-1.17965
17519183	chr4:17519183:GATGCTGATAGATGCATCAT:G	2.5905e-05	-1.03987e-10	-0.987556
17519290	chr4:17519290:C:T	4.86968e-05	-1.03987e-10	-0.356378
17519511	chr4:17519511:TGA:T	3.00184e-05	-1.03987e-10	-0.840181
17519836	chr4:17519836:T:C	2.13187e-05	-1.03987e-10	-1.18241
17519875	chr4:17519875:A:T	2.07443e-05	-1.03987e-10	-1.20972
17519964	chr4:17519964:T:C	2.13278e-05	-1.03987e-10	-1.18198
17520174	chr4:17520174:G:A	5.83651e-06	-1.53268	-0.945177
17520377	chr4:17520377:T:C	7.83202e-06	-1.16366	-1.02011
17520623	chr4:17520623:A:G	2.52144e-05	-1.03987e-10	-1.01457
17520888	chr4:17520888:G:A	1.2039e-05	-0.780133	-0.973703
17520907	chr4:17520907:A:G	2.13102e-05	-1.03987e-10	-1.1828
17520908	chr4:17520908:T:C	3.64454e-05	-1.03987e-10	-0.646176
17521038	chr4:17521038:T:A	2.65422e-05	-1.03987e-10	-0.963256
17521097	chr4:17521097:A:G	2.06905e-05	-1.03987e-10	-1.21232
17521107	chr4:17521107:A:C	3.1284e-05	-1.03987e-10	-0.798885
17521325	chr4:17521325:C:T	1.53941e-05	-0.519291	-0.988717
17521553	chr4:17521553:A:G	2.05675e-05	-1.03987e-10	-1.21828
17522101	chr4:17522101:A:G	2.05853e-05	-1.03987e-10	-1.21741
17522210	chr4:17522210:C:A	2.28944e-05	-1.03987e-10	-1.1111
17522418	chr4:17522418:C:T	3.3246e-05	-1.03987e-10	-0.738056
17522583	chr4:17522583:C:T	2.05567e-05	-1.03987e-10	-1.2188
17522947	chr4:17522947:C:G	5.77874e-06	-1.52119	-0.966613
17523264	chr4:17523264:A:G	2.09304e-05	-1.03987e-10	-1.20079
17523397	chr4:17523397:A:G	2.05992e-05	-1.03987e-10	-1.21674
17523536	chr4:17523536:T:C	2.48998e-05	-1.03987e-10	-1.02713
17523876	chr4:17523876:C:T	2.0881e-05	-1.03987e-10	-1.20315
17523935	chr4:17523935:A:G	2.27261e-05	-1.03987e-10	-1.11848
17524130	chr4:17524130:C:A	6.99122e-06	-1.29551	-1.00183
17524314	chr4:17524314:G:A	2.88261e-05	-1.03987e-10	-0.88071
17524628	chr4:17524628:G:A	7.23065e-06	-1.26244	-1.00122
17524669	chr4:17524669:C:T	2.05835e-05	-1.03987e-10	-1.2175
17525372	chr4:17525372:A:G	4.49917e-05	-0.330901	-0.104611
17525409	chr4:17525409:C:G	2.05783e-05	-1.03987e-10	-1.21775
17525490	chr4:17525490:A:G	5.23884e-05	-1.53063	1.24733
17525514	chr4:17525514:G:A	6.48129e-05	-1.53321	1.46272
17525761	chr4:17525761:C:A	3.84767e-05	-1.03987e-10	-0.591937
17526315	chr4:17526315:T:C	2.05849e-05	-1.03987e-10	-1.21744
17526486	chr4:17526486:A:G	2.05843e-05	-1.03987e-10	-1.21746
17526648	chr4:17526648:C:T	2.05578e-05	-1.03987e-10	-1.21875
17526760	chr4:17526760:C:T	2.05578e-05	-1.03987e-10	-1.21875
17526840	chr4:17526840:G:A	7.18838e-06	-1.22728	-1.04224
17527102	chr4:17527102:A:C	2.05574e-05	-1.03987e-10	-1.21877
17527322	chr4:17527322:C:T	2.49527e-05	-1.03987e-10	-1.02501
17527761	chr4:17527761:C:T	2.14413e-05	-1.03987e-10	-1.17667
17528425	chr4:17528425:C:T	2.41543e-05	-1.05753	-2.61746e-10
17528531	chr4:17528531:C:T	2.5801e-05	-1.03987e-10	-0.991576
17528836	chr4:17528836:G:A	2.06032e-05	-1.03987e-10	-1.21654
17529010	chr4:17529010:G:A	6.3299e-05	-0.0941211	-2.61746e-10
17529069	chr4:17529069:T:A	5.85673e-06	-1.5051	-0.969294
17529089	chr4:17529089:G:A	2.24208e-05	-1.03987e-10	-1.132
17529100	chr4:17529100:T:C	2.0561e-05	-1.03987e-10	-1.21859
17529213	chr4:17529213:G:A	2.09932e-05	-1.03987e-10	-1.19779
17529381	chr4:17529381:A:G	2.05556e-05	-1.03987e-10	-1.21886
17529382	chr4:17529382:A:T	2.20888e-05	-1.03987e-10	-1.14692
17529461	chr4:17529461:A:G	9.66502e-05	-1.42029	1.74939
17529667	chr4:17529667:G:A	2.0564e-05	-1.03987e-10	-1.21845
17529717	chr4:17529717:A:G	2.74725e-05	-1.03987e-10	-0.928806
17530027	chr4:17530027:G:A	2.05695e-05	-1.03987e-10	-1.21818
17530077	chr4:17530077:C:A	1.16877e-05	-1.37551	-0.407949
17530139	chr4:17530139:G:C	2.00203e-05	-0.36317	-0.882074
17530293	chr4:17530293:G:A	1.79512e-05	-0.653168	-0.701167
17530366	chr4:17530366:A:G	2.86195e-05	-1.03987e-10	-0.887904
17530848	chr4:17530848:G:A	3.40967e-05	-1.03987e-10	-0.712789
17531035	chr4:17531035:C:T	2.39925e-05	-1.03987e-10	-1.06425
17531157	chr4:17531157:G:A	2.05789e-05	-1.26884	0.0511183
17531303	chr4:17531303:A:G	1.89086e-05	-0.794901	-0.507471
17531348	chr4:17531348:C:T	3.15524e-05	-1.03987e-10	-0.79034
17531907	chr4:17531907:T:G	6.45033e-06	-1.20508	-1.17278
17532142	chr4:17532142:C:T	5.22737e-05	0.535823	-0.821322
17532193	chr4:17532193:G:A	5.27237e-05	0.538061	-0.814988
17532215	chr4:17532215:T:C	8.19616e-06	-1.25153	-0.886796
17532224	chr4:17532224:C:T	8.15696e-05	0.284547	-0.125081
17532227	chr4:17532227:C:T	6.59303e-06	-1.17996	-1.17602
17532631	chr4:17532631:C:A	6.492e-06	-1.19949	-1.17193
17533085	chr4:17533085:A:G	6.66819e-06	-1.17099	-1.17366
17534094	chr4:17534094:A:G	6.56403e-06	-1.1864	-1.17399
17534095	chr4:17534095:C:T	7.60838e-06	-1.03288	-1.17987
17534237	chr4:17534237:C:T	6.57075e-06	-1.18571	-1.17366
17534506	chr4:17534506:A:G	6.61786e-06	-1.18083	-1.17139
17534759	chr4:17534759:A:T	2.09468e-05	-1.03987e-10	-1.2
17534808	chr4:17534808:T:A	2.39936e-05	-1.03987e-10	-1.06421
17534824	chr4:17534824:C:A	4.53413e-05	-0.320123	-0.107651
17534866	chr4:17534866:A:C	4.21049e-05	-0.348979	-0.152846
17534985	chr4:17534985:T:C	4.29766e-05	-0.304264	-0.177071
17535470	chr4:17535470:C:T	3.43788e-05	-1.03987e-10	-0.704552
17535710	chr4:17535710:G:A	1.59436e-05	-1.47293	-2.61746e-10
17535726	chr4:17535726:T:C	6.55322e-06	-1.18445	-1.17759
17535968	chr4:17535968:A:T	6.65838e-06	-1.17518	-1.17094
17536186	chr4:17536186:G:A	4.58875e-05	0.434819	-0.850617
17536188	chr4:17536188:T:A	5.01777e-05	0.533815	-0.860234
17536432	chr4:17536432:C:T	2.05551e-05	-1.03987e-10	-1.21888
17536491	chr4:17536491:G:A	1.49928e-05	-1.53442	-2.61746e-10
17536529	chr4:17536529:A:T	8.87906e-05	0.457037	-0.212747
17536971	chr4:17536971:TG:T	2.33891e-05	-1.08972	-2.61746e-10
17537033	chr4:17537033:C:G	3.37431e-05	-1.03987e-10	-0.723214
17537161	chr4:17537161:T:C	8.12567e-05	0.362989	-0.207366
17537393	chr4:17537393:A:G	8.8875e-05	0.347291	-0.102051
17537470	chr4:17537470:A:T	0.000248688	1.32871	-0.054502
17538131	chr4:17538131:A:C	7.49277e-05	-1.03987e-10	0.0745334
17538428	chr4:17538428:G:A	4.64835e-05	-0.421051	0.0181586
17538552	chr4:17538552:C:T	2.42021e-05	-1.03987e-10	-1.05555
17538599	chr4:17538599:C:T	1.79763e-05	-1.35294	-2.61746e-10
17539016	chr4:17539016:C:T	7.88043e-06	-1.0252	-1.15241
17539225	chr4:17539225:A:G	5.4525e-06	-1.53396	-1.01196
17539412	chr4:17539412:G:A	2.14371e-05	-1.03987e-10	-1.17687
17539692	chr4:17539692:G:A	8.2001e-06	-1.5258	-0.61204
17539873	chr4:17539873:T:G	2.1366e-05	-0.967812	-0.212378
17539961	chr4:17539961:TG:T	2.2796e-05	-1.03987e-10	-1.1154
17540343	chr4:17540343:T:TA	2.05942e-05	-1.03987e-10	-1.21698
17540429	chr4:17540429:G:A	2.06576e-05	-1.03987e-10	-1.21391
17540656	chr4:17540656:A:G	1.66101e-05	-1.43198	-2.61746e-10
17540760	chr4:17540760:G:T	5.28023e-05	-1.03987e-10	-0.275437
17540882	chr4:17540882:G:A	4.90916e-06	-1.53402	-1.11686
17541177	chr4:17541177:C:T	2.88074e-05	-0.881358	-2.61746e-10
17541232	chr4:17541232:G:A	4.87587e-05	-1.03987e-10	-0.355108
17541276	chr4:17541276:A:T	2.36112e-05	-1.03987e-10	-1.08027
17541308	chr4:17541308:C:T	0.000102888	-1.48905	1.88071
17541432	chr4:17541432:C:T	0.000179762	-1.49446	2.44411
17541476	chr4:17541476:C:T	5.49004e-05	-1.03987e-10	-0.236469
17541728	chr4:17541728:T:A	6.17751e-05	-1.03987e-10	-0.11849
17541870	chr4:17541870:C:T	2.11155e-05	-1.19198	-2.61746e-10
17542011	chr4:17542011:G:A	7.09681e-05	-1.07787	1.09811
17542433	chr4:17542433:A:G	9.77568e-05	-1.49314	1.83363
17543077	chr4:17543077:G:C	6.72262e-05	-1.09468	1.06076
17543206	chr4:17543206:T:C	5.7859e-05	-1.45095	1.26697
17543218	chr4:17543218:A:G	2.90252e-05	-1.03987e-10	-0.873825
17543511	chr4:17543511:A:G	2.11304e-05	-1.03987e-10	-1.19128
17543759	chr4:17543759:G:A	1.82682e-05	-1.46466	0.127831
17543815	chr4:17543815:C:T	2.10971e-05	-1.03987e-10	-1.19285
17543983	chr4:17543983:C:T	2.0811e-05	-1.03987e-10	-1.20651
17543995	chr4:17543995:A:C	6.59319e-05	-1.03987e-10	-0.0533683
17544109	chr4:17544109:T:C	4.50217e-06	-1.53407	-1.20336
17544142	chr4:17544142:C:T	4.50305e-06	-1.53339	-1.20385
17544182	chr4:17544182:T:G	4.54864e-06	-1.53282	-1.19434
17544415	chr4:17544415:A:G	9.80222e-06	-1.47867	-0.480708
17544501	chr4:17544501:G:A	2.0748e-05	-1.03987e-10	-1.20954
17545098	chr4:17545098:T:C	2.37702e-05	-1.03987e-10	-1.07356
17545124	chr4:17545124:G:A	6.10415e-06	-1.28653	-1.14649
17545232	chr4:17545232:T:C	2.29532e-05	-1.03987e-10	-1.10853
17545281	chr4:17545281:G:A	2.08346e-05	-1.03987e-10	-1.20537
17545319	chr4:17545319:G:C	6.68185e-06	-1.18559	-1.15701
17545378	chr4:17545378:A:C	8.22635e-06	-1.50287	-0.631779
17545428	chr4:17545428:T:G	2.23732e-05	-1.03987e-10	-1.13413
17545607	chr4:17545607:C:T	2.40915e-05	-1.03987e-10	-1.06013
17546047	chr4:17546047:T:C	2.1039e-05	-1.03987e-10	-1.19561
17546055	chr4:17546055:G:A	8.9337e-06	-1.00622	-1.04594
17546061	chr4:17546061:G:A	2.09275e-05	-1.03987e-10	-1.20092
17546416	chr4:17546416:A:G	2.08894e-05	-1.03987e-10	-1.20275
17546446	chr4:17546446:A:G	3.33239e-05	-1.03987e-10	-0.735716
17546591	chr4:17546591:G:T	2.77653e-05	-1.03987e-10	-0.918203
17546845	chr4:17546845:T:G	4.20379e-05	-1.03987e-10	-0.503419
17546964	chr4:17546964:C:T	2.96837e-05	-1.03987e-10	-0.851393
17546982	chr4:17546982:C:T	2.81352e-05	-1.03987e-10	-0.904971
17547030	chr4:17547030:C:T	3.10709e-05	-1.03987e-10	-0.805718
17547544	chr4:17547544:G:A	3.04906e-05	-1.03987e-10	-0.824574
17547579	chr4:17547579:C:T	3.04747e-05	-1.03987e-10	-0.825093
17547618	chr4:17547618:G:A	5.6138e-06	-1.53313	-0.983632
17547758	chr4:17547758:G:A	3.45214e-05	-1.03987e-10	-0.700412
17547760	chr4:17547760:A:G	4.20685e-05	-1.03987e-10	-0.50269
17547770	chr4:17547770:G:A	3.28451e-05	-1.03987e-10	-0.750188
17547816	chr4:17547816:C:T	1.00894e-05	-0.756412	-1.17409
17547936	chr4:17547936:C:T	3.02477e-05	-1.03987e-10	-0.832569
17548006	chr4:17548006:G:A	2.29242e-05	-1.03987e-10	-1.1098
17548157	chr4:17548157:G:A	1.58139e-05	-1.4811	-2.61746e-10
17548175	chr4:17548175:C:A	1.87602e-05	-1.31025	-2.61746e-10
17548218	chr4:17548218:G:A	2.48353e-05	-1.03987e-10	-1.02972
17548282	chr4:17548282:C:T	2.08901e-05	-1.03987e-10	-1.20272
17548359	chr4:17548359:A:C	2.07894e-05	-1.03987e-10	-1.20755
17548390	chr4:17548390:T:C	7.7022e-05	-1.03987e-10	0.102101
17548419	chr4:17548419:C:T	4.64726e-05	-1.03987e-10	-0.403128
17548461	chr4:17548461:T:C	8.08803e-05	-1.03987e-10	0.150979
17548689	chr4:17548689:G:A	4.21919e-05	-1.03987e-10	-0.499762
17548726	chr4:17548726:T:C	4.47433e-06	-1.53376	-1.20988
17548858	chr4:17548858:G:C	4.97765e-05	-1.03987e-10	-0.334447
17548904	chr4:17548904:A:T	4.56415e-05	-1.03987e-10	-0.421173
17548950	chr4:17548950:T:C	2.98872e-05	-1.03987e-10	-0.844559
17549060	chr4:17549060:A:T	2.09248e-05	-1.03987e-10	-1.20105
17549200	chr4:17549200:T:C	1.35187e-05	-0.619766	-1.01815
17549682	chr4:17549682:G:A	3.62277e-05	-1.53404	0.881877
17549851	chr4:17549851:C:G	4.66691e-06	-1.53442	-1.16707
17550155	chr4:17550155:C:T	1.80565e-05	-1.34848	-2.61746e-10
17551052	chr4:17551052:G:C	4.47379e-06	-1.52551	-1.21825
17551129	chr4:17551129:A:G	5.44252e-06	-1.39293	-1.15482
17551543	chr4:17551543:G:A	3.93762e-05	-1.03987e-10	-0.56883
17551586	chr4:17551586:C:G	5.59926e-06	-1.4156	-1.10376
17551784	chr4:17551784:T:C	3.00428e-05	0.185633	-1.025
17551815	chr4:17551815:T:G	2.0599e-05	-1.03987e-10	-1.21675
17551836	chr4:17551836:G:C	5.31821e-06	-1.49942	-1.07144
17551964	chr4:17551964:G:A	2.22783e-05	-1.03987e-10	-1.13838
17552118	chr4:17552118:A:G	1.50146e-05	-1.53297	-2.61746e-10
17552220	chr4:17552220:A:G	3.47482e-05	0.523172	-1.21704
17552322	chr4:17552322:T:G	2.83434e-05	-1.03987e-10	-0.897597
17552413	chr4:17552413:A:G	5.39311e-05	-1.03987e-10	-0.254283
17552825	chr4:17552825:A:C	3.12122e-05	-1.03987e-10	-0.801181
17552945	chr4:17552945:T:C	3.2595e-05	0.396536	-1.15437
17553380	chr4:17553380:G:A	2.12171e-05	-1.03987e-10	-1.18719
17553410	chr4:17553410:G:C	6.28824e-06	-1.42075	-0.982561
17554006	chr4:17554006:T:A	4.11529e-05	-1.03987e-10	-0.524697
17554008	chr4:17554008:T:A	0.000463061	-1.03987e-10	1.89587
17554210	chr4:17554210:G:A	6.21532e-06	-1.39242	-1.02255
17554314	chr4:17554314:C:T	1.92298e-05	-1.41861	0.133077
17554630	chr4:17554630:C:T	3.39572e-05	0.474287	-1.19118
17555052	chr4:17555052:A:T	3.17946e-05	0.424584	-1.20728
17555522	chr4:17555522:A:T	2.62014e-05	0.217463	-1.19364
17555562	chr4:17555562:C:CAT	2.35041e-05	-1.03987e-10	-1.08482
17555698	chr4:17555698:T:C	4.84569e-06	-1.5105	-1.1534
17556121	chr4:17556121:G:A	2.0555e-05	-1.03987e-10	-1.21888
17556139	chr4:17556139:G:T	2.24972e-05	-1.03987e-10	-1.1286
17556292	chr4:17556292:A:G	2.21833e-05	-1.03987e-10	-1.14265
17556480	chr4:17556480:A:G	6.7663e-06	-1.45956	-0.870478
17556571	chr4:17556571:A:G	2.2485e-05	-1.03987e-10	-1.12914
17556728	chr4:17556728:A:AC	0.000103253	-1.03987e-10	0.395193
17557193	chr4:17557193:A:G	1.53415e-05	-1.51143	-2.61746e-10
17557206	chr4:17557206:G:A	0.000174576	1.23148	-0.311108
17557556	chr4:17557556:TTTTTTA:T	2.06544e-05	-1.03987e-10	-1.21406
17557590	chr4:17557590:T:C	6.29831e-05	-0.371782	0.272657
17557623	chr4:17557623:G:T	2.47585e-05	-1.03987e-10	-1.03282
17557677	chr4:17557677:G:A	5.98217e-06	-1.24883	-1.20438
17557763	chr4:17557763:A:G	2.5276e-05	-1.03987e-10	-1.01214
17557832	chr4:17557832:G:A	0.000105847	-1.03987e-10	0.420006
17559105	chr4:17559105:G:T	0.000141976	1.88263	-1.16896
17559516	chr4:17559516:G:A	5.40181e-05	0.616882	-0.869553
17559597	chr4:17559597:T:G	2.34571e-05	-1.03987e-10	-1.08682
17559926	chr4:17559926:C:T	3.21311e-05	-1.03987e-10	-0.772166
17560545	chr4:17560545:C:T	3.73241e-05	-1.03987e-10	-0.622352
17560556	chr4:17560556:G:A	1.35321e-05	-1.5012	-0.135725
17560651	chr4:17560651:A:G	2.84853e-05	-1.03987e-10	-0.892603
17560828	chr4:17560828:C:T	2.53644e-05	-1.03987e-10	-1.00864
17561094	chr4:17561094:C:T	1.10564e-05	-1.07119	-0.767789
17561263	chr4:17561263:G:A	2.3431e-05	-1.03987e-10	-1.08793
17561338	chr4:17561338:C:T	2.77429e-05	-1.03987e-10	-0.919012
17561747	chr4:17561747:G:A	1.90133e-05	-1.01105	-0.285807
17562064	chr4:17562064:T:C	2.06946e-05	-1.03987e-10	-1.21212
17562168	chr4:17562168:G:A	3.81428e-05	-1.03987e-10	-0.600655
17562692	chr4:17562692:C:T	2.37392e-05	-1.03987e-10	-1.07487
17562778	chr4:17562778:C:G	2.05897e-05	-1.03987e-10	-1.2172
17563492	chr4:17563492:G:A	2.15288e-05	-1.03987e-10	-1.1726
17563520	chr4:17563520:T:C	0.000428011	2.98881	-1.17165
17563521	chr4:17563521:G:A	2.62859e-05	-1.03987e-10	-0.972958
17564068	chr4:17564068:T:TG	0.000190299	2.17705	-1.17045
17564316	chr4:17564316:T:C	2.22627e-05	-1.03987e-10	-1.13908
17564598	chr4:17564598:G:T	5.29122e-05	0.802895	-1.07625
17564667	chr4:17564667:T:C	0.000146257	1.62565	-0.882277
17564922	chr4:17564922:G:A	2.10891e-05	-1.03987e-10	-1.19323
17564938	chr4:17564938:C:T	2.02212e-05	-1.23526	-2.61746e-10
17565377	chr4:17565377:G:C	3.65021e-05	-1.03987e-10	-0.64462
17565732	chr4:17565732:A:C	0.00030085	2.58449	-1.11987
17565890	chr4:17565890:C:T	0.000275861	2.53185	-1.15395
17566130	chr4:17566130:T:C	1.50193e-05	-1.53265	-2.61746e-10
17566356	chr4:17566356:C:T	2.47712e-05	-1.03987e-10	-1.03231
17566452	chr4:17566452:G:A	4.8001e-05	0.841913	-1.21268
17566533	chr4:17566533:C:G	4.58059e-05	-1.03987e-10	-0.417579
17566887	chr4:17566887:C:T	0.000156637	1.85721	-1.04527
17566968	chr4:17566968:T:G	6.60195e-05	1.13799	-1.19003
17567500	chr4:17567500:CAG:C	2.12133e-05	-1.03987e-10	-1.18736
17567662	chr4:17567662:A:G	2.08398e-05	-1.03987e-10	-1.20512
17567768	chr4:17567768:T:G	4.1969e-05	-1.03987e-10	-0.505058
17567771	chr4:17567771:T:G	2.08669e-05	-1.03987e-10	-1.20383
17567948	chr4:17567948:T:C	0.000200822	2.06559	-1.00516
17568046	chr4:17568046:A:G	2.90088e-05	-1.03987e-10	-0.874391
17568050	chr4:17568050:G:A	0.00022218	2.29709	-1.13559
17568269	chr4:17568269:A:G	4.08973e-05	-0.530926	-2.61746e-10
17568440	chr4:17568440:T:A	0.000143404	1.82739	-1.10371
17568575	chr4:17568575:T:C	2.76085e-05	-1.03987e-10	-0.923866
17568704	chr4:17568704:G:A	2.55493e-05	-1.03987e-10	-1.00138
17568801	chr4:17568801:C:T	2.66677e-05	-1.03987e-10	-0.958538
17569035	chr4:17569035:T:C	0.000119965	1.75908	-1.21387
17569086	chr4:17569086:C:T	0.000143954	1.8369	-1.1094
17569187	chr4:17569187:G:A	2.65499e-05	-1.03987e-10	-0.962963
17569208	chr4:17569208:G:A	4.13405e-05	-0.520147	-2.61746e-10
17569231	chr4:17569231:T:G	2.49392e-05	-1.03987e-10	-1.02555
17569510	chr4:17569510:G:A	2.53664e-05	-1.03987e-10	-1.00856
17569684	chr4:17569684:A:G	2.12325e-05	-1.18646	-2.61746e-10
17569873	chr4:17569873:G:A	0.000143059	1.83089	-1.10962
17570026	chr4:17570026:A:C	2.52953e-05	-1.03987e-10	-1.01137
17570069	chr4:17570069:T:C	3.5789e-05	-1.03987e-10	-0.664351
17570132	chr4:17570132:G:A	2.20729e-05	-1.03987e-10	-1.14764
17570539	chr4:17570539:G:A	0.000152517	1.89134	-1.10605
17570856	chr4:17570856:A:T	2.19928e-05	-1.03987e-10	-1.15128
17571104	chr4:17571104:G:A	2.17714e-05	-1.03987e-10	-1.16139
17571119	chr4:17571119:G:A	1.78614e-05	-1.35935	-2.61746e-10
17571585	chr4:17571585:C:T	4.99325e-05	0.754514	-1.08583
17571615	chr4:17571615:T:C	2.12907e-05	-1.03987e-10	-1.18372
17571879	chr4:17571879:G:A	0.000141282	1.82516	-1.11639
17572084	chr4:17572084:G:A	6.45316e-06	-1.18446	-1.19296
17572400	chr4:17572400:A:G	8.50749e-05	1.40335	-1.20181
17572575	chr4:17572575:G:A	2.45782e-05	-1.03987e-10	-1.04013
17573112	chr4:17573112:T:C	0.000112085	1.58666	-1.10939
17573248	chr4:17573248:A:T	2.20232e-05	-1.03987e-10	-1.14989
17573618	chr4:17573618:G:C	2.21347e-05	-1.03987e-10	-1.14484
17573675	chr4:17573675:C:T	2.61651e-05	-1.03987e-10	-0.977566
17573736	chr4:17573736:A:G	2.05594e-05	-1.03987e-10	-1.21867
17573756	chr4:17573756:T:G	1.78097e-05	-1.36225	-2.61746e-10
17573779	chr4:17573779:C:T	2.86466e-05	-0.886957	-2.61746e-10
17573931	chr4:17573931:T:C	2.22379e-05	-1.03987e-10	-1.14019
17574145	chr4:17574145:C:T	3.73209e-05	-1.03987e-10	-0.622438
17574316	chr4:17574316:T:C	2.61417e-05	-1.03987e-10	-0.978459
17574341	chr4:17574341:C:A	1.85925e-05	-1.31923	-2.61746e-10
17574391	chr4:17574391:G:C	2.87684e-05	-1.03987e-10	-0.882713
17574722	chr4:17574722:G:A	3.3163e-05	-1.03987e-10	-0.740556
17575405	chr4:17575405:C:G	5.8723e-05	1.04606	-1.21522
17575540	chr4:17575540:G:A	6.94127e-05	1.18929	-1.19121
17575706	chr4:17575706:A:G	8.82778e-05	1.22224	-0.983743
17575846	chr4:17575846:T:C	2.49492e-05	-1.03987e-10	-1.02515
17575965	chr4:17575965:C:T	2.49372e-05	-1.03987e-10	-1.02563
17576153	chr4:17576153:C:T	6.02084e-05	1.04033	-1.18451
17576194	chr4:17576194:G:A	1.37954e-05	-0.987388	-0.630264
17576630	chr4:17576630:G:A	8.70096e-05	1.27448	-1.05045
17577268	chr4:17577268:A:G	8.50239e-05	-1.03987e-10	0.200942
17577792	chr4:17577792:T:C	5.60577e-05	0.822088	-1.0377
17577850	chr4:17577850:C:T	2.20347e-05	-1.03987e-10	-1.14937
17578554	chr4:17578554:C:T	2.22623e-05	-1.03987e-10	-1.1391
17579013	chr4:17579013:G:A	2.63123e-05	-1.03987e-10	-0.971954
17579120	chr4:17579120:G:A	2.23448e-05	-1.03987e-10	-1.1354
17579332	chr4:17579332:G:A	5.95174e-05	1.05333	-1.20905
17579447	chr4:17579447:G:A	3.01199e-05	-1.03987e-10	-0.836804
17579600	chr4:17579600:A:G	2.43037e-05	-1.03987e-10	-1.05136
17579675	chr4:17579675:C:T	2.63912e-05	-1.03987e-10	-0.96896
17579715	chr4:17579715:A:G	2.20667e-05	-1.03987e-10	-1.14792
17579826	chr4:17579826:C:T	2.89721e-05	-0.875658	-2.61746e-10
17580020	chr4:17580020:CAG:C	6.43182e-05	1.06625	-1.1444
17580428	chr4:17580428:G:A	9.55844e-05	1.33626	-1.01824
17580729	chr4:17580729:A:G	2.70373e-05	-1.03987e-10	-0.944775
17580819	chr4:17580819:T:C	5.29383e-05	0.693074	-0.965936
17581108	chr4:17581108:G:A	2.23578e-05	-1.03987e-10	-1.13482
17581167	chr4:17581167:G:A	2.23448e-05	-1.03987e-10	-1.1354
17581241	chr4:17581241:A:G	2.0634e-05	-1.03987e-10	-1.21505
17581377	chr4:17581377:A:G	2.17832e-05	-1.03987e-10	-1.16085
17581725	chr4:17581725:A:G	2.56583e-05	-1.03987e-10	-0.997124
17581738	chr4:17581738:C:T	6.93961e-05	-1.03987e-10	-0.00216079
17581743	chr4:17581743:A:G	2.43775e-05	-1.03987e-10	-1.04833
17582412	chr4:17582412:T:A	2.41546e-05	-1.03987e-10	-1.05751
17582608	chr4:17582608:A:G	2.1164e-05	-1.03987e-10	-1.18969
17583391	chr4:17583391:G:C	5.45308e-05	0.968407	-1.21163
17583658	chr4:17583658:TAGG:T	2.54936e-05	-1.03987e-10	-1.00356
17583860	chr4:17583860:C:A	2.54409e-05	-1.03987e-10	-1.00563
17583876	chr4:17583876:T:C	2.79307e-05	-1.03987e-10	-0.912266
17583883	chr4:17583883:A:G	2.29453e-05	-1.03987e-10	-1.10888
17584002	chr4:17584002:T:C	3.16265e-05	0.315593	-1.10359
17584361	chr4:17584361:T:C	5.40247e-05	0.963478	-1.21603
17584418	chr4:17584418:A:T	2.1026e-05	-1.03987e-10	-1.19623
17584451	chr4:17584451:C:T	2.42263e-05	-1.03987e-10	-1.05455
17585080	chr4:17585080:T:C	3.53968e-05	0.232844	-0.908215
17585150	chr4:17585150:G:A	2.43232e-05	-1.03987e-10	-1.05056
17585218	chr4:17585218:T:G	2.05984e-05	-1.03987e-10	-1.21678
17585334	chr4:17585334:A:G	5.42984e-05	0.971397	-1.21889
17585395	chr4:17585395:A:G	3.44594e-05	-0.702208	-2.61746e-10
17585514	chr4:17585514:T:A	5.6544e-05	0.982376	-1.18935
17585715	chr4:17585715:C:T	1.05855e-05	-1.31569	-0.566816
17585738	chr4:17585738:C:T	5.59888e-05	1.00052	-1.21736
17586148	chr4:17586148:C:T	2.52823e-05	-1.03987e-10	-1.01189
17586292	chr4:17586292:CT:C	2.53206e-05	-1.03987e-10	-1.01037
17586697	chr4:17586697:A:G	2.75522e-05	0.289539	-1.21545
17586722	chr4:17586722:G:A	2.51457e-05	-1.03987e-10	-1.0173
17586814	chr4:17586814:A:G	5.73672e-05	1.02385	-1.21637
17587155	chr4:17587155:C:T	2.53003e-05	-1.03987e-10	-1.01118
17587289	chr4:17587289:C:T	5.57766e-06	-1.39236	-1.13086
17587327	chr4:17587327:G:A	3.51302e-05	0.242389	-0.92532
17587667	chr4:17587667:T:C	2.05656e-05	-1.03987e-10	-1.21837
17587758	chr4:17587758:A:G	2.10295e-05	-1.03987e-10	-1.19606
17588579	chr4:17588579:A:C	3.20931e-05	-1.03987e-10	-0.773349
17588596	chr4:17588596:A:G	3.53589e-05	0.227385	-0.903826
17588816	chr4:17588816:T:C	2.44476e-05	-1.03987e-10	-1.04546
17588882	chr4:17588882:C:T	3.06772e-05	-1.03987e-10	-0.818473
17589048	chr4:17589048:G:A	4.51388e-05	-0.43225	-2.61746e-10
17589111	chr4:17589111:A:T	5.86024e-05	1.04419	-1.21541
17589161	chr4:17589161:A:C	2.44767e-05	-1.03987e-10	-1.04427
17589389	chr4:17589389:G:T	2.06106e-05	-1.03987e-10	-1.21618
17589845	chr4:17589845:C:T	2.16613e-05	-1.03987e-10	-1.16646
17590174	chr4:17590174:T:C	2.87226e-05	-1.03987e-10	-0.884307
17590217	chr4:17590217:G:A	2.44588e-05	-1.03987e-10	-1.045
17590276	chr4:17590276:C:T	2.57114e-05	-1.03987e-10	-0.995058
17590587	chr4:17590587:T:G	2.07872e-05	-1.03987e-10	-1.20765
17590657	chr4:17590657:C:T	1.60559e-05	-1.46592	-2.61746e-10
17590845	chr4:17590845:C:T	2.19888e-05	-1.03987e-10	-1.15146
17590898	chr4:17590898:A:G	2.10454e-05	-1.03987e-10	-1.19531
17591490	chr4:17591490:G:T	3.0451e-05	-1.03987e-10	-0.825871
17591609	chr4:17591609:T:C	2.04814e-05	-0.055167	-1.16731
17591673	chr4:17591673:G:C	3.38934e-05	-0.718771	-2.61746e-10
17591739	chr4:17591739:G:T	2.06582e-05	-1.03987e-10	-1.21388
17591812	chr4:17591812:T:C	2.9949e-05	0.20462	-1.04712
17591982	chr4:17591982:G:T	6.12868e-05	1.06106	-1.18749
17592034	chr4:17592034:T:C	2.2231e-05	-1.03987e-10	-1.1405
17592226	chr4:17592226:G:C	5.19311e-05	0.924086	-1.21616
17592282	chr4:17592282:A:G	3.24814e-05	0.15153	-0.912852
17592344	chr4:17592344:C:CTTCT	4.97659e-05	0.642875	-0.977536
17592614	chr4:17592614:A:T	2.88606e-05	-1.03987e-10	-0.879514
17592863	chr4:17592863:C:T	2.26695e-05	-1.03987e-10	-1.12097
17593453	chr4:17593453:C:G	2.574e-05	-1.03987e-10	-0.993946
17593522	chr4:17593522:CAT:C	6.76608e-05	1.02365	-1.05113
17593845	chr4:17593845:T:C	2.41874e-05	-1.03987e-10	-1.05616
17593913	chr4:17593913:A:G	1.8613e-05	-1.31813	-2.61746e-10
17593975	chr4:17593975:G:A	2.06801e-05	-1.03987e-10	-1.21282
17594149	chr4:17594149:CA:C	2.58855e-05	-1.03987e-10	-0.988306
17594838	chr4:17594838:A:G	1.69908e-05	-1.40932	-2.61746e-10
17594878	chr4:17594878:T:C	3.18108e-05	-1.03987e-10	-0.782186
17594985	chr4:17594985:A:C	2.38249e-05	-1.03987e-10	-1.07126
17595317	chr4:17595317:C:T	2.17637e-05	-1.03987e-10	-1.16175
17595328	chr4:17595328:G:A	1.53732e-05	-1.09141	-0.417957
17595332	chr4:17595332:C:A	2.07908e-05	-1.03987e-10	-1.20748
17595926	chr4:17595926:A:G	3.09111e-05	0.392069	-1.20294
17596084	chr4:17596084:C:T	2.19354e-05	-1.03987e-10	-1.15389
17596402	chr4:17596402:C:T	3.22348e-05	-1.03987e-10	-0.768944
17596454	chr4:17596454:C:T	2.14662e-05	-1.03987e-10	-1.17551
17596462	chr4:17596462:C:T	3.20845e-05	-1.03987e-10	-0.773617
17596581	chr4:17596581:T:C	2.79944e-05	-1.03987e-10	-0.909985
17596740	chr4:17596740:C:T	3.22868e-05	-1.03987e-10	-0.767333
17596761	chr4:17596761:G:A	8.86124e-05	1.11626	-0.873976
17597217	chr4:17597217:G:A	2.24314e-05	-1.13153	-2.61746e-10
17597410	chr4:17597410:G:A	2.13067e-05	-1.03987e-10	-1.18297
17597833	chr4:17597833:G:C	0.000118559	-1.03987e-10	0.533421
17597877	chr4:17597877:G:T	3.04692e-05	0.384344	-1.20962
17597919	chr4:17597919:A:C	2.65562e-05	-1.03987e-10	-0.962727
17598214	chr4:17598214:G:A	0.00029931	1.04546	0.414027
17598271	chr4:17598271:G:T	7.94304e-05	1.15461	-1.02172
17598509	chr4:17598509:C:T	2.97554e-05	-1.03987e-10	-0.848979
17598787	chr4:17598787:C:CT	2.10196e-05	-1.03987e-10	-1.19654
17598916	chr4:17598916:T:G	2.05563e-05	-1.03987e-10	-1.21882
17598983	chr4:17598983:C:A	0.000587237	3.10097	-0.967528
17599428	chr4:17599428:C:T	2.98876e-05	-1.03987e-10	-0.844547
17599484	chr4:17599484:C:T	2.08969e-05	-1.03987e-10	-1.20239
17599820	chr4:17599820:C:T	2.3481e-05	-1.03987e-10	-1.0858
17600274	chr4:17600274:A:G	2.08132e-05	-1.03987e-10	-1.2064
17600382	chr4:17600382:T:G	7.67652e-05	-1.03987e-10	0.0987602
17600450	chr4:17600450:C:T	2.06847e-05	-1.03987e-10	-1.2126
17600518	chr4:17600518:A:C	2.08094e-05	-1.03987e-10	-1.20658
17600594	chr4:17600594:C:G	4.17028e-05	-1.03987e-10	-0.511422
17600629	chr4:17600629:G:A	2.1734e-05	-1.03987e-10	-1.16311
17601134	chr4:17601134:C:A	3.17091e-05	-1.03987e-10	-0.785388
17601136	chr4:17601136:C:T	2.07655e-05	-1.03987e-10	-1.2087
17601414	chr4:17601414:T:C	2.09015e-05	-1.03987e-10	-1.20217
17601461	chr4:17601461:T:G	2.18726e-05	-1.03987e-10	-1.15675
17601556	chr4:17601556:T:C	2.39642e-05	-1.03987e-10	-1.06543
17601565	chr4:17601565:A:G	2.09744e-05	-1.03987e-10	-1.19869
17601695	chr4:17601695:C:T	0.00012846	1.8247	-1.21107
17601722	chr4:17601722:A:G	2.06635e-05	-0.257389	-0.956234
17601801	chr4:17601801:C:T	0.000110161	1.67224	-1.21228
17601875	chr4:17601875:C:T	3.94228e-05	-1.03987e-10	-0.567646
17601950	chr4:17601950:A:T	2.51778e-05	-1.03987e-10	-1.01603
17602044	chr4:17602044:C:T	2.07436e-05	-1.03987e-10	-1.20976
17602070	chr4:17602070:G:A	2.552e-05	-1.03987e-10	-1.00253
17602672	chr4:17602672:G:C	0.00053656	3.08696	-1.04377
17602678	chr4:17602678:A:G	2.07924e-05	-1.03987e-10	-1.2074
17602726	chr4:17602726:G:T	3.16721e-05	-1.03987e-10	-0.786554
17602881	chr4:17602881:A:G	0.000310553	2.71526	-1.2189
17602992	chr4:17602992:A:G	2.0813e-05	-1.03987e-10	-1.20641
17603036	chr4:17603036:G:A	5.17085e-05	-1.03987e-10	-0.296369
17603082	chr4:17603082:T:C	0.000328479	2.76939	-1.21691
17603535	chr4:17603535:G:A	2.49313e-05	-1.03987e-10	-1.02587
17603646	chr4:17603646:G:C	3.16352e-05	-1.03987e-10	-0.787721
17603863	chr4:17603863:A:G	2.77751e-05	-1.03987e-10	-0.917852
17603912	chr4:17603912:C:T	1.67522e-05	-1.42346	-2.61746e-10
17603991	chr4:17603991:T:C	2.08876e-05	-1.03987e-10	-1.20284
17604019	chr4:17604019:A:C	0.000293721	2.65926	-1.21862
17604177	chr4:17604177:C:T	2.48669e-05	-1.03987e-10	-1.02845
17604336	chr4:17604336:T:C	0.000564541	3.12343	-1.0294
17604773	chr4:17604773:G:A	2.58891e-05	-1.03987e-10	-0.988168
17604883	chr4:17604883:C:T	2.15112e-05	-1.03987e-10	-1.17342
17605036	chr4:17605036:G:A	0.00023668	2.23245	-1.00773
17605147	chr4:17605147:CA:C	2.43861e-05	-1.03987e-10	-1.04798
17605229	chr4:17605229:CTG:C	4.79319e-05	-1.03987e-10	-0.372209
17605270	chr4:17605270:T:G	2.07466e-05	-1.03987e-10	-1.20961
17605580	chr4:17605580:TA:T	0.000451162	2.9015	-1.03167
17605700	chr4:17605700:T:C	0.000271658	2.57887	-1.21632
17605718	chr4:17605718:G:A	2.06144e-05	-1.03987e-10	-1.216
17606097	chr4:17606097:C:G	2.07678e-05	-1.03987e-10	-1.20859
17606150	chr4:17606150:T:C	3.76748e-05	-1.03987e-10	-0.613
17606394	chr4:17606394:C:T	2.85373e-05	-1.03987e-10	-0.89078
17606997	chr4:17606997:A:G	0.00050962	3.00076	-1.00908
17607018	chr4:17607018:T:C	2.21153e-05	-1.03987e-10	-1.14572
17607261	chr4:17607261:C:G	0.000112529	1.6845	-1.20329
17607502	chr4:17607502:A:G	2.73966e-05	-1.03987e-10	-0.93157
17607795	chr4:17607795:ATTT:A	2.18801e-05	-1.03987e-10	-1.15641
17608688	chr4:17608688:T:C	2.09697e-05	-1.03987e-10	-1.19891
17608741	chr4:17608741:T:A	2.61827e-05	-1.03987e-10	-0.97689
17609017	chr4:17609017:CAGG:C	0.000508822	3.0161	-1.026
17609044	chr4:17609044:G:A	2.9676e-05	-1.03987e-10	-0.851651
17609090	chr4:17609090:C:T	2.10393e-05	-1.03987e-10	-1.1956
17609334	chr4:17609334:G:A	0.000300165	2.54097	-1.07863
17609374	chr4:17609374:A:G	2.06771e-05	-1.03987e-10	-1.21296
17609465	chr4:17609465:G:A	2.5179e-05	-1.03987e-10	-1.01598
17609598	chr4:17609598:G:A	2.89541e-05	-1.03987e-10	-0.876279
17609670	chr4:17609670:G:A	2.08999e-05	-1.03987e-10	-1.20225
17609933	chr4:17609933:T:C	4.48694e-05	-1.03987e-10	-0.438235
17610202	chr4:17610202:C:T	2.01691e-05	-1.23784	-2.61746e-10
17610434	chr4:17610434:C:T	2.07091e-05	-1.03987e-10	-1.21142
17610710	chr4:17610710:A:AT	2.48028e-05	-1.03987e-10	-1.03103
17610719	chr4:17610719:C:T	0.000372925	2.73968	-1.06029
17611567	chr4:17611567:C:T	0.000275076	2.59213	-1.21708
17611645	chr4:17611645:T:G	0.000254862	2.51739	-1.21866
17611788	chr4:17611788:T:A	3.61234e-05	-1.03987e-10	-0.655051
17611800	chr4:17611800:G:T	0.000229505	2.41162	-1.21768
17612099	chr4:17612099:G:A	0.000358951	2.70693	-1.06574
17612444	chr4:17612444:C:T	1.70258e-05	-1.40726	-2.61746e-10
17612553	chr4:17612553:C:T	0.000289977	2.64276	-1.21495
17612810	chr4:17612810:C:T	3.02244e-05	-1.03987e-10	-0.833343
17612811	chr4:17612811:T:C	0.000300042	2.67027	-1.20834
17613126	chr4:17613126:T:C	3.72438e-05	-1.03987e-10	-0.624506
17613183	chr4:17613183:T:C	2.09085e-05	-1.03987e-10	-1.20183
17613194	chr4:17613194:A:G	0.000292501	2.65424	-1.21776
17613205	chr4:17613205:G:A	2.54816e-05	-1.03987e-10	-1.00403
17613233	chr4:17613233:A:C	1.53571e-05	-1.51041	-2.61746e-10
17613271	chr4:17613271:T:C	0.00042884	2.79543	-0.97634
17613295	chr4:17613295:C:A	2.56563e-05	-1.03987e-10	-0.9972
17613320	chr4:17613320:C:T	2.06073e-05	-1.03987e-10	-1.21635
17613566	chr4:17613566:G:A	2.67081e-05	-1.03987e-10	-0.957023
17614069	chr4:17614069:G:C	2.09278e-05	-1.03987e-10	-1.20091
17614119	chr4:17614119:T:A	0.00012858	1.83329	-1.21873
17614360	chr4:17614360:C:A	8.00479e-06	-1.50627	-0.655683
17614578	chr4:17614578:C:T	2.06297e-05	-1.03987e-10	-1.21526
17614914	chr4:17614914:C:T	2.29597e-05	-1.03987e-10	-1.10825
17615393	chr4:17615393:G:A	3.06512e-05	-1.03987e-10	-0.819318
17615488	chr4:17615488:T:C	0.000178299	1.99049	-1.04902
17615638	chr4:17615638:T:C	0.000111632	1.68657	-1.21335
17615945	chr4:17615945:C:T	4.27634e-05	-1.03987e-10	-0.486308
17616086	chr4:17616086:G:A	3.13077e-05	-0.798128	-2.61746e-10
17616146	chr4:17616146:A:G	3.58187e-05	-1.03987e-10	-0.66352
17616164	chr4:17616164:C:T	3.03324e-05	-1.03987e-10	-0.829776
17616338	chr4:17616338:G:T	0.000142602	1.81432	-1.09625
17616426	chr4:17616426:A:G	0.000199308	2.07815	-1.0253
17616883	chr4:17616883:T:G	2.06225e-05	-1.03987e-10	-1.21561
17616901	chr4:17616901:G:A	0.000271079	2.55455	-1.19413
17617090	chr4:17617090:G:A	0.000138745	1.89099	-1.20035
17617379	chr4:17617379:C:G	2.07755e-05	-1.03987e-10	-1.20822
17617553	chr4:17617553:A:G	1.59114e-05	-1.47496	-2.61746e-10
17617561	chr4:17617561:A:G	0.0002011	2.03246	-0.970651
17617759	chr4:17617759:T:G	4.2413e-05	-1.03987e-10	-0.494536
17618068	chr4:17618068:A:G	0.00020111	2.26041	-1.19855
17618101	chr4:17618101:TC:T	9.16588e-06	-1.11984	-0.906661
17618324	chr4:17618324:G:T	2.05745e-05	-1.03987e-10	-1.21794
17618367	chr4:17618367:A:T	2.06588e-05	-1.03987e-10	-1.21385
17618443	chr4:17618443:A:G	0.000150008	1.98554	-1.21684
17618476	chr4:17618476:A:G	2.50214e-05	-1.03987e-10	-1.02226
17618619	chr4:17618619:C:T	2.42098e-05	-1.03987e-10	-1.05523
17618718	chr4:17618718:G:A	2.81069e-05	-1.03987e-10	-0.905976
17618739	chr4:17618739:TCGTG:T	0.000141557	1.92727	-1.21656
17618747	chr4:17618747:CTGCCTTCCTAGTTAGGA:C	0.000150688	1.98907	-1.21585
17618775	chr4:17618775:G:A	1.57366e-05	-1.486	-2.61746e-10
17619067	chr4:17619067:C:T	2.17408e-05	-1.03987e-10	-1.1628
17619136	chr4:17619136:A:G	2.1196e-05	-1.03987e-10	-1.18818
17619227	chr4:17619227:A:C	2.47292e-05	-1.03987e-10	-1.03401
17619687	chr4:17619687:G:A	0.000196827	2.09846	-1.05813
17619702	chr4:17619702:C:T	3.67234e-05	-1.03987e-10	-0.638576
17619986	chr4:17619986:T:C	8.32451e-06	-1.16824	-0.954551
17620190	chr4:17620190:C:G	2.128e-05	-1.03987e-10	-1.18422
17620613	chr4:17620613:G:A	2.11028e-05	-1.03987e-10	-1.19258
17620947	chr4:17620947:G:A	2.19673e-05	-1.03987e-10	-1.15243
17621170	chr4:17621170:C:T	1.99062e-05	-1.25096	-2.61746e-10
17621203	chr4:17621203:G:A	1.2003e-05	-1.21781	-0.539026
17621263	chr4:17621263:C:T	2.06836e-05	-1.03987e-10	-1.21265
17621287	chr4:17621287:C:T	8.79134e-06	-1.20085	-0.867369
17621401	chr4:17621401:T:C	2.13308e-05	-1.03987e-10	-1.18184
17621473	chr4:17621473:C:T	2.48856e-05	-1.03987e-10	-1.0277
17621557	chr4:17621557:T:C	3.0601e-05	-1.03987e-10	-0.820958
17622046	chr4:17622046:A:G	2.44262e-05	-1.03987e-10	-1.04634
17622082	chr4:17622082:A:G	2.38854e-05	-1.03987e-10	-1.06872
17622174	chr4:17622174:T:C	2.50623e-05	-1.02063	-2.61746e-10
17622377	chr4:17622377:T:G	2.14e-05	-1.03987e-10	-1.1786
17622539	chr4:17622539:G:A	1.50115e-05	-1.53318	-2.61746e-10
17622554	chr4:17622554:TGATA:T	1.07268e-05	-1.18478	-0.684474
17622623	chr4:17622623:G:A	2.06225e-05	-1.03987e-10	-1.21561
17622829	chr4:17622829:C:T	5.21809e-05	-1.03987e-10	-0.287274
17622863	chr4:17622863:G:A	2.05666e-05	-1.03987e-10	-1.21832
17622869	chr4:17622869:T:C	2.70038e-05	-1.03987e-10	-0.946014
17622943	chr4:17622943:C:T	3.05853e-05	-1.03987e-10	-0.821472
17623144	chr4:17623144:TAATCCTAGCACTTTGG:T	2.06225e-05	-1.03987e-10	-1.21561
17623162	chr4:17623162:AG:A	2.05969e-05	-1.03987e-10	-1.21685
17623264	chr4:17623264:G:T	0.000136507	1.87976	-1.20537
17623268	chr4:17623268:G:A	0.000150878	1.98122	-1.20674
17623586	chr4:17623586:G:C	0.000145762	1.95815	-1.21817
17624035	chr4:17624035:A:G	0.000128937	1.82685	-1.20951
17624125	chr4:17624125:G:A	2.11042e-05	-1.03987e-10	-1.19252
17624184	chr4:17624184:T:C	6.44819e-06	-1.2741	-1.10409
17624272	chr4:17624272:C:T	2.26212e-05	-1.03987e-10	-1.1231
17624646	chr4:17624646:C:T	2.46608e-05	-1.03987e-10	-1.03677
17624795	chr4:17624795:G:A	0.000204374	2.03817	-0.960205
17625097	chr4:17625097:C:T	2.11231e-05	-1.03987e-10	-1.19162
17626053	chr4:17626053:C:T	1.10045e-05	-1.13926	-0.704423
17626147	chr4:17626147:G:T	2.05602e-05	-1.03987e-10	-1.21864
17626233	chr4:17626233:G:A	0.000136523	1.87835	-1.20384
17626328	chr4:17626328:G:A	3.06496e-05	-1.03987e-10	-0.819372
17626413	chr4:17626413:T:C	2.13392e-05	-1.03987e-10	-1.18144
17626758	chr4:17626758:T:C	2.12783e-05	-1.03987e-10	-1.1843
17626805	chr4:17626805:C:T	2.39835e-05	-1.03987e-10	-1.06463
17626951	chr4:17626951:A:G	2.05753e-05	-1.03987e-10	-1.2179
17627146	chr4:17627146:T:C	0.000166158	1.79448	-0.923534
17627164	chr4:17627164:G:C	4.41275e-05	-1.03987e-10	-0.454908
17627196	chr4:17627196:G:A	6.31348e-06	-1.26826	-1.13104
17627334	chr4:17627334:T:C	1.56291e-05	-1.43145	-0.0614057
17627719	chr4:17627719:C:A	6.35051e-06	-1.2891	-1.10436
17627722	chr4:17627722:A:G	6.21604e-06	-1.31215	-1.10271
17628492	chr4:17628492:G:A	0.000203419	2.06476	-0.991486
17628539	chr4:17628539:A:G	2.13234e-05	-1.03987e-10	-1.18219
17628619	chr4:17628619:C:A	0.000146269	1.84489	-1.10144
17629166	chr4:17629166:G:A	2.72634e-05	-1.03987e-10	-0.936444
17629234	chr4:17629234:AAAAC:A	2.14637e-05	-1.03987e-10	-1.17563
17629318	chr4:17629318:C:G	2.44258e-05	-1.04635	-2.61746e-10
17629537	chr4:17629537:C:T	2.35745e-05	-1.03987e-10	-1.08182
17629885	chr4:17629885:T:G	2.07013e-05	-1.2118	-2.61746e-10
17629907	chr4:17629907:T:C	2.39539e-05	-1.03987e-10	-1.06586
17629915	chr4:17629915:T:C	2.16864e-05	-1.03987e-10	-1.1653
17630151	chr4:17630151:G:T	3.13948e-05	-1.03987e-10	-0.795349
17630165	chr4:17630165:G:T	2.05574e-05	-1.03987e-10	-1.21877
17630601	chr4:17630601:C:T	2.4146e-05	-1.03987e-10	-1.05787
17630980	chr4:17630980:G:A	1.92202e-05	-1.28603	-2.61746e-10
17631143	chr4:17631143:A:G	2.69367e-05	-1.03987e-10	-0.948502
17631211	chr4:17631211:T:C	0.000213701	2.10285	-0.98026
17631426	chr4:17631426:A:G	0.000250609	2.06172	-0.779819
17631596	chr4:17631596:T:TAATTCC	6.13133e-05	-1.03987e-10	-0.125994
17631604	chr4:17631604:A:G	3.74719e-05	-1.03987e-10	-0.618399
17632590	chr4:17632590:A:G	8.57396e-05	-1.03987e-10	0.209323
17632632	chr4:17632632:G:A	0.000144918	1.95113	-1.21695
17632690	chr4:17632690:A:ACC	8.23242e-06	-1.17103	-0.962885
17632737	chr4:17632737:C:T	3.69226e-05	-1.03987e-10	-0.633168
17632819	chr4:17632819:G:T	0.000139229	1.91083	-1.2167
17633048	chr4:17633048:G:A	3.69971e-05	-1.03987e-10	-0.631151
17633218	chr4:17633218:G:A	2.13095e-05	-1.03987e-10	-1.18284
17633765	chr4:17633765:G:T	2.40025e-05	-1.03987e-10	-1.06383
17633933	chr4:17633933:CAAAAT:C	0.000179798	2.00298	-1.05313
17634080	chr4:17634080:G:A	1.89026e-05	-1.30269	-2.61746e-10
17634264	chr4:17634264:A:T	0.000229266	1.95542	-0.762523
17634409	chr4:17634409:C:T	0.000234593	1.98669	-0.770829
17634448	chr4:17634448:T:A	2.13183e-05	-1.03987e-10	-1.18242
17634618	chr4:17634618:C:T	3.7061e-05	-1.03987e-10	-0.629425
17634896	chr4:17634896:CAATG:C	2.48752e-05	-1.03987e-10	-1.02812
17634915	chr4:17634915:C:T	3.69672e-05	-1.03987e-10	-0.631961
17635015	chr4:17635015:G:C	8.28741e-06	-1.16451	-0.962741
17635043	chr4:17635043:T:C	2.43181e-05	-1.03987e-10	-1.05077
17635354	chr4:17635354:A:G	6.4982e-06	-1.2852	-1.08526
17635405	chr4:17635405:CAAAG:C	1.51946e-05	-1.52105	-2.61746e-10
17635443	chr4:17635443:C:T	2.56391e-05	-1.03987e-10	-0.997873
17636369	chr4:17636369:C:G	2.62329e-05	-1.03987e-10	-0.974977
17636379	chr4:17636379:A:T	2.20903e-05	-1.03987e-10	-1.14685
17636397	chr4:17636397:A:C	0.000172124	2.1188	-1.21258
17636456	chr4:17636456:T:G	2.22087e-05	-1.03987e-10	-1.14151
17636679	chr4:17636679:T:TA	1.51253e-05	-1.4353	-0.0903186
17636772	chr4:17636772:G:A	2.25846e-05	-1.12472	-2.61746e-10
17636880	chr4:17636880:A:G	8.48636e-06	-1.14082	-0.962715
17637099	chr4:17637099:T:G	2.3823e-05	-1.03987e-10	-1.07134
17637125	chr4:17637125:C:T	0.000133155	-1.03987e-10	0.649524
17637605	chr4:17637605:G:A	2.16539e-05	-1.03987e-10	-1.1668
17638196	chr4:17638196:T:C	2.12269e-05	-1.03987e-10	-1.18672
17638301	chr4:17638301:G:A	2.81371e-05	-1.03987e-10	-0.904903
17638522	chr4:17638522:G:A	2.9219e-05	-1.03987e-10	-0.867172
17638647	chr4:17638647:A:T	1.62879e-05	-1.45157	-2.61746e-10
17638660	chr4:17638660:T:A	0.000202829	2.28872	-1.21835
17638696	chr4:17638696:G:A	8.68744e-06	-1.0957	-0.984418
17638814	chr4:17638814:T:G	2.28409e-05	-1.03987e-10	-1.11344
17638840	chr4:17638840:A:G	0.000661049	2.53473	-0.282895
17638865	chr4:17638865:CTTGCTCTG:C	4.94577e-05	-1.03987e-10	-0.340872
17638906	chr4:17638906:C:T	4.00482e-05	-1.03987e-10	-0.551906
17638981	chr4:17638981:C:T	4.30679e-05	-1.03987e-10	-0.479213
17639031	chr4:17639031:G:A	0.000221556	2.12394	-0.965256
17639081	chr4:17639081:G:A	0.000106365	0.424882	-2.61746e-10
17639122	chr4:17639122:C:T	1.06399e-05	-1.14766	-0.729722
17639257	chr4:17639257:C:G	1.96389e-05	-1.26448	-2.61746e-10
17639288	chr4:17639288:C:T	4.09662e-05	-1.03987e-10	-0.529245
17639565	chr4:17639565:A:G	0.000232269	2.01454	-0.808634
17639871	chr4:17639871:C:G	4.13904e-05	-1.03987e-10	-0.518943
17639897	chr4:17639897:C:T	4.08771e-05	-1.03987e-10	-0.531422
17640009	chr4:17640009:T:C	2.31708e-05	-1.03987e-10	-1.0991
17640060	chr4:17640060:G:C	2.80329e-05	-1.03987e-10	-0.908611
17640211	chr4:17640211:A:G	0.000320742	2.69406	-1.16542
17640232	chr4:17640232:G:A	0.000461216	2.40325	-0.511375
17640298	chr4:17640298:T:C	0.000112788	1.69692	-1.2134
17640307	chr4:17640307:C:G	0.000550245	2.06837	-2.61746e-10
17640424	chr4:17640424:C:G	2.06676e-05	-1.03987e-10	-1.21342
17640553	chr4:17640553:G:A	2.39411e-05	-1.03987e-10	-1.0664
17640582	chr4:17640582:A:AG	0.000356547	2.84878	-1.2143
17640638	chr4:17640638:G:C	2.47833e-05	-1.03987e-10	-1.03182
17640675	chr4:17640675:G:C	3.52319e-05	-1.03987e-10	-0.680039
17640933	chr4:17640933:TTTG:T	2.12191e-05	-1.03987e-10	-1.18709
17640980	chr4:17640980:C:CTGAA	2.16791e-05	-1.03987e-10	-1.16564
17641007	chr4:17641007:C:T	0.000167854	2.08374	-1.20263
17641040	chr4:17641040:C:A	7.99451e-06	-1.23394	-0.929292
17641845	chr4:17641845:C:T	0.000132605	-1.03987e-10	0.645383
17642189	chr4:17642189:C:T	2.0604e-05	-1.03987e-10	-1.21651
17642248	chr4:17642248:G:A	2.15428e-05	-1.03987e-10	-1.17195
17642477	chr4:17642477:C:G	3.40619e-05	-1.03987e-10	-0.713813
17642525	chr4:17642525:C:T	8.62123e-06	-1.13288	-0.954885
17642849	chr4:17642849:A:G	0.000335831	2.78992	-1.2153
17642985	chr4:17642985:C:T	4.03397e-05	-1.03987e-10	-0.544656
17643204	chr4:17643204:T:G	0.000135951	-1.03987e-10	0.6703
17643406	chr4:17643406:T:TA	3.22642e-05	-1.03987e-10	-0.768032
17643435	chr4:17643435:G:C	2.44839e-05	-1.03987e-10	-1.04397
17643581	chr4:17643581:G:A	1.59637e-05	-1.47168	-2.61746e-10
17643610	chr4:17643610:C:T	0.000207771	2.07525	-0.980803
17643642	chr4:17643642:A:G	2.64734e-05	-1.03987e-10	-0.965851
17643646	chr4:17643646:G:A	2.45361e-05	-1.03987e-10	-1.04185
17643753	chr4:17643753:C:T	0.000324874	2.08217	-0.540719
17643846	chr4:17643846:C:T	1.19333e-05	-1.09715	-0.665509
17644087	chr4:17644087:G:A	0.000333543	2.11354	-0.545757
17644110	chr4:17644110:C:T	2.40575e-05	-1.03987e-10	-1.06154
17644245	chr4:17644245:G:A	8.6294e-06	-1.13191	-0.954908
17644292	chr4:17644292:C:T	0.000277414	2.59888	-1.21536
17644319	chr4:17644319:T:C	0.000243276	2.14235	-0.890144
17644393	chr4:17644393:A:T	2.85735e-05	-1.03987e-10	-0.889512
17644779	chr4:17644779:A:T	2.29689e-05	-1.03987e-10	-1.10785
17645058	chr4:17645058:A:G	8.67215e-06	-1.12367	-0.958207
17645258	chr4:17645258:T:C	0.000157553	2.03536	-1.21759
17645430	chr4:17645430:G:A	6.9346e-06	-1.51619	-0.789282
17645441	chr4:17645441:A:G	0.000344418	2.25021	-0.650342
17645447	chr4:17645447:G:A	1.65163e-05	-1.43765	-2.61746e-10
17645625	chr4:17645625:T:C	2.26277e-05	-1.03987e-10	-1.12282
17645653	chr4:17645653:G:T	2.1923e-05	-1.03987e-10	-1.15445
17645777	chr4:17645777:A:G	5.36188e-06	-1.52428	-1.0384
17645885	chr4:17645885:AAAAC:A	2.16393e-05	-1.03987e-10	-1.16748
17646049	chr4:17646049:G:C	7.28932e-06	-1.17284	-1.08275
17646113	chr4:17646113:A:G	2.05833e-05	-1.03987e-10	-1.21751
17646202	chr4:17646202:C:T	2.13364e-05	-1.03987e-10	-1.18158
17646430	chr4:17646430:G:T	2.05546e-05	-1.03987e-10	-1.21891
17646653	chr4:17646653:A:G	2.40306e-05	-1.03987e-10	-1.06266
17647144	chr4:17647144:G:A	2.15124e-05	-1.03987e-10	-1.17336
17647186	chr4:17647186:G:A	3.72994e-05	-1.03987e-10	-0.623013
17647876	chr4:17647876:T:G	0.000150595	1.99078	-1.21817
17648278	chr4:17648278:T:C	2.84411e-05	-1.03987e-10	-0.894157
17648288	chr4:17648288:G:A	6.56377e-05	-1.03987e-10	-0.0578403
17648295	chr4:17648295:C:T	5.05848e-05	-0.31834	-2.61746e-10
17648604	chr4:17648604:T:C	2.68223e-05	-1.03987e-10	-0.952756
17648642	chr4:17648642:A:G	3.33357e-05	-1.03987e-10	-0.735363
17648658	chr4:17648658:A:G	0.000148038	1.95878	-1.2033
17648728	chr4:17648728:T:C	0.000152158	2.0009	-1.21798
17648856	chr4:17648856:C:A	2.28596e-05	-1.03987e-10	-1.11262
17649135	chr4:17649135:A:G	0.000144609	1.95043	-1.21839
17649541	chr4:17649541:A:G	0.000159707	2.0496	-1.21825
17649578	chr4:17649578:C:T	0.00024792	2.0678	-0.796687
17649681	chr4:17649681:C:G	0.00015959	2.03773	-1.20712
17649969	chr4:17649969:G:A	1.58622e-05	-1.47805	-2.61746e-10
17650364	chr4:17650364:G:A	3.99785e-05	-1.03987e-10	-0.55365
17650408	chr4:17650408:G:C	0.000328233	2.10729	-0.555555
17650716	chr4:17650716:G:A	4.04157e-05	-1.03987e-10	-0.542771
17650729	chr4:17650729:G:A	0.000292653	2.07678	-0.639788
17651333	chr4:17651333:C:T	0.000313546	2.07086	-0.564905
17651353	chr4:17651353:C:T	8.16825e-06	-1.27764	-0.864092
17651662	chr4:17651662:A:T	0.000240682	2.15121	-0.909728
17651984	chr4:17651984:G:A	2.06837e-05	-1.03987e-10	-1.21265
17652250	chr4:17652250:G:A	2.24354e-05	-1.03987e-10	-1.13135
17652268	chr4:17652268:A:G	0.000219923	2.07674	-0.925455
17652598	chr4:17652598:C:A	2.43837e-05	-1.03987e-10	-1.04808
17653025	chr4:17653025:T:C	0.000148282	1.9755	-1.21837
17653125	chr4:17653125:C:G	2.16723e-05	-1.03987e-10	-1.16595
17653355	chr4:17653355:T:C	3.91552e-05	-1.03987e-10	-0.574459
17653405	chr4:17653405:G:A	2.06777e-05	-1.03987e-10	-1.21293
17653436	chr4:17653436:T:C	2.05662e-05	-1.03987e-10	-1.21834
17653523	chr4:17653523:TATTC:T	1.01098e-05	-1.19652	-0.731961
17653824	chr4:17653824:A:C	2.5784e-05	-1.03987e-10	-0.992238
17654451	chr4:17654451:G:T	3.45307e-05	-1.03987e-10	-0.700141
17654484	chr4:17654484:C:T	0.000295807	2.0209	-0.573182
17654604	chr4:17654604:G:A	8.23009e-06	-1.10677	-1.02742
17654785	chr4:17654785:G:A	1.05398e-05	-1.19373	-0.693096
17654887	chr4:17654887:C:G	3.35171e-05	-1.03987e-10	-0.729935
17654912	chr4:17654912:C:T	3.41776e-05	-1.03987e-10	-0.71042
17654913	chr4:17654913:G:A	0.000294136	2.02662	-0.584569
17654952	chr4:17654952:A:G	2.25496e-05	-1.03987e-10	-1.12628
17655428	chr4:17655428:G:A	0.000205347	2.06194	-0.979228
17655633	chr4:17655633:C:T	3.06807e-05	-0.818358	-2.61746e-10
17655955	chr4:17655955:A:G	2.22722e-05	-1.03987e-10	-1.13865
17656027	chr4:17656027:C:T	0.000271237	1.96343	-0.602429
17656230	chr4:17656230:C:A	0.000213366	1.91846	-0.797447
17656241	chr4:17656241:G:C	2.07939e-05	-1.03987e-10	-1.20733
17656329	chr4:17656329:A:T	3.38901e-05	-1.03987e-10	-0.718869
17656363	chr4:17656363:G:A	0.000264471	1.92155	-0.585808
17656495	chr4:17656495:A:G	0.000208203	2.31521	-1.21868
17656581	chr4:17656581:T:C	2.78513e-05	-1.03987e-10	-0.915111
17657022	chr4:17657022:T:A	0.000285548	2.00252	-0.5901
17657215	chr4:17657215:T:C	0.000287865	2.00197	-0.581476
17657411	chr4:17657411:C:T	0.000266748	2.09896	-0.754651
17657416	chr4:17657416:T:C	0.000271961	2.12643	-0.76276
17657431	chr4:17657431:C:T	2.06907e-05	-1.03987e-10	-1.21231
17657555	chr4:17657555:T:C	2.21393e-05	-1.03987e-10	-1.14464
17658118	chr4:17658118:G:C	2.06105e-05	-1.03987e-10	-1.21619
17658276	chr4:17658276:G:A	2.09391e-05	-1.03987e-10	-1.20037
17658428	chr4:17658428:G:A	9.01597e-06	-1.29891	-0.744082
17658459	chr4:17658459:C:T	0.000157723	2.02503	-1.20618
17658619	chr4:17658619:T:C	9.52887e-06	-1.22289	-0.764775
17658784	chr4:17658784:T:C	0.00107727	3.06146	-0.321264
17659172	chr4:17659172:C:G	2.29287e-05	-1.03987e-10	-1.1096
17659218	chr4:17659218:G:A	7.65141e-06	-1.19131	-1.01579
17659476	chr4:17659476:T:A	3.89326e-05	-0.580158	-2.61746e-10
17659511	chr4:17659511:G:C	2.22282e-05	-1.03987e-10	-1.14063
17659558	chr4:17659558:C:T	2.29111e-05	-1.11037	-2.61746e-10
17659775	chr4:17659775:C:T	0.000348371	2.147	-0.53572
17659976	chr4:17659976:C:T	2.08953e-05	-1.03987e-10	-1.20246
17660005	chr4:17660005:G:A	2.21785e-05	-1.03987e-10	-1.14287
17660266	chr4:17660266:T:C	0.000358555	2.61462	-0.974527
17660528	chr4:17660528:C:T	2.10067e-05	-1.03987e-10	-1.19715
17660737	chr4:17660737:A:C	0.000435661	1.99742	-0.162548
17660761	chr4:17660761:TG:T	2.64322e-05	-1.03987e-10	-0.967409
17660848	chr4:17660848:T:C	0.000854028	3.00721	-0.499233
17660865	chr4:17660865:C:T	2.05597e-05	-1.03987e-10	-1.21866
17661001	chr4:17661001:G:A	1.51687e-05	-1.52276	-2.61746e-10
17661108	chr4:17661108:G:A	0.000192605	1.85929	-0.840643
17661189	chr4:17661189:C:G	2.21866e-05	-1.03987e-10	-1.1425
17661325	chr4:17661325:T:C	2.00776e-05	-1.24239	-2.61746e-10
17661576	chr4:17661576:G:A	0.000741805	2.32329	0.043806
17661791	chr4:17661791:A:G	0.000715799	2.96624	-0.634831
17661815	chr4:17661815:C:T	2.26785e-05	-1.12057	-2.61746e-10
17662375	chr4:17662375:TCACA:T	2.27417e-05	-1.03987e-10	-1.11779
17662438	chr4:17662438:A:G	4.8541e-06	-1.52522	-1.13695
17662736	chr4:17662736:T:C	2.07748e-05	-1.20825	-2.61746e-10
17662850	chr4:17662850:G:T	0.000197507	1.86968	-0.825901
17663318	chr4:17663318:G:A	2.3011e-05	-1.03987e-10	-1.10602
17663624	chr4:17663624:A:AC	0.00019728	2.156	-1.11337
17663833	chr4:17663833:C:T	0.000228509	1.90819	-0.718606
17663875	chr4:17663875:A:T	0.000191874	2.13791	-1.12306
17664218	chr4:17664218:C:A	2.36392e-05	-1.03987e-10	-1.07908
17664631	chr4:17664631:G:A	2.06234e-05	-1.03987e-10	-1.21557
17664793	chr4:17664793:C:T	0.000216793	2.25414	-1.11718
17664838	chr4:17664838:A:T	2.25037e-05	-1.03987e-10	-1.12831
17664878	chr4:17664878:C:T	2.10126e-05	-1.03987e-10	-1.19687
17665026	chr4:17665026:C:G	2.35814e-05	-1.03987e-10	-1.08153
17665610	chr4:17665610:G:A	2.63468e-05	-1.03987e-10	-0.970645
17665641	chr4:17665641:G:A	2.0922e-05	-1.03987e-10	-1.20119
17665798	chr4:17665798:G:A	5.39562e-06	-1.36012	-1.19628
17666124	chr4:17666124:T:G	5.31972e-06	-1.3561	-1.21447
17666143	chr4:17666143:G:A	0.000193194	2.03758	-1.01588
17666364	chr4:17666364:C:T	2.51497e-05	-1.03987e-10	-1.01714
17666994	chr4:17666994:C:T	2.71562e-05	-1.03987e-10	-0.940385
17667015	chr4:17667015:G:C	2.71018e-05	-1.03987e-10	-0.942391
17667494	chr4:17667494:C:T	2.2135e-05	-1.03987e-10	-1.14483
17667528	chr4:17667528:C:T	2.13933e-05	-1.03987e-10	-1.17891
17667842	chr4:17667842:T:C	2.6372e-05	-1.03987e-10	-0.969689
17667849	chr4:17667849:A:G	8.83178e-06	-1.3782	-0.685437
17668101	chr4:17668101:G:A	2.31161e-05	-1.03987e-10	-1.10146
17668169	chr4:17668169:T:C	2.91216e-05	-1.03987e-10	-0.87051
17668484	chr4:17668484:G:T	0.000272556	2.4582	-1.09235
17668555	chr4:17668555:C:T	2.16357e-05	-1.03987e-10	-1.16764
17669054	chr4:17669054:C:T	7.913e-06	-1.46442	-0.709063
17669238	chr4:17669238:T:C	0.000253542	2.02319	-0.729654
17669369	chr4:17669369:T:C	2.06105e-05	-1.03987e-10	-1.21619
17669572	chr4:17669572:A:G	4.4492e-05	-1.03987e-10	-0.446682
17669677	chr4:17669677:C:T	2.08461e-05	-1.03987e-10	-1.20482
17669683	chr4:17669683:C:T	2.1174e-05	-1.03987e-10	-1.18922
17669951	chr4:17669951:A:G	2.22124e-05	-1.03987e-10	-1.14134
17670615	chr4:17670615:A:G	1.06503e-05	-1.40389	-0.472513
17670842	chr4:17670842:A:G	8.63976e-06	-1.31931	-0.76631
17670866	chr4:17670866:G:T	2.43123e-05	-1.03987e-10	-1.05101
17671141	chr4:17671141:T:C	2.08392e-05	-1.03987e-10	-1.20515
17671473	chr4:17671473:G:A	2.29946e-05	-1.03987e-10	-1.10673
17671703	chr4:17671703:G:A	2.35138e-05	-1.03987e-10	-1.0844
17671865	chr4:17671865:G:T	2.37333e-05	-1.03987e-10	-1.07511
17671950	chr4:17671950:C:CA	0.000173732	1.72807	-0.812543
17672534	chr4:17672534:C:T	8.95207e-06	-1.43857	-0.611538
17672658	chr4:17672658:C:G	3.40671e-05	-0.71366	-2.61746e-10
17672935	chr4:17672935:C:A	0.00014295	1.90754	-1.18704
17673032	chr4:17673032:C:T	0.000132697	1.76162	-1.11555
17673265	chr4:17673265:T:C	5.50924e-05	-0.232978	-2.61746e-10
17673338	chr4:17673338:T:C	2.32647e-05	-1.03987e-10	-1.09505
17673396	chr4:17673396:C:A	0.000315687	2.72314	-1.21038
17673926	chr4:17673926:T:A	2.38643e-05	-1.03987e-10	-1.06961
17674309	chr4:17674309:A:G	0.000176892	2.07139	-1.13784
17674581	chr4:17674581:T:C	5.37844e-06	-1.46287	-1.09673
17674683	chr4:17674683:G:T	2.04321e-05	-1.22488	-2.61746e-10
17674814	chr4:17674814:C:G	0.00016839	1.67481	-0.79052
17674853	chr4:17674853:C:A	0.000171371	1.65625	-0.754407
17674906	chr4:17674906:A:G	2.36383e-05	-1.03987e-10	-1.07912
17674990	chr4:17674990:GT:G	2.412e-05	-1.03987e-10	-1.05895
17675167	chr4:17675167:G:A	2.38834e-05	-1.03987e-10	-1.06881
17675373	chr4:17675373:A:C	2.08626e-05	-1.03987e-10	-1.20403
17675540	chr4:17675540:G:A	0.000106374	1.63974	-1.21478
17675567	chr4:17675567:T:C	3.35122e-05	-1.03987e-10	-0.73008
17675667	chr4:17675667:G:A	1.52387e-05	-1.51815	-2.61746e-10
17675682	chr4:17675682:C:G	0.000165991	1.63634	-0.766397
17675942	chr4:17675942:C:G	0.000163129	2.0131	-1.16055
17676651	chr4:17676651:T:C	2.10979e-05	-1.03987e-10	-1.19282
17676809	chr4:17676809:TGTACA:T	4.4716e-05	-1.03987e-10	-0.441659
17676833	chr4:17676833:C:T	0.000232115	1.96715	-0.761911
17676977	chr4:17676977:C:T	0.000164112	1.92834	-1.06978
17677026	chr4:17677026:G:A	0.000133176	1.67426	-1.02458
17677104	chr4:17677104:G:A	1.94713e-05	-1.27305	-2.61746e-10
17677204	chr4:17677204:C:T	2.0608e-05	-1.03987e-10	-1.21631
17677551	chr4:17677551:A:T	0.000160321	1.62986	-0.794665
17677654	chr4:17677654:C:G	2.11012e-05	-1.03987e-10	-1.19266
17677970	chr4:17677970:TC:T	0.000226665	1.94266	-0.761176
17678128	chr4:17678128:T:C	9.32533e-05	1.48786	-1.19453
17678329	chr4:17678329:G:A	1.59262e-05	-1.47402	-2.61746e-10
17678381	chr4:17678381:C:T	2.56534e-05	-1.03987e-10	-0.997316
17678525	chr4:17678525:T:C	0.000116127	1.56969	-1.057
17678633	chr4:17678633:C:T	0.000181629	2.01807	-1.0581
17678768	chr4:17678768:A:G	2.09129e-05	-1.03987e-10	-1.20162
17678791	chr4:17678791:A:G	1.99265e-05	-1.24994	-2.61746e-10
17678800	chr4:17678800:A:G	2.08403e-05	-1.03987e-10	-1.2051
17678925	chr4:17678925:G:C	2.18827e-05	-1.03987e-10	-1.1563
17679275	chr4:17679275:T:C	0.00012042	1.59481	-1.04582
17679374	chr4:17679374:A:G	5.48834e-06	-1.44259	-1.09677
17679397	chr4:17679397:T:C	1.99347e-05	-1.24953	-2.61746e-10
17679678	chr4:17679678:T:TA	2.07888e-05	-1.03987e-10	-1.20758
17679849	chr4:17679849:A:G	2.43462e-05	-1.04962	-2.61746e-10
17680303	chr4:17680303:G:A	2.39064e-05	-1.03987e-10	-1.06784
17680455	chr4:17680455:T:C	2.07376e-05	-1.03987e-10	-1.21004
17680481	chr4:17680481:A:G	2.18302e-05	-1.03987e-10	-1.15869
17680507	chr4:17680507:T:C	9.91757e-06	-1.3817	-0.565983
17680595	chr4:17680595:C:T	8.93842e-05	1.45269	-1.20174
17680639	chr4:17680639:A:G	8.89086e-06	-1.35758	-0.699387
17680736	chr4:17680736:T:C	2.08121e-05	-1.03987e-10	-1.20645
17680974	chr4:17680974:C:T	0.000205368	1.82259	-0.739777
17681126	chr4:17681126:G:T	2.16525e-05	-1.03987e-10	-1.16687
17681211	chr4:17681211:T:C	0.000282832	2.3673	-0.964443
17681511	chr4:17681511:C:T	1.66496e-05	-1.42961	-2.61746e-10
17682012	chr4:17682012:G:C	2.25593e-05	-1.03987e-10	-1.12585
17682142	chr4:17682142:C:T	5.16907e-06	-1.45489	-1.14441
17682157	chr4:17682157:A:G	3.71521e-05	-1.03987e-10	-0.626971
17682563	chr4:17682563:G:A	0.000178984	2.04906	-1.10375
17682711	chr4:17682711:C:G	0.00015683	1.5977	-0.784529
17682769	chr4:17682769:G:T	0.000149171	1.52018	-0.757078
17683263	chr4:17683263:A:G	0.000159474	1.6186	-0.788708
17683279	chr4:17683279:A:T	2.40654e-05	-1.03987e-10	-1.06121
17683315	chr4:17683315:C:T	1.50072e-05	-1.53346	-2.61746e-10
17683328	chr4:17683328:G:A	0.000139154	1.70939	-1.0158
17683685	chr4:17683685:G:T	0.00016032	1.61333	-0.778149
17683713	chr4:17683713:A:T	0.00017888	1.66611	-0.721384
17683801	chr4:17683801:C:T	2.30978e-05	-1.03987e-10	-1.10225
17683808	chr4:17683808:G:A	3.73804e-05	-0.620844	-2.61746e-10
17683880	chr4:17683880:A:G	0.000203733	1.75646	-0.681638
17684097	chr4:17684097:TTA:T	0.000102238	1.30968	-0.924369
17684150	chr4:17684150:A:C	0.000159366	1.49774	-0.668523
17684181	chr4:17684181:T:C	2.09839e-05	-1.03987e-10	-1.19823
17684195	chr4:17684195:G:A	4.81016e-05	-1.03987e-10	-0.368675
17684203	chr4:17684203:A:T	0.000189007	1.66623	-0.666442
17684467	chr4:17684467:G:A	5.1643e-05	0.203786	-0.501422
17684605	chr4:17684605:C:T	4.82953e-05	0.221979	-0.586635
17684714	chr4:17684714:T:C	0.000302745	2.36071	-0.889806
17684747	chr4:17684747:G:A	2.05716e-05	-1.03987e-10	-1.21808
17684860	chr4:17684860:G:T	2.68489e-05	-1.03987e-10	-0.951765
17684927	chr4:17684927:C:A	3.37237e-05	-1.03987e-10	-0.723789
17685430	chr4:17685430:T:G	2.65066e-05	-1.03987e-10	-0.964595
17686170	chr4:17686170:T:C	2.36251e-05	-1.03987e-10	-1.07968
17686458	chr4:17686458:A:G	2.33085e-05	-1.03987e-10	-1.09317
17686580	chr4:17686580:G:T	0.000525472	-1.03987e-10	2.02231
17686715	chr4:17686715:G:A	0.000778327	3.57474	-1.15958
17686726	chr4:17686726:G:A	0.00038654	-1.03987e-10	1.71524
17686959	chr4:17686959:G:A	0.00122644	3.9382	-1.06831
17686988	chr4:17686988:T:C	2.13083e-05	-0.850959	-0.331936
17687517	chr4:17687517:T:G	2.36557e-05	-1.03987e-10	-1.07839
17687534	chr4:17687534:T:C	2.36377e-05	-1.03987e-10	-1.07915
17687555	chr4:17687555:C:T	2.36266e-05	-1.03987e-10	-1.07962
17687673	chr4:17687673:A:G	2.36227e-05	-1.03987e-10	-1.07978
17687827	chr4:17687827:T:C	2.81764e-05	-1.03987e-10	-0.903507
17687844	chr4:17687844:C:T	2.66712e-05	-0.930251	-0.0281561
17687855	chr4:17687855:G:A	2.11706e-05	-1.03987e-10	-1.18938
17688092	chr4:17688092:C:T	2.36181e-05	-1.03987e-10	-1.07998
17688248	chr4:17688248:T:G	0.000126438	-1.03987e-10	0.597761
17688311	chr4:17688311:G:A	2.36387e-05	-1.03987e-10	-1.0791
17688351	chr4:17688351:T:C	4.20819e-05	-1.03987e-10	-0.502373
17688449	chr4:17688449:T:C	1.60258e-05	-1.46779	-2.61746e-10
17688973	chr4:17688973:G:A	1.52289e-05	-1.5188	-2.61746e-10
17689424	chr4:17689424:T:C	0.00070498	3.50145	-1.18527
17689543	chr4:17689543:C:A	0.00100848	3.88454	-1.21033
17689582	chr4:17689582:A:T	2.36192e-05	-1.03987e-10	-1.07993
17689607	chr4:17689607:T:C	0.000971037	3.84664	-1.21026
17689871	chr4:17689871:G:A	3.39669e-05	-1.03987e-10	-0.716603
17689980	chr4:17689980:C:A	3.92562e-05	-0.571881	-2.61746e-10
17690017	chr4:17690017:G:A	0.000868695	3.71747	-1.19247
17690026	chr4:17690026:T:C	0.000916655	3.75583	-1.17709
17690173	chr4:17690173:A:G	0.00113264	4.00798	-1.21766
17690284	chr4:17690284:G:T	0.00011541	-1.03987e-10	0.506499
17690696	chr4:17690696:A:C	0.0015197	4.30214	-1.21786
17690799	chr4:17690799:C:G	0.00127891	4.10528	-1.19351
17690856	chr4:17690856:G:C	2.76199e-05	-1.03987e-10	-0.923455
17691142	chr4:17691142:C:T	2.19213e-05	-1.03987e-10	-1.15453
17691151	chr4:17691151:G:T	2.10789e-05	-1.03987e-10	-1.19372
17691159	chr4:17691159:A:G	0.00152713	4.30806	-1.21891
17691240	chr4:17691240:C:T	0.00119068	4.04273	-1.20245
17691455	chr4:17691455:A:G	0.00159242	4.34987	-1.21885
17691456	chr4:17691456:T:C	0.00153985	4.31587	-1.21842
17691599	chr4:17691599:T:C	6.88589e-05	-1.03987e-10	-0.00993149
17691851	chr4:17691851:G:A	2.33897e-05	-1.03987e-10	-1.0897
17691950	chr4:17691950:G:A	0.00174715	4.44259	-1.21884
17692132	chr4:17692132:T:C	0.00161493	4.32844	-1.18338
17692213	chr4:17692213:G:A	2.32464e-05	-1.03987e-10	-1.09584
17692244	chr4:17692244:C:T	0.00158649	4.34556	-1.21828
17692502	chr4:17692502:T:C	0.00207425	4.614	-1.21864
17692600	chr4:17692600:A:G	0.00176153	4.45057	-1.21862
17692770	chr4:17692770:G:A	2.05546e-05	-1.03987e-10	-1.21891
17693029	chr4:17693029:GCAGGC:G	0.00175519	4.44709	-1.21875
17693293	chr4:17693293:A:G	0.00342279	4.98029	-1.08407
17693320	chr4:17693320:A:G	0.00174136	4.30061	-1.08018
17693830	chr4:17693830:A:G	0.00115945	3.97287	-1.15916
17693864	chr4:17693864:C:A	2.47023e-05	-1.03987e-10	-1.03509
17694032	chr4:17694032:T:C	0.00147316	4.20207	-1.1489
17694087	chr4:17694087:C:T	0.000740992	-1.03987e-10	2.366
17694099	chr4:17694099:G:A	0.00117725	4.03043	-1.20149
17694437	chr4:17694437:G:A	2.84087e-05	-1.03987e-10	-0.895296
17694657	chr4:17694657:T:C	0.00112515	3.96584	-1.18216
17694799	chr4:17694799:A:G	0.0012882	4.09431	-1.1753
17694811	chr4:17694811:G:A	1.42062e-05	-0.751824	-0.836489
17695166	chr4:17695166:T:G	2.86881e-05	-1.03987e-10	-0.885509
17695181	chr4:17695181:C:G	7.19231e-05	0.0336064	-2.61746e-10
17695243	chr4:17695243:C:G	0.00114042	3.97853	-1.18137
17695385	chr4:17695385:T:C	0.000106508	-1.03987e-10	0.426234
17695386	chr4:17695386:G:A	0.00174596	4.2196	-0.996535
17695564	chr4:17695564:A:G	0.00073357	3.55286	-1.19693
17695594	chr4:17695594:T:C	0.00125888	4.08324	-1.18725
17695687	chr4:17695687:GGA:G	0.000747741	3.56969	-1.19463
17695923	chr4:17695923:G:T	0.00111556	3.95645	-1.18133
17696064	chr4:17696064:G:A	0.00102219	3.90272	-1.21501
17696212	chr4:17696212:G:C	0.00108998	3.93307	-1.18114
17696283	chr4:17696283:C:G	1.57891e-05	-0.727182	-0.755488
17696465	chr4:17696465:A:G	0.000746209	3.55942	-1.1864
17696632	chr4:17696632:C:T	0.00113099	3.97396	-1.18511
17696713	chr4:17696713:C:T	1.5737e-05	-1.48598	-2.61746e-10
17696745	chr4:17696745:C:T	2.40504e-05	-1.03987e-10	-1.06184
17697158	chr4:17697158:G:C	0.000988387	3.83622	-1.18214
17697886	chr4:17697886:A:G	0.00104746	3.89861	-1.18648
17698167	chr4:17698167:G:T	0.00109534	3.94409	-1.18726
17698319	chr4:17698319:C:T	2.07872e-05	-1.03987e-10	-1.20765
17698418	chr4:17698418:G:GAAC	0.00110727	3.95115	-1.18349
17698436	chr4:17698436:C:A	4.64911e-05	-1.03987e-10	-0.40273
17698553	chr4:17698553:G:A	0.000962535	3.83182	-1.20424
17698695	chr4:17698695:G:A	4.85547e-05	-1.03987e-10	-0.359299
17699195	chr4:17699195:AGAAATTATCCAAACT:A	0.000988985	3.84115	-1.18646
17699306	chr4:17699306:A:AAAT	0.000916932	3.76887	-1.18983
17699329	chr4:17699329:T:A	2.50865e-05	-1.03987e-10	-1.01966
17699401	chr4:17699401:A:T	1.46496e-05	-0.774351	-0.783225
17699408	chr4:17699408:C:T	2.06312e-05	-1.03987e-10	-1.21519
17699630	chr4:17699630:A:C	0.000883028	3.72759	-1.18622
17699843	chr4:17699843:A:G	2.08802e-05	-1.03987e-10	-1.20319
17699844	chr4:17699844:A:G	2.09103e-05	-1.03987e-10	-1.20175
17699876	chr4:17699876:A:G	2.082e-05	-1.03987e-10	-1.20608
17700893	chr4:17700893:T:G	2.06646e-05	-1.03987e-10	-1.21357
17700902	chr4:17700902:A:G	0.000901215	3.76152	-1.19977
17702011	chr4:17702011:A:G	2.08002e-05	-1.03987e-10	-1.20703
17702054	chr4:17702054:T:C	0.000916961	3.77942	-1.20035
17702326	chr4:17702326:T:C	0.000979082	3.83969	-1.19507
17702360	chr4:17702360:T:G	2.96097e-05	-1.03987e-10	-0.85389
17703044	chr4:17703044:C:T	0.000652363	3.41182	-1.17321
17703803	chr4:17703803:T:C	2.85754e-05	-0.889444	-2.61746e-10
17703804	chr4:17703804:G:T	2.8901e-05	-0.878115	-2.61746e-10
17703810	chr4:17703810:G:A	2.30561e-05	-1.10406	-2.61746e-10
17703824	chr4:17703824:G:A	1.80637e-05	-1.34809	-2.61746e-10
17703849	chr4:17703849:T:G	3.58823e-05	-0.661746	-2.61746e-10
17703856	chr4:17703856:G:A	2.20582e-05	-1.14831	-2.61746e-10
17703858	chr4:17703858:C:G	2.22263e-05	-1.14071	-2.61746e-10
17703870	chr4:17703870:G:A	3.12248e-05	-0.800778	-2.61746e-10
17703879	chr4:17703879:C:T	3.73591e-05	-0.621415	-2.61746e-10
17704519	chr4:17704519:G:A	3.24534e-05	0.198516	-0.960703
17704564	chr4:17704564:G:T	2.40318e-05	0.0916158	-1.15423
17704631	chr4:17704631:A:T	6.24891e-05	-0.106998	-2.61746e-10
17704911	chr4:17704911:G:A	2.56253e-05	-1.03987e-10	-0.998412
17705409	chr4:17705409:G:A	2.6095e-05	-1.03987e-10	-0.980248
17705738	chr4:17705738:G:A	8.78388e-06	-0.928898	-1.14017
17706045	chr4:17706045:T:C	4.03406e-05	0.627888	-1.17252
17706147	chr4:17706147:G:A	2.39918e-05	-1.03987e-10	-1.06428
17706695	chr4:17706695:G:A	3.36089e-05	0.457134	-1.18433
17706735	chr4:17706735:A:G	3.6701e-05	0.536774	-1.17596
17707192	chr4:17707192:C:A	0.00039845	2.88751	-1.14192
17708052	chr4:17708052:T:G	6.32747e-06	-1.30614	-1.09095
17708092	chr4:17708092:C:G	3.19082e-05	-1.03987e-10	-0.779127
17708519	chr4:17708519:C:T	2.20897e-05	-1.03987e-10	-1.14688
17709453	chr4:17709453:T:C	4.9869e-05	0.669247	-1.00184
17709541	chr4:17709541:T:C	2.43197e-05	-1.03987e-10	-1.0507
17709851	chr4:17709851:T:G	0.000762093	-1.03987e-10	2.39408
17709931	chr4:17709931:A:G	4.53019e-05	0.634122	-1.06276
17710195	chr4:17710195:G:A	2.17052e-05	-1.03987e-10	-1.16444
17710347	chr4:17710347:G:C	4.68222e-05	0.631197	-1.02683
17710976	chr4:17710976:A:G	7.38461e-05	-1.03987e-10	0.059992
17711161	chr4:17711161:T:C	0.000124838	1.75352	-1.16849
17711256	chr4:17711256:G:A	8.07817e-06	-1.10123	-1.0516
17711742	chr4:17711742:C:T	2.63399e-05	-1.03987e-10	-0.970907
17711919	chr4:17711919:T:C	1.19249e-05	-1.05277	-0.710586
17712094	chr4:17712094:T:G	3.42395e-05	0.307909	-1.01652
17712191	chr4:17712191:G:C	3.58106e-05	0.372234	-1.03598
17712285	chr4:17712285:T:A	3.71034e-05	0.391781	-1.02006
17712302	chr4:17712302:G:C	5.25615e-06	-1.37641	-1.20618
17712480	chr4:17712480:C:T	2.16058e-05	-1.03987e-10	-1.16903
17712726	chr4:17712726:C:G	2.7854e-05	-1.03987e-10	-0.915014
17712755	chr4:17712755:AG:A	2.70072e-05	-1.03987e-10	-0.945887
17714165	chr4:17714165:C:T	2.9036e-05	0.173582	-1.04704
17714532	chr4:17714532:G:A	2.36609e-05	-1.03987e-10	-1.07817
17715572	chr4:17715572:A:G	2.57238e-05	-1.03987e-10	-0.994575
17715738	chr4:17715738:A:G	2.10229e-05	-1.03987e-10	-1.19638
17717083	chr4:17717083:T:A	6.57431e-05	-1.03987e-10	-0.0562368
17717214	chr4:17717214:C:G	1.50273e-05	-1.53212	-2.61746e-10
17717278	chr4:17717278:C:G	1.58401e-05	-1.47945	-2.61746e-10
17717350	chr4:17717350:T:C	2.44967e-05	-1.03987e-10	-1.04345
17717523	chr4:17717523:T:C	4.36375e-05	-1.03987e-10	-0.466073
17717919	chr4:17717919:C:A	9.79086e-06	-1.50769	-0.452853
17718587	chr4:17718587:T:G	7.81607e-05	-1.03987e-10	0.116776
17718750	chr4:17718750:G:A	0.00104322	-1.03987e-10	2.70808
17718799	chr4:17718799:C:T	4.1552e-05	-1.03987e-10	-0.515046
17718910	chr4:17718910:C:T	2.72875e-05	-1.03987e-10	-0.935562
17719157	chr4:17719157:C:T	6.02561e-05	-1.03987e-10	-0.143388
17719195	chr4:17719195:G:A	8.27057e-06	-1.19703	-0.932254
17720065	chr4:17720065:C:T	2.52349e-05	-1.03987e-10	-1.01376
17720190	chr4:17720190:C:T	2.26173e-05	-1.03987e-10	-1.12327
17720203	chr4:17720203:G:A	6.66211e-05	-1.03987e-10	-0.0429691
17720348	chr4:17720348:A:G	2.10985e-05	-1.03987e-10	-1.19279
17721257	chr4:17721257:G:A	4.09962e-05	-1.03987e-10	-0.528512
17721545	chr4:17721545:G:A	2.26434e-05	-1.03987e-10	-1.12212
17721699	chr4:17721699:G:A	1.95328e-05	-1.24626	-0.0236355
17721917	chr4:17721917:C:G	5.83272e-05	-1.03987e-10	-0.175923
17721992	chr4:17721992:G:A	2.10788e-05	-1.03987e-10	-1.19373
17722301	chr4:17722301:C:T	5.12051e-05	-1.03987e-10	-0.306151
17722377	chr4:17722377:T:C	3.6498e-05	-1.03987e-10	-0.644734
17722896	chr4:17722896:T:C	2.91879e-05	-1.03987e-10	-0.868236
17723066	chr4:17723066:T:C	0.00106307	-1.03987e-10	2.72693
17723262	chr4:17723262:CTT:C	4.19521e-05	-1.03987e-10	-0.505463
17723468	chr4:17723468:A:G	0.000105474	-1.03987e-10	0.416471
17724210	chr4:17724210:G:A	2.14737e-05	-1.03987e-10	-1.17516
17724236	chr4:17724236:T:C	5.33996e-05	-1.03987e-10	-0.264187
17724485	chr4:17724485:T:A	2.17317e-05	-1.03987e-10	-1.16322
17724583	chr4:17724583:T:C	2.07636e-05	-1.03987e-10	-1.20879
17724616	chr4:17724616:G:A	2.29597e-05	-1.03987e-10	-1.10825
17724872	chr4:17724872:A:G	0.000912586	-1.03987e-10	2.57429
17724927	chr4:17724927:G:A	4.81651e-05	-0.367357	-2.61746e-10
17725147	chr4:17725147:C:T	5.97076e-06	-1.43677	-1.01835
17726143	chr4:17726143:C:T	6.01782e-05	-1.03987e-10	-0.144681
17726318	chr4:17726318:G:A	2.30378e-05	-0.0448843	-1.05997
17726401	chr4:17726401:T:C	6.17803e-05	-1.03987e-10	-0.118406
17726695	chr4:17726695:T:C	6.06475e-05	-1.03987e-10	-0.136912
17727174	chr4:17727174:C:T	1.97657e-05	-0.0858558	-1.17219
17728169	chr4:17728169:G:A	3.13043e-05	-1.03987e-10	-0.798234
17728234	chr4:17728234:A:G	2.05655e-05	-1.03987e-10	-1.21837
17728397	chr4:17728397:A:G	2.05568e-05	-1.03987e-10	-1.2188
17728644	chr4:17728644:G:A	2.31866e-05	0.0282702	-1.12668
17728864	chr4:17728864:C:T	5.93735e-05	-1.03987e-10	-0.158143
17728927	chr4:17728927:C:T	2.07486e-05	-1.03987e-10	-1.20951
17729101	chr4:17729101:TC:T	2.05948e-05	-1.03987e-10	-1.21695
17729104	chr4:17729104:C:T	2.07506e-05	-1.03987e-10	-1.20941
17729127	chr4:17729127:C:T	5.54469e-06	-1.42645	-1.1027
17729377	chr4:17729377:G:A	0.000134438	1.55407	-0.894959
17729515	chr4:17729515:C:G	6.1951e-06	-1.20015	-1.21808
17729615	chr4:17729615:G:A	2.13154e-05	-1.03987e-10	-1.18256
17729933	chr4:17729933:G:A	2.11403e-05	-1.03987e-10	-1.19081
17730276	chr4:17730276:A:G	6.0967e-05	-1.03987e-10	-0.131658
17730383	chr4:17730383:G:A	2.05547e-05	-1.03987e-10	-1.2189
17730457	chr4:17730457:T:C	2.05915e-05	-1.03987e-10	-1.21711
17730579	chr4:17730579:C:T	2.08243e-05	-1.03987e-10	-1.20587
17730676	chr4:17730676:G:A	3.10491e-05	-1.03987e-10	-0.806421
17730775	chr4:17730775:G:A	9.69741e-06	-1.45249	-0.51764
17731216	chr4:17731216:A:G	3.10872e-05	-1.03987e-10	-0.805196
17731221	chr4:17731221:C:T	5.55949e-06	-1.44063	-1.08585
17731259	chr4:17731259:A:C	0.000313654	-1.03987e-10	1.5063
17731571	chr4:17731571:G:C	2.05859e-05	-1.03987e-10	-1.21738
17731917	chr4:17731917:C:T	0.000101921	-1.03987e-10	0.382209
17732004	chr4:17732004:T:A	3.46814e-05	0.292876	-0.988662
17732179	chr4:17732179:T:C	4.44982e-05	-1.03987e-10	-0.446541
17732460	chr4:17732460:A:G	2.14413e-05	-1.03987e-10	-1.17667
17732461	chr4:17732461:G:C	2.22494e-05	0.0278015	-1.16748
17732748	chr4:17732748:A:C	0.000394423	-1.03987e-10	1.73543
17732962	chr4:17732962:G:C	5.3329e-05	-1.03987e-10	-0.26551
17733265	chr4:17733265:G:A	6.12938e-05	-0.126312	-2.61746e-10
17733287	chr4:17733287:T:C	2.06374e-05	-1.03987e-10	-1.21489
17733768	chr4:17733768:T:G	8.14865e-05	-1.03987e-10	0.158447
17734070	chr4:17734070:A:G	6.32342e-05	1.00009	-1.09524
17734239	chr4:17734239:C:G	2.18296e-05	-1.03987e-10	-1.15872
17734626	chr4:17734626:A:G	2.11957e-05	-1.03987e-10	-1.18819
17734651	chr4:17734651:G:C	0.000217797	-1.03987e-10	1.14157
17734743	chr4:17734743:C:G	4.48594e-05	-1.03987e-10	-0.438458
17734967	chr4:17734967:A:G	5.13958e-05	-1.03987e-10	-0.302435
17735105	chr4:17735105:C:G	2.37757e-05	-1.03987e-10	-1.07333
17735126	chr4:17735126:A:G	5.44437e-05	-0.244824	-2.61746e-10
17735219	chr4:17735219:A:G	7.90154e-05	0.127652	-2.61746e-10
17735278	chr4:17735278:A:G	6.2797e-05	-1.03987e-10	-0.102084
17735571	chr4:17735571:G:T	2.15856e-05	-1.03987e-10	-1.16996
17735609	chr4:17735609:A:G	2.10487e-05	-1.03987e-10	-1.19515
17736019	chr4:17736019:T:C	2.73102e-05	-1.03987e-10	-0.934732
17736284	chr4:17736284:C:G	0.00018659	-1.03987e-10	0.986924
17736777	chr4:17736777:G:A	2.09694e-05	-1.03987e-10	-1.19893
17737638	chr4:17737638:G:A	7.02136e-05	-1.03987e-10	0.0095508
17737727	chr4:17737727:T:C	6.19318e-05	-1.03987e-10	-0.115958
17737879	chr4:17737879:C:T	3.18285e-05	-1.03987e-10	-0.781627
17737962	chr4:17737962:C:T	2.07574e-05	-1.03987e-10	-1.20909
17738057	chr4:17738057:C:T	2.26337e-05	-1.03987e-10	-1.12255
17738183	chr4:17738183:A:G	5.16187e-05	-1.03987e-10	-0.298108
17739085	chr4:17739085:C:T	5.00947e-06	-1.5281	-1.10256
17739487	chr4:17739487:G:A	0.000109748	1.2586	-0.802398
17739975	chr4:17739975:T:C	3.26623e-05	-1.03987e-10	-0.755769
17740250	chr4:17740250:A:G	0.000108513	-1.03987e-10	0.444878
17741119	chr4:17741119:T:C	0.000100977	-1.03987e-10	0.372903
17741758	chr4:17741758:G:A	2.46262e-05	-1.03987e-10	-1.03818
17741814	chr4:17741814:T:C	1.53801e-05	-1.50892	-2.61746e-10
17741847	chr4:17741847:T:C	2.13527e-05	-1.03987e-10	-1.18081
17742055	chr4:17742055:G:C	5.87536e-05	-1.03987e-10	-0.168638
17742077	chr4:17742077:G:A	2.13924e-05	-1.03987e-10	-1.17896
17742195	chr4:17742195:A:G	2.16735e-05	-1.03987e-10	-1.1659
17742248	chr4:17742248:G:A	2.17639e-05	-1.03987e-10	-1.16174
17742434	chr4:17742434:G:A	2.14726e-05	-1.03987e-10	-1.17521
17742513	chr4:17742513:C:T	8.04962e-06	-0.938121	-1.21824
17742747	chr4:17742747:G:T	3.12977e-05	-1.03987e-10	-0.798446
17742898	chr4:17742898:A:C	2.0641e-05	-1.03987e-10	-1.21471
17742946	chr4:17742946:G:A	2.17789e-05	-1.03987e-10	-1.16105
17743105	chr4:17743105:A:T	0.000519818	-1.03987e-10	2.01149
17743426	chr4:17743426:C:T	4.14945e-05	-1.03987e-10	-0.51643
17743668	chr4:17743668:G:A	3.12977e-05	-1.03987e-10	-0.798446
17743877	chr4:17743877:G:A	2.21897e-05	-1.03987e-10	-1.14236
17744150	chr4:17744150:A:G	2.33347e-05	-1.03987e-10	-1.09205
17744312	chr4:17744312:C:T	3.12977e-05	-1.03987e-10	-0.798446
17744565	chr4:17744565:C:T	2.17579e-05	-1.03987e-10	-1.16201
17744706	chr4:17744706:C:T	0.000383615	-1.03987e-10	1.70765
17745086	chr4:17745086:G:C	2.084e-05	-1.03987e-10	-1.20512
17745200	chr4:17745200:G:C	2.99232e-05	-1.03987e-10	-0.843358
17745400	chr4:17745400:T:C	0.000270849	1.36181	-0.00223689
17745578	chr4:17745578:C:T	2.15045e-05	-1.03987e-10	-1.17373
17745758	chr4:17745758:C:T	2.13542e-05	-1.03987e-10	-1.18074
17745998	chr4:17745998:G:A	4.30031e-05	-1.03987e-10	-0.480718
17746051	chr4:17746051:A:T	4.4957e-05	-1.03987e-10	-0.436284
17746418	chr4:17746418:T:C	3.86823e-05	-1.03987e-10	-0.586609
17746724	chr4:17746724:A:T	5.67637e-05	0.805801	-1.0089
17746830	chr4:17746830:G:C	2.10567e-05	-1.03987e-10	-1.19477
17747445	chr4:17747445:T:C	2.17947e-05	-1.03987e-10	-1.16033
17747556	chr4:17747556:C:G	0.00014717	-1.03987e-10	0.749599
17748415	chr4:17748415:C:T	0.000418002	-1.03987e-10	1.7935
17749104	chr4:17749104:G:T	3.21666e-05	-1.03987e-10	-0.771062
17749243	chr4:17749243:C:G	2.43497e-05	-1.03987e-10	-1.04947
17749588	chr4:17749588:G:A	0.000290829	1.01758	0.413162
17750805	chr4:17750805:A:G	6.778e-05	-1.03987e-10	-0.0257236
17751388	chr4:17751388:T:A	0.00015922	-1.03987e-10	0.828295
17751486	chr4:17751486:C:G	3.8292e-05	-1.03987e-10	-0.59675
17751497	chr4:17751497:G:A	3.02548e-05	-1.03987e-10	-0.832337
17752047	chr4:17752047:T:C	7.20918e-05	0.03595	-2.61746e-10
17752814	chr4:17752814:C:T	0.00043258	-1.03987e-10	1.82778
17753091	chr4:17753091:G:T	5.88105e-05	0.558683	-0.726353
17753159	chr4:17753159:T:C	6.8737e-05	-1.03987e-10	-0.011704
17753173	chr4:17753173:C:T	2.13772e-05	-1.03987e-10	-1.17967
17753931	chr4:17753931:A:C	3.76896e-05	-1.03987e-10	-0.612607
17754582	chr4:17754582:GA:G	2.05594e-05	-1.03987e-10	-1.21867
17754650	chr4:17754650:G:A	0.000487197	1.85171	0.0949674
17755384	chr4:17755384:G:C	2.06894e-05	-1.03987e-10	-1.21237
17755949	chr4:17755949:C:T	2.31611e-05	-1.03987e-10	-1.09952
17755989	chr4:17755989:G:A	2.07118e-05	-1.03987e-10	-1.21129
17756217	chr4:17756217:A:G	2.50136e-05	-1.03987e-10	-1.02257
17756498	chr4:17756498:C:T	2.12204e-05	-1.03987e-10	-1.18703
17757048	chr4:17757048:C:G	2.41369e-05	-1.03987e-10	-1.05825
17757133	chr4:17757133:A:G	1.52015e-05	-1.52059	-2.61746e-10
17757348	chr4:17757348:A:T	2.15982e-05	-1.03987e-10	-1.16938
17757382	chr4:17757382:A:G	2.24826e-05	-1.03987e-10	-1.12925
17757420	chr4:17757420:A:T	2.55038e-05	-1.03987e-10	-1.00316
17757461	chr4:17757461:AT:A	2.60936e-05	-1.03987e-10	-0.980299
17757597	chr4:17757597:G:A	2.3041e-05	-1.03987e-10	-1.10472
17757692	chr4:17757692:C:T	5.11705e-06	-1.44196	-1.16746
17757758	chr4:17757758:A:C	2.2361e-05	-1.03987e-10	-1.13467
17758238	chr4:17758238:A:G	2.14744e-05	-1.03987e-10	-1.17513
17758868	chr4:17758868:G:C	3.36499e-05	-1.03987e-10	-0.725981
17759007	chr4:17759007:T:A	2.24225e-05	-1.03987e-10	-1.13193
17759112	chr4:17759112:A:T	2.09152e-05	-1.03987e-10	-1.20151
17760335	chr4:17760335:G:A	3.0523e-05	-1.03987e-10	-0.823509
17760815	chr4:17760815:G:A	2.09399e-05	-1.03987e-10	-1.20033
17760878	chr4:17760878:G:A	2.68963e-05	-1.03987e-10	-0.950004
17761611	chr4:17761611:T:C	2.12459e-05	-1.03987e-10	-1.18582
17762033	chr4:17762033:TG:T	2.82743e-05	-1.03987e-10	-0.900036
17762073	chr4:17762073:TTCTC:T	0.000118481	-1.03987e-10	0.532766
17762120	chr4:17762120:G:A	2.76792e-05	-1.03987e-10	-0.92131
17762387	chr4:17762387:G:A	3.48629e-05	-1.03987e-10	-0.690567
17762473	chr4:17762473:G:T	2.74825e-05	-1.03987e-10	-0.928442
17762595	chr4:17762595:C:T	0.000108366	-1.03987e-10	0.443524
17763146	chr4:17763146:A:T	3.84632e-05	-0.592289	-2.61746e-10
17763573	chr4:17763573:T:TGAAAA	0.000218975	2.18702	-1.04005
17763689	chr4:17763689:T:C	2.65107e-05	-1.03987e-10	-0.964444
17764087	chr4:17764087:C:G	2.21109e-05	-1.03987e-10	-1.14592
17764358	chr4:17764358:C:T	2.12367e-05	-1.03987e-10	-1.18626
17764670	chr4:17764670:A:C	2.08387e-05	-1.03987e-10	-1.20518
17764801	chr4:17764801:A:G	1.50097e-05	-1.53329	-2.61746e-10
17764879	chr4:17764879:A:G	2.66309e-05	-1.03987e-10	-0.95992
17765289	chr4:17765289:A:G	2.56819e-05	-1.03987e-10	-0.996203
17765531	chr4:17765531:C:CTTAG	2.33126e-05	-1.03987e-10	-1.09299
17765641	chr4:17765641:C:T	3.5287e-05	-1.03987e-10	-0.678478
17765761	chr4:17765761:C:T	2.48285e-05	-1.03987e-10	-1.03
17766075	chr4:17766075:T:G	2.15237e-05	-1.03987e-10	-1.17284
17766135	chr4:17766135:C:T	3.0664e-05	-1.03987e-10	-0.818903
17766178	chr4:17766178:A:C	2.28867e-05	-1.03987e-10	-1.11143
17766298	chr4:17766298:A:C	2.06509e-05	-1.21423	-2.61746e-10
17766302	chr4:17766302:A:C	5.2641e-06	-1.36553	-1.21555
17766360	chr4:17766360:A:G	0.000104891	-1.03987e-10	0.410932
17766442	chr4:17766442:A:G	2.14741e-05	-1.03987e-10	-1.17514
17766496	chr4:17766496:G:A	3.02594e-05	-1.03987e-10	-0.832185
17766497	chr4:17766497:C:G	0.000104797	-1.03987e-10	0.41003
17766952	chr4:17766952:G:A	4.36386e-05	0.633217	-1.09926
17766999	chr4:17766999:G:A	3.41144e-05	-1.03987e-10	-0.71227
17767011	chr4:17767011:C:T	2.32512e-05	-1.03987e-10	-1.09563
17767121	chr4:17767121:C:T	2.44738e-05	-1.03987e-10	-1.04439
17767218	chr4:17767218:C:T	0.000100102	1.15395	-0.789757
17767251	chr4:17767251:C:T	2.06985e-05	-1.21193	-2.61746e-10
17767819	chr4:17767819:T:A	2.97413e-05	-1.03987e-10	-0.849453
17767945	chr4:17767945:A:C	3.48584e-05	-1.03987e-10	-0.690697
17768384	chr4:17768384:C:T	4.0334e-05	-1.03987e-10	-0.544797
17768397	chr4:17768397:CCAGAGTAGCTGGGACTACAGGCA:C	3.49807e-05	-1.03987e-10	-0.687194
17768654	chr4:17768654:CCAA:C	4.49063e-05	-1.03987e-10	-0.437413
17768657	chr4:17768657:A:ATT	4.47461e-05	-1.03987e-10	-0.440987
17768672	chr4:17768672:G:A	3.4343e-05	-1.03987e-10	-0.705592
17769015	chr4:17769015:C:A	4.44343e-05	-1.03987e-10	-0.447979
17769046	chr4:17769046:A:G	4.51685e-06	-1.53429	-1.19989
17769057	chr4:17769057:CCTCCCAAA:C	3.52249e-05	-1.03987e-10	-0.680237
17769067	chr4:17769067:T:G	3.53934e-05	-1.03987e-10	-0.675466
17769146	chr4:17769146:C:A	2.19e-05	-1.03987e-10	-1.15551
17769151	chr4:17769151:AAC:A	3.08769e-05	-1.03987e-10	-0.811982
17769948	chr4:17769948:G:A	4.49652e-06	-1.52669	-1.212
17770106	chr4:17770106:A:T	2.49515e-05	-1.03987e-10	-1.02506
17770549	chr4:17770549:C:T	2.77036e-05	-1.03987e-10	-0.92043
17770589	chr4:17770589:G:A	4.45016e-06	-1.53396	-1.21509
17770662	chr4:17770662:C:T	0.000117265	0.522447	-2.61746e-10
17771736	chr4:17771736:T:C	4.74105e-06	-1.47855	-1.20718
17771737	chr4:17771737:G:A	3.72953e-05	-1.03987e-10	-0.623124
17771862	chr4:17771862:A:G	4.93132e-06	-1.51554	-1.13084
17772161	chr4:17772161:G:C	3.52677e-05	-1.03987e-10	-0.679023
17772247	chr4:17772247:T:C	2.05855e-05	-1.03987e-10	-1.2174
17772440	chr4:17772440:G:A	4.72188e-05	-1.03987e-10	-0.387198
17772613	chr4:17772613:C:T	6.90719e-05	-1.03987e-10	-0.00684356
17772719	chr4:17772719:G:A	2.15573e-05	-1.03987e-10	-1.17128
17773043	chr4:17773043:G:C	2.76792e-05	-1.03987e-10	-0.92131
17773187	chr4:17773187:A:G	2.39564e-05	-1.03987e-10	-1.06575
17773394	chr4:17773394:A:G	2.2165e-05	-1.03987e-10	-1.14348
17773460	chr4:17773460:G:A	3.67714e-05	-1.03987e-10	-0.637271
17773600	chr4:17773600:G:A	3.29409e-05	-1.03987e-10	-0.747275
17774009	chr4:17774009:G:GA	3.52677e-05	-1.03987e-10	-0.679023
17774142	chr4:17774142:T:C	3.32896e-05	-1.03987e-10	-0.736747
17774157	chr4:17774157:T:G	2.64283e-05	-1.03987e-10	-0.967556
17774419	chr4:17774419:G:A	4.4735e-05	-1.03987e-10	-0.441235
17774508	chr4:17774508:C:A	3.52677e-05	-1.03987e-10	-0.679023
17774543	chr4:17774543:A:G	3.2363e-05	-1.03987e-10	-0.764975
17774808	chr4:17774808:C:G	4.48891e-05	-1.03987e-10	-0.437796
17774936	chr4:17774936:T:C	2.74125e-05	-1.03987e-10	-0.93099
17775085	chr4:17775085:C:A	4.10793e-05	-1.03987e-10	-0.526488
17775138	chr4:17775138:A:G	4.59127e-06	-1.53089	-1.18694
17775192	chr4:17775192:A:T	1.24024e-05	-0.720043	-1.00406
17775288	chr4:17775288:C:T	4.51657e-06	-1.53091	-1.20333
17775494	chr4:17775494:A:T	7.52703e-05	-1.03987e-10	0.0790948
17775645	chr4:17775645:A:G	4.99535e-05	-1.03987e-10	-0.330898
17776024	chr4:17776024:C:A	5.1895e-05	-1.03987e-10	-0.292769
17776128	chr4:17776128:C:T	0.000131688	-1.03987e-10	0.638448
17776137	chr4:17776137:A:G	2.71339e-05	-1.03987e-10	-0.941207
17776214	chr4:17776214:T:A	2.11152e-05	-1.03987e-10	-1.192
17776307	chr4:17776307:A:T	2.58246e-05	-1.03987e-10	-0.990664
17776358	chr4:17776358:G:A	2.11798e-05	-1.03987e-10	-1.18894
17776451	chr4:17776451:C:T	2.2746e-05	-1.03987e-10	-1.1176
17776481	chr4:17776481:C:T	2.11414e-05	-1.03987e-10	-1.19076
17776533	chr4:17776533:T:C	2.09309e-05	-1.03987e-10	-1.20076
17776538	chr4:17776538:A:G	2.52107e-05	-1.03987e-10	-1.01472
17776545	chr4:17776545:T:C	2.09264e-05	-1.03987e-10	-1.20098
17776554	chr4:17776554:AATT:A	2.08965e-05	-1.03987e-10	-1.20241
17776563	chr4:17776563:C:T	2.08569e-05	-1.03987e-10	-1.2043
17776822	chr4:17776822:A:T	2.68335e-05	-1.03987e-10	-0.952339
17777090	chr4:17777090:C:T	2.3992e-05	-1.03987e-10	-1.06427
17777314	chr4:17777314:T:G	5.57399e-06	-1.32469	-1.19919
17777321	chr4:17777321:G:C	0.000943746	3.82111	-1.21325
17777672	chr4:17777672:A:T	0.000223437	2.28873	-1.12159
17777841	chr4:17777841:T:C	7.74353e-05	-1.03987e-10	0.107452
17778410	chr4:17778410:A:G	2.05559e-05	-1.03987e-10	-1.21884
17778472	chr4:17778472:C:A	0.000309674	2.16547	-0.67194
17778588	chr4:17778588:G:A	0.000300797	2.10983	-0.645387
17779093	chr4:17779093:T:G	0.000761887	3.25269	-0.858885
17779309	chr4:17779309:G:A	0.00173361	3.77731	-0.561342
17779586	chr4:17779586:C:T	0.000313705	2.18636	-0.679896
17779634	chr4:17779634:A:G	3.59762e-05	-1.03987e-10	-0.659133
17779995	chr4:17779995:C:T	2.39845e-05	-1.03987e-10	-1.06458
17780571	chr4:17780571:G:A	4.2185e-05	-1.03987e-10	-0.499926
17780641	chr4:17780641:T:C	0.000445185	2.58368	-0.727181
17780801	chr4:17780801:C:A	1.49951e-05	-1.53427	-2.61746e-10
17781781	chr4:17781781:T:C	0.000103696	-1.03987e-10	0.399472
17781876	chr4:17781876:TGGC:T	3.12498e-05	-1.03987e-10	-0.799978
17781969	chr4:17781969:G:A	8.49539e-05	0.200118	-2.61746e-10
17782205	chr4:17782205:G:A	2.54835e-05	-1.03987e-10	-1.00396
17782376	chr4:17782376:G:A	0.00011269	-1.03987e-10	0.482652
17782406	chr4:17782406:G:A	2.06064e-05	-1.03987e-10	-1.21639
17783123	chr4:17783123:T:C	2.7647e-05	-1.03987e-10	-0.922473
17783428	chr4:17783428:C:T	7.16954e-05	-1.03987e-10	0.0304361
17783699	chr4:17783699:TA:T	0.000195807	2.14168	-1.10654
17784146	chr4:17784146:A:G	5.77024e-05	-1.03987e-10	-0.186693
17784220	chr4:17784220:G:C	2.12078e-05	-1.03987e-10	-1.18762
17784364	chr4:17784364:T:TA	3.89703e-05	-0.579191	-2.61746e-10
17784862	chr4:17784862:A:C	4.40908e-05	-0.455739	-2.61746e-10
17785333	chr4:17785333:A:G	5.01757e-05	-0.326461	-2.61746e-10
17785599	chr4:17785599:A:G	2.43791e-05	-1.03987e-10	-1.04826
17785711	chr4:17785711:C:G	2.11666e-05	-1.03987e-10	-1.18957
17786301	chr4:17786301:T:G	2.0602e-05	-1.03987e-10	-1.2166
17786469	chr4:17786469:C:T	5.23196e-06	-1.45839	-1.12881
17786898	chr4:17786898:T:G	3.10804e-05	-1.03987e-10	-0.805412
17787092	chr4:17787092:T:C	0.000174047	1.71497	-0.797635
17787560	chr4:17787560:T:C	9.12674e-06	-1.00815	-1.02264
17787797	chr4:17787797:A:C	4.74602e-05	0.761691	-1.14379
17788067	chr4:17788067:A:G	2.05601e-05	-1.03987e-10	-1.21864
17788592	chr4:17788592:T:C	2.21743e-05	-1.03987e-10	-1.14306
17788688	chr4:17788688:A:C	5.13975e-05	0.755003	-1.0574
17788691	chr4:17788691:T:C	3.73929e-05	-1.03987e-10	-0.620511
17788737	chr4:17788737:T:C	2.49423e-05	-1.03987e-10	-1.02542
17788755	chr4:17788755:A:G	2.06387e-05	-1.03987e-10	-1.21482
17788757	chr4:17788757:T:C	2.0635e-05	-1.03987e-10	-1.215
17788776	chr4:17788776:T:A	2.0853e-05	-1.03987e-10	-1.20449
17789020	chr4:17789020:T:G	5.27433e-05	0.775196	-1.05175
17790539	chr4:17790539:C:A	2.23111e-05	-1.03987e-10	-1.13691
17790626	chr4:17790626:G:C	0.000177301	1.73855	-0.802691
17790834	chr4:17790834:TA:T	2.07516e-05	-1.03987e-10	-1.20937
17791246	chr4:17791246:A:C	0.00406446	3.9507	0.117346
17791257	chr4:17791257:T:A	0.000153453	1.46043	-0.669024
17791373	chr4:17791373:A:G	2.1222e-05	-1.03987e-10	-1.18695
17791619	chr4:17791619:C:T	4.67377e-05	0.713425	-1.11087
17791701	chr4:17791701:G:A	1.33592e-05	-0.605996	-1.04379
17791933	chr4:17791933:G:A	3.39862e-05	-1.03987e-10	-0.716035
17792298	chr4:17792298:G:C	1.12087e-05	-1.0389	-0.786394
17792643	chr4:17792643:C:T	1.70399e-05	-1.40644	-2.61746e-10
17792694	chr4:17792694:T:C	1.05194e-05	-0.929084	-0.959684
17792970	chr4:17792970:T:C	2.5519e-05	-0.842135	-0.160431
17793097	chr4:17793097:T:C	2.67111e-05	-1.03987e-10	-0.956912
17793193	chr4:17793193:G:A	6.07325e-05	0.300322	-0.435834
17793301	chr4:17793301:A:G	1.19481e-05	-0.996335	-0.765084
17793415	chr4:17793415:C:T	2.06347e-05	-1.03987e-10	-1.21501
17794602	chr4:17794602:G:A	1.37294e-05	-0.946813	-0.675642
17794636	chr4:17794636:T:C	2.07158e-05	-1.03987e-10	-1.21109
17794674	chr4:17794674:G:A	2.10558e-05	-1.03987e-10	-1.19482
17794777	chr4:17794777:T:A	2.41762e-05	-1.03987e-10	-1.05662
17794909	chr4:17794909:C:A	2.05631e-05	-1.03987e-10	-1.21849
17795375	chr4:17795375:AG:A	1.38242e-05	-0.991672	-0.623902
17795426	chr4:17795426:C:T	3.1795e-05	0.405965	-1.18865
17795691	chr4:17795691:T:C	2.13874e-05	-1.17919	-2.61746e-10
17795832	chr4:17795832:G:T	0.000152053	1.44421	-0.661972
17796158	chr4:17796158:A:C	6.0981e-05	-1.03987e-10	-0.131428
17796343	chr4:17796343:G:A	0.000164082	1.7033	-0.844927
17796354	chr4:17796354:G:T	0.000202346	1.69173	-0.623742
17796385	chr4:17796385:G:A	2.12941e-05	-1.03987e-10	-1.18356
17796711	chr4:17796711:G:A	0.00666013	4.34066	0.221246
17796844	chr4:17796844:C:CA	2.13392e-05	-1.03987e-10	-1.18144
17797441	chr4:17797441:A:C	2.05546e-05	-1.03987e-10	-1.21891
17797702	chr4:17797702:G:A	4.53959e-05	0.702093	-1.12866
17797941	chr4:17797941:C:A	3.51427e-05	-1.03987e-10	-0.682573
17798083	chr4:17798083:C:T	2.11697e-05	-1.03987e-10	-1.18942
17798177	chr4:17798177:CTAAA:C	2.06514e-05	-1.03987e-10	-1.21421
17798288	chr4:17798288:T:C	2.10556e-05	-1.03987e-10	-1.19482
17798521	chr4:17798521:A:G	0.000173777	1.637	-0.721214
17799179	chr4:17799179:G:A	4.76591e-05	0.700178	-1.0781
17799585	chr4:17799585:G:A	2.09131e-05	-1.03987e-10	-1.20161
17800057	chr4:17800057:T:C	2.05765e-05	-1.03987e-10	-1.21784
17800079	chr4:17800079:G:C	3.23591e-05	-0.416411	-0.348685
17800400	chr4:17800400:C:G	2.37404e-05	-1.03987e-10	-1.07481
17800893	chr4:17800893:C:T	2.06358e-05	-1.03987e-10	-1.21496
17801332	chr4:17801332:T:C	2.28854e-05	-1.03987e-10	-1.11149
17801518	chr4:17801518:A:G	0.000129722	-1.03987e-10	0.623406
17801597	chr4:17801597:TGTAGAGTATATGAAAAG:T	2.06306e-05	-1.03987e-10	-1.21521
17802394	chr4:17802394:C:T	2.06325e-05	-1.03987e-10	-1.21512
17802501	chr4:17802501:G:A	2.06897e-05	-1.03987e-10	-1.21235
17802663	chr4:17802663:T:G	3.63339e-05	0.416521	-1.06576
17803857	chr4:17803857:T:C	2.07189e-05	-1.03987e-10	-1.21094
17803902	chr4:17803902:C:T	2.0635e-05	-1.03987e-10	-1.215
17804008	chr4:17804008:T:C	2.20964e-05	-1.03987e-10	-1.14658
17804190	chr4:17804190:GCAGAA:G	4.33216e-05	-1.03987e-10	-0.47334
17804222	chr4:17804222:TAA:T	2.15802e-05	-1.03987e-10	-1.17021
17804740	chr4:17804740:G:C	2.06371e-05	-1.03987e-10	-1.2149
17805093	chr4:17805093:T:G	2.54623e-05	-1.00479	-2.61746e-10
17805153	chr4:17805153:G:A	0.000134212	-1.03987e-10	0.657433
17805190	chr4:17805190:T:C	2.06403e-05	-1.03987e-10	-1.21474
17805470	chr4:17805470:A:G	2.058e-05	-1.03987e-10	-1.21767
17806288	chr4:17806288:T:C	2.21456e-05	-1.03987e-10	-1.14435
17806714	chr4:17806714:T:C	3.21387e-05	0.418839	-1.19077
17807029	chr4:17807029:G:GA	8.47517e-05	-1.03987e-10	0.197735
17807642	chr4:17807642:G:T	1.5984e-05	-1.00915	-0.461255
17807915	chr4:17807915:A:G	5.19288e-05	0.84242	-1.13454
17807941	chr4:17807941:GCA:G	5.5e-05	0.899847	-1.1345
17808222	chr4:17808222:T:C	3.17749e-05	0.422937	-1.20625
17808465	chr4:17808465:A:G	5.4805e-05	0.899165	-1.13737
17808571	chr4:17808571:G:A	2.29508e-05	-1.03987e-10	-1.10864
17808604	chr4:17808604:C:A	2.09749e-05	-1.03987e-10	-1.19866
17808730	chr4:17808730:T:C	2.06335e-05	-1.03987e-10	-1.21507
17809047	chr4:17809047:T:C	2.06214e-05	-1.03987e-10	-1.21566
17809792	chr4:17809792:C:T	6.56316e-05	1.05647	-1.1144
17809984	chr4:17809984:G:A	8.66766e-05	-1.03987e-10	0.220193
17810031	chr4:17810031:T:G	3.07849e-05	0.368174	-1.18314
17810109	chr4:17810109:A:G	2.06328e-05	-1.03987e-10	-1.21511
17810291	chr4:17810291:A:C	0.00313303	3.8786	-0.0708387
17810466	chr4:17810466:C:T	2.08503e-05	-1.03987e-10	-1.20462
17810645	chr4:17810645:T:TA	2.06332e-05	-1.03987e-10	-1.21509
17810905	chr4:17810905:A:G	8.92821e-06	-1.22839	-0.824385
17811040	chr4:17811040:A:T	5.19456e-05	-1.03987e-10	-0.291793
17811173	chr4:17811173:C:T	2.54092e-05	-0.58879	-0.418091
17811541	chr4:17811541:G:T	2.89382e-05	-1.03987e-10	-0.876828
17811555	chr4:17811555:G:T	6.79888e-05	-1.03987e-10	-0.0226475
17811596	chr4:17811596:T:A	1.49342e-05	-1.11907	-0.419268
17812088	chr4:17812088:T:C	0.00145816	3.89052	-0.84758
17812836	chr4:17812836:G:A	2.45098e-05	-1.03987e-10	-1.04292
17813677	chr4:17813677:T:C	2.05791e-05	-1.03987e-10	-1.21771
17814086	chr4:17814086:A:C	6.71987e-05	-0.0343369	-2.61746e-10
17814184	chr4:17814184:C:T	9.71963e-05	0.334742	-2.61746e-10
17814266	chr4:17814266:C:G	2.29231e-05	-1.03987e-10	-1.10984
17814645	chr4:17814645:TA:T	1.9436e-05	-0.25915	-1.01571
17814755	chr4:17814755:C:T	3.62056e-05	0.524706	-1.17748
17815548	chr4:17815548:A:G	4.05241e-05	0.640643	-1.18074
17815744	chr4:17815744:G:A	2.14062e-05	-1.03987e-10	-1.17831
17815983	chr4:17815983:C:T	5.20361e-05	-1.03987e-10	-0.290053
17816061	chr4:17816061:C:T	2.07342e-05	-1.03987e-10	-1.21021
17816071	chr4:17816071:T:A	2.06835e-05	-1.03987e-10	-1.21266
17816642	chr4:17816642:A:G	3.76061e-05	0.584164	-1.19899
17816909	chr4:17816909:C:T	2.06844e-05	-1.03987e-10	-1.21261
17817262	chr4:17817262:T:C	1.22998e-05	-0.849429	-0.882981
17818382	chr4:17818382:A:T	2.40768e-05	-1.03987e-10	-1.06074
17818398	chr4:17818398:C:T	2.7434e-05	-0.713123	-0.217086
17818749	chr4:17818749:T:G	2.11834e-05	-1.03987e-10	-1.18877
17818894	chr4:17818894:T:A	3.45218e-05	0.500006	-1.20041
17819171	chr4:17819171:A:G	2.06739e-05	-1.03987e-10	-1.21312
17819551	chr4:17819551:G:A	2.05568e-05	-1.03987e-10	-1.2188
17819554	chr4:17819554:T:A	0.000145056	1.47803	-0.742894
17819705	chr4:17819705:T:C	1.51642e-05	-1.52305	-2.61746e-10
17819765	chr4:17819765:T:TA	3.55216e-05	0.518347	-1.1902
17819876	chr4:17819876:A:C	8.00313e-05	0.140426	-2.61746e-10
17820049	chr4:17820049:G:A	1.9016e-05	-0.279863	-1.01685
17820320	chr4:17820320:G:A	1.28675e-05	-0.843041	-0.844243
17820383	chr4:17820383:C:T	3.3888e-05	0.47761	-1.19654
17820557	chr4:17820557:G:A	3.22633e-05	0.410384	-1.17844
17821236	chr4:17821236:G:A	2.06213e-05	-1.03987e-10	-1.21567
17821296	chr4:17821296:T:A	1.81669e-05	-1.34239	-2.61746e-10
17822418	chr4:17822418:C:T	2.08053e-05	-1.03987e-10	-1.20678
17822441	chr4:17822441:C:T	2.5281e-05	-1.03987e-10	-1.01194
17823207	chr4:17823207:C:T	1.60672e-05	-1.46521	-2.61746e-10
17823470	chr4:17823470:T:G	2.12648e-05	-1.03987e-10	-1.18494
17823536	chr4:17823536:C:T	2.58465e-05	-0.566741	-0.423074
17824239	chr4:17824239:C:T	2.24986e-05	-1.12854	-2.61746e-10
17824633	chr4:17824633:G:A	2.78221e-05	-0.474389	-0.441772
17825237	chr4:17825237:C:G	3.42287e-05	0.497074	-1.206
17825341	chr4:17825341:A:C	2.06797e-05	-1.03987e-10	-1.21284
17825596	chr4:17825596:G:A	0.000104905	-1.03987e-10	0.411066
17826144	chr4:17826144:T:C	0.0016252	4.00394	-0.852543
17826622	chr4:17826622:C:T	3.52643e-05	0.526101	-1.20522
17827791	chr4:17827791:A:G	2.07029e-05	-1.03987e-10	-1.21172
17828181	chr4:17828181:G:C	2.11826e-05	-1.03987e-10	-1.18881
17828367	chr4:17828367:G:C	3.46627e-05	0.479905	-1.17623
17828429	chr4:17828429:T:G	2.06859e-05	-1.03987e-10	-1.21254
17828623	chr4:17828623:A:G	2.07197e-05	-1.03987e-10	-1.2109
17828624	chr4:17828624:T:C	1.62279e-05	-1.45526	-2.61746e-10
17828718	chr4:17828718:A:G	2.05721e-05	-1.03987e-10	-1.21806
17828741	chr4:17828741:C:T	2.1022e-05	-1.03987e-10	-1.19642
17828950	chr4:17828950:A:G	3.58492e-05	-1.03987e-10	-0.662669
17829054	chr4:17829054:T:C	2.07202e-05	-1.03987e-10	-1.21088
17829858	chr4:17829858:C:G	2.06823e-05	-1.03987e-10	-1.21271
17830163	chr4:17830163:G:A	2.07646e-05	-1.03987e-10	-1.20874
17830198	chr4:17830198:C:T	2.7027e-05	-0.726309	-0.218846
17830795	chr4:17830795:T:C	3.31926e-05	0.458424	-1.19809
17831301	chr4:17831301:C:T	2.21521e-05	-1.03987e-10	-1.14406
17831413	chr4:17831413:G:A	3.58808e-05	-1.03987e-10	-0.661789
17831687	chr4:17831687:T:G	2.22986e-05	-1.03987e-10	-1.13747
17831749	chr4:17831749:G:A	3.37161e-05	0.465233	-1.18925
17831924	chr4:17831924:T:C	0.000260925	1.92489	-0.602647
17832393	chr4:17832393:A:G	3.57922e-05	0.517036	-1.1813
17832394	chr4:17832394:T:C	5.33868e-05	-0.264428	-2.61746e-10
17832434	chr4:17832434:C:T	0.000135762	-1.03987e-10	0.66891
17832726	chr4:17832726:G:A	2.06785e-05	-1.03987e-10	-1.2129
17832879	chr4:17832879:G:A	0.000211995	1.82384	-0.709266
17833384	chr4:17833384:G:A	1.09145e-05	-0.828866	-1.02303
17833440	chr4:17833440:C:T	0.000157225	1.47418	-0.65849
17833914	chr4:17833914:A:G	2.72475e-05	-0.688604	-0.248425
17834098	chr4:17834098:G:A	3.40562e-05	0.484364	-1.19834
17834541	chr4:17834541:C:T	5.37833e-05	-1.03987e-10	-0.257028
17834609	chr4:17834609:G:C	0.000231916	1.86655	-0.662163
17835169	chr4:17835169:G:A	2.05642e-05	-1.03987e-10	-1.21844
17835388	chr4:17835388:C:T	2.5255e-05	-0.774399	-0.23857
17835539	chr4:17835539:C:A	3.55783e-05	0.531302	-1.20156
17835960	chr4:17835960:G:T	3.54813e-05	0.53995	-1.21294
17836888	chr4:17836888:A:G	2.06237e-05	-1.03987e-10	-1.21555
17836913	chr4:17836913:G:A	0.0002785	1.92327	-0.535839
17837920	chr4:17837920:A:T	3.42766e-05	-1.03987e-10	-0.707529
17838072	chr4:17838072:A:T	5.51952e-05	-1.03987e-10	-0.231115
17838568	chr4:17838568:G:A	2.18711e-05	-1.03987e-10	-1.15682
17838603	chr4:17838603:G:A	2.35049e-05	-1.03987e-10	-1.08478
17839300	chr4:17839300:G:A	2.05659e-05	-1.03987e-10	-1.21836
17839386	chr4:17839386:G:C	2.08873e-05	-1.03987e-10	-1.20285
17839842	chr4:17839842:A:G	0.0012494	3.78081	-0.892382
17839997	chr4:17839997:A:G	3.91726e-05	0.6431	-1.21711
17840236	chr4:17840236:A:G	2.09596e-05	-1.03987e-10	-1.19939
17840325	chr4:17840325:T:A	0.00208017	4.21411	-0.815894
17840533	chr4:17840533:T:C	2.61859e-05	-0.731227	-0.245541
17840540	chr4:17840540:A:C	2.10717e-05	-1.03987e-10	-1.19406
17841277	chr4:17841277:C:T	2.08033e-05	-1.03987e-10	-1.20688
17842113	chr4:17842113:AT:A	2.21748e-05	-1.03987e-10	-1.14303
17842406	chr4:17842406:G:A	8.8104e-06	-0.858836	-1.20722
17842611	chr4:17842611:T:A	5.63277e-05	-1.03987e-10	-0.210805
17842627	chr4:17842627:T:C	3.76693e-05	0.60113	-1.21428
17842790	chr4:17842790:C:CTGTT	2.05895e-05	-1.03987e-10	-1.21721
17843057	chr4:17843057:C:T	2.60912e-05	-1.03987e-10	-0.980392
17843110	chr4:17843110:C:CTGAT	3.87047e-05	-1.03987e-10	-0.58603
17843144	chr4:17843144:T:A	2.0702e-05	-1.03987e-10	-1.21176
17843618	chr4:17843618:C:T	2.09387e-05	0.0123642	-1.21275
17843847	chr4:17843847:C:T	2.77831e-05	-1.03987e-10	-0.917564
17844662	chr4:17844662:T:TA	1.6197e-05	-0.62695	-0.830218
17845658	chr4:17845658:A:C	3.48982e-05	0.504545	-1.1941
17846074	chr4:17846074:T:C	3.11333e-05	-1.03987e-10	-0.803714
17846477	chr4:17846477:C:T	7.16173e-06	-1.07943	-1.19381
17846614	chr4:17846614:G:A	7.00854e-05	-1.03987e-10	0.00772393
17847133	chr4:17847133:ATTAC:A	2.09943e-05	-1.03987e-10	-1.19774
17847141	chr4:17847141:T:G	2.6019e-05	-1.03987e-10	-0.983163
17847291	chr4:17847291:T:C	3.33049e-05	0.471094	-1.20738
17848069	chr4:17848069:G:A	1.68549e-05	-0.208382	-1.20897
17848082	chr4:17848082:A:G	2.06381e-05	-1.03987e-10	-1.21485
17848111	chr4:17848111:A:G	2.06789e-05	-1.03987e-10	-1.21288
17848663	chr4:17848663:T:C	3.16402e-05	0.42024	-1.2078
17848797	chr4:17848797:G:A	3.56617e-05	-0.793264	0.125351
17848905	chr4:17848905:C:T	8.49983e-05	0.20064	-2.61746e-10
17848979	chr4:17848979:G:C	2.14574e-05	-1.03987e-10	-1.17592
17849067	chr4:17849067:C:T	2.05877e-05	-1.03987e-10	-1.2173
17849433	chr4:17849433:T:C	2.63034e-05	-1.03987e-10	-0.972291
17849440	chr4:17849440:C:T	3.07397e-05	0.396895	-1.21333
17849527	chr4:17849527:A:C	2.98416e-05	0.354751	-1.20084
17850497	chr4:17850497:G:C	3.9045e-05	-1.03987e-10	-0.577277
17850548	chr4:17850548:C:T	3.16081e-05	-1.03987e-10	-0.788578
17850881	chr4:17850881:A:G	1.66803e-05	-1.42776	-2.61746e-10
17851023	chr4:17851023:C:G	2.42746e-05	-1.03987e-10	-1.05256
17851338	chr4:17851338:A:G	0.000502936	1.97847	-2.61746e-10
17851626	chr4:17851626:C:A	2.08873e-05	-1.03987e-10	-1.20285
17852103	chr4:17852103:A:C	3.99463e-05	0.657858	-1.21231
17852278	chr4:17852278:CTT:C	3.40605e-05	0.504918	-1.21877
17852322	chr4:17852322:A:G	2.08249e-05	-1.03987e-10	-1.20584
17852649	chr4:17852649:G:A	2.08316e-05	-1.03987e-10	-1.20552
17852949	chr4:17852949:C:A	8.08172e-06	-1.12712	-1.02526
17852965	chr4:17852965:T:A	0.00020227	1.48507	-0.417459
17854289	chr4:17854289:C:T	0.000190017	1.52092	-0.515798
17855178	chr4:17855178:C:T	0.00096562	3.10512	-0.47434
17855204	chr4:17855204:C:T	2.08245e-05	-1.03987e-10	-1.20586
17855630	chr4:17855630:A:G	2.94479e-05	0.350732	-1.2101
17857340	chr4:17857340:A:C	2.08047e-05	-1.03987e-10	-1.20681
17857517	chr4:17857517:A:G	2.10008e-05	-1.03987e-10	-1.19743
17857843	chr4:17857843:A:G	3.203e-05	0.438862	-1.21418
17858598	chr4:17858598:C:G	2.18919e-05	-1.03987e-10	-1.15587
17859146	chr4:17859146:A:T	3.19294e-05	-1.03987e-10	-0.778464
17859197	chr4:17859197:C:T	7.46728e-06	-1.02814	-1.20332
17859431	chr4:17859431:A:C	2.08256e-05	-1.03987e-10	-1.20581
17859587	chr4:17859587:T:C	0.000132817	1.56501	-0.918035
17860876	chr4:17860876:G:A	2.06723e-05	-1.03987e-10	-1.2132
17861203	chr4:17861203:T:C	2.31249e-05	-1.03987e-10	-1.10108
17861569	chr4:17861569:T:G	1.6583e-05	-1.43362	-2.61746e-10
17861835	chr4:17861835:G:T	0.000171093	1.47654	-0.576329
17862057	chr4:17862057:C:T	6.33434e-05	-1.03987e-10	-0.0934203
17862170	chr4:17862170:T:C	1.60059e-05	-1.46903	-2.61746e-10
17862391	chr4:17862391:T:C	0.000189337	1.75452	-0.752988
17862433	chr4:17862433:C:T	0.00010731	-1.03987e-10	0.43373
17862622	chr4:17862622:A:T	2.55279e-05	-1.03987e-10	-1.00222
17862651	chr4:17862651:T:C	2.72071e-05	0.271135	-1.20965
17862731	chr4:17862731:G:C	2.50813e-05	-1.03987e-10	-1.01987
17862844	chr4:17862844:C:A	5.08338e-05	-1.03987e-10	-0.313429
17863290	chr4:17863290:TG:T	2.09675e-05	-1.03987e-10	-1.19902
17863915	chr4:17863915:A:T	2.37088e-05	-1.03987e-10	-1.07614
17864489	chr4:17864489:G:A	2.37976e-05	-0.0279614	-1.04445
17864561	chr4:17864561:T:C	2.40818e-05	-1.03987e-10	-1.06054
17864702	chr4:17864702:G:A	0.000359501	1.68227	-0.0395428
17864970	chr4:17864970:A:C	2.53861e-05	-1.03987e-10	-1.00779
17865243	chr4:17865243:C:T	4.72916e-05	-1.03987e-10	-0.385659
17865415	chr4:17865415:A:G	3.43198e-05	0.505507	-1.21178
17865790	chr4:17865790:G:A	2.94604e-05	-1.03987e-10	-0.858945
17866435	chr4:17866435:T:C	0.000193435	0.957015	0.0659338
17867398	chr4:17867398:T:C	3.2203e-05	-1.03987e-10	-0.769933
17867611	chr4:17867611:T:C	2.84241e-05	-1.03987e-10	-0.894752
17868006	chr4:17868006:T:C	2.93687e-05	-1.03987e-10	-0.862063
17868656	chr4:17868656:T:C	2.18458e-05	-1.03987e-10	-1.15798
17869152	chr4:17869152:A:G	2.6413e-05	-1.03987e-10	-0.968135
17869338	chr4:17869338:CTTCAT:C	4.90762e-05	-0.348617	-2.61746e-10
17869580	chr4:17869580:T:C	3.433e-05	-0.705971	-2.61746e-10
17870176	chr4:17870176:T:C	9.77177e-06	-1.18421	-0.778283
17870766	chr4:17870766:T:C	2.59203e-05	-1.03987e-10	-0.986965
17871350	chr4:17871350:A:G	2.37822e-05	-1.03987e-10	-1.07305
17872069	chr4:17872069:AGAG:A	0.000260146	2.50681	-1.18756
17872466	chr4:17872466:C:T	0.00112919	3.09116	-0.303889
17873012	chr4:17873012:T:C	6.02048e-06	-1.52818	-0.918644
17873193	chr4:17873193:T:C	3.28308e-05	-1.03987e-10	-0.750623
17873526	chr4:17873526:G:A	1.63693e-05	-0.519204	-0.927378
17873607	chr4:17873607:T:C	9.50616e-06	-1.20367	-0.786381
17874112	chr4:17874112:TCTC:T	0.0373504	7.19497	-0.90886
17874194	chr4:17874194:A:C	2.83787e-05	-1.03987e-10	-0.896352
17874545	chr4:17874545:G:C	2.20149e-05	-1.03987e-10	-1.15027
17874928	chr4:17874928:G:A	2.37031e-05	-1.07639	-2.61746e-10
17875320	chr4:17875320:A:G	1.71526e-05	-1.39984	-2.61746e-10
17875735	chr4:17875735:A:T	1.62927e-05	-0.558315	-0.892959
17875864	chr4:17875864:A:G	0.000318412	2.68928	-1.16793
17875933	chr4:17875933:A:G	2.15248e-05	-1.03987e-10	-1.17279
17876273	chr4:17876273:T:C	1.55246e-05	-1.49957	-2.61746e-10
17877538	chr4:17877538:G:T	1.17418e-05	-1.1739	-0.604941
17878373	chr4:17878373:A:C	2.80205e-05	-1.03987e-10	-0.909056
17878403	chr4:17878403:G:A	2.11872e-05	-1.03987e-10	-1.18859
17878793	chr4:17878793:A:C	0.000585435	3.18934	-1.05898
17879022	chr4:17879022:T:C	3.89408e-05	-0.579948	-2.61746e-10
17879171	chr4:17879171:T:TTC	8.04238e-06	-1.11981	-1.03745
17879391	chr4:17879391:C:G	2.50446e-05	-1.03987e-10	-1.02133
17879534	chr4:17879534:C:T	5.04916e-05	-1.03987e-10	-0.320183
17879545	chr4:17879545:T:C	2.50183e-05	-1.03987e-10	-1.02238
17879572	chr4:17879572:C:T	7.27014e-06	-1.1982	-1.06001
17879862	chr4:17879862:T:C	7.45563e-06	-1.18496	-1.04807
17880131	chr4:17880131:G:A	2.54432e-05	-1.03987e-10	-1.00554
17880210	chr4:17880210:T:A	1.24279e-05	-0.506891	-1.21516
17880288	chr4:17880288:A:G	2.51735e-05	-1.03987e-10	-1.0162
17881249	chr4:17881249:C:T	2.14335e-05	-1.03987e-10	-1.17703
17882925	chr4:17882925:C:G	2.39619e-05	-1.03987e-10	-1.06553
17883146	chr4:17883146:G:A	1.2378e-05	-0.528253	-1.19782
17883363	chr4:17883363:T:C	0.000279881	2.53488	-1.14251
17884523	chr4:17884523:A:G	1.54153e-05	-1.50663	-2.61746e-10
17885357	chr4:17885357:CAA:C	2.08652e-05	-1.03987e-10	-1.20391
17885414	chr4:17885414:G:A	2.07847e-05	-1.03987e-10	-1.20777
17886732	chr4:17886732:G:A	1.22605e-05	-0.626756	-1.10885
17887373	chr4:17887373:T:TA	2.06094e-05	-1.03987e-10	-1.21625
17888414	chr4:17888414:C:G	2.09062e-05	-0.707413	-0.494534
17888932	chr4:17888932:C:T	2.86405e-05	-1.03987e-10	-0.887169
17889155	chr4:17889155:C:T	1.5343e-05	-1.51133	-2.61746e-10
17889337	chr4:17889337:A:G	0.000210018	2.31217	-1.20697
17889434	chr4:17889434:G:A	1.51226e-05	-1.5258	-2.61746e-10
17890299	chr4:17890299:T:C	1.79545e-05	-1.35415	-2.61746e-10
17890828	chr4:17890828:G:GTTAA	0.00078662	3.48707	-1.06131
17891573	chr4:17891573:C:T	2.57942e-05	-1.03987e-10	-0.991841
17893207	chr4:17893207:A:G	9.05861e-06	-0.819387	-1.21889
17893227	chr4:17893227:A:G	8.92641e-06	-0.834498	-1.21848
17893378	chr4:17893378:AT:A	1.52014e-05	-1.5206	-2.61746e-10
17893644	chr4:17893644:T:C	3.22804e-05	-1.03987e-10	-0.767532
17893850	chr4:17893850:G:A	9.12046e-06	-0.812902	-1.21857
17894249	chr4:17894249:T:C	9.22027e-06	-0.802137	-1.21845
17894356	chr4:17894356:A:G	2.07069e-05	-1.03987e-10	-1.21152
17894543	chr4:17894543:G:T	2.15304e-05	-1.03987e-10	-1.17253
17894952	chr4:17894952:C:G	0.000238262	2.43519	-1.20381
17895043	chr4:17895043:A:T	4.66686e-05	-1.03987e-10	-0.398919
17895065	chr4:17895065:T:C	2.67931e-05	-1.03987e-10	-0.953845
17895095	chr4:17895095:A:C	8.55472e-06	-1.10762	-0.987885
17895260	chr4:17895260:C:A	2.2683e-05	-1.03987e-10	-1.12037
17895812	chr4:17895812:T:C	1.25144e-05	-0.522097	-1.19302
17896178	chr4:17896178:TC:T	2.23168e-05	-1.03987e-10	-1.13665
17897013	chr4:17897013:T:G	2.08904e-05	-1.03987e-10	-1.2027
17897423	chr4:17897423:T:C	5.44651e-05	-0.24443	-2.61746e-10
17897555	chr4:17897555:T:C	1.17227e-05	-0.991097	-0.789367
17898757	chr4:17898757:G:A	2.71387e-05	-1.03987e-10	-0.941031
17899220	chr4:17899220:CTG:C	5.01809e-05	-1.03987e-10	-0.326356
17899352	chr4:17899352:CA:C	4.78413e-05	-1.03987e-10	-0.374102
17899717	chr4:17899717:A:G	3.36539e-05	-1.03987e-10	-0.725863
17899745	chr4:17899745:A:G	0.000236797	2.42557	-1.20035
17900056	chr4:17900056:C:T	0.04024	6.61875	-0.258122
17900484	chr4:17900484:C:T	0.000235445	2.4101	-1.19061
17900490	chr4:17900490:G:A	1.29497e-05	-0.488889	-1.19203
17901000	chr4:17901000:TG:T	0.000594554	2.92	-0.774181
17901020	chr4:17901020:C:G	2.92407e-05	-0.86643	-2.61746e-10
17901702	chr4:17901702:T:C	1.56765e-05	-0.543565	-0.94626
17901793	chr4:17901793:C:T	2.67359e-05	-1.03987e-10	-0.955982
17902031	chr4:17902031:C:T	0.0535595	6.9299	-0.283344
17902054	chr4:17902054:G:T	1.35188e-05	-0.447747	-1.19016
17902128	chr4:17902128:C:CCAA	2.37844e-05	-1.03987e-10	-1.07296
17902975	chr4:17902975:T:C	1.50194e-05	-1.53265	-2.61746e-10
17903235	chr4:17903235:A:G	2.07749e-05	-1.03987e-10	-1.20825
17903887	chr4:17903887:A:C	3.50206e-05	-0.686054	-2.61746e-10
17904597	chr4:17904597:C:T	0.000750693	2.37901	-2.61746e-10
17904604	chr4:17904604:C:T	4.1196e-05	-0.523649	-2.61746e-10
17904812	chr4:17904812:CTTTA:C	2.27967e-05	-1.03987e-10	-1.11538
17906136	chr4:17906136:T:A	3.81968e-05	-0.59924	-2.61746e-10
17906356	chr4:17906356:C:T	2.09229e-05	-1.03987e-10	-1.20115
17906367	chr4:17906367:T:C	1.19934e-05	-0.541624	-1.21601
17906385	chr4:17906385:C:T	2.68349e-05	-1.03987e-10	-0.952288
17906455	chr4:17906455:G:A	3.27629e-05	-1.03987e-10	-0.752693
17906456	chr4:17906456:A:G	5.68813e-05	-1.03987e-10	-0.201024
17906486	chr4:17906486:CAAG:C	2.21432e-05	-1.03987e-10	-1.14446
17906620	chr4:17906620:G:A	1.15002e-05	-0.723541	-1.07609
17906747	chr4:17906747:C:T	1.2916e-05	-0.631733	-1.05179
17906777	chr4:17906777:C:A	1.13223e-05	-0.738065	-1.07715
17906790	chr4:17906790:A:G	0.000724739	2.9209	-0.577077
17906841	chr4:17906841:C:T	8.51057e-06	-1.18557	-0.915111
17906844	chr4:17906844:G:A	8.34122e-06	-1.20117	-0.919611
17906910	chr4:17906910:T:C	8.09883e-06	-1.21564	-0.934635
17907164	chr4:17907164:C:A	3.41092e-05	-1.03987e-10	-0.712423
17907863	chr4:17907863:C:T	8.11081e-06	-1.1515	-0.997288
17908091	chr4:17908091:G:T	0.000366613	2.42625	-0.76393
17908337	chr4:17908337:A:C	8.38862e-06	-1.16734	-0.947773
17909179	chr4:17909179:A:T	2.08538e-05	-1.03987e-10	-1.20445
17909621	chr4:17909621:C:T	2.18394e-05	-1.03987e-10	-1.15828
17909827	chr4:17909827:A:T	8.33998e-06	-1.12158	-0.999355
17909862	chr4:17909862:T:A	7.62684e-06	-1.16273	-1.04759
17909905	chr4:17909905:T:C	4.62294e-05	-1.03987e-10	-0.408374
17910168	chr4:17910168:A:G	8.52976e-06	-1.10195	-0.996484
17910217	chr4:17910217:G:C	2.6532e-05	-1.03987e-10	-0.96364
17910282	chr4:17910282:C:T	8.36005e-06	-1.12838	-0.990148
17910492	chr4:17910492:A:C	2.81876e-05	-1.03987e-10	-0.903109
17910609	chr4:17910609:G:C	8.47211e-06	-1.11598	-0.989231
17910647	chr4:17910647:G:A	2.4409e-05	-1.03987e-10	-1.04704
17910749	chr4:17910749:T:C	4.66233e-05	-1.03987e-10	-0.399891
17910768	chr4:17910768:T:C	2.18259e-05	-1.03987e-10	-1.15889
17910883	chr4:17910883:G:T	2.38017e-05	-1.03987e-10	-1.07224
17910916	chr4:17910916:T:G	7.84405e-06	-1.1384	-1.04384
17911102	chr4:17911102:G:C	3.26814e-05	-0.755185	-2.61746e-10
17911278	chr4:17911278:CAAATGGCAAATAAGT:C	3.45871e-05	-1.03987e-10	-0.698511
17911326	chr4:17911326:A:G	2.57661e-05	-1.03987e-10	-0.99293
17911328	chr4:17911328:C:T	2.86882e-05	-1.03987e-10	-0.885504
17912256	chr4:17912256:A:G	0.000268981	2.52511	-1.17246
17912263	chr4:17912263:C:A	2.13867e-05	-1.03987e-10	-1.17922
17912630	chr4:17912630:T:C	8.00989e-06	-1.13494	-1.02637
17912634	chr4:17912634:G:A	6.35159e-05	-0.0907008	-2.61746e-10
17912945	chr4:17912945:C:T	8.15595e-06	-1.126	-1.01724
17913151	chr4:17913151:A:G	8.20037e-06	-1.12664	-1.01117
17913438	chr4:17913438:C:A	2.46789e-05	-1.03987e-10	-1.03604
17913819	chr4:17913819:C:T	8.54967e-06	-1.10927	-0.986829
17913837	chr4:17913837:G:T	3.36602e-05	-1.03987e-10	-0.725675
17913959	chr4:17913959:C:T	8.36119e-06	-1.09582	-1.02257
17914069	chr4:17914069:A:G	8.03821e-06	-1.12754	-1.03024
17914302	chr4:17914302:T:C	8.20243e-06	-1.11498	-1.02258
17914464	chr4:17914464:T:G	8.47992e-06	-1.0914	-1.01289
17914787	chr4:17914787:A:C	3.33502e-05	-1.03987e-10	-0.734928
17915567	chr4:17915567:A:G	0.00027486	2.47945	-1.10518
17915833	chr4:17915833:A:G	2.32282e-05	-1.09662	-2.61746e-10
17915903	chr4:17915903:T:C	1.28405e-05	-0.480665	-1.20872
17915970	chr4:17915970:G:A	3.27246e-05	-1.03987e-10	-0.753865
17916158	chr4:17916158:A:C	0.049259	7.28347	-0.720615
17916195	chr4:17916195:G:A	0.0548529	7.35155	-0.681131
17916447	chr4:17916447:C:T	7.55618e-05	-1.03987e-10	0.0829598
17916705	chr4:17916705:C:T	0.000102825	0.391037	-2.61746e-10
17916770	chr4:17916770:G:A	0.000393665	2.9107	-1.17719
17916963	chr4:17916963:A:G	8.55292e-06	-1.15315	-0.942571
17917239	chr4:17917239:A:G	8.27977e-06	-1.14221	-0.985965
17917366	chr4:17917366:T:C	8.45078e-06	-1.13808	-0.969655
17917443	chr4:17917443:C:T	0.0303951	6.68235	-0.60231
17917529	chr4:17917529:G:A	8.6638e-06	-1.13156	-0.95128
17918103	chr4:17918103:T:C	3.52407e-05	-1.03987e-10	-0.679789
17918188	chr4:17918188:G:A	0.0718981	7.55511	-0.614099
17918673	chr4:17918673:A:G	8.02823e-06	-1.22271	-0.93632
17920346	chr4:17920346:T:G	2.53865e-05	-1.03987e-10	-1.00777
17920867	chr4:17920867:T:C	1.20552e-05	-0.54043	-1.21206
17921045	chr4:17921045:G:A	2.50985e-05	-1.03987e-10	-1.01918
17921615	chr4:17921615:G:T	2.55011e-05	-1.03987e-10	-1.00327
17921691	chr4:17921691:C:T	1.17878e-05	-0.556721	-1.21821
17921721	chr4:17921721:G:A	2.41845e-05	-1.05628	-2.61746e-10
17921833	chr4:17921833:A:G	2.34273e-05	-1.03987e-10	-1.08809
17922402	chr4:17922402:T:C	2.17781e-05	-1.03987e-10	-1.16109
17922475	chr4:17922475:C:T	1.69885e-05	-0.24367	-1.16579
17922773	chr4:17922773:T:C	1.14934e-05	-0.584144	-1.21607
17922803	chr4:17922803:C:A	7.59485e-06	-1.20563	-1.00889
17923111	chr4:17923111:T:C	0.000743589	2.84466	-0.475164
17923421	chr4:17923421:G:A	2.26796e-05	-1.03987e-10	-1.12052
17923739	chr4:17923739:AG:A	2.35224e-05	-1.03987e-10	-1.08404
17923845	chr4:17923845:G:C	1.29492e-05	-0.469171	-1.21179
17924175	chr4:17924175:T:C	0.022489	6.3614	-0.582606
17924914	chr4:17924914:G:C	4.35769e-05	-1.03987e-10	-0.467463
17925238	chr4:17925238:T:A	1.93706e-05	-1.27823	-2.61746e-10
17925763	chr4:17925763:C:T	2.07812e-05	-1.03987e-10	-1.20794
17925797	chr4:17925797:G:T	1.50124e-05	-0.516288	-1.01683
17925972	chr4:17925972:C:T	2.43194e-05	-1.03987e-10	-1.05072
17926298	chr4:17926298:C:T	2.06264e-05	-1.03987e-10	-1.21542
17926305	chr4:17926305:C:CAA	8.10455e-06	-1.0904	-1.05917
17926478	chr4:17926478:A:G	2.20526e-05	-1.03987e-10	-1.14856
17926486	chr4:17926486:C:T	2.07209e-05	-1.03987e-10	-1.21085
17927815	chr4:17927815:G:A	5.08493e-05	-0.313125	-2.61746e-10
17927872	chr4:17927872:A:G	8.11578e-06	-1.14379	-1.00439
17928124	chr4:17928124:T:C	0.00025703	2.42423	-1.11702
17928197	chr4:17928197:A:G	2.97686e-05	-1.03987e-10	-0.848538
17928273	chr4:17928273:G:C	2.06054e-05	-1.03987e-10	-1.21644
17928331	chr4:17928331:T:G	8.74546e-06	-1.0658	-1.00766
17928986	chr4:17928986:T:C	0.000277512	2.57197	-1.1881
17929695	chr4:17929695:T:C	0.000350412	2.7243	-1.10718
17929900	chr4:17929900:C:A	2.64159e-05	-1.03987e-10	-0.968024
17930113	chr4:17930113:G:A	0.000139962	-1.03987e-10	0.699382
17930932	chr4:17930932:A:G	0.000422963	2.95792	-1.15263
17932016	chr4:17932016:C:T	0.000418195	2.95255	-1.1586
17932502	chr4:17932502:C:T	2.7995e-05	-1.03987e-10	-0.909965
17932665	chr4:17932665:G:A	1.50091e-05	-1.53334	-2.61746e-10
17932740	chr4:17932740:G:A	9.49808e-06	-0.933927	-1.05697
17932771	chr4:17932771:A:T	0.000388655	2.82399	-1.10329
17932838	chr4:17932838:T:C	0.000389911	2.83378	-1.10986
17933119	chr4:17933119:A:T	2.52665e-05	-1.03987e-10	-1.01251
17933123	chr4:17933123:T:A	2.54037e-05	-1.03987e-10	-1.00709
17933460	chr4:17933460:T:C	1.13176e-05	-0.888387	-0.927243
17934198	chr4:17934198:T:G	2.51235e-05	-1.03987e-10	-1.01819
17934497	chr4:17934497:A:G	2.97781e-05	-1.03987e-10	-0.848219
17934833	chr4:17934833:T:C	2.76157e-05	-1.03987e-10	-0.923605
17935011	chr4:17935011:T:C	0.000354561	2.72696	-1.09807
17935171	chr4:17935171:G:A	8.46343e-06	-1.01616	-1.09008
17935305	chr4:17935305:TTAGA:T	0.000345912	2.77292	-1.16872
17935738	chr4:17935738:C:T	0.000346735	2.78189	-1.17532
17936671	chr4:17936671:T:C	2.77012e-05	-1.03987e-10	-0.920517
17936794	chr4:17936794:A:C	1.03924e-05	-1.10559	-0.795328
17936973	chr4:17936973:T:C	3.28213e-05	-1.03987e-10	-0.750913
17937182	chr4:17937182:T:C	2.3354e-05	-1.03987e-10	-1.09122
17937679	chr4:17937679:T:C	0.000463027	2.74819	-0.852395
17937708	chr4:17937708:C:T	0.000459364	2.74474	-0.85689
17937812	chr4:17937812:C:T	2.06021e-05	-1.03987e-10	-1.2166
17938574	chr4:17938574:A:G	0.000942948	2.98582	-0.378796
17939095	chr4:17939095:C:A	0.000452262	2.69655	-0.824279
17939099	chr4:17939099:C:G	2.45168e-05	-1.03987e-10	-1.04263
17939923	chr4:17939923:C:T	2.63926e-05	-1.03987e-10	-0.968906
17939940	chr4:17939940:T:A	8.54633e-06	-0.877723	-1.21877
17940076	chr4:17940076:T:C	2.06181e-05	-1.03987e-10	-1.21582
17940314	chr4:17940314:A:G	0.000428075	2.9642	-1.14689
17940448	chr4:17940448:ATATGTAATATATAT:A	2.96182e-05	-1.03987e-10	-0.853603
17940784	chr4:17940784:AT:A	2.60765e-05	-1.03987e-10	-0.980955
17940937	chr4:17940937:C:T	0.0398662	6.67954	-0.328246
17942879	chr4:17942879:G:GC	0.000329569	2.41518	-0.859386
17943076	chr4:17943076:A:G	7.90031e-06	-0.986493	-1.1886
17943956	chr4:17943956:T:C	2.41887e-05	-1.03987e-10	-1.05611
17944517	chr4:17944517:C:T	2.82249e-05	-1.03987e-10	-0.901787
17944585	chr4:17944585:C:T	2.2611e-05	-1.03987e-10	-1.12355
17944714	chr4:17944714:A:C	1.49928e-05	-1.53442	-2.61746e-10
17944809	chr4:17944809:T:C	0.0132411	6.03613	-0.787038
17945017	chr4:17945017:A:G	2.4148e-05	-1.03987e-10	-1.05779
17945105	chr4:17945105:G:A	2.86511e-05	-1.03987e-10	-0.886798
17945127	chr4:17945127:C:T	2.08421e-05	-1.03987e-10	-1.20502
17945364	chr4:17945364:G:A	2.85237e-05	-1.03987e-10	-0.891256
17946250	chr4:17946250:T:C	0.000332628	2.4486	-0.883571
17946422	chr4:17946422:A:G	3.15895e-05	-0.789167	-2.61746e-10
17946729	chr4:17946729:G:A	0.000355522	2.48446	-0.852865
17946874	chr4:17946874:T:C	0.000358513	2.49478	-0.854802
17947045	chr4:17947045:A:G	0.000347668	2.47156	-0.862302
17947316	chr4:17947316:T:C	9.00735e-06	-0.828497	-1.21545
17947984	chr4:17947984:A:G	0.000289854	2.30176	-0.874375
17948077	chr4:17948077:G:A	8.13749e-06	-0.979316	-1.16619
17948315	chr4:17948315:T:C	2.84936e-05	-1.03987e-10	-0.89231
17949003	chr4:17949003:A:G	0.000261111	2.20826	-0.8853
17949031	chr4:17949031:C:T	2.06136e-05	-1.03987e-10	-1.21604
17949203	chr4:17949203:C:T	3.92374e-05	-1.03987e-10	-0.57236
17949227	chr4:17949227:T:C	0.000249486	2.16944	-0.892033
17949412	chr4:17949412:A:G	0.000235031	2.0875	-0.869773
17950414	chr4:17950414:T:C	0.000149504	1.55294	-0.787612
17950433	chr4:17950433:G:A	0.000260726	2.20605	-0.884575
17950586	chr4:17950586:G:A	8.55875e-06	-1.32487	-0.77017
17950986	chr4:17950986:G:C	0.000290103	2.2865	-0.858256
17951162	chr4:17951162:C:G	2.09403e-05	-1.03987e-10	-1.20032
17951196	chr4:17951196:CTTAT:C	3.15104e-05	-1.03987e-10	-0.791672
17951336	chr4:17951336:T:C	0.000343336	2.47746	-0.880743
17951813	chr4:17951813:T:C	4.9147e-05	-0.347174	-2.61746e-10
17951967	chr4:17951967:A:G	0.000343214	2.47171	-0.875349
17952745	chr4:17952745:G:A	2.20078e-05	-1.03987e-10	-1.15059
17953199	chr4:17953199:A:G	0.000391948	2.88361	-1.15447
17953675	chr4:17953675:T:C	2.07238e-05	-1.03987e-10	-1.21071
17953808	chr4:17953808:G:A	2.82709e-05	-1.03987e-10	-0.900157
17954590	chr4:17954590:TG:T	0.0498537	6.96968	-0.394823
17954641	chr4:17954641:T:C	2.23997e-05	-1.03987e-10	-1.13294
17954766	chr4:17954766:G:A	2.06899e-05	-1.03987e-10	-1.21234
17954905	chr4:17954905:C:A	2.82709e-05	-1.03987e-10	-0.900157
17955034	chr4:17955034:T:C	0.000323363	2.71097	-1.17419
17955281	chr4:17955281:T:C	4.6816e-05	-0.395767	-2.61746e-10
17955535	chr4:17955535:G:A	0.000404002	2.59172	-0.832294
17955559	chr4:17955559:T:C	4.77468e-05	-1.03987e-10	-0.37608
17955577	chr4:17955577:T:C	0.000443924	2.65771	-0.804043
17955731	chr4:17955731:G:A	0.000447856	2.73162	-0.869137
17955732	chr4:17955732:T:C	2.58613e-05	-1.03987e-10	-0.989244
17955953	chr4:17955953:C:T	0.000843305	2.80465	-0.30931
17956034	chr4:17956034:G:A	2.81762e-05	-1.03987e-10	-0.903512
17956065	chr4:17956065:T:A	0.000740721	3.542	-1.17636
17956075	chr4:17956075:C:T	0.000437545	2.662	-0.822812
17956982	chr4:17956982:A:G	0.000123714	-1.03987e-10	0.575984
17957067	chr4:17957067:C:G	0.000316925	2.36293	-0.846258
17957655	chr4:17957655:T:C	4.72617e-05	-0.386291	-2.61746e-10
17957765	chr4:17957765:T:C	2.27542e-05	-1.03987e-10	-1.11724
17957933	chr4:17957933:G:C	7.89543e-06	-0.957763	-1.21794
17957953	chr4:17957953:A:G	2.05704e-05	-1.03987e-10	-1.21814
17958153	chr4:17958153:C:T	0.000381127	2.48661	-0.785465
17958385	chr4:17958385:T:C	0.000356601	2.47813	-0.843508
17958545	chr4:17958545:G:A	0.000365005	2.50127	-0.843349
17959754	chr4:17959754:A:G	2.06809e-05	-1.03987e-10	-1.21278
17959792	chr4:17959792:G:A	0.000367793	2.4831	-0.817571
17960637	chr4:17960637:G:A	0.000311261	2.33335	-0.834706
17960756	chr4:17960756:A:G	0.000311	2.33857	-0.84077
17960919	chr4:17960919:T:C	2.46097e-05	-1.03987e-10	-1.03885
17961061	chr4:17961061:C:T	0.000257514	2.46959	-1.1605
17961312	chr4:17961312:A:T	0.000305899	2.32487	-0.84361
17963303	chr4:17963303:A:G	2.71708e-05	-1.03987e-10	-0.939847
17963952	chr4:17963952:G:A	4.32553e-05	-0.474871	-2.61746e-10
17964304	chr4:17964304:A:C	4.03477e-05	0.37167	-0.916128
17964497	chr4:17964497:A:G	1.50035e-05	-1.53371	-2.61746e-10
17964647	chr4:17964647:C:T	3.25978e-05	-1.03987e-10	-0.757747
17964845	chr4:17964845:G:A	0.000476179	2.76832	-0.84452
17964925	chr4:17964925:T:C	8.27188e-06	-0.913575	-1.21555
17965123	chr4:17965123:T:C	0.000469953	2.73233	-0.821684
17965471	chr4:17965471:T:C	0.000540036	2.88874	-0.839095
17965642	chr4:17965642:T:C	2.12078e-05	-1.03987e-10	-1.18762
17965672	chr4:17965672:C:T	2.05553e-05	-1.03987e-10	-1.21887
17965678	chr4:17965678:T:C	1.5273e-05	-1.5159	-2.61746e-10
17965837	chr4:17965837:T:C	2.37755e-05	-1.03987e-10	-1.07334
17966161	chr4:17966161:G:C	4.00914e-05	0.371471	-0.922299
17966335	chr4:17966335:G:A	0.000320604	2.67542	-1.1472
17966545	chr4:17966545:T:C	2.33361e-05	-1.03987e-10	-1.09199
17966677	chr4:17966677:C:T	2.65785e-05	-1.03987e-10	-0.961887
17966892	chr4:17966892:C:T	2.26056e-05	-1.03987e-10	-1.12379
17967098	chr4:17967098:C:T	3.4164e-05	-1.03987e-10	-0.710818
17967519	chr4:17967519:T:G	1.89037e-05	-1.30263	-2.61746e-10
17968075	chr4:17968075:T:C	0.0118177	5.51886	-0.3835
17968640	chr4:17968640:C:T	0.0200665	6.39311	-0.728288
17968703	chr4:17968703:A:T	0.000267162	2.52248	-1.17662
17968930	chr4:17968930:C:T	2.31339e-05	-1.03987e-10	-1.10069
17969303	chr4:17969303:A:G	5.14996e-05	-1.03987e-10	-0.300416
17969515	chr4:17969515:A:G	0.000384207	2.56804	-0.858851
17969586	chr4:17969586:C:T	2.06681e-05	-1.03987e-10	-1.2134
17970455	chr4:17970455:C:A	0.000655627	2.66128	-0.417683
17970749	chr4:17970749:G:A	0.0137718	5.65163	-0.36325
17971548	chr4:17971548:G:C	0.000441033	2.6461	-0.798969
17971670	chr4:17971670:C:T	2.50386e-05	-1.03987e-10	-1.02157
17971936	chr4:17971936:T:A	2.10765e-05	-1.03987e-10	-1.19383
17972075	chr4:17972075:T:C	0.000421995	2.66037	-0.857369
17972276	chr4:17972276:C:G	0.0006237	2.70397	-0.510293
17972432	chr4:17972432:T:C	2.99057e-05	-1.03987e-10	-0.843942
17972511	chr4:17972511:A:T	8.12105e-06	-0.998583	-1.14895
17972558	chr4:17972558:A:G	0.00075429	2.87172	-0.487937
17972596	chr4:17972596:A:G	0.000314909	1.4755	0.0347955
17973135	chr4:17973135:T:A	2.4868e-05	-1.03987e-10	-1.02841
17973980	chr4:17973980:C:T	0.000441762	2.6455	-0.796724
17974703	chr4:17974703:A:G	0.000431294	2.71469	-0.889893
17974748	chr4:17974748:T:C	2.12976e-05	-1.03987e-10	-1.18339
17974855	chr4:17974855:T:C	2.92627e-05	-1.03987e-10	-0.865676
17975156	chr4:17975156:A:G	0.000446266	2.70815	-0.849223
17975499	chr4:17975499:G:A	2.06637e-05	-1.03987e-10	-1.21361
17975500	chr4:17975500:AATTCTC:A	3.02919e-05	-1.03987e-10	-0.831112
17975729	chr4:17975729:T:C	9.14546e-06	-0.810423	-1.21831
17975888	chr4:17975888:T:C	7.58095e-06	-1.02151	-1.19484
17975912	chr4:17975912:A:C	0.000417969	2.66659	-0.873175
17976256	chr4:17976256:A:T	2.09366e-05	-1.03987e-10	-1.20049
17977266	chr4:17977266:T:C	2.09585e-05	-1.03987e-10	-1.19945
17977340	chr4:17977340:A:G	2.2401e-05	-1.03987e-10	-1.13289
17977373	chr4:17977373:G:A	3.12079e-05	-1.03987e-10	-0.801318
17977449	chr4:17977449:AT:A	3.03093e-05	-1.03987e-10	-0.830535
17977812	chr4:17977812:G:A	2.05883e-05	-1.03987e-10	-1.21727
17978010	chr4:17978010:A:G	1.52719e-05	-1.51598	-2.61746e-10
17978039	chr4:17978039:T:C	4.63929e-05	-1.03987e-10	-0.404844
17978187	chr4:17978187:T:C	1.73345e-05	-1.38929	-2.61746e-10
17978206	chr4:17978206:T:C	0.000370733	2.85384	-1.18035
17978360	chr4:17978360:G:A	2.93217e-05	-1.03987e-10	-0.863662
17979101	chr4:17979101:T:C	6.15833e-05	-0.1216	-2.61746e-10
17981432	chr4:17981432:G:A	0.0002357	2.27371	-1.05315
17982143	chr4:17982143:T:C	2.914e-05	-1.03987e-10	-0.86988
17982506	chr4:17982506:T:G	2.23495e-05	-1.03987e-10	-1.13519
17982654	chr4:17982654:T:C	0.000346607	2.56065	-0.954444
17982693	chr4:17982693:A:C	0.000352101	2.61177	-0.989845
17983219	chr4:17983219:G:T	0.000283401	2.40982	-1.00495
17983251	chr4:17983251:C:G	0.000324494	2.50962	-0.969341
17983252	chr4:17983252:T:C	2.75677e-05	-1.03987e-10	-0.925347
17983566	chr4:17983566:T:C	0.000379786	2.65596	-0.958342
17983588	chr4:17983588:T:G	7.29214e-06	-1.0363	-1.2189
17983602	chr4:17983602:G:A	3.03293e-05	-1.03987e-10	-0.829876
17984899	chr4:17984899:C:T	0.000298979	2.44971	-0.991329
17985050	chr4:17985050:G:A	0.000252918	2.49394	-1.20287
17985240	chr4:17985240:T:C	0.000356784	2.60006	-0.964923
17985840	chr4:17985840:T:C	2.54243e-05	-1.03987e-10	-1.00628
17985981	chr4:17985981:C:T	7.41713e-06	-1.01942	-1.21878
17986171	chr4:17986171:T:C	2.22143e-05	-1.03987e-10	-1.14126
17986518	chr4:17986518:A:G	0.000473265	2.61909	-0.701429
17986667	chr4:17986667:G:A	2.3235e-05	-1.03987e-10	-1.09633
17987968	chr4:17987968:T:C	2.06568e-05	-1.03987e-10	-1.21395
17988629	chr4:17988629:ATT:A	0.000350812	2.5768	-0.958539
17988712	chr4:17988712:C:T	2.25797e-05	-1.03987e-10	-1.12494
17989800	chr4:17989800:C:T	0.00038434	2.71715	-1.00761
17989899	chr4:17989899:A:C	0.000820018	2.46734	-2.61746e-10
17990056	chr4:17990056:T:C	0.000412647	2.97937	-1.19877
17990391	chr4:17990391:G:A	2.30244e-05	-1.03987e-10	-1.10544
17990709	chr4:17990709:A:G	0.000574327	2.79017	-0.678959
17991417	chr4:17991417:A:G	8.09167e-06	-0.933432	-1.21772
17991454	chr4:17991454:C:T	2.07473e-05	-1.03987e-10	-1.20957
17991787	chr4:17991787:A:C	0.0175252	6.42333	-0.89393
17991831	chr4:17991831:C:T	3.23329e-05	-1.03987e-10	-0.765904
17991890	chr4:17991890:CCTCACA:C	0.000187838	2.16793	-1.17434
17991947	chr4:17991947:T:C	7.42381e-06	-1.06494	-1.17236
17992162	chr4:17992162:T:C	2.40748e-05	-1.03987e-10	-1.06083
17992675	chr4:17992675:T:C	0.000240591	2.4255	-1.1844
17993580	chr4:17993580:G:T	7.90327e-06	-0.955825	-1.21889
17993689	chr4:17993689:T:C	0.000411983	2.69057	-0.911579
17994092	chr4:17994092:A:T	2.97069e-05	-1.03987e-10	-0.850612
17994132	chr4:17994132:G:A	4.93154e-05	-1.03987e-10	-0.343754
17994423	chr4:17994423:A:G	1.33982e-05	-0.547216	-1.09965
17994729	chr4:17994729:G:GA	0.000352782	2.5295	-0.905646
17995420	chr4:17995420:T:C	2.48159e-05	-1.03987e-10	-1.03051
17995443	chr4:17995443:G:A	0.000329653	2.54546	-0.989411
17995468	chr4:17995468:G:A	4.91475e-05	-1.03987e-10	-0.347164
17995779	chr4:17995779:A:G	7.55829e-06	-1.02836	-1.19098
17995918	chr4:17995918:T:C	0.00031156	2.48339	-0.983788
17996272	chr4:17996272:T:G	2.08508e-05	-1.03987e-10	-1.2046
17996420	chr4:17996420:C:T	0.000318469	2.73994	-1.2184
17996803	chr4:17996803:C:A	0.0286828	6.36008	-0.338014
17997219	chr4:17997219:A:G	7.82639e-06	-0.965597	-1.21889
17997346	chr4:17997346:G:A	7.43572e-06	-1.01689	-1.2188
17997633	chr4:17997633:G:A	1.66061e-05	-1.43222	-2.61746e-10
17997844	chr4:17997844:A:G	0.000242071	1.24724	-2.61746e-10
17999270	chr4:17999270:G:A	6.8745e-05	-1.03987e-10	-0.0115872
17999491	chr4:17999491:T:C	2.83937e-05	-1.03987e-10	-0.895823
18000646	chr4:18000646:G:C	2.44587e-05	-1.03987e-10	-1.045
18000960	chr4:18000960:C:T	0.000209971	1.93469	-0.82971
18001293	chr4:18001293:AATAG:A	0.000318158	2.10569	-0.585128
18001427	chr4:18001427:T:C	2.78833e-05	-1.03987e-10	-0.913965
18002104	chr4:18002104:T:C	2.12594e-05	-1.03987e-10	-1.18519
18002189	chr4:18002189:T:C	0.00057113	2.94027	-0.834643
18002295	chr4:18002295:A:T	1.06416e-05	-0.682932	-1.19428
18002391	chr4:18002391:G:A	0.000240904	2.00736	-0.764948
18002467	chr4:18002467:T:C	9.33002e-06	-0.812935	-1.19582
18003023	chr4:18003023:A:G	7.55235e-06	-1.02973	-1.1904
18003113	chr4:18003113:C:T	2.63589e-05	-1.03987e-10	-0.970184
18003132	chr4:18003132:A:G	3.80539e-05	-1.03987e-10	-0.602987
18003396	chr4:18003396:A:C	0.00043524	2.6601	-0.826195
18003500	chr4:18003500:A:G	0.000535512	2.04123	-2.61746e-10
18004074	chr4:18004074:C:G	7.55063e-06	-1.02766	-1.1927
18004102	chr4:18004102:A:G	2.3324e-05	-1.03987e-10	-1.09251
18004343	chr4:18004343:A:G	0.000377943	2.56115	-0.868402
18004429	chr4:18004429:A:G	0.000376935	2.56136	-0.871283
18004466	chr4:18004466:G:A	0.000372995	2.8188	-1.13923
18005328	chr4:18005328:C:T	0.000317884	2.33318	-0.81349
18005812	chr4:18005812:C:G	0.000360963	2.51693	-0.87015
18006138	chr4:18006138:A:C	0.0207336	6.26914	-0.571623
18006218	chr4:18006218:A:G	3.22016e-05	-1.03987e-10	-0.769975
18006511	chr4:18006511:G:A	2.30741e-05	-1.03987e-10	-1.10328
18006532	chr4:18006532:G:A	3.06577e-05	-1.03987e-10	-0.819109
18006576	chr4:18006576:A:C	0.000697516	2.82047	-0.514932
18006609	chr4:18006609:A:G	0.0413294	6.82116	-0.433826
18006852	chr4:18006852:TTATTA:T	2.16833e-05	-1.03987e-10	-1.16545
18007865	chr4:18007865:A:G	0.000380595	2.5805	-0.880755
18008336	chr4:18008336:G:A	7.25831e-06	-1.04095	-1.2189
18008635	chr4:18008635:T:C	7.35308e-06	-1.02992	-1.21695
18008662	chr4:18008662:T:C	1.7925e-05	-1.35579	-2.61746e-10
18008761	chr4:18008761:A:G	9.0696e-06	-0.828275	-1.20879
18009097	chr4:18009097:T:C	2.08515e-05	-1.03987e-10	-1.20456
18009324	chr4:18009324:T:C	2.05601e-05	-1.03987e-10	-1.21864
18009337	chr4:18009337:G:A	8.19385e-06	-0.922825	-1.21578
18009579	chr4:18009579:A:G	0.000202213	1.90207	-0.834735
18009813	chr4:18009813:G:A	2.2465e-05	-1.03987e-10	-1.13003
18009943	chr4:18009943:C:T	2.3354e-05	-1.03987e-10	-1.09122
18010113	chr4:18010113:C:A	1.60011e-05	-0.460611	-1.00872
18010237	chr4:18010237:TTTAC:T	0.000335825	2.7193	-1.1447
18010254	chr4:18010254:C:T	2.60869e-05	-1.03987e-10	-0.980558
18010646	chr4:18010646:CTGT:C	0.000413003	2.59823	-0.816765
18010650	chr4:18010650:A:AC	0.000405396	2.58373	-0.820855
18010722	chr4:18010722:G:A	2.51332e-05	-1.03987e-10	-1.0178
18010831	chr4:18010831:T:C	0.000440013	2.68333	-0.838519
18010973	chr4:18010973:A:G	6.8925e-06	-1.09461	-1.21695
18011152	chr4:18011152:T:A	6.97563e-06	-1.08403	-1.21554
18011204	chr4:18011204:T:C	1.52554e-05	-1.51706	-2.61746e-10
18011754	chr4:18011754:A:C	2.30253e-05	-1.03987e-10	-1.1054
18011785	chr4:18011785:C:T	2.81551e-05	-1.03987e-10	-0.904261
18011848	chr4:18011848:C:T	2.30358e-05	-1.03987e-10	-1.10494
18012016	chr4:18012016:T:C	0.000416617	2.95648	-1.16631
18013039	chr4:18013039:C:T	2.30342e-05	-1.03987e-10	-1.10501
18013180	chr4:18013180:G:GT	0.000475267	2.81457	-0.892685
18013568	chr4:18013568:CAAT:C	2.10123e-05	-1.03987e-10	-1.19688
18013903	chr4:18013903:G:A	2.30163e-05	-1.03987e-10	-1.10579
18013967	chr4:18013967:C:T	4.0387e-05	-0.543483	-2.61746e-10
18014404	chr4:18014404:C:A	2.26907e-05	-1.03987e-10	-1.12003
18014569	chr4:18014569:A:G	0.000553207	2.95068	-0.876936
18014739	chr4:18014739:C:A	2.0648e-05	-1.03987e-10	-1.21437
18014796	chr4:18014796:C:T	3.86478e-05	-0.587501	-2.61746e-10
18015254	chr4:18015254:A:G	0.000514718	2.89703	-0.895399
18016177	chr4:18016177:C:CATA	0.000507365	2.88215	-0.894915
18016315	chr4:18016315:A:T	0.000563705	2.97944	-0.886905
18016613	chr4:18016613:T:C	0.000571147	2.98959	-0.883939
18016706	chr4:18016706:C:T	2.40294e-05	-1.03987e-10	-1.06271
18016817	chr4:18016817:G:T	1.37629e-05	-0.612123	-1.00789
18017402	chr4:18017402:T:C	0.000561032	2.92972	-0.841934
18017790	chr4:18017790:C:T	0.000597438	2.99271	-0.842055
18017949	chr4:18017949:C:T	0.000744588	3.20407	-0.833234
18018448	chr4:18018448:C:T	2.68815e-05	-1.03987e-10	-0.950552
18018533	chr4:18018533:G:A	5.67419e-05	-0.203477	-2.61746e-10
18019632	chr4:18019632:T:C	2.09844e-05	-1.03987e-10	-1.19821
18019684	chr4:18019684:C:T	2.824e-05	-1.03987e-10	-0.90125
18020060	chr4:18020060:G:A	2.51561e-05	-1.03987e-10	-1.01689
18020163	chr4:18020163:C:T	5.03567e-05	-1.03987e-10	-0.32286
18020273	chr4:18020273:G:C	2.27544e-05	-1.03987e-10	-1.11723
18021052	chr4:18021052:G:A	3.06226e-05	-1.03987e-10	-0.820253
18021069	chr4:18021069:T:C	0.000415382	2.63315	-0.84594
18021123	chr4:18021123:G:A	2.18469e-05	-1.03987e-10	-1.15793
18022377	chr4:18022377:A:G	4.04104e-05	-0.542903	-2.61746e-10
18022408	chr4:18022408:C:G	0.000430321	2.9661	-1.14356
18022498	chr4:18022498:C:T	0.000515425	2.86207	-0.859073
18022599	chr4:18022599:G:A	2.42179e-05	-1.03987e-10	-1.0549
18022796	chr4:18022796:A:T	2.32106e-05	-1.03987e-10	-1.09738
18023182	chr4:18023182:C:CTTCT	0.00114222	3.21407	-0.415329
18023299	chr4:18023299:T:C	2.10331e-05	-1.03987e-10	-1.19589
18023406	chr4:18023406:G:A	0.000413425	2.61267	-0.830187
18023745	chr4:18023745:T:A	0.000452728	2.6746	-0.801299
18023861	chr4:18023861:G:A	0.0335257	6.89547	-0.717393
18024114	chr4:18024114:C:A	1.50231e-05	-1.53241	-2.61746e-10
18024534	chr4:18024534:A:C	2.73925e-05	-1.03987e-10	-0.931721
18024916	chr4:18024916:A:G	3.03017e-05	-0.830787	-2.61746e-10
18025265	chr4:18025265:G:T	2.09772e-05	-1.03987e-10	-1.19856
18025344	chr4:18025344:T:C	7.75499e-06	-0.975091	-1.21856
18025612	chr4:18025612:T:C	0.000469811	2.66631	-0.755972
18025616	chr4:18025616:C:T	1.18137e-05	-0.558256	-1.21447
18025661	chr4:18025661:A:T	7.35159e-06	-1.03338	-1.21369
18026006	chr4:18026006:T:C	1.49967e-05	-1.53416	-2.61746e-10
18026073	chr4:18026073:G:A	0.000155378	1.63427	-0.8304
18026127	chr4:18026127:G:A	3.00447e-05	-1.03987e-10	-0.839304
18026168	chr4:18026168:T:C	1.61059e-05	-1.4628	-2.61746e-10
18026612	chr4:18026612:T:A	1.93487e-05	-1.27937	-2.61746e-10
18026727	chr4:18026727:C:T	0.000118844	-1.03987e-10	0.535823
18026728	chr4:18026728:G:A	0.000295658	1.33637	0.110846
18026854	chr4:18026854:C:T	3.17289e-05	-1.03987e-10	-0.784764
18026980	chr4:18026980:G:C	2.13355e-05	-1.03987e-10	-1.18162
18027364	chr4:18027364:G:A	0.000396843	2.59052	-0.848968
18027477	chr4:18027477:G:A	0.000395992	2.55488	-0.815476
18027542	chr4:18027542:A:G	0.000315831	2.68476	-1.17154
18027676	chr4:18027676:C:T	0.00057739	2.58127	-0.464747
18027722	chr4:18027722:T:C	2.69325e-05	-1.03987e-10	-0.948657
18028221	chr4:18028221:T:TG	2.09607e-05	-1.03987e-10	-1.19934
18028541	chr4:18028541:G:A	7.21786e-06	-1.04794	-1.21749
18028585	chr4:18028585:G:A	8.28155e-05	0.174625	-2.61746e-10
18028659	chr4:18028659:T:C	0.000382477	2.84823	-1.14355
18029230	chr4:18029230:C:T	0.000446481	2.67895	-0.819546
18030076	chr4:18030076:A:C	7.79195e-06	-0.970581	-1.21832
18030423	chr4:18030423:C:T	2.17167e-05	-1.03987e-10	-1.16391
18030796	chr4:18030796:G:A	0.000302543	2.62447	-1.15423
18030870	chr4:18030870:G:A	0.000313354	2.65783	-1.15249
18031865	chr4:18031865:T:C	0.000527822	2.72926	-0.702488
18031885	chr4:18031885:C:A	2.07246e-05	-1.03987e-10	-1.21067
18032097	chr4:18032097:T:C	2.3513e-05	-1.03987e-10	-1.08444
18032235	chr4:18032235:C:T	2.17062e-05	-1.03987e-10	-1.16439
18032391	chr4:18032391:C:T	3.52167e-05	-1.03987e-10	-0.680471
18032704	chr4:18032704:G:A	2.44373e-05	-1.03987e-10	-1.04588
18033083	chr4:18033083:T:C	2.11433e-05	-1.03987e-10	-1.19067
18033812	chr4:18033812:A:G	1.59014e-05	-1.47559	-2.61746e-10
18033981	chr4:18033981:C:T	3.03536e-05	-1.4896	0.66052
18034184	chr4:18034184:C:T	3.41339e-05	-0.711701	-2.61746e-10
18034651	chr4:18034651:A:C	9.61645e-06	-0.761617	-1.2169
18034820	chr4:18034820:CAT:C	2.05724e-05	-1.03987e-10	-1.21804
18035038	chr4:18035038:G:T	2.76829e-05	-1.03987e-10	-0.921177
18035170	chr4:18035170:G:A	1.99852e-05	-1.49266	0.245661
18035230	chr4:18035230:C:T	0.000232901	1.20862	-2.61746e-10
18035427	chr4:18035427:C:T	8.5397e-06	-1.33773	-0.759539
18035512	chr4:18035512:G:A	6.53309e-06	-1.526	-0.83911
18035608	chr4:18035608:C:T	1.17828e-05	-0.746272	-1.02908
18036177	chr4:18036177:A:G	1.69356e-05	-0.19574	-1.21683
18036381	chr4:18036381:G:T	1.64218e-05	-0.225468	-1.21791
18036644	chr4:18036644:G:A	0.000137605	0.682396	-2.61746e-10
18036699	chr4:18036699:C:T	4.78401e-05	-1.03987e-10	-0.374128
18036779	chr4:18036779:A:AT	2.07333e-05	-1.03987e-10	-1.21025
18037019	chr4:18037019:A:G	6.97805e-06	-1.39378	-0.905444
18037202	chr4:18037202:A:G	1.55227e-05	-1.49969	-2.61746e-10
18037600	chr4:18037600:T:TG	1.95395e-05	-0.0683576	-1.2012
18038201	chr4:18038201:T:C	5.44969e-06	-1.51567	-1.03076
18038217	chr4:18038217:T:C	2.7308e-05	-1.03987e-10	-0.934812
18038264	chr4:18038264:T:C	2.40736e-05	0.143953	-1.20483
18038485	chr4:18038485:C:T	2.05549e-05	-1.03987e-10	-1.21889
18038567	chr4:18038567:C:T	1.51346e-05	-1.52501	-2.61746e-10
18038658	chr4:18038658:C:T	2.08316e-05	-1.03987e-10	-1.20552
18038758	chr4:18038758:A:G	2.0614e-05	-1.03987e-10	-1.21602
18038824	chr4:18038824:C:T	6.05515e-06	-1.39463	-1.04645
18039138	chr4:18039138:G:A	2.38497e-05	0.117167	-1.18738
18040505	chr4:18040505:A:G	2.46295e-05	0.161202	-1.19925
18040564	chr4:18040564:C:T	2.44513e-05	0.148359	-1.19367
18040775	chr4:18040775:C:T	8.78361e-05	-1.03987e-10	0.233482
18041317	chr4:18041317:A:G	4.02478e-05	-1.03987e-10	-0.546935
18041536	chr4:18041536:T:A	2.0614e-05	-1.03987e-10	-1.21602
18041586	chr4:18041586:G:A	2.39145e-05	0.144909	-1.21242
18041747	chr4:18041747:C:G	4.06108e-05	-1.03987e-10	-0.537958
18041946	chr4:18041946:A:G	2.06614e-05	-1.03987e-10	-1.21372
18042299	chr4:18042299:C:T	2.46326e-05	0.174457	-1.21238
18042420	chr4:18042420:G:A	2.51327e-05	0.169592	-1.18741
18042734	chr4:18042734:C:T	5.82456e-05	0.185186	-0.362508
18042819	chr4:18042819:G:T	3.25701e-05	-1.03987e-10	-0.758597
18043060	chr4:18043060:A:G	2.07115e-05	-1.03987e-10	-1.2113
18043375	chr4:18043375:T:C	4.32591e-05	-0.474783	-2.61746e-10
18043594	chr4:18043594:A:T	1.55289e-05	-1.49929	-2.61746e-10
18044542	chr4:18044542:C:T	3.01113e-05	-1.03987e-10	-0.83709
18044583	chr4:18044583:G:T	2.06745e-05	-1.03987e-10	-1.21309
18044665	chr4:18044665:A:T	2.35579e-05	0.110451	-1.19298
18044876	chr4:18044876:A:G	2.06421e-05	-0.0318307	-1.18283
18045002	chr4:18045002:G:T	2.04272e-05	-0.0551137	-1.17001
18045013	chr4:18045013:T:C	2.78347e-05	-1.03987e-10	-0.915708
18045199	chr4:18045199:G:T	3.01354e-05	-1.03987e-10	-0.83629
18045329	chr4:18045329:A:G	2.31768e-05	0.100925	-1.19976
18045339	chr4:18045339:C:T	1.7522e-05	-1.37853	-2.61746e-10
18045717	chr4:18045717:G:C	3.02003e-05	-1.03987e-10	-0.83414
18045778	chr4:18045778:G:A	3.78754e-05	0.269326	-0.877016
18045865	chr4:18045865:T:C	2.06007e-05	-1.03987e-10	-1.21667
18046360	chr4:18046360:C:T	2.66086e-05	-1.03987e-10	-0.960758
18046794	chr4:18046794:C:T	2.05711e-05	-1.03987e-10	-1.2181
18047093	chr4:18047093:AAAGAG:A	1.14923e-05	-0.6007	-1.19961
18047534	chr4:18047534:C:T	6.32138e-06	-1.34773	-1.05032
18047566	chr4:18047566:G:T	1.15416e-05	-0.593115	-1.20292
18047593	chr4:18047593:T:C	1.11439e-05	-1.27345	-0.557649
18047712	chr4:18047712:A:G	1.711e-05	-0.406024	-0.996301
18048366	chr4:18048366:T:A	1.09603e-05	-0.647849	-1.19986
18048395	chr4:18048395:T:G	1.09567e-05	-0.647236	-1.2008
18048520	chr4:18048520:T:C	2.07096e-05	-1.03987e-10	-1.2114
18049249	chr4:18049249:T:C	2.14543e-05	-1.03987e-10	-1.17607
18049400	chr4:18049400:C:T	1.18105e-05	-0.819138	-0.953863
18049809	chr4:18049809:A:T	2.24674e-05	-1.03987e-10	-1.12993
18049889	chr4:18049889:C:A	2.07775e-05	-1.03987e-10	-1.20812
18049892	chr4:18049892:T:C	1.15049e-05	-0.597356	-1.20186
18050421	chr4:18050421:G:A	1.23674e-05	-0.53007	-1.19686
18050493	chr4:18050493:TGAACCCAG:T	1.17508e-05	-0.56366	-1.21441
18050767	chr4:18050767:G:C	2.07633e-05	-1.03987e-10	-1.20881
18051255	chr4:18051255:G:A	0.000113844	-1.03987e-10	0.492836
18051259	chr4:18051259:G:T	3.21044e-05	-1.03987e-10	-0.772999
18051316	chr4:18051316:A:G	0.000100713	-1.03987e-10	0.370286
18051424	chr4:18051424:C:T	5.36956e-06	-1.47381	-1.08743
18051505	chr4:18051505:T:C	2.06697e-05	-1.03987e-10	-1.21332
18051549	chr4:18051549:A:C	2.92524e-05	-1.03987e-10	-0.866029
18052075	chr4:18052075:C:T	1.3144e-05	-0.547019	-1.11901
18052554	chr4:18052554:G:A	0.000118546	-1.03987e-10	0.53331
18053516	chr4:18053516:G:C	7.56353e-06	-1.02939	-1.18927
18053518	chr4:18053518:T:C	7.33935e-05	0.0538441	-2.61746e-10
18053740	chr4:18053740:A:C	2.92635e-05	-1.03987e-10	-0.865649
18053877	chr4:18053877:G:T	7.2952e-06	-1.05353	-1.20124
18054214	chr4:18054214:T:C	2.24893e-05	-1.03987e-10	-1.12895
18054226	chr4:18054226:T:C	7.67965e-06	-1.02015	-1.18326
18054517	chr4:18054517:C:T	7.52e-06	-1.04491	-1.17952
18054559	chr4:18054559:G:A	3.61323e-05	-1.03987e-10	-0.654803
18054978	chr4:18054978:T:C	4.03443e-05	-1.03987e-10	-0.54454
18055464	chr4:18055464:G:A	0.000177707	0.938147	-2.61746e-10
18055723	chr4:18055723:G:C	0.000183939	0.972612	-2.61746e-10
18056998	chr4:18056998:G:A	6.8005e-06	-1.13398	-1.19102
18057080	chr4:18057080:TTTTC:T	7.74846e-05	0.108088	-2.61746e-10
18057319	chr4:18057319:C:T	2.07483e-05	-1.03987e-10	-1.20953
18057491	chr4:18057491:T:G	2.11305e-05	-1.03987e-10	-1.19127
18057575	chr4:18057575:A:G	2.06545e-05	-1.03987e-10	-1.21406
18057708	chr4:18057708:G:A	3.10586e-05	-1.03987e-10	-0.806114
18057900	chr4:18057900:A:G	2.87549e-05	-1.03987e-10	-0.883183
18058231	chr4:18058231:A:G	0.000128158	-1.03987e-10	0.611271
18058775	chr4:18058775:G:A	2.88658e-05	-1.03987e-10	-0.879333
18059141	chr4:18059141:G:A	1.03428e-05	-0.914405	-0.991296
18059210	chr4:18059210:T:C	6.60491e-06	-1.14936	-1.20482
18059289	chr4:18059289:A:G	2.17227e-05	-1.03987e-10	-1.16363
18059292	chr4:18059292:C:T	5.41125e-06	-1.41642	-1.13709
18059569	chr4:18059569:G:A	6.4548e-06	-1.17033	-1.20683
18059810	chr4:18059810:C:T	7.89874e-05	0.127298	-2.61746e-10
18059933	chr4:18059933:C:T	2.05641e-05	-1.03987e-10	-1.21844
18060082	chr4:18060082:A:C	7.40267e-06	-1.03983	-1.20032
18060272	chr4:18060272:G:A	2.97415e-05	-1.03987e-10	-0.849448
18060414	chr4:18060414:C:T	6.34283e-06	-1.19199	-1.20267
18060832	chr4:18060832:A:G	6.66511e-06	-1.14586	-1.19925
18061104	chr4:18061104:TTAAG:T	6.52689e-06	-1.17219	-1.19387
18061116	chr4:18061116:A:T	6.53546e-06	-1.16899	-1.19576
18061294	chr4:18061294:A:C	7.25667e-05	0.0425159	-2.61746e-10
18061485	chr4:18061485:T:C	2.22818e-05	-1.03987e-10	-1.13822
18062041	chr4:18062041:T:C	0.00011318	-1.03987e-10	0.48699
18062156	chr4:18062156:G:A	3.14472e-05	-1.03987e-10	-0.793682
18062227	chr4:18062227:G:T	3.27438e-05	-1.03987e-10	-0.753276
18062448	chr4:18062448:C:T	9.46001e-06	-0.873007	-1.12191
18062613	chr4:18062613:A:G	8.3166e-06	-0.978617	-1.14512
18062912	chr4:18062912:T:C	5.16735e-06	-1.43494	-1.16469
18063257	chr4:18063257:A:G	7.83154e-06	-1.04847	-1.13536
18063365	chr4:18063365:C:T	7.81507e-05	-1.03987e-10	0.116648
18063603	chr4:18063603:C:T	2.05926e-05	-1.03987e-10	-1.21706
18063861	chr4:18063861:C:T	8.53399e-06	-0.958541	-1.13939
18064305	chr4:18064305:C:T	3.33332e-05	-1.03987e-10	-0.735436
18064456	chr4:18064456:G:A	4.05138e-05	-1.03987e-10	-0.540349
18064548	chr4:18064548:T:C	8.11494e-06	-0.999467	-1.14882
18064671	chr4:18064671:C:T	3.33262e-05	-1.03987e-10	-0.735646
18064723	chr4:18064723:C:T	7.37421e-06	-1.02634	-1.21767
18064906	chr4:18064906:G:T	2.05744e-05	-1.03987e-10	-1.21794
18065705	chr4:18065705:C:T	7.43039e-06	-1.06202	-1.17439
18065804	chr4:18065804:T:C	3.31e-05	-1.03987e-10	-0.742458
18065919	chr4:18065919:C:T	2.63491e-05	-0.970556	-2.61746e-10
18066064	chr4:18066064:A:G	3.72743e-05	-1.03987e-10	-0.623686
18066294	chr4:18066294:A:C	3.49776e-05	-1.03987e-10	-0.687282
18066328	chr4:18066328:C:T	0.000174929	-1.03987e-10	0.92239
18066459	chr4:18066459:C:A	2.40699e-05	-1.03987e-10	-1.06103
18066880	chr4:18066880:C:T	3.76028e-05	-1.03987e-10	-0.614913
18067045	chr4:18067045:T:C	2.0882e-05	-1.03987e-10	-1.2031
18067078	chr4:18067078:G:A	6.51635e-06	-1.2276	-1.14007
18067240	chr4:18067240:T:C	2.06938e-05	-1.03987e-10	-1.21216
18067265	chr4:18067265:G:A	2.07069e-05	-1.03987e-10	-1.21152
18067539	chr4:18067539:A:G	6.59176e-06	-1.20247	-1.1537
18067563	chr4:18067563:A:G	6.57333e-06	-1.21192	-1.14705
18067621	chr4:18067621:C:T	6.73589e-06	-1.16179	-1.17276
18067697	chr4:18067697:T:A	6.14411e-06	-1.20891	-1.21759
18067844	chr4:18067844:T:A	7.78544e-05	-1.03987e-10	0.112849
18067973	chr4:18067973:C:T	6.47465e-06	-1.21242	-1.16168
18069201	chr4:18069201:G:A	4.41257e-05	-1.03987e-10	-0.454948
18069230	chr4:18069230:T:C	2.06097e-05	-1.03987e-10	-1.21623
18069664	chr4:18069664:C:T	2.1251e-05	-1.03987e-10	-1.18559
18069742	chr4:18069742:C:T	1.08262e-05	-1.00931	-0.850714
18069866	chr4:18069866:G:A	6.67113e-06	-1.18971	-1.15449
18070301	chr4:18070301:G:A	9.70023e-06	-0.975456	-0.994385
18070877	chr4:18070877:C:T	6.61609e-06	-1.20503	-1.14746
18071008	chr4:18071008:C:T	8.30586e-06	-1.21346	-0.911572
18071665	chr4:18071665:T:C	2.26477e-05	-1.03987e-10	-1.12193
18071864	chr4:18071864:T:C	2.92895e-05	-1.03987e-10	-0.864763
18072030	chr4:18072030:AC:A	5.38292e-06	-1.36412	-1.19464
18072320	chr4:18072320:T:C	1.15872e-05	-0.992267	-0.799824
18072360	chr4:18072360:G:C	2.76107e-05	-1.03987e-10	-0.923788
18072721	chr4:18072721:C:T	8.796e-06	-0.870379	-1.19732
18072890	chr4:18072890:G:T	2.05749e-05	-1.03987e-10	-1.21792
18072925	chr4:18072925:A:G	2.35321e-05	-1.08363	-2.61746e-10
18072963	chr4:18072963:G:A	0.000163108	-1.03987e-10	0.852421
18073016	chr4:18073016:G:A	7.78397e-05	-1.03987e-10	0.11266
18073877	chr4:18073877:G:A	2.15187e-05	-1.03987e-10	-1.17307
18074319	chr4:18074319:C:T	9.18994e-06	-1.50032	-0.523564
18074416	chr4:18074416:A:G	2.21977e-05	-1.03987e-10	-1.142
18074876	chr4:18074876:C:A	2.73584e-05	-1.03987e-10	-0.932966
18075004	chr4:18075004:G:C	7.18847e-06	-1.11998	-1.14953
18075585	chr4:18075585:G:A	6.04742e-06	-1.24152	-1.20084
18075916	chr4:18075916:A:G	2.44041e-05	-1.03987e-10	-1.04724
18076117	chr4:18076117:A:G	3.10445e-05	-1.03987e-10	-0.80657
18076510	chr4:18076510:C:T	1.34197e-05	-1.51991	-0.125358
18077069	chr4:18077069:C:T	1.43189e-05	-1.51498	-0.0654295
18077439	chr4:18077439:A:G	7.08615e-06	-1.4944	-0.789446
18077515	chr4:18077515:C:T	2.09492e-05	-1.03987e-10	-1.19989
18077894	chr4:18077894:G:A	1.2884e-05	-1.19303	-0.49298
18078087	chr4:18078087:T:G	2.0874e-05	-1.03987e-10	-1.20348
18078114	chr4:18078114:C:G	2.92706e-05	-1.03987e-10	-0.865407
18078131	chr4:18078131:A:G	2.92414e-05	-1.03987e-10	-0.866405
18078140	chr4:18078140:G:A	3.10431e-05	-1.03987e-10	-0.806614
18078315	chr4:18078315:C:A	2.05764e-05	-1.03987e-10	-1.21784
18078718	chr4:18078718:C:T	2.06557e-05	-1.03987e-10	-1.214
18079796	chr4:18079796:T:C	2.95396e-05	-1.03987e-10	-0.85626
18080134	chr4:18080134:G:A	1.24634e-05	-1.22695	-0.492252
18080685	chr4:18080685:C:G	2.70868e-05	-1.03987e-10	-0.942943
18080991	chr4:18080991:T:C	4.2881e-05	-1.03987e-10	-0.483561
18081111	chr4:18081111:C:T	4.21149e-05	-1.03987e-10	-0.501589
18081113	chr4:18081113:G:A	2.50015e-05	-1.03987e-10	-1.02306
18081452	chr4:18081452:G:A	7.35695e-05	-1.03987e-10	0.0562391
18081459	chr4:18081459:A:G	6.89649e-06	-1.13683	-1.17415
18081585	chr4:18081585:C:T	2.065e-05	-1.03987e-10	-1.21428
18081990	chr4:18081990:A:G	2.06443e-05	-1.03987e-10	-1.21455
18082008	chr4:18082008:C:T	3.44229e-05	-1.03987e-10	-0.703267
18082115	chr4:18082115:C:T	2.10313e-05	-1.03987e-10	-1.19598
18082374	chr4:18082374:G:A	2.85056e-05	-1.03987e-10	-0.891889
18082664	chr4:18082664:A:AG	1.22444e-05	-0.659454	-1.07747
18082752	chr4:18082752:TA:T	5.57306e-06	-1.30878	-1.21526
18082812	chr4:18082812:T:C	3.34182e-05	-1.03987e-10	-0.73289
18083307	chr4:18083307:G:C	7.35962e-06	-1.20003	-1.04595
18083311	chr4:18083311:G:T	7.35815e-06	-1.1962	-1.04998
18083335	chr4:18083335:C:T	2.27312e-05	-1.03987e-10	-1.11825
18083420	chr4:18083420:G:A	7.67709e-06	-1.19023	-1.01353
18083732	chr4:18083732:T:C	2.13876e-05	-1.03987e-10	-1.17918
18084071	chr4:18084071:C:T	8.55095e-06	-0.962524	-1.13342
18084072	chr4:18084072:G:A	4.61619e-06	-1.52804	-1.18438
18084278	chr4:18084278:T:C	1.57562e-05	-1.48476	-2.61746e-10
18084310	chr4:18084310:T:C	2.49807e-05	-1.03987e-10	-1.02389
18084505	chr4:18084505:TC:T	2.70955e-05	-1.03987e-10	-0.942624
18084581	chr4:18084581:A:G	8.03529e-06	-1.15246	-1.00568
18084695	chr4:18084695:T:A	4.66826e-06	-1.50245	-1.19876
18084759	chr4:18084759:C:T	5.66486e-06	-1.46527	-1.04244
18084769	chr4:18084769:G:A	2.22281e-05	-1.03987e-10	-1.14063
18085177	chr4:18085177:G:A	5.03877e-05	-1.03987e-10	-0.322244
18085286	chr4:18085286:A:G	2.08119e-05	-1.03987e-10	-1.20647
18085421	chr4:18085421:A:G	5.50616e-05	-0.233539	-2.61746e-10
18085909	chr4:18085909:A:T	2.68946e-05	-1.03987e-10	-0.950066
18086192	chr4:18086192:T:C	5.22782e-06	-1.53439	-1.0536
18086226	chr4:18086226:C:T	3.11643e-05	-1.03987e-10	-0.802718
18086511	chr4:18086511:A:G	1.5498e-05	-1.50128	-2.61746e-10
18086672	chr4:18086672:C:T	4.41149e-05	-1.03987e-10	-0.455193
18086778	chr4:18086778:A:G	6.82908e-06	-1.48161	-0.83919
18086865	chr4:18086865:G:A	4.32767e-05	-1.03987e-10	-0.474377
18086879	chr4:18086879:T:A	2.09032e-05	-1.03987e-10	-1.20209
18086934	chr4:18086934:A:G	2.15452e-05	-1.03987e-10	-1.17184
18086951	chr4:18086951:A:G	3.18312e-05	-1.03987e-10	-0.781544
18086966	chr4:18086966:T:C	8.51208e-05	0.202081	-2.61746e-10
18086987	chr4:18086987:C:T	2.13093e-05	-1.03987e-10	-1.18285
18087302	chr4:18087302:A:G	2.06074e-05	-1.03987e-10	-1.21634
18087394	chr4:18087394:T:C	0.000124923	-1.03987e-10	0.585709
18088157	chr4:18088157:C:T	3.38861e-05	-1.03987e-10	-0.718985
18088880	chr4:18088880:G:A	2.3791e-05	-1.03987e-10	-1.07268
18089375	chr4:18089375:G:T	2.74416e-05	-1.03987e-10	-0.929931
18090021	chr4:18090021:G:A	2.15679e-05	-1.03987e-10	-1.17079
18090183	chr4:18090183:C:T	2.67612e-05	-0.955039	-2.61746e-10
18090417	chr4:18090417:C:T	5.29709e-06	-1.51515	-1.05968
18090481	chr4:18090481:C:T	4.03297e-05	-1.03987e-10	-0.544903
18090729	chr4:18090729:A:G	5.31681e-06	-1.51629	-1.05483
18090796	chr4:18090796:G:A	2.68503e-05	-1.03987e-10	-0.951716
18090980	chr4:18090980:A:G	5.24587e-06	-1.51861	-1.06594
18091034	chr4:18091034:G:A	2.70076e-05	-1.03987e-10	-0.945874
18091142	chr4:18091142:A:T	3.84846e-05	-1.03987e-10	-0.591732
18091192	chr4:18091192:G:A	9.04232e-06	-1.04487	-0.9952
18091278	chr4:18091278:G:A	2.44888e-05	-1.04377	-2.61746e-10
18091289	chr4:18091289:G:C	2.67832e-05	-1.03987e-10	-0.954217
18091741	chr4:18091741:G:C	2.72885e-05	-1.03987e-10	-0.935526
18091871	chr4:18091871:C:T	4.21616e-05	-1.03987e-10	-0.500481
18091874	chr4:18091874:C:A	2.63939e-05	-0.968859	-2.61746e-10
18092417	chr4:18092417:G:A	2.12984e-05	-1.03987e-10	-1.18336
18092596	chr4:18092596:A:G	6.7955e-06	-1.24998	-1.07575
18092928	chr4:18092928:C:G	2.83156e-05	-1.03987e-10	-0.898577
18092931	chr4:18092931:T:C	5.89289e-06	-1.25449	-1.21375
18093019	chr4:18093019:T:A	2.73102e-05	-1.03987e-10	-0.934729
18093110	chr4:18093110:T:C	5.53115e-06	-1.52098	-1.01061
18093141	chr4:18093141:A:G	5.64866e-05	-0.207987	-2.61746e-10
18093204	chr4:18093204:A:G	5.59359e-06	-1.51262	-1.00775
18093222	chr4:18093222:T:G	1.85927e-05	-1.31922	-2.61746e-10
18093230	chr4:18093230:C:T	4.7491e-06	-1.50658	-1.17746
18093265	chr4:18093265:C:A	5.5291e-06	-1.51379	-1.01817
18093267	chr4:18093267:A:G	2.72865e-05	-1.03987e-10	-0.935598
18093289	chr4:18093289:C:T	2.20622e-05	-1.03987e-10	-1.14813
18093370	chr4:18093370:G:T	5.38165e-06	-1.51654	-1.04246
18093676	chr4:18093676:G:C	2.0654e-05	-1.03987e-10	-1.21408
18093718	chr4:18093718:T:G	2.06185e-05	-1.03987e-10	-1.2158
18094452	chr4:18094452:T:C	2.06046e-05	-1.03987e-10	-1.21648
18094939	chr4:18094939:T:C	2.81045e-05	-1.03987e-10	-0.90606
18095325	chr4:18095325:A:G	5.21425e-06	-1.44057	-1.15003
18095459	chr4:18095459:A:G	1.50959e-05	-1.52757	-2.61746e-10
18095504	chr4:18095504:C:A	7.29473e-05	0.047746	-2.61746e-10
18095541	chr4:18095541:A:G	5.69099e-06	-1.51453	-0.988581
18095601	chr4:18095601:T:C	1.53115e-05	-1.51339	-2.61746e-10
18095766	chr4:18095766:ACAAAAGC:A	2.09874e-05	-1.03987e-10	-1.19807
18095834	chr4:18095834:C:A	2.71762e-05	-1.03987e-10	-0.93965
18095904	chr4:18095904:T:A	5.73049e-06	-1.51059	-0.985601
18096314	chr4:18096314:T:C	2.17042e-05	-1.03987e-10	-1.16449
18096635	chr4:18096635:G:T	1.56483e-05	-1.49163	-2.61746e-10
18096663	chr4:18096663:C:A	2.11336e-05	-1.03987e-10	-1.19113
18096707	chr4:18096707:G:A	4.05302e-05	-1.03987e-10	-0.539944
18096775	chr4:18096775:T:TA	6.6608e-05	-1.03987e-10	-0.0431656
18096962	chr4:18096962:A:G	4.98719e-06	-1.42101	-1.21411
18097248	chr4:18097248:A:C	4.04815e-05	-1.03987e-10	-0.541147
18097343	chr4:18097343:A:G	4.07891e-05	-1.03987e-10	-0.533577
18097347	chr4:18097347:T:A	5.35958e-06	-1.53255	-1.03056
18097890	chr4:18097890:G:A	2.15737e-05	-1.03987e-10	-1.17052
18098250	chr4:18098250:G:A	2.81637e-05	-1.03987e-10	-0.903956
18098278	chr4:18098278:G:A	5.3201e-06	-1.5023	-1.0682
18098570	chr4:18098570:G:A	3.59319e-05	-0.660365	-2.61746e-10
18098870	chr4:18098870:T:A	3.83527e-05	-1.03987e-10	-0.595166
18099208	chr4:18099208:A:G	5.9014e-06	-1.25173	-1.21507
18099250	chr4:18099250:C:T	8.75188e-06	-0.855388	-1.21733
18099653	chr4:18099653:A:G	5.85981e-06	-1.25796	-1.21592
18099969	chr4:18099969:A:ATAATTT	2.66613e-05	-1.03987e-10	-0.958776
18099989	chr4:18099989:C:T	2.70536e-05	-1.03987e-10	-0.94417
18100469	chr4:18100469:T:C	2.6543e-05	-1.03987e-10	-0.963224
18100549	chr4:18100549:A:G	1.62018e-05	-1.45687	-2.61746e-10
18100593	chr4:18100593:C:T	5.93326e-06	-1.24854	-1.21288
18101307	chr4:18101307:C:A	4.78302e-05	-1.03987e-10	-0.374333
18101495	chr4:18101495:T:G	3.09062e-05	-1.03987e-10	-0.811034
18102015	chr4:18102015:C:T	2.37538e-05	-1.03987e-10	-1.07425
18102016	chr4:18102016:G:A	0.000100871	-1.03987e-10	0.371855
18102222	chr4:18102222:G:A	5.92856e-06	-1.2461	-1.21611
18102261	chr4:18102261:G:A	3.15673e-05	-1.03987e-10	-0.789869
18102496	chr4:18102496:G:A	2.0648e-05	-1.03987e-10	-1.21437
18102500	chr4:18102500:T:C	3.26956e-05	-1.03987e-10	-0.75475
18102668	chr4:18102668:C:T	5.37337e-05	-1.03987e-10	-0.257951
18102842	chr4:18102842:C:T	2.1287e-05	-1.03987e-10	-1.1839
18103122	chr4:18103122:G:A	7.09909e-05	0.0205608	-2.61746e-10
18103221	chr4:18103221:A:G	1.66377e-05	-1.43032	-2.61746e-10
18103295	chr4:18103295:T:G	2.11544e-05	-1.03987e-10	-1.19014
18103551	chr4:18103551:T:C	2.6543e-05	-1.03987e-10	-0.963224
18103689	chr4:18103689:A:C	2.12416e-05	-1.03987e-10	-1.18603
18103845	chr4:18103845:A:G	2.11862e-05	-1.03987e-10	-1.18864
18103921	chr4:18103921:C:G	2.17432e-05	-1.03987e-10	-1.16269
18104018	chr4:18104018:T:C	2.06438e-05	-1.03987e-10	-1.21458
18104281	chr4:18104281:G:T	2.12851e-05	-1.03987e-10	-1.18398
18104376	chr4:18104376:C:T	2.11278e-05	-1.03987e-10	-1.1914
18104411	chr4:18104411:T:G	2.68545e-05	-1.03987e-10	-0.951558
18104504	chr4:18104504:G:A	2.05839e-05	-1.03987e-10	-1.21748
18104904	chr4:18104904:AATTT:A	2.74608e-05	-1.03987e-10	-0.929231
18105043	chr4:18105043:G:A	6.35421e-06	-1.18446	-1.20841
18105101	chr4:18105101:A:G	2.34218e-05	-1.03987e-10	-1.08833
18105445	chr4:18105445:G:A	2.39288e-05	-1.03987e-10	-1.06691
18105933	chr4:18105933:C:T	2.59818e-05	-1.03987e-10	-0.984596
18106005	chr4:18106005:C:T	2.48013e-05	-1.03987e-10	-1.0311
18106316	chr4:18106316:T:A	5.66941e-06	-1.28838	-1.21853
18106774	chr4:18106774:C:T	2.10729e-05	-1.03987e-10	-1.194
18107001	chr4:18107001:A:G	2.66641e-05	-1.03987e-10	-0.958672
18107154	chr4:18107154:T:C	2.76575e-05	-1.03987e-10	-0.922093
18107488	chr4:18107488:A:G	2.66656e-05	-1.03987e-10	-0.958615
18107660	chr4:18107660:C:T	2.35595e-05	-1.03987e-10	-1.08246
18108145	chr4:18108145:G:A	2.33036e-05	-1.03987e-10	-1.09338
18108245	chr4:18108245:T:G	2.34835e-05	-1.03987e-10	-1.08569
18108594	chr4:18108594:T:C	2.65373e-05	-1.03987e-10	-0.963439
18108695	chr4:18108695:A:G	2.29079e-05	-1.03987e-10	-1.11051
18108827	chr4:18108827:C:T	5.88286e-06	-1.25759	-1.21236
18109143	chr4:18109143:T:C	2.79166e-05	-1.03987e-10	-0.91277
18109179	chr4:18109179:A:G	2.6543e-05	-1.03987e-10	-0.963224
18109436	chr4:18109436:A:G	9.44297e-06	-1.2689	-0.727817
18109506	chr4:18109506:A:G	5.82623e-06	-1.26072	-1.2189
18109524	chr4:18109524:C:T	3.67347e-05	-1.03987e-10	-0.638268
18109710	chr4:18109710:T:C	5.8315e-06	-1.25983	-1.21889
18109833	chr4:18109833:C:T	2.69782e-05	-1.03987e-10	-0.946964
18109914	chr4:18109914:A:T	5.5477e-06	-1.47634	-1.05226
18110013	chr4:18110013:A:G	0.000184138	0.973696	-2.61746e-10
18110200	chr4:18110200:C:T	9.24576e-06	-1.27429	-0.743537
18110327	chr4:18110327:G:A	5.77427e-06	-1.27305	-1.21553
18110710	chr4:18110710:G:T	2.41808e-05	-1.03987e-10	-1.05643
18110874	chr4:18110874:C:T	2.82789e-05	-1.03987e-10	-0.899874
18110962	chr4:18110962:G:A	6.23746e-06	-1.19464	-1.21677
18111301	chr4:18111301:T:C	2.68945e-05	-1.03987e-10	-0.950068
18112169	chr4:18112169:A:G	2.88167e-05	-1.03987e-10	-0.881035
18113227	chr4:18113227:C:T	2.85658e-05	-1.03987e-10	-0.889782
18113822	chr4:18113822:G:C	2.30908e-05	-1.03987e-10	-1.10255
18114028	chr4:18114028:C:T	2.93398e-05	-1.03987e-10	-0.863048
18114121	chr4:18114121:A:G	2.05843e-05	-1.03987e-10	-1.21746
18114133	chr4:18114133:C:A	2.92864e-05	-1.03987e-10	-0.864868
18114285	chr4:18114285:G:A	2.05559e-05	-1.03987e-10	-1.21884
18114293	chr4:18114293:C:T	2.0884e-05	-1.03987e-10	-1.20301
18114454	chr4:18114454:T:C	2.9512e-05	-1.03987e-10	-0.857195
18114841	chr4:18114841:A:C	5.49315e-06	-1.33239	-1.2061
18114849	chr4:18114849:C:A	5.88788e-06	-1.25027	-1.21883
18114901	chr4:18114901:C:T	2.93053e-05	-1.03987e-10	-0.864224
18114908	chr4:18114908:C:T	6.69586e-06	-1.12195	-1.21855
18114964	chr4:18114964:G:T	5.90013e-06	-1.2484	-1.21861
18115164	chr4:18115164:T:C	4.77799e-05	-1.03987e-10	-0.375387
18115585	chr4:18115585:G:A	2.6301e-05	-1.03987e-10	-0.972385
18115608	chr4:18115608:C:T	0.000108478	-1.03987e-10	0.444558
18115651	chr4:18115651:G:C	2.30884e-05	-1.03987e-10	-1.10266
18115753	chr4:18115753:G:A	5.56573e-05	-0.222778	-2.61746e-10
18116146	chr4:18116146:C:T	2.06197e-05	-1.03987e-10	-1.21575
18117138	chr4:18117138:A:G	3.58041e-05	-1.03987e-10	-0.663929
18117261	chr4:18117261:A:T	5.10912e-06	-1.39206	-1.21891
18117460	chr4:18117460:A:G	5.09001e-06	-1.3958	-1.21891
18117496	chr4:18117496:G:A	2.90787e-05	-1.03987e-10	-0.871984
18117551	chr4:18117551:T:G	2.92678e-05	-1.03987e-10	-0.865504
18117555	chr4:18117555:T:C	2.39642e-05	-1.03987e-10	-1.06543
18117659	chr4:18117659:G:A	4.76886e-05	-1.03987e-10	-0.377299
18117796	chr4:18117796:G:A	4.67117e-05	-1.03987e-10	-0.397996
18118006	chr4:18118006:G:A	5.53284e-06	-1.3124	-1.21889
18118447	chr4:18118447:G:A	2.88997e-05	-1.03987e-10	-0.878161
18118492	chr4:18118492:G:A	2.56439e-05	-1.03987e-10	-0.997684
18118825	chr4:18118825:G:T	2.36248e-05	-1.03987e-10	-1.07969
18118966	chr4:18118966:G:A	2.24953e-05	-1.03987e-10	-1.12868
18119045	chr4:18119045:C:T	2.86428e-05	-1.03987e-10	-0.887088
18119347	chr4:18119347:T:A	3.58446e-05	-1.03987e-10	-0.662797
18119402	chr4:18119402:T:C	2.57545e-05	-1.03987e-10	-0.99338
18119700	chr4:18119700:T:C	3.32513e-05	-1.03987e-10	-0.737897
18119787	chr4:18119787:C:T	4.81274e-06	-1.45188	-1.21884
18119793	chr4:18119793:A:G	5.05816e-06	-1.4024	-1.21858
18119986	chr4:18119986:A:G	2.02855e-05	-1.23208	-2.61746e-10
18120552	chr4:18120552:G:A	2.56039e-05	-1.03987e-10	-0.999245
18120769	chr4:18120769:T:G	2.4435e-05	-1.03987e-10	-1.04597
18120899	chr4:18120899:G:A	7.19614e-06	-1.21244	-1.05601
18120919	chr4:18120919:G:A	2.55008e-05	-1.03987e-10	-1.00328
18120989	chr4:18120989:C:T	2.84101e-05	-1.03987e-10	-0.895247
18121140	chr4:18121140:G:T	2.87602e-05	-0.882997	-2.61746e-10
18121196	chr4:18121196:A:G	2.67119e-05	-1.03987e-10	-0.956882
18121571	chr4:18121571:G:A	2.411e-05	-1.03987e-10	-1.05936
18121733	chr4:18121733:G:A	4.66414e-06	-1.49942	-1.20267
18121780	chr4:18121780:C:G	6.36423e-06	-1.19406	-1.19724
18121803	chr4:18121803:T:TGGAAA	2.4591e-05	-1.03987e-10	-1.03961
18122023	chr4:18122023:GGTGGGAGATA:G	2.21371e-05	-1.03987e-10	-1.14474
18122095	chr4:18122095:C:T	2.27845e-05	-1.03987e-10	-1.11591
18122366	chr4:18122366:AATTT:A	2.51994e-05	-1.03987e-10	-1.01517
18122639	chr4:18122639:G:A	2.5532e-05	-1.03987e-10	-1.00206
18122767	chr4:18122767:G:A	2.05911e-05	-1.03987e-10	-1.21713
18123063	chr4:18123063:G:A	7.09193e-06	-1.27948	-1.00356
18123104	chr4:18123104:T:C	4.84222e-06	-1.44583	-1.21878
18123168	chr4:18123168:T:C	5.2609e-06	-1.43467	-1.14702
18123193	chr4:18123193:T:A	3.91538e-05	-1.03987e-10	-0.574494
18123286	chr4:18123286:T:G	8.76861e-06	-1.42287	-0.647939
18123324	chr4:18123324:G:T	7.39409e-06	-1.02835	-1.21296
18123737	chr4:18123737:G:A	2.31812e-05	-1.03987e-10	-1.09865
18123773	chr4:18123773:T:C	3.23168e-05	-1.03987e-10	-0.766403
18124035	chr4:18124035:C:T	4.52052e-05	-0.624695	0.193916
18124174	chr4:18124174:C:A	0.000143245	-1.03987e-10	0.722565
18124261	chr4:18124261:C:G	6.14683e-05	-0.654436	0.530967
18124364	chr4:18124364:C:G	1.53196e-05	-1.51286	-2.61746e-10
18124529	chr4:18124529:T:A	5.35319e-05	-1.03987e-10	-0.261712
18124571	chr4:18124571:A:T	3.81329e-05	-0.705114	0.104201
18124579	chr4:18124579:C:T	4.07551e-05	-0.727029	0.19262
18124700	chr4:18124700:G:A	4.45105e-05	-0.603054	0.15679
18124963	chr4:18124963:A:G	3.75405e-05	-0.691776	0.075204
18124972	chr4:18124972:A:C	0.000118971	-1.03987e-10	0.536885
18125212	chr4:18125212:C:A	4.47886e-05	-0.642611	0.202573
18125246	chr4:18125246:T:G	1.34712e-05	-1.32443	-0.317011
18125391	chr4:18125391:T:C	4.44795e-05	-0.654426	0.207463
18126352	chr4:18126352:G:A	2.54046e-05	-0.621314	-0.385748
18126625	chr4:18126625:T:C	2.29189e-05	-0.658291	-0.45174
18126626	chr4:18126626:A:G	4.11562e-05	-0.749686	0.22507
18126657	chr4:18126657:A:G	2.02553e-05	-0.039614	-1.19396
18126745	chr4:18126745:G:A	3.7529e-05	-1.03987e-10	-0.616876
18126935	chr4:18126935:T:C	7.15828e-05	-1.03987e-10	0.028864
18127018	chr4:18127018:G:A	2.16535e-05	-0.765275	-0.401546
18127478	chr4:18127478:A:G	3.52181e-05	-1.03987e-10	-0.68043
18127744	chr4:18127744:C:T	3.72328e-05	-1.03987e-10	-0.624801
18128047	chr4:18128047:AT:A	2.94154e-05	-1.03987e-10	-0.860472
18128100	chr4:18128100:C:T	1.70331e-05	-1.30377	-0.103064
18128731	chr4:18128731:C:T	2.05569e-05	-1.03987e-10	-1.21879
18128949	chr4:18128949:T:G	2.73342e-05	-1.03987e-10	-0.933852
18129411	chr4:18129411:CA:C	0.000134015	-1.03987e-10	0.655962
18130310	chr4:18130310:A:G	4.49799e-06	-1.52813	-1.21023
18130638	chr4:18130638:C:T	3.15313e-05	-1.03987e-10	-0.791011
18130920	chr4:18130920:A:T	3.4285e-05	-1.03987e-10	-0.707284
18131009	chr4:18131009:C:T	1.56554e-05	-1.18712	-0.304054
18131639	chr4:18131639:T:C	5.63098e-06	-1.4023	-1.11141
18131650	chr4:18131650:G:A	3.62311e-05	-1.03987e-10	-0.652073
18132577	chr4:18132577:C:T	3.05972e-05	-1.03987e-10	-0.821083
18132965	chr4:18132965:A:C	8.55155e-05	-1.03987e-10	0.206707
18133089	chr4:18133089:AAGCTGT:A	2.08307e-05	-1.03987e-10	-1.20556
18134149	chr4:18134149:C:A	8.418e-05	-1.03987e-10	0.190966
18134162	chr4:18134162:C:T	1.56319e-05	-1.1514	-0.341277
18135049	chr4:18135049:G:A	3.15781e-05	-1.03987e-10	-0.789528
18135826	chr4:18135826:G:C	2.30719e-05	-1.03987e-10	-1.10337
18135874	chr4:18135874:G:A	3.66216e-05	-1.03987e-10	-0.641353
18135939	chr4:18135939:A:C	3.12934e-05	-0.798584	-2.61746e-10
18136121	chr4:18136121:T:C	6.19417e-05	1.10305	-1.21884
18136194	chr4:18136194:T:C	7.47241e-05	1.28897	-1.21716
18137768	chr4:18137768:A:G	2.66716e-05	-1.03987e-10	-0.958391
18138114	chr4:18138114:C:G	3.06365e-05	-1.03987e-10	-0.819799
18138558	chr4:18138558:G:A	8.64239e-05	1.08369	-0.866418
18139138	chr4:18139138:G:A	2.14707e-05	-1.03987e-10	-1.1753
18139147	chr4:18139147:C:T	4.3886e-05	0.0868298	-0.547225
18139148	chr4:18139148:G:A	2.12012e-05	-1.03987e-10	-1.18794
18139175	chr4:18139175:T:C	2.50639e-05	-1.03987e-10	-1.02056
18139207	chr4:18139207:G:A	2.3181e-05	-1.03987e-10	-1.09866
18139943	chr4:18139943:T:C	3.28882e-05	-1.03987e-10	-0.748877
18139996	chr4:18139996:A:G	2.83927e-05	-0.89586	-2.61746e-10
18140134	chr4:18140134:T:G	7.96869e-06	-1.04591	-1.12057
18140257	chr4:18140257:C:T	1.52306e-05	-1.51868	-2.61746e-10
18140585	chr4:18140585:TGAA:T	6.33199e-06	-1.19618	-1.20019
18140882	chr4:18140882:T:C	2.16744e-05	-1.03987e-10	-1.16586
18141286	chr4:18141286:G:T	2.24748e-05	-1.03987e-10	-1.1296
18141521	chr4:18141521:AAAAAG:A	3.31794e-05	-1.03987e-10	-0.740061
18141557	chr4:18141557:T:C	4.36857e-05	-1.03987e-10	-0.464971
18141757	chr4:18141757:G:A	4.74015e-06	-1.46702	-1.2189
18142365	chr4:18142365:C:G	4.25073e-05	-1.03987e-10	-0.492316
18142645	chr4:18142645:T:C	2.05631e-05	-1.03987e-10	-1.21849
18143208	chr4:18143208:A:T	2.11078e-05	-1.03987e-10	-1.19235
18144417	chr4:18144417:TA:T	8.44922e-06	-1.44357	-0.664346
18144517	chr4:18144517:T:C	4.77052e-05	-1.03987e-10	-0.376951
18144537	chr4:18144537:A:G	2.46669e-05	-1.03987e-10	-1.03653
18144603	chr4:18144603:A:G	2.30095e-05	-1.03987e-10	-1.10608
18144762	chr4:18144762:G:A	3.78743e-05	-1.03987e-10	-0.607718
18145245	chr4:18145245:G:C	1.59029e-05	-1.47549	-2.61746e-10
18145389	chr4:18145389:TC:T	7.14135e-06	-1.48259	-0.793495
18145528	chr4:18145528:T:C	5.55808e-06	-1.30918	-1.21756
18146274	chr4:18146274:G:T	5.65557e-06	-1.29334	-1.21601
18146447	chr4:18146447:C:T	3.86774e-05	-1.03987e-10	-0.586736
18146448	chr4:18146448:G:A	2.06658e-05	-1.03987e-10	-1.21351
18146600	chr4:18146600:T:A	4.21037e-05	-1.03987e-10	-0.501854
18146659	chr4:18146659:C:T	6.58629e-06	-1.20418	-1.15282
18146784	chr4:18146784:G:A	0.000120828	-1.03987e-10	0.552376
18146820	chr4:18146820:A:C	2.0563e-05	-1.03987e-10	-1.2185
18146841	chr4:18146841:A:G	6.57221e-06	-1.17498	-1.18416
18147001	chr4:18147001:G:A	5.92549e-06	-1.28243	-1.1803
18147209	chr4:18147209:A:G	4.62543e-06	-1.49164	-1.21878
18147371	chr4:18147371:T:C	5.62905e-06	-1.33312	-1.18093
18147471	chr4:18147471:A:T	1.99563e-05	-1.24845	-2.61746e-10
18147708	chr4:18147708:A:T	5.86458e-06	-1.28666	-1.1864
18148030	chr4:18148030:C:T	0.00010615	0.422866	-2.61746e-10
18148102	chr4:18148102:G:A	0.000120572	-1.03987e-10	0.550259
18148947	chr4:18148947:G:A	4.44667e-06	-1.53169	-1.21815
18149037	chr4:18149037:T:C	2.66458e-05	-1.03987e-10	-0.959358
18149229	chr4:18149229:C:T	0.000120572	-1.03987e-10	0.550259
18149418	chr4:18149418:G:C	6.55662e-06	-1.17713	-1.18439
18149513	chr4:18149513:C:T	2.07542e-05	-1.20924	-2.61746e-10
18149608	chr4:18149608:G:A	2.69413e-05	-1.03987e-10	-0.948331
18150276	chr4:18150276:C:T	2.19267e-05	-1.03987e-10	-1.15429
18150383	chr4:18150383:C:A	2.07864e-05	-1.20769	-2.61746e-10
18150500	chr4:18150500:TC:T	2.6866e-05	-1.03987e-10	-0.951129
18150624	chr4:18150624:G:A	4.62705e-06	-1.51447	-1.1956
18150898	chr4:18150898:C:T	2.13714e-05	-1.17994	-2.61746e-10
18150950	chr4:18150950:T:G	2.30882e-05	-1.03987e-10	-1.10267
18151090	chr4:18151090:A:AC	2.0608e-05	-1.03987e-10	-1.21631
18151113	chr4:18151113:C:T	2.00556e-05	-1.18231	-0.0611706
18151436	chr4:18151436:G:A	6.7027e-06	-1.22763	-1.11185
18151480	chr4:18151480:A:G	2.2685e-05	-1.12029	-2.61746e-10
18151789	chr4:18151789:C:G	2.99668e-05	-1.03987e-10	-0.841902
18152021	chr4:18152021:A:G	6.61005e-06	-1.17868	-1.17472
18152669	chr4:18152669:T:C	5.99017e-06	-1.26638	-1.18549
18152795	chr4:18152795:A:C	6.14181e-06	-1.27109	-1.15578
18152973	chr4:18152973:T:A	4.51132e-06	-1.5177	-1.2177
18153232	chr4:18153232:T:C	2.35154e-05	-1.03987e-10	-1.08433
18153291	chr4:18153291:T:C	2.23311e-05	-1.03987e-10	-1.13601
18153363	chr4:18153363:A:G	3.65341e-05	-0.612763	-0.0309826
18153382	chr4:18153382:G:T	2.674e-05	-1.03987e-10	-0.955831
18153492	chr4:18153492:G:T	2.05552e-05	-1.03987e-10	-1.21888
18153509	chr4:18153509:C:T	3.64124e-05	-1.03987e-10	-0.647083
18153672	chr4:18153672:G:C	2.93796e-05	-1.03987e-10	-0.86169
18153759	chr4:18153759:A:T	7.84643e-05	-1.03987e-10	0.120652
18153811	chr4:18153811:C:T	6.82824e-06	-1.13891	-1.18201
18154033	chr4:18154033:AT:A	6.06883e-06	-1.24673	-1.1921
18154231	chr4:18154231:G:A	1.99986e-05	-1.16883	-0.0774974
18154550	chr4:18154550:G:T	4.90914e-05	-1.03987e-10	-0.348307
18154629	chr4:18154629:A:G	5.93298e-06	-1.28102	-1.18044
18155022	chr4:18155022:C:T	1.61136e-05	-1.46233	-2.61746e-10
18155143	chr4:18155143:C:A	2.29299e-05	-1.03987e-10	-1.10955
18155281	chr4:18155281:C:A	4.00304e-05	-1.03987e-10	-0.552351
18155661	chr4:18155661:C:A	1.82965e-05	-1.12817	-0.207108
18155849	chr4:18155849:C:T	2.41478e-05	-1.03987e-10	-1.0578
18156151	chr4:18156151:A:T	6.46209e-06	-1.19926	-1.17678
18156186	chr4:18156186:C:T	5.75905e-06	-1.30245	-1.18877
18156752	chr4:18156752:T:C	2.31612e-05	-1.03987e-10	-1.09951
18157414	chr4:18157414:C:G	9.55545e-06	-1.20247	-0.782408
18157555	chr4:18157555:C:G	5.95607e-06	-1.48237	-0.975211
18158275	chr4:18158275:C:G	1.80291e-05	-0.201277	-1.14872
18158287	chr4:18158287:G:C	1.80554e-05	-1.35929	0.0107464
18158485	chr4:18158485:A:G	0.000125796	0.45697	0.1357
18158770	chr4:18158770:A:G	2.86672e-05	-1.03987e-10	-0.886236
18158819	chr4:18158819:G:T	1.49079e-05	-0.882595	-0.657503
18158963	chr4:18158963:C:A	4.06128e-05	-1.35878	0.820873
18159241	chr4:18159241:C:T	5.48924e-05	-1.03987e-10	-0.236616
18159249	chr4:18159249:C:T	6.10851e-05	-1.03987e-10	-0.129722
18159811	chr4:18159811:T:A	0.0001081	-1.03987e-10	0.441063
18159956	chr4:18159956:A:T	4.76663e-05	0.632516	-1.01028
18160323	chr4:18160323:TTAACTGACTC:T	1.80176e-05	-1.35064	-2.61746e-10
18160359	chr4:18160359:T:C	2.17192e-05	-1.03987e-10	-1.1638
18160481	chr4:18160481:A:C	4.3396e-05	-1.42762	0.955994
18160482	chr4:18160482:C:G	4.59849e-05	-1.03987e-10	-0.413678
18160933	chr4:18160933:G:A	1.13043e-05	-0.78254	-1.03426
18161124	chr4:18161124:T:G	2.05759e-05	-1.03987e-10	-1.21787
18161366	chr4:18161366:G:T	0.000124324	0.159739	0.421164
18161419	chr4:18161419:C:A	3.01128e-05	-1.03987e-10	-0.837039
18161635	chr4:18161635:A:C	2.23054e-05	-1.03987e-10	-1.13716
18161758	chr4:18161758:G:A	1.38365e-05	-0.4772	-1.13748
18161966	chr4:18161966:A:G	3.27791e-05	-1.03987e-10	-0.752201
18162078	chr4:18162078:G:A	1.66625e-05	-1.42883	-2.61746e-10
18162154	chr4:18162154:C:G	1.98377e-05	-1.41898	0.164578
18162176	chr4:18162176:T:A	2.27599e-05	0.07683	-1.19382
18162623	chr4:18162623:A:G	2.06964e-05	-1.03987e-10	-1.21203
18162939	chr4:18162939:A:C	2.07169e-05	-1.03987e-10	-1.21104
18163001	chr4:18163001:G:A	3.27485e-05	-1.03987e-10	-0.753135
18163446	chr4:18163446:G:A	3.66719e-05	-1.03987e-10	-0.639981
18163703	chr4:18163703:T:C	2.41119e-05	0.0911979	-1.15048
18164176	chr4:18164176:T:C	3.5589e-05	-0.290394	-0.37956
18164286	chr4:18164286:G:T	2.3447e-05	-1.03987e-10	-1.08725
18164477	chr4:18164477:T:C	8.93497e-05	1.46947	-1.2189
18164606	chr4:18164606:AT:A	3.07668e-05	0.30993	-1.12549
18164675	chr4:18164675:G:A	0.000144059	-0.972802	1.70104
18164882	chr4:18164882:T:C	3.35785e-05	0.385202	-1.11331
18165103	chr4:18165103:A:G	2.24548e-05	-1.03987e-10	-1.13048
18165521	chr4:18165521:A:G	3.83177e-05	-1.03987e-10	-0.59608
18166526	chr4:18166526:A:G	4.34672e-05	-1.03987e-10	-0.469985
18166655	chr4:18166655:C:T	2.05739e-05	-1.03987e-10	-1.21797
18166800	chr4:18166800:CT:C	1.49933e-05	-1.53439	-2.61746e-10
18166874	chr4:18166874:CAA:C	3.17846e-05	0.341153	-1.12416
18167261	chr4:18167261:T:G	3.88115e-05	0.448388	-1.03166
18167275	chr4:18167275:G:C	1.10434e-05	-0.758709	-1.08145
18167278	chr4:18167278:T:A	3.19028e-05	0.355298	-1.1346
18167476	chr4:18167476:T:C	2.28067e-05	0.0565865	-1.17152
18167576	chr4:18167576:G:T	2.17104e-05	-1.03987e-10	-1.1642
18168030	chr4:18168030:G:A	0.00011666	1.73257	-1.21529
18168194	chr4:18168194:T:C	3.81148e-05	0.530578	-1.13197
18168204	chr4:18168204:T:G	6.00428e-06	-1.23879	-1.21073
18168299	chr4:18168299:T:G	0.000119025	1.7529	-1.21556
18168596	chr4:18168596:G:A	2.05737e-05	-1.03987e-10	-1.21798
18168737	chr4:18168737:A:G	2.60818e-05	0.204151	-1.1849
18169071	chr4:18169071:T:C	6.94456e-05	-1.03987e-10	-0.00144661
18169250	chr4:18169250:CT:C	1.10218e-05	-0.658885	-1.18323
18169577	chr4:18169577:T:A	2.96257e-05	-1.03987e-10	-0.853348
18169600	chr4:18169600:A:G	4.32274e-05	-1.03987e-10	-0.475515
18169959	chr4:18169959:C:T	1.07966e-05	-0.797109	-1.06565
18170155	chr4:18170155:C:T	2.09159e-05	-1.03987e-10	-1.20148
18170411	chr4:18170411:C:A	3.65851e-05	-1.03987e-10	-0.642351
18171148	chr4:18171148:A:G	8.74395e-06	-1.46953	-0.604095
18171306	chr4:18171306:A:G	0.000107451	-1.03987e-10	0.435039
18171403	chr4:18171403:C:T	2.72548e-05	0.238537	-1.1753
18171465	chr4:18171465:C:G	2.0718e-05	-1.03987e-10	-1.21099
18171491	chr4:18171491:G:A	4.42153e-05	-1.03987e-10	-0.45292
18171855	chr4:18171855:G:C	2.16364e-05	-1.03987e-10	-1.16762
18172270	chr4:18172270:T:C	2.88965e-05	-1.03987e-10	-0.878269
18172774	chr4:18172774:CACAGAAA:C	0.000223559	0.673894	0.493792
18172970	chr4:18172970:A:G	1.34685e-05	-1.22586	-0.415779
18173428	chr4:18173428:T:G	6.61935e-05	-1.03987e-10	-0.0494079
18173631	chr4:18173631:T:C	1.22824e-05	-1.25387	-0.479954
18174032	chr4:18174032:G:A	5.44288e-05	-1.03987e-10	-0.245097
18174146	chr4:18174146:A:G	6.39408e-05	-1.40038	1.31635
18174310	chr4:18174310:A:G	1.12819e-05	-0.745984	-1.07281
18174334	chr4:18174334:T:C	3.40605e-05	-1.03987e-10	-0.713851
18174355	chr4:18174355:G:A	5.14697e-06	-1.3999	-1.20369
18174528	chr4:18174528:G:A	2.60437e-05	0.178989	-1.1612
18174538	chr4:18174538:C:G	5.24667e-06	-1.38794	-1.19646
18174757	chr4:18174757:G:C	2.55988e-05	0.179083	-1.17853
18174800	chr4:18174800:C:T	1.51175e-05	-1.52614	-2.61746e-10
18174835	chr4:18174835:A:G	4.55413e-05	-1.03987e-10	-0.423371
18174982	chr4:18174982:A:G	2.53696e-05	0.169304	-1.17774
18176223	chr4:18176223:C:T	1.1786e-05	-0.737751	-1.03733
18177309	chr4:18177309:T:G	3.00189e-05	-1.03987e-10	-0.840164
18177878	chr4:18177878:A:C	1.70655e-05	-1.2937	-0.111236
18178099	chr4:18178099:G:A	5.07829e-06	-1.4007	-1.21631
18178230	chr4:18178230:A:C	0.000121588	1.77665	-1.218
18178457	chr4:18178457:G:A	1.36255e-05	-0.501945	-1.1281
18178639	chr4:18178639:T:C	1.14e-05	-0.736855	-1.07152
18178688	chr4:18178688:G:A	2.4765e-05	0.16042	-1.19298
18178974	chr4:18178974:A:G	0.000218566	0.595495	0.549602
18179160	chr4:18179160:G:C	3.05132e-05	0.343815	-1.16765
18179185	chr4:18179185:T:C	0.000202142	0.590923	0.476057
18179275	chr4:18179275:A:G	3.59465e-05	-1.03987e-10	-0.65996
18179768	chr4:18179768:G:T	1.11958e-05	-0.762763	-1.06369
18179905	chr4:18179905:T:C	1.56015e-05	-0.365344	-1.12928
18179983	chr4:18179983:TA:T	2.16955e-05	-1.16488	-2.61746e-10
18180074	chr4:18180074:T:A	3.10376e-05	0.358872	-1.16566
18180437	chr4:18180437:C:T	2.63227e-05	-0.971557	-2.61746e-10
18181412	chr4:18181412:G:T	2.17341e-05	-1.03987e-10	-1.16311
18181861	chr4:18181861:A:G	2.07777e-05	-1.03987e-10	-1.20811
18182128	chr4:18182128:G:A	1.16824e-05	-0.702448	-1.08146
18182500	chr4:18182500:A:G	0.000158774	0.444585	0.380905
18182573	chr4:18182573:A:G	3.7087e-05	-1.03987e-10	-0.628725
18182796	chr4:18182796:A:G	2.17876e-05	-1.03987e-10	-1.16065
18183007	chr4:18183007:G:A	2.07678e-05	-1.03987e-10	-1.20859
18183278	chr4:18183278:A:T	5.20884e-05	-1.03987e-10	-0.289048
18183454	chr4:18183454:T:C	4.32476e-05	0.484877	-0.959926
18183644	chr4:18183644:T:C	2.43227e-05	0.16644	-1.21702
18183700	chr4:18183700:AG:A	0.000109867	1.67344	-1.21616
18184029	chr4:18184029:C:T	7.48893e-06	-1.14271	-1.08585
18184233	chr4:18184233:G:A	2.81055e-05	-0.719741	-0.186284
18184550	chr4:18184550:A:C	6.57352e-05	-1.03987e-10	-0.0563568
18185858	chr4:18185858:G:A	5.4953e-05	-1.03987e-10	-0.235512
18186119	chr4:18186119:G:T	1.87906e-05	-0.201322	-1.10731
18186222	chr4:18186222:AAATG:A	0.000126622	0.599217	-2.61746e-10
18186243	chr4:18186243:A:G	3.23781e-05	-1.03987e-10	-0.764509
18186724	chr4:18186724:T:A	2.8235e-05	-1.03987e-10	-0.901428
18187048	chr4:18187048:C:T	1.21089e-05	-0.832235	-0.915816
18187936	chr4:18187936:A:G	7.58722e-06	-0.998061	-1.21747
18188253	chr4:18188253:G:C	3.69245e-05	-1.03987e-10	-0.633116
18188337	chr4:18188337:A:G	2.65314e-05	-0.963661	-2.61746e-10
18188832	chr4:18188832:T:C	1.93791e-05	-1.2778	-2.61746e-10
18190309	chr4:18190309:A:G	2.14684e-05	-1.03987e-10	-1.17541
18190376	chr4:18190376:A:G	1.33134e-05	-1.40947	-0.243744
18190382	chr4:18190382:A:G	2.55994e-05	-1.03987e-10	-0.999423
18190598	chr4:18190598:A:G	0.00028958	2.52073	-1.09429
18190660	chr4:18190660:C:T	2.70569e-05	-0.944049	-2.61746e-10
18190746	chr4:18190746:C:T	2.18701e-05	-1.03987e-10	-1.15687
18190990	chr4:18190990:C:T	3.52678e-05	-1.03987e-10	-0.679022
18191060	chr4:18191060:C:T	8.40101e-05	0.845009	-0.656063
18191278	chr4:18191278:C:G	9.89124e-05	0.690987	-0.338743
18191674	chr4:18191674:T:G	7.49e-05	-1.03987e-10	0.0741631
18191823	chr4:18191823:A:G	2.43335e-05	-0.034073	-1.01606
18191880	chr4:18191880:T:C	1.40364e-05	-0.673964	-0.926372
18192307	chr4:18192307:C:T	4.04497e-05	-1.03987e-10	-0.541931
18192440	chr4:18192440:C:A	0.000202451	1.30676	-0.238254
18192551	chr4:18192551:T:C	0.000271916	2.51017	-1.14667
18193320	chr4:18193320:C:A	5.07113e-05	0.577927	-0.893768
18193497	chr4:18193497:C:T	5.41803e-05	0.701357	-0.95103
18193511	chr4:18193511:C:T	5.01661e-05	0.62899	-0.955642
18194455	chr4:18194455:G:A	2.29274e-05	-1.10966	-2.61746e-10
18194524	chr4:18194524:T:C	5.88458e-06	-1.53055	-0.939102
18194621	chr4:18194621:C:T	4.64667e-06	-1.5039	-1.20195
18194625	chr4:18194625:C:T	4.64009e-06	-1.49673	-1.21053
18194764	chr4:18194764:C:T	5.47595e-05	-1.03987e-10	-0.239039
18194773	chr4:18194773:A:G	4.92627e-05	-1.03987e-10	-0.344823
18195142	chr4:18195142:C:A	4.66301e-05	-1.03987e-10	-0.399744
18195183	chr4:18195183:T:TCC	9.67895e-06	-1.50974	-0.462297
18195387	chr4:18195387:T:C	5.63218e-05	-1.03987e-10	-0.210908
18195846	chr4:18195846:A:G	3.48581e-05	0.306419	-0.997123
18196314	chr4:18196314:C:T	1.06478e-05	-1.51612	-0.360524
18196507	chr4:18196507:C:T	1.41565e-05	-0.450578	-1.14124
18196528	chr4:18196528:G:A	1.05568e-05	-1.5156	-0.369626
18196665	chr4:18196665:A:T	1.38327e-05	-1.47588	-0.139071
18197259	chr4:18197259:C:T	3.0948e-05	-1.03987e-10	-0.809683
18197695	chr4:18197695:C:T	2.82194e-05	0.233828	-1.13581
18197724	chr4:18197724:C:G	1.04653e-05	-1.51239	-0.381538
18197958	chr4:18197958:C:G	5.10716e-05	-1.03987e-10	-0.308762
18199038	chr4:18199038:G:T	1.1151e-05	-1.49955	-0.330905
18199536	chr4:18199536:G:A	7.05322e-06	-1.50323	-0.78528
18199717	chr4:18199717:T:C	8.56829e-06	-1.50914	-0.584782
18199749	chr4:18199749:C:G	9.79739e-06	-1.51006	-0.449819
18200011	chr4:18200011:T:C	9.17081e-06	-1.5206	-0.505366
18200151	chr4:18200151:G:A	8.60663e-06	-1.53099	-0.558472
18200199	chr4:18200199:C:T	9.13766e-06	-1.52692	-0.502663
18200299	chr4:18200299:A:G	1.98438e-05	-0.0376559	-1.21644
18200485	chr4:18200485:A:G	2.21542e-05	-1.03987e-10	-1.14396
18200499	chr4:18200499:A:G	8.4974e-06	-1.52617	-0.576063
18200545	chr4:18200545:G:T	1.84344e-05	-0.113662	-1.21411
18200732	chr4:18200732:A:G	2.164e-05	-1.03987e-10	-1.16745
18200844	chr4:18200844:A:G	2.25822e-05	-1.03987e-10	-1.12483
18200883	chr4:18200883:TCTGA:T	2.45437e-05	-1.03987e-10	-1.04154
18201061	chr4:18201061:T:C	9.00418e-06	-1.37822	-0.666086
18201105	chr4:18201105:T:C	9.80464e-05	-1.03987e-10	0.34345
18201425	chr4:18201425:G:A	8.59636e-06	-1.48653	-0.604126
18201489	chr4:18201489:T:C	1.387e-05	-0.407671	-1.20459
18201846	chr4:18201846:C:T	9.80461e-05	-1.03987e-10	0.343447
18201847	chr4:18201847:A:G	7.17897e-06	-1.3438	-0.92704
18201900	chr4:18201900:A:G	2.04556e-05	-0.0368316	-1.1869
18202006	chr4:18202006:T:A	1.50168e-05	-1.53282	-2.61746e-10
18202515	chr4:18202515:A:G	8.50113e-05	-1.03987e-10	0.200793
18202612	chr4:18202612:C:T	2.52035e-05	-1.03987e-10	-1.01501
18202896	chr4:18202896:A:G	6.77851e-05	-1.03987e-10	-0.0256484
18202979	chr4:18202979:T:C	3.08047e-05	-1.35009	0.535765
18203479	chr4:18203479:C:T	3.2765e-05	0.250836	-1.00347
18204356	chr4:18204356:G:T	1.92343e-05	-0.2413	-1.044
18204535	chr4:18204535:A:G	3.61732e-05	-1.03987e-10	-0.653673
18204721	chr4:18204721:C:A	5.91908e-05	-1.03987e-10	-0.161224
18204824	chr4:18204824:G:A	2.10499e-05	0.0205789	-1.21567
18204997	chr4:18204997:G:A	3.68069e-05	-1.30467	0.66836
18205058	chr4:18205058:G:A	2.13169e-05	-1.03987e-10	-1.18249
18205243	chr4:18205243:T:C	3.06145e-05	-1.03987e-10	-0.820518
18205553	chr4:18205553:C:T	6.98573e-05	-1.03987e-10	0.0044633
18205795	chr4:18205795:T:C	1.74768e-05	-0.170669	-1.21045
18205915	chr4:18205915:T:G	4.355e-05	0.618115	-1.0862
18206131	chr4:18206131:G:A	1.98044e-05	-0.0375148	-1.21857
18206515	chr4:18206515:G:A	2.98698e-05	-1.34947	0.504324
18206568	chr4:18206568:T:G	0.000238074	-0.291298	1.52189
18206745	chr4:18206745:G:A	0.000232174	1.2055	-2.61746e-10
18206943	chr4:18206943:A:G	4.92622e-06	-1.53442	-1.113
18207121	chr4:18207121:C:A	2.07345e-05	-1.03987e-10	-1.21019
18207255	chr4:18207255:A:T	2.36724e-05	-1.03987e-10	-1.07768
18207374	chr4:18207374:G:T	6.62474e-06	-1.46437	-0.886809
18207391	chr4:18207391:G:A	4.81539e-05	-1.03987e-10	-0.367588
18208119	chr4:18208119:T:C	2.06217e-05	-1.03987e-10	-1.21565
18208401	chr4:18208401:G:A	0.000201816	0.0622728	1.00309
18209623	chr4:18209623:T:C	2.28675e-05	-1.03987e-10	-1.11227
18210110	chr4:18210110:C:T	2.48806e-05	-1.03987e-10	-1.0279
18210299	chr4:18210299:T:C	6.14134e-06	-1.3787	-1.04825
18210551	chr4:18210551:T:C	5.91715e-06	-1.48201	-0.982128
18210585	chr4:18210585:A:G	2.57843e-05	-1.03987e-10	-0.992225
18210655	chr4:18210655:G:T	6.77718e-06	-1.47377	-0.854658
18210839	chr4:18210839:T:C	3.93809e-05	-1.03987e-10	-0.568709
18210970	chr4:18210970:G:A	2.60617e-05	-1.03987e-10	-0.981525
18211106	chr4:18211106:G:A	1.9066e-05	-0.0755421	-1.21854
18211277	chr4:18211277:G:A	2.07257e-05	-1.03987e-10	-1.21062
18211425	chr4:18211425:G:A	7.34975e-06	-1.40066	-0.846662
18211769	chr4:18211769:C:T	1.5001e-05	-1.53388	-2.61746e-10
18212011	chr4:18212011:A:G	7.0452e-06	-1.47879	-0.810852
18212221	chr4:18212221:T:C	2.19301e-05	-1.03987e-10	-1.15413
18212231	chr4:18212231:T:G	4.76513e-05	-1.03987e-10	-0.378082
18212239	chr4:18212239:G:A	1.8538e-05	-0.104132	-1.21803
18213010	chr4:18213010:G:T	2.37925e-05	-1.03987e-10	-1.07262
18213463	chr4:18213463:C:T	8.64496e-06	-1.44324	-0.641772
18213594	chr4:18213594:A:G	2.43019e-05	-1.03987e-10	-1.05144
18213606	chr4:18213606:G:A	3.49239e-05	-1.03987e-10	-0.688818
18213696	chr4:18213696:A:G	5.93289e-05	-1.03987e-10	-0.158894
18213808	chr4:18213808:G:T	2.46331e-05	-1.03987e-10	-1.0379
18213903	chr4:18213903:C:G	4.76891e-05	-1.03987e-10	-0.377289
18214656	chr4:18214656:G:T	1.83898e-05	-1.33019	-2.61746e-10
18214763	chr4:18214763:A:G	2.56127e-05	-1.03987e-10	-0.998902
18214869	chr4:18214869:C:T	9.98809e-06	-1.47354	-0.467057
18214920	chr4:18214920:C:T	0.000108208	-1.03987e-10	0.442066
18215076	chr4:18215076:C:T	1.5988e-05	-1.51189	0.0417369
18215959	chr4:18215959:A:G	1.2357e-05	-1.49333	-0.234439
18216098	chr4:18216098:T:C	4.4365e-05	-1.03987e-10	-0.44954
18216138	chr4:18216138:T:G	2.12847e-05	-1.03987e-10	-1.184
18216193	chr4:18216193:T:A	3.24185e-05	-1.03987e-10	-0.763262
18216584	chr4:18216584:G:T	2.15183e-05	-1.03987e-10	-1.17309
18216727	chr4:18216727:A:G	7.45008e-06	-1.47192	-0.761845
18217061	chr4:18217061:C:T	3.51504e-05	-1.53283	0.850475
18217089	chr4:18217089:G:A	0.000315501	1.51217	-2.61746e-10
18218036	chr4:18218036:C:T	2.37589e-05	-1.03987e-10	-1.07404
18218079	chr4:18218079:A:G	1.01345e-05	-1.49055	-0.435494
18218332	chr4:18218332:C:T	6.91373e-06	-1.45441	-0.854074
18218333	chr4:18218333:G:A	2.19286e-05	-1.03987e-10	-1.1542
18218543	chr4:18218543:T:G	2.44507e-05	-1.03987e-10	-1.04533
18218671	chr4:18218671:G:C	1.00283e-05	-1.53286	-0.403722
18218782	chr4:18218782:T:TG	2.07833e-05	-1.20784	-2.61746e-10
18218891	chr4:18218891:A:G	8.4894e-06	-1.467	-0.636169
18218913	chr4:18218913:T:C	1.7104e-05	-1.42145	0.0187743
18219075	chr4:18219075:A:G	7.70327e-06	-1.26811	-0.932233
18219296	chr4:18219296:TA:T	2.12287e-05	-1.03987e-10	-1.18664
18219299	chr4:18219299:T:A	2.18438e-05	-1.03987e-10	-1.15807
18219468	chr4:18219468:AC:A	1.60028e-05	-0.389699	-1.07953
18219542	chr4:18219542:A:G	7.93703e-06	-1.46333	-0.707123
18219809	chr4:18219809:T:G	7.18566e-05	-1.03987e-10	0.0326823
18219813	chr4:18219813:G:T	1.55289e-05	-1.49929	-2.61746e-10
18220112	chr4:18220112:G:A	2.29788e-05	-1.03987e-10	-1.10742
18220147	chr4:18220147:T:G	8.66536e-06	-1.46373	-0.618923
18220234	chr4:18220234:G:A	7.22781e-06	-1.52561	-0.738444
18220378	chr4:18220378:G:A	3.29208e-05	-1.03987e-10	-0.747885
18220398	chr4:18220398:G:A	3.96302e-05	-1.03987e-10	-0.562399
18220420	chr4:18220420:C:A	8.59585e-06	-1.47197	-0.618746
18220534	chr4:18220534:G:A	1.84999e-05	-1.32423	-2.61746e-10
18220636	chr4:18220636:C:T	7.51641e-06	-1.52099	-0.703917
18220665	chr4:18220665:A:G	6.76429e-06	-1.47677	-0.853566
18220941	chr4:18220941:T:C	7.53935e-06	-1.51867	-0.703181
18220964	chr4:18220964:C:T	1.83457e-05	-0.415421	-0.917176
18221075	chr4:18221075:G:C	6.48879e-06	-1.48738	-0.884537
18221365	chr4:18221365:G:A	1.33459e-05	-0.455534	-1.19525
18221540	chr4:18221540:G:A	3.58425e-05	-1.03987e-10	-0.662858
18221760	chr4:18221760:C:A	1.34639e-05	-0.456936	-1.18504
18221952	chr4:18221952:G:A	1.30727e-05	-0.484746	-1.18672
18221979	chr4:18221979:A:G	1.51229e-05	-1.52578	-2.61746e-10
18222026	chr4:18222026:G:A	5.29437e-06	-1.51207	-1.06328
18222577	chr4:18222577:G:A	3.31561e-05	-1.03987e-10	-0.740763
18222696	chr4:18222696:T:C	2.89374e-05	-1.03987e-10	-0.876856
18222830	chr4:18222830:G:T	8.33104e-06	-1.51708	-0.604923
18222893	chr4:18222893:A:G	3.24965e-05	-1.03987e-10	-0.760859
18222944	chr4:18222944:A:C	8.3379e-06	-1.51545	-0.605726
18223039	chr4:18223039:A:G	3.24052e-05	-1.03987e-10	-0.763671
18223204	chr4:18223204:T:C	2.32677e-05	-1.03987e-10	-1.09493
18223340	chr4:18223340:A:G	8.17418e-06	-1.43697	-0.704037
18223409	chr4:18223409:G:A	0.000111653	-1.03987e-10	0.473408
18224430	chr4:18224430:C:T	1.50651e-05	-1.52961	-2.61746e-10
18224484	chr4:18224484:A:G	8.44043e-06	-1.4237	-0.685255
18224759	chr4:18224759:G:A	8.44784e-06	-1.51305	-0.595027
18224994	chr4:18224994:C:T	4.04725e-05	-0.541368	-2.61746e-10
18225032	chr4:18225032:C:T	8.48562e-06	-1.50859	-0.595027
18225063	chr4:18225063:C:G	2.27665e-05	-1.03987e-10	-1.1167
18225166	chr4:18225166:C:T	1.90846e-05	-0.430881	-0.862227
18225213	chr4:18225213:AAG:A	2.28095e-05	0.0644844	-1.1793
18225450	chr4:18225450:G:A	3.81551e-05	-1.03987e-10	-0.600331
18226093	chr4:18226093:C:T	5.50435e-06	-1.5237	-1.01275
18226241	chr4:18226241:A:T	8.74465e-06	-1.51866	-0.554884
18227103	chr4:18227103:GA:G	8.20665e-06	-1.52061	-0.616441
18227537	chr4:18227537:A:G	2.35353e-05	-1.03987e-10	-1.08349
18227909	chr4:18227909:G:T	8.12199e-06	-1.47273	-0.674685
18228000	chr4:18228000:A:G	8.21836e-06	-1.45673	-0.678888
18228410	chr4:18228410:G:A	2.23491e-05	-1.03987e-10	-1.13521
18229122	chr4:18229122:C:T	1.05143e-05	-1.51346	-0.375797
18229583	chr4:18229583:G:A	1.90597e-05	-1.29441	-2.61746e-10
18229755	chr4:18229755:A:C	3.05273e-05	-1.03987e-10	-0.823369
18229794	chr4:18229794:C:T	3.56288e-05	-1.03987e-10	-0.668836
18229874	chr4:18229874:T:C	4.43851e-05	-1.03987e-10	-0.449087
18229989	chr4:18229989:T:C	6.30481e-06	-1.47192	-0.928754
18230324	chr4:18230324:A:G	8.56543e-06	-1.43889	-0.655364
18230359	chr4:18230359:T:G	8.67767e-06	-1.51077	-0.570469
18230448	chr4:18230448:C:T	5.26227e-06	-1.51995	-1.06147
18230459	chr4:18230459:C:T	1.58474e-05	-0.299424	-1.17956
18230588	chr4:18230588:A:C	4.14689e-05	-1.03987e-10	-0.517046
18230692	chr4:18230692:T:C	8.27048e-06	-1.42423	-0.70507
18230837	chr4:18230837:T:C	9.7548e-06	-1.44679	-0.51744
18231954	chr4:18231954:T:C	4.90608e-06	-1.50468	-1.14683
18232343	chr4:18232343:C:G	2.24301e-05	-1.03987e-10	-1.13159
18232729	chr4:18232729:T:C	2.30829e-05	-1.03987e-10	-1.1029
18233448	chr4:18233448:C:G	2.19363e-05	-1.03987e-10	-1.15385
18233709	chr4:18233709:T:C	9.85737e-06	-1.45028	-0.503488
18234044	chr4:18234044:A:G	2.64119e-05	-1.03987e-10	-0.968177
18234241	chr4:18234241:A:G	9.55287e-06	-1.43905	-0.546095
18234266	chr4:18234266:T:G	2.14217e-05	-1.03987e-10	-1.17758
18234663	chr4:18234663:C:T	0.000141544	-1.03987e-10	0.710617
18235026	chr4:18235026:C:T	2.12751e-05	-0.25475	-0.929704
18235068	chr4:18235068:G:A	1.00659e-05	-1.43049	-0.502349
18235143	chr4:18235143:C:T	1.08323e-05	-1.48722	-0.372237
18235221	chr4:18235221:C:T	8.50524e-06	-1.50534	-0.595972
18236370	chr4:18236370:A:G	3.81509e-05	-1.03987e-10	-0.60044
18236481	chr4:18236481:C:A	2.07295e-05	-1.03987e-10	-1.21043
18236543	chr4:18236543:A:G	8.05736e-06	-1.44931	-0.70609
18236722	chr4:18236722:A:G	0.000265174	1.33839	-2.61746e-10
18236828	chr4:18236828:C:T	8.3878e-06	-1.43297	-0.682243
18237213	chr4:18237213:T:C	9.96108e-06	-1.44454	-0.498767
18237255	chr4:18237255:A:G	1.00665e-05	-1.43401	-0.498767
18237310	chr4:18237310:G:T	8.27781e-06	-1.42791	-0.700506
18237430	chr4:18237430:C:T	3.28987e-05	-1.03987e-10	-0.748557
18237622	chr4:18237622:TC:T	3.39626e-05	-1.03987e-10	-0.716732
18237739	chr4:18237739:TAGTC:T	8.28152e-06	-1.50502	-0.62294
18237753	chr4:18237753:G:T	8.7195e-05	-1.03987e-10	0.226156
18238059	chr4:18238059:C:T	2.12225e-05	-1.03987e-10	-1.18693
18238180	chr4:18238180:G:A	2.0684e-05	-0.314259	-0.89837
18238940	chr4:18238940:G:A	1.05504e-05	-1.51273	-0.373101
18238991	chr4:18238991:A:G	2.54214e-05	-1.03987e-10	-1.0064
18238994	chr4:18238994:CAA:C	2.16391e-05	-1.03987e-10	-1.16749
18239061	chr4:18239061:T:A	2.6075e-05	-1.03987e-10	-0.981014
18239095	chr4:18239095:T:G	3.36459e-05	-1.03987e-10	-0.7261
18239151	chr4:18239151:A:G	1.26074e-05	-1.23682	-0.470888
18239470	chr4:18239470:C:G	3.48396e-05	-1.03987e-10	-0.691237
18239903	chr4:18239903:T:G	8.23186e-06	-1.43497	-0.699006
18240280	chr4:18240280:A:G	1.93482e-05	-0.16864	-1.11075
18240497	chr4:18240497:G:A	5.21515e-06	-1.37699	-1.21343
18240688	chr4:18240688:T:C	2.13559e-05	-1.03987e-10	-1.18066
18240919	chr4:18240919:T:C	2.08807e-05	-1.03987e-10	-1.20316
18240974	chr4:18240974:C:T	6.767e-06	-1.53392	-0.796016
18241045	chr4:18241045:G:C	2.32927e-05	-1.03987e-10	-1.09385
18241909	chr4:18241909:C:G	7.3629e-06	-1.499	-0.746532
18241974	chr4:18241974:T:C	7.63494e-06	-1.524	-0.685253
18241983	chr4:18241983:G:A	2.49018e-05	-1.02705	-2.61746e-10
18242163	chr4:18242163:TC:T	2.77265e-05	0.2178	-1.1374
18242354	chr4:18242354:G:A	6.44264e-06	-1.51199	-0.867065
18242485	chr4:18242485:C:T	1.02576e-05	-1.51908	-0.39489
18243388	chr4:18243388:G:T	1.52437e-05	-1.51782	-2.61746e-10
18244029	chr4:18244029:G:T	3.38014e-05	-1.03987e-10	-0.721489
18244537	chr4:18244537:A:G	9.47611e-06	-1.53394	-0.459274
18244551	chr4:18244551:A:G	8.44645e-06	-1.50933	-0.598917
18244905	chr4:18244905:A:G	8.31212e-06	-1.50989	-0.614386
18244959	chr4:18244959:C:T	6.74371e-06	-1.5329	-0.800483
18245092	chr4:18245092:T:G	8.59144e-06	-1.51077	-0.580454
18245265	chr4:18245265:G:A	1.60804e-05	-1.46439	-2.61746e-10
18245862	chr4:18245862:G:GA	9.53935e-06	-1.44663	-0.539932
18246038	chr4:18246038:C:A	6.76864e-06	-1.53368	-0.796016
18246511	chr4:18246511:C:T	6.77801e-06	-1.53353	-0.794778
18246793	chr4:18246793:A:T	8.63349e-06	-1.51173	-0.574614
18246890	chr4:18246890:G:T	2.2915e-05	-1.03987e-10	-1.1102
18247319	chr4:18247319:C:T	6.69256e-06	-1.53438	-0.80661
18248101	chr4:18248101:G:A	2.29491e-05	-1.03987e-10	-1.10871
18248160	chr4:18248160:G:T	2.29661e-05	-1.03987e-10	-1.10797
18248364	chr4:18248364:G:T	1.57309e-05	-1.48637	-2.61746e-10
18248380	chr4:18248380:A:G	4.52839e-06	-1.51291	-1.21872
18248390	chr4:18248390:T:G	8.77016e-06	-1.51555	-0.555082
18248491	chr4:18248491:T:C	2.50716e-05	-1.03987e-10	-1.02025
18248605	chr4:18248605:A:G	2.97168e-05	-1.03987e-10	-0.85028
18248801	chr4:18248801:G:A	2.32022e-05	0.0192934	-1.11704
18249076	chr4:18249076:C:T	2.07085e-05	-1.03987e-10	-1.21145
18249174	chr4:18249174:A:G	2.12051e-05	-1.03987e-10	-1.18775
18249191	chr4:18249191:G:A	6.99023e-06	-1.53354	-0.763942
18249283	chr4:18249283:T:C	2.70158e-05	0.150602	-1.09617
18249286	chr4:18249286:C:T	3.04661e-05	-1.03987e-10	-0.825375
18249292	chr4:18249292:G:A	6.99745e-06	-1.53277	-0.763675
18249304	chr4:18249304:A:G	2.05863e-05	-1.03987e-10	-1.21736
18249636	chr4:18249636:G:A	1.84041e-05	-0.133769	-1.19565
18249727	chr4:18249727:T:G	3.5224e-05	-1.03987e-10	-0.680263
18250266	chr4:18250266:T:G	1.02498e-05	-0.740368	-1.17436
18250286	chr4:18250286:A:G	9.94309e-06	-0.761078	-1.18403
18250818	chr4:18250818:C:T	5.54074e-06	-1.31589	-1.21397
18251341	chr4:18251341:A:G	5.65947e-06	-1.29779	-1.21087
18251473	chr4:18251473:G:A	4.74333e-06	-1.53366	-1.15159
18251868	chr4:18251868:A:G	2.29796e-05	-1.03987e-10	-1.10739
18251892	chr4:18251892:T:C	2.71626e-05	-1.03987e-10	-0.94015
18253552	chr4:18253552:T:G	0.000131199	0.634725	-2.61746e-10
18254024	chr4:18254024:C:T	1.82734e-05	-0.133685	-1.20286
18254184	chr4:18254184:T:C	2.75126e-05	-1.03987e-10	-0.927347
18254220	chr4:18254220:G:A	4.1576e-05	-1.03987e-10	-0.514469
18254447	chr4:18254447:A:G	2.92115e-05	-0.867427	-2.61746e-10
18254502	chr4:18254502:A:C	1.86182e-05	-0.109851	-1.208
18254506	chr4:18254506:T:C	5.733e-05	-1.03987e-10	-0.193166
18254742	chr4:18254742:A:T	5.10038e-05	-1.03987e-10	-0.31009
18255059	chr4:18255059:A:G	9.99551e-06	-1.46139	-0.478468
18255072	chr4:18255072:G:A	5.37282e-06	-1.37362	-1.18702
18255100	chr4:18255100:T:TTCTACTTTTA	3.04838e-05	-1.03987e-10	-0.824796
18255285	chr4:18255285:T:C	2.20202e-05	-0.357298	-0.792731
18255349	chr4:18255349:G:A	5.29536e-06	-1.379	-1.19616
18255378	chr4:18255378:C:A	4.88656e-05	-1.03987e-10	-0.352918
18255416	chr4:18255416:A:G	8.16167e-06	-1.42569	-0.71685
18255726	chr4:18255726:G:A	8.342e-06	-1.509	-0.611689
18255771	chr4:18255771:C:G	1.49937e-05	-1.53436	-2.61746e-10
18256269	chr4:18256269:T:C	5.51713e-06	-1.34644	-1.18769
18256485	chr4:18256485:G:A	1.51725e-05	-1.5225	-2.61746e-10
18256963	chr4:18256963:G:GTTAAGAAT	5.56173e-06	-1.33864	-1.18744
18257183	chr4:18257183:G:A	2.2965e-05	-1.03987e-10	-1.10802
18257320	chr4:18257320:G:A	4.6784e-05	-1.03987e-10	-0.396449
18257612	chr4:18257612:G:A	5.617e-06	-1.32806	-1.18813
18257917	chr4:18257917:G:A	2.25516e-05	-1.03987e-10	-1.12619
18258127	chr4:18258127:T:C	5.29866e-05	-1.03987e-10	-0.271953
18258135	chr4:18258135:T:C	3.70649e-05	-1.03987e-10	-0.629321
18258311	chr4:18258311:T:C	4.81786e-06	-1.53087	-1.13879
18258334	chr4:18258334:A:G	3.1147e-05	-1.03987e-10	-0.803273
18258696	chr4:18258696:A:G	6.20079e-05	-1.03987e-10	-0.114729
18258853	chr4:18258853:G:A	3.2118e-05	-1.03987e-10	-0.772574
18259011	chr4:18259011:C:T	3.23674e-05	-1.03987e-10	-0.76484
18259407	chr4:18259407:A:G	1.92678e-05	-1.28356	-2.61746e-10
18259531	chr4:18259531:C:G	2.91865e-05	-1.03987e-10	-0.868284
18259645	chr4:18259645:G:T	2.13812e-05	-1.17948	-2.61746e-10
18259923	chr4:18259923:G:A	1.6236e-05	-0.253821	-1.20094
18260152	chr4:18260152:A:G	7.78218e-06	-1.49647	-0.693686
18260170	chr4:18260170:T:G	5.70853e-05	-1.03987e-10	-0.197445
18260246	chr4:18260246:G:C	2.06357e-05	-1.03987e-10	-1.21497
18260370	chr4:18260370:C:T	4.49577e-06	-1.52844	-1.21042
18260371	chr4:18260371:A:G	1.08205e-05	-1.50769	-0.352852
18260533	chr4:18260533:C:A	1.74351e-05	-0.178812	-1.20469
18260631	chr4:18260631:C:T	2.75126e-05	-1.03987e-10	-0.927347
18260730	chr4:18260730:T:C	2.46401e-05	-1.03987e-10	-1.03762
18261000	chr4:18261000:G:A	7.73687e-06	-1.52385	-0.672141
18261296	chr4:18261296:G:A	2.35451e-05	-1.08307	-2.61746e-10
18262579	chr4:18262579:G:A	1.53664e-05	-1.50981	-2.61746e-10
18262665	chr4:18262665:A:G	1.87067e-05	-1.31311	-2.61746e-10
18263021	chr4:18263021:G:A	1.25151e-05	-1.53262	-0.182431
18263472	chr4:18263472:A:G	3.95757e-05	-1.03987e-10	-0.563776
18263834	chr4:18263834:C:G	3.10329e-05	-1.03987e-10	-0.806943
18263846	chr4:18263846:G:A	5.48113e-06	-1.32827	-1.21241
18264041	chr4:18264041:C:T	4.6717e-06	-1.52176	-1.1787
18264129	chr4:18264129:A:G	1.33983e-05	-1.46702	-0.179836
18264138	chr4:18264138:A:G	2.10438e-05	-1.03987e-10	-1.19538
18264320	chr4:18264320:C:T	3.54802e-05	-1.03987e-10	-0.673016
18264523	chr4:18264523:G:C	5.95466e-06	-1.49136	-0.966453
18264566	chr4:18264566:G:A	6.36363e-06	-1.30412	-1.08727
18264660	chr4:18264660:G:A	5.86386e-06	-1.27107	-1.20211
18264720	chr4:18264720:G:A	1.16455e-05	-1.53055	-0.256517
18264820	chr4:18264820:C:T	3.45248e-05	-1.03987e-10	-0.700312
18264826	chr4:18264826:C:G	6.58188e-06	-1.46585	-0.891815
18265400	chr4:18265400:C:T	1.30522e-05	-1.48083	-0.192211
18265551	chr4:18265551:T:C	1.61117e-05	-1.46244	-2.61746e-10
18265559	chr4:18265559:A:T	5.50419e-06	-1.41044	-1.12604
18265586	chr4:18265586:C:T	3.54656e-05	-1.03987e-10	-0.673429
18265617	chr4:18265617:A:G	5.60303e-06	-1.39545	-1.12324
18265805	chr4:18265805:C:T	4.72566e-06	-1.52298	-1.166
18265806	chr4:18265806:G:A	1.23747e-05	-1.52979	-0.196543
18265933	chr4:18265933:C:A	5.53471e-06	-1.41552	-1.11543
18266106	chr4:18266106:AG:A	4.53459e-05	-1.03987e-10	-0.427671
18266245	chr4:18266245:A:G	8.6592e-06	-1.42523	-0.65814
18266312	chr4:18266312:T:A	1.32989e-05	-1.4851	-0.169213
18266411	chr4:18266411:G:A	2.33224e-05	-1.03987e-10	-1.09258
18266476	chr4:18266476:A:C	2.22632e-05	-1.03987e-10	-1.13906
18267030	chr4:18267030:A:G	2.10167e-05	-1.03987e-10	-1.19667
18267205	chr4:18267205:C:T	9.40172e-06	-1.53367	-0.467431
18267866	chr4:18267866:G:C	2.11059e-05	-1.03987e-10	-1.19244
18268087	chr4:18268087:A:G	4.50689e-05	-1.03987e-10	-0.433799
18268406	chr4:18268406:A:G	8.23293e-06	-1.46474	-0.669106
18268566	chr4:18268566:A:G	2.01123e-05	-1.24066	-2.61746e-10
18268683	chr4:18268683:T:TG	1.13414e-05	-1.47064	-0.342891
18268918	chr4:18268918:A:G	1.97783e-05	-1.25741	-2.61746e-10
18268943	chr4:18268943:C:T	1.01824e-05	-1.4956	-0.425737
18269265	chr4:18269265:A:G	1.20162e-05	-1.53408	-0.221655
18269451	chr4:18269451:G:T	2.93339e-05	-1.03987e-10	-0.863247
18269600	chr4:18269600:T:G	2.76995e-05	-1.03987e-10	-0.920578
18269703	chr4:18269703:C:T	2.06065e-05	-1.03987e-10	-1.21639
18269858	chr4:18269858:A:G	7.26299e-06	-1.4175	-0.841695
18269869	chr4:18269869:A:G	6.56699e-06	-1.48797	-0.871967
18269995	chr4:18269995:C:A	5.89763e-06	-1.52032	-0.947117
18270029	chr4:18270029:T:C	3.81102e-05	-1.03987e-10	-0.60151
18270096	chr4:18270096:G:A	5.74872e-05	-1.03987e-10	-0.190428
18270318	chr4:18270318:A:G	2.77318e-05	-1.03987e-10	-0.919412
18270408	chr4:18270408:T:C	2.14331e-05	-1.03987e-10	-1.17706
18271150	chr4:18271150:C:T	6.20254e-06	-1.48227	-0.934762
18271366	chr4:18271366:A:G	6.06761e-06	-1.2362	-1.20283
18271909	chr4:18271909:A:G	2.27159e-05	-1.03987e-10	-1.11893
18272071	chr4:18272071:AG:A	5.17632e-06	-1.49226	-1.10564
18272326	chr4:18272326:T:C	2.21955e-05	-1.03987e-10	-1.1421
18272432	chr4:18272432:G:A	2.75336e-05	-1.03987e-10	-0.926584
18273124	chr4:18273124:G:A	1.05325e-05	-1.38718	-0.500342
18273304	chr4:18273304:C:G	5.48458e-06	-1.41897	-1.12108
18273589	chr4:18273589:T:C	3.68745e-05	-1.03987e-10	-0.634472
18273609	chr4:18273609:C:A	2.4301e-05	-1.03987e-10	-1.05147
18273621	chr4:18273621:T:C	3.91819e-05	-1.03987e-10	-0.573777
18273934	chr4:18273934:G:T	3.47412e-05	-1.03987e-10	-0.694066
18273940	chr4:18273940:A:C	1.49967e-05	-1.53416	-2.61746e-10
18273945	chr4:18273945:G:C	3.71855e-05	-1.03987e-10	-0.626072
18274467	chr4:18274467:T:C	9.48493e-06	-1.52894	-0.463351
18274831	chr4:18274831:C:T	7.5502e-05	-1.03987e-10	0.0821679
18275023	chr4:18275023:C:A	1.02119e-05	-1.24333	-0.675106
18275249	chr4:18275249:C:T	1.58455e-05	-1.47911	-2.61746e-10
18275399	chr4:18275399:A:C	2.66439e-05	-1.03987e-10	-0.959431
18275505	chr4:18275505:G:A	9.47287e-06	-1.52856	-0.465001
18275690	chr4:18275690:G:A	9.74511e-06	-1.52495	-0.440273
18275786	chr4:18275786:T:A	4.57634e-06	-1.51869	-1.2024
18275997	chr4:18275997:A:G	1.33594e-05	-1.46886	-0.180907
18276093	chr4:18276093:G:A	5.78371e-06	-1.26825	-1.21869
18276360	chr4:18276360:G:C	5.53502e-06	-1.39457	-1.13633
18276368	chr4:18276368:GA:G	3.84534e-05	-1.03987e-10	-0.592543
18276387	chr4:18276387:C:G	2.04148e-05	-1.22573	-2.61746e-10
18276789	chr4:18276789:A:G	1.0716e-05	-1.3935	-0.476745
18276892	chr4:18276892:C:T	2.79983e-05	-1.03987e-10	-0.909849
18277211	chr4:18277211:C:T	2.13593e-05	-1.03987e-10	-1.1805
18277221	chr4:18277221:G:A	4.86734e-06	-1.49587	-1.16357
18277259	chr4:18277259:T:C	5.85017e-06	-1.43066	-1.04486
18277646	chr4:18277646:C:T	4.78285e-06	-1.51125	-1.16571
18277679	chr4:18277679:C:T	1.02119e-05	-1.53374	-0.384694
18278045	chr4:18278045:C:T	6.16127e-06	-1.52962	-0.894092
18278346	chr4:18278346:C:G	5.77809e-06	-1.35625	-1.13167
18278366	chr4:18278366:A:C	2.70481e-05	-1.03987e-10	-0.944373
18278407	chr4:18278407:T:A	2.91273e-05	-1.03987e-10	-0.870314
18278476	chr4:18278476:A:G	8.73188e-06	-1.24636	-0.828646
18278489	chr4:18278489:CTG:C	2.58652e-05	-1.03987e-10	-0.989091
18279303	chr4:18279303:C:T	5.27617e-06	-1.3706	-1.20819
18279332	chr4:18279332:T:G	2.83909e-05	-1.03987e-10	-0.895921
18279558	chr4:18279558:G:A	2.75568e-05	-1.03987e-10	-0.92574
18279714	chr4:18279714:A:C	3.21683e-05	-1.03987e-10	-0.771009
18279852	chr4:18279852:G:A	5.7707e-06	-1.38744	-1.10175
18280509	chr4:18280509:A:C	2.24475e-05	-1.03987e-10	-1.13081
18280599	chr4:18280599:T:C	7.41065e-06	-1.48106	-0.758017
18280602	chr4:18280602:A:G	1.84534e-05	-1.32674	-2.61746e-10
18281404	chr4:18281404:C:T	9.09103e-06	-1.28306	-0.751639
18281714	chr4:18281714:C:T	8.70188e-06	-1.35171	-0.726745
18281855	chr4:18281855:T:C	2.71279e-05	-1.03987e-10	-0.941427
18283124	chr4:18283124:G:T	9.02695e-06	-1.3377	-0.704081
18284510	chr4:18284510:T:C	3.94092e-05	-1.03987e-10	-0.567991
18284852	chr4:18284852:C:T	5.41085e-06	-1.33488	-1.2187
18284969	chr4:18284969:G:A	2.72435e-05	-1.03987e-10	-0.937175
18285233	chr4:18285233:A:G	7.44292e-06	-1.53361	-0.701114
18285264	chr4:18285264:A:G	5.33518e-06	-1.35679	-1.21088
18285271	chr4:18285271:G:A	5.27999e-06	-1.37556	-1.2025
18285360	chr4:18285360:C:CT	4.96185e-06	-1.47729	-1.16293
18285375	chr4:18285375:T:C	7.34238e-06	-1.53428	-0.714049
18285642	chr4:18285642:C:A	6.0888e-06	-1.2493	-1.18624
18285906	chr4:18285906:T:C	3.02782e-05	-1.03987e-10	-0.831564
18286001	chr4:18286001:C:T	4.59285e-05	-1.03987e-10	-0.414905
18286091	chr4:18286091:C:T	2.14736e-05	-1.03987e-10	-1.17516
18286122	chr4:18286122:A:G	7.84764e-06	-1.41818	-0.7636
18286137	chr4:18286137:A:G	2.64982e-05	-1.03987e-10	-0.964913
18286216	chr4:18286216:A:C	8.21729e-06	-1.47091	-0.664842
18286538	chr4:18286538:C:T	8.28521e-06	-1.48327	-0.644254
18286608	chr4:18286608:G:T	2.15789e-05	-1.03987e-10	-1.17028
18286616	chr4:18286616:G:A	5.32163e-06	-1.35501	-1.2152
18286653	chr4:18286653:C:T	6.611e-05	-0.233428	0.182757
18286683	chr4:18286683:A:G	7.58173e-06	-1.53391	-0.682339
18287108	chr4:18287108:A:G	0.000195854	1.03538	-2.61746e-10
18287253	chr4:18287253:G:A	1.50401e-05	-1.53127	-2.61746e-10
18287699	chr4:18287699:A:G	4.61502e-06	-1.50786	-1.20482
18287892	chr4:18287892:A:T	6.92917e-06	-1.53436	-0.771888
18288021	chr4:18288021:G:A	3.44127e-05	-1.03987e-10	-0.703564
18288133	chr4:18288133:T:C	0.000107281	-0.33125	0.764709
18288189	chr4:18288189:TG:T	4.64405e-05	-1.03987e-10	-0.40382
18288347	chr4:18288347:T:C	6.61793e-06	-1.53438	-0.817828
18289143	chr4:18289143:C:T	2.2343e-05	-1.03987e-10	-1.13548
18289366	chr4:18289366:T:C	2.49386e-05	-1.02557	-2.61746e-10
18289399	chr4:18289399:TTA:T	5.86577e-06	-1.25608	-1.21678
18289597	chr4:18289597:T:C	2.05587e-05	-1.03987e-10	-1.21871
18289764	chr4:18289764:G:A	4.93431e-06	-1.53158	-1.1142
18289797	chr4:18289797:G:T	2.58761e-05	-0.988673	-2.61746e-10
18289852	chr4:18289852:A:G	4.77946e-06	-1.53044	-1.14722
18289934	chr4:18289934:G:A	2.77131e-05	-1.03987e-10	-0.920087
18290490	chr4:18290490:G:T	2.3297e-05	-1.03987e-10	-1.09367
18290871	chr4:18290871:ACT:A	2.57097e-05	-0.995124	-2.61746e-10
18290994	chr4:18290994:C:T	3.01889e-05	-1.03987e-10	-0.834518
18291265	chr4:18291265:G:T	0.000186149	-0.255812	1.24037
18291281	chr4:18291281:G:A	4.62135e-06	-1.53301	-1.1783
18291521	chr4:18291521:A:G	7.22772e-06	-1.41028	-0.853786
18291799	chr4:18291799:C:T	5.4362e-06	-1.52005	-1.02886
18291816	chr4:18291816:C:G	2.60733e-05	-1.03987e-10	-0.98108
18291907	chr4:18291907:TAAG:T	2.66334e-05	-0.959825	-2.61746e-10
18292027	chr4:18292027:A:AC	4.84964e-06	-1.53343	-1.12966
18292029	chr4:18292029:T:A	4.87751e-06	-1.53285	-1.1245
18292603	chr4:18292603:G:C	4.68838e-06	-1.53221	-1.1647
18293073	chr4:18293073:G:A	4.58004e-06	-1.53438	-1.1859
18293147	chr4:18293147:C:T	2.60642e-05	-1.03987e-10	-0.981428
18293242	chr4:18293242:C:G	4.07123e-05	-1.03987e-10	-0.535461
18293358	chr4:18293358:A:T	4.80519e-06	-1.52612	-1.14617
18293646	chr4:18293646:A:G	4.61752e-06	-1.52956	-1.18257
18294196	chr4:18294196:C:T	7.98396e-05	0.138028	-2.61746e-10
18294671	chr4:18294671:A:G	2.98521e-05	-1.03987e-10	-0.845737
18294840	chr4:18294840:G:A	2.6649e-05	-0.95924	-2.61746e-10
18294863	chr4:18294863:T:A	2.77332e-05	-0.919361	-2.61746e-10
18295089	chr4:18295089:G:A	4.99167e-06	-1.43261	-1.20161
18295194	chr4:18295194:AT:A	2.37386e-05	-1.03987e-10	-1.07489
18295426	chr4:18295426:T:A	4.70499e-05	-1.03987e-10	-0.390782
18295524	chr4:18295524:A:G	2.36743e-05	-1.03987e-10	-1.0776
18295813	chr4:18295813:A:AT	4.27878e-05	-1.03987e-10	-0.485738
18295955	chr4:18295955:G:A	2.96575e-05	-1.03987e-10	-0.852277
18295969	chr4:18295969:C:T	5.15469e-06	-1.41025	-1.19184
18296157	chr4:18296157:C:T	3.55559e-05	-1.03987e-10	-0.670884
18296160	chr4:18296160:G:A	5.0379e-06	-1.43342	-1.19158
18296225	chr4:18296225:T:C	5.03026e-06	-1.45705	-1.16947
18296369	chr4:18296369:A:G	8.67053e-06	-1.19931	-0.88275
18296833	chr4:18296833:G:A	2.54268e-05	-1.03987e-10	-1.00619
18296931	chr4:18296931:T:C	4.93769e-06	-1.44444	-1.20065
18296938	chr4:18296938:A:C	5.96277e-06	-1.35652	-1.09994
18297039	chr4:18297039:A:G	4.63863e-06	-1.50429	-1.20328
18297578	chr4:18297578:C:T	2.42699e-05	-1.03987e-10	-1.05275
18297879	chr4:18297879:CAG:C	8.68014e-06	-1.46963	-0.611325
18298018	chr4:18298018:A:G	2.11995e-05	-1.18801	-2.61746e-10
18298019	chr4:18298019:G:A	2.05616e-05	-1.03987e-10	-1.21857
18298137	chr4:18298137:T:C	2.90211e-05	-1.03987e-10	-0.873969
18298381	chr4:18298381:C:A	4.98117e-06	-1.42342	-1.21291
18298539	chr4:18298539:A:T	2.1083e-05	-1.03987e-10	-1.19353
18298644	chr4:18298644:C:G	2.94566e-05	-1.03987e-10	-0.859073
18298940	chr4:18298940:G:T	3.03105e-05	-0.830498	-2.61746e-10
18298958	chr4:18298958:T:C	7.12582e-06	-1.21244	-1.06582
18299046	chr4:18299046:C:T	5.7812e-06	-1.33904	-1.14834
18299588	chr4:18299588:G:A	2.14912e-05	-1.03987e-10	-1.17435
18299676	chr4:18299676:G:A	5.12049e-06	-1.39589	-1.21285
18300618	chr4:18300618:T:G	5.21271e-06	-1.38599	-1.20491
18300828	chr4:18300828:G:A	4.61244e-05	-1.03987e-10	-0.410648
18300995	chr4:18300995:T:C	2.05916e-05	-1.21711	-2.61746e-10
18300998	chr4:18300998:T:C	1.01304e-05	-1.09251	-0.833944
18301139	chr4:18301139:G:A	2.51632e-05	-1.03987e-10	-1.01661
18301413	chr4:18301413:T:A	2.8888e-05	-0.878565	-2.61746e-10
18301421	chr4:18301421:A:G	2.88842e-05	-0.878694	-2.61746e-10
18301982	chr4:18301982:T:C	1.06884e-05	-0.687209	-1.18562
18302238	chr4:18302238:C:T	2.98718e-05	-0.845077	-2.61746e-10
18303052	chr4:18303052:C:T	4.96269e-06	-1.44961	-1.19044
18303053	chr4:18303053:G:A	3.84823e-05	-1.03987e-10	-0.591791
18303721	chr4:18303721:GTTC:G	3.24324e-05	-1.03987e-10	-0.762834
18303935	chr4:18303935:C:T	3.24491e-05	-1.03987e-10	-0.762319
18304137	chr4:18304137:C:G	2.84305e-05	-0.894529	-2.61746e-10
18304287	chr4:18304287:G:A	3.25807e-05	-1.03987e-10	-0.758271
18304319	chr4:18304319:G:A	6.02144e-06	-1.23954	-1.20712
18304880	chr4:18304880:A:C	2.84406e-05	-0.894174	-2.61746e-10
18305174	chr4:18305174:G:A	4.89559e-06	-1.44309	-1.21057
18305850	chr4:18305850:AT:A	1.22044e-05	-0.891502	-0.848689
18306077	chr4:18306077:A:C	1.1281e-05	-1.44425	-0.37462
18306646	chr4:18306646:G:C	2.5975e-05	-1.03987e-10	-0.984855
18306701	chr4:18306701:ATC:A	7.19352e-05	-1.03987e-10	0.0337752
18306911	chr4:18306911:C:T	4.13483e-05	-1.03987e-10	-0.51996
18306925	chr4:18306925:G:A	0.000321225	1.53015	-2.61746e-10
18307056	chr4:18307056:C:T	6.12306e-06	-1.23465	-1.19528
18307172	chr4:18307172:A:G	2.84386e-05	-0.894244	-2.61746e-10
18307238	chr4:18307238:G:A	7.19352e-05	-1.03987e-10	0.0337752
18307280	chr4:18307280:C:G	5.01941e-06	-1.42927	-1.19941
18307711	chr4:18307711:A:G	2.02759e-05	-1.23256	-2.61746e-10
18308080	chr4:18308080:T:G	3.67746e-05	-1.03987e-10	-0.637182
18308275	chr4:18308275:A:G	2.54021e-05	-1.00716	-2.61746e-10
18308312	chr4:18308312:A:G	9.84082e-06	-1.09176	-0.863695
18308856	chr4:18308856:G:T	2.8297e-05	-1.03987e-10	-0.899234
18308915	chr4:18308915:G:A	6.99554e-06	-1.14084	-1.15588
18309070	chr4:18309070:T:C	2.29262e-05	-1.03987e-10	-1.10971
18309527	chr4:18309527:G:A	6.20638e-06	-1.29921	-1.11721
18309660	chr4:18309660:A:T	2.12836e-05	-1.03987e-10	-1.18405
18309988	chr4:18309988:G:A	1.92356e-05	-1.03899	-0.246236
18310073	chr4:18310073:A:G	1.37253e-05	-1.03291	-0.589837
18310377	chr4:18310377:A:G	5.80455e-06	-1.26469	-1.21866
18310498	chr4:18310498:C:T	2.4905e-05	-1.03987e-10	-1.02692
18310775	chr4:18310775:ACTT:A	4.55989e-05	-1.03987e-10	-0.422108
18311136	chr4:18311136:C:T	2.06266e-05	-1.03987e-10	-1.21541
18311313	chr4:18311313:T:A	3.71761e-05	-0.626324	-2.61746e-10
18311546	chr4:18311546:A:T	3.20172e-05	-1.03987e-10	-0.775718
18311810	chr4:18311810:C:G	5.92346e-06	-1.27717	-1.1859
18312331	chr4:18312331:C:T	6.81762e-06	-1.10724	-1.21524
18312403	chr4:18312403:C:A	3.63793e-05	-1.03987e-10	-0.647992
18312672	chr4:18312672:A:G	1.61113e-05	-1.46247	-2.61746e-10
18312729	chr4:18312729:T:C	6.07717e-05	0.0540536	-0.18892
18312737	chr4:18312737:C:T	1.53925e-05	-1.50811	-2.61746e-10
18313457	chr4:18313457:G:A	4.1345e-05	0.630746	-1.15079
18313692	chr4:18313692:T:C	1.65201e-05	-1.43741	-2.61746e-10
18313852	chr4:18313852:G:C	8.71552e-06	-1.45565	-0.621238
18313879	chr4:18313879:G:C	2.29023e-05	-1.03987e-10	-1.11075
18314127	chr4:18314127:T:C	4.16359e-05	0.051396	-0.564424
18314369	chr4:18314369:A:G	5.15687e-06	-1.39067	-1.21099
18314703	chr4:18314703:T:C	2.54475e-05	-1.03987e-10	-1.00537
18315317	chr4:18315317:G:A	5.05257e-06	-1.4082	-1.21389
18315318	chr4:18315318:T:C	3.58485e-05	0.489402	-1.15209
18315430	chr4:18315430:C:T	2.71793e-05	-1.03987e-10	-0.939537
18315597	chr4:18315597:G:T	2.07804e-05	-1.03987e-10	-1.20798
18315947	chr4:18315947:T:C	7.48162e-05	-1.03987e-10	0.0730433
18316131	chr4:18316131:G:A	2.07406e-05	-1.03987e-10	-1.2099
18316147	chr4:18316147:A:G	5.80905e-06	-1.52776	-0.954816
18316472	chr4:18316472:C:G	2.0564e-05	-1.03987e-10	-1.21845
18317560	chr4:18317560:G:A	1.68845e-05	-1.4156	-2.61746e-10
18317592	chr4:18317592:A:G	2.1888e-05	0.0460728	-1.20213
18317784	chr4:18317784:A:T	1.75504e-05	-1.37691	-2.61746e-10
18318072	chr4:18318072:A:G	5.56537e-06	-1.38683	-1.1386
18318471	chr4:18318471:G:A	3.63536e-05	0.559434	-1.20813
18318831	chr4:18318831:G:A	2.06572e-05	-1.03987e-10	-1.21393
18319259	chr4:18319259:T:G	5.05321e-05	-1.03987e-10	-0.319383
18319469	chr4:18319469:C:T	9.33407e-06	-0.841924	-1.1664
18319515	chr4:18319515:T:A	7.57822e-06	-1.02027	-1.19645
18320024	chr4:18320024:C:T	2.66937e-05	-1.03987e-10	-0.957564
18320273	chr4:18320273:T:C	4.57033e-06	-1.5123	-1.21011
18320388	chr4:18320388:A:G	3.26045e-05	-1.03987e-10	-0.757542
18320633	chr4:18320633:G:A	3.8015e-05	-1.03987e-10	-0.604009
18320778	chr4:18320778:T:G	5.41713e-06	-1.42479	-1.12764
18321601	chr4:18321601:C:T	4.64646e-05	-1.03987e-10	-0.4033
18322418	chr4:18322418:A:G	1.70824e-05	-1.40394	-2.61746e-10
18322605	chr4:18322605:C:T	1.56389e-05	-1.49223	-2.61746e-10
18322607	chr4:18322607:G:T	1.70886e-05	-1.40358	-2.61746e-10
18322682	chr4:18322682:A:G	2.10045e-05	-1.03987e-10	-1.19726
18322737	chr4:18322737:A:G	1.70911e-05	-1.40343	-2.61746e-10
18323076	chr4:18323076:A:T	2.25729e-05	-1.03987e-10	-1.12524
18323221	chr4:18323221:T:C	4.58444e-06	-1.50532	-1.214
18323254	chr4:18323254:T:C	5.29109e-05	-1.03987e-10	-0.273381
18323449	chr4:18323449:A:T	4.15927e-05	-1.5339	1.01983
18323768	chr4:18323768:T:G	7.57031e-06	-1.00089	-1.21687
18323980	chr4:18323980:C:A	1.72442e-05	-1.39451	-2.61746e-10
18324111	chr4:18324111:G:A	1.69375e-05	-1.41246	-2.61746e-10
18324190	chr4:18324190:T:G	1.695e-05	-1.41172	-2.61746e-10
18325033	chr4:18325033:A:G	3.29884e-05	-1.03987e-10	-0.745835
18325050	chr4:18325050:T:C	5.20196e-05	-1.03987e-10	-0.290371
18325051	chr4:18325051:C:G	3.61272e-05	-1.03987e-10	-0.654946
18325350	chr4:18325350:C:T	4.78556e-05	-1.03987e-10	-0.373803
18325615	chr4:18325615:T:A	4.59367e-05	-1.03987e-10	-0.414727
18325725	chr4:18325725:C:G	0.000620387	2.18835	-2.61746e-10
18325888	chr4:18325888:T:C	6.76186e-05	-0.0281083	-2.61746e-10
18326136	chr4:18326136:T:G	2.22287e-05	-1.03987e-10	-1.14061
18326589	chr4:18326589:T:A	2.21106e-05	-1.03987e-10	-1.14594
18326821	chr4:18326821:T:C	9.01469e-06	-0.847122	-1.19601
18326949	chr4:18326949:C:T	1.76354e-05	-0.423361	-0.948722
18327227	chr4:18327227:T:A	1.72628e-05	-0.441819	-0.951616
18327248	chr4:18327248:T:C	5.16482e-06	-1.45038	-1.14974
18328058	chr4:18328058:T:C	1.60349e-05	-1.46723	-2.61746e-10
18328201	chr4:18328201:A:G	4.77929e-06	-1.46612	-1.21158
18328254	chr4:18328254:A:G	0.000155862	0.780687	0.0262936
18328515	chr4:18328515:C:G	5.33418e-06	-1.49269	-1.07517
18328708	chr4:18328708:T:A	1.58986e-05	-1.47576	-2.61746e-10
18328769	chr4:18328769:C:T	9.97108e-06	-0.893775	-1.04853
18328791	chr4:18328791:C:A	3.53733e-05	-1.03987e-10	-0.676035
18328796	chr4:18328796:T:A	2.60003e-05	-1.03987e-10	-0.983884
18329446	chr4:18329446:G:A	4.78422e-05	-1.03987e-10	-0.374083
18329591	chr4:18329591:G:A	1.82835e-05	-1.33599	-2.61746e-10
18329728	chr4:18329728:G:A	1.92085e-05	-0.327571	-0.959068
18329823	chr4:18329823:A:G	3.02629e-05	0.220734	-1.0528
18329871	chr4:18329871:G:A	1.64755e-05	-1.44011	-2.61746e-10
18330346	chr4:18330346:C:T	8.74646e-05	0.229243	-2.61746e-10
18331065	chr4:18331065:C:T	2.16784e-05	-1.03987e-10	-1.16567
18331158	chr4:18331158:G:A	5.14451e-06	-1.44934	-1.15473
18331296	chr4:18331296:G:A	4.82173e-05	-1.03987e-10	-0.366273
18331953	chr4:18331953:T:G	2.20953e-05	-1.03987e-10	-1.14662
18332077	chr4:18332077:G:A	1.62293e-05	-1.45517	-2.61746e-10
18332109	chr4:18332109:A:T	1.6086e-05	-1.46404	-2.61746e-10
18332170	chr4:18332170:G:A	3.12904e-05	0.189392	-0.988073
18332175	chr4:18332175:A:G	2.65537e-05	0.0444363	-1.00726
18332429	chr4:18332429:G:A	1.65344e-05	-1.43655	-2.61746e-10
18332686	chr4:18332686:G:A	5.11807e-05	-1.03987e-10	-0.306628
18332751	chr4:18332751:G:A	1.56258e-05	-1.49307	-2.61746e-10
18332843	chr4:18332843:T:A	1.5949e-05	-0.302129	-1.17047
18332946	chr4:18332946:G:C	1.58049e-05	-1.48167	-2.61746e-10
18333175	chr4:18333175:T:C	1.5901e-05	-1.47561	-2.61746e-10
18333365	chr4:18333365:C:G	1.58821e-05	-1.4768	-2.61746e-10
18333664	chr4:18333664:G:A	4.99888e-06	-1.47033	-1.16245
18334275	chr4:18334275:C:T	1.55825e-05	-1.49584	-2.61746e-10
18334359	chr4:18334359:C:T	1.62499e-05	-1.45391	-2.61746e-10
18334501	chr4:18334501:G:A	2.28859e-05	-1.03987e-10	-1.11147
18334550	chr4:18334550:A:G	2.19811e-05	-1.03987e-10	-1.15181
18334636	chr4:18334636:C:T	4.93093e-05	-1.03987e-10	-0.343877
18335433	chr4:18335433:C:T	2.81782e-05	-1.03987e-10	-0.903444
18335566	chr4:18335566:C:T	1.59406e-05	-1.47312	-2.61746e-10
18335872	chr4:18335872:A:G	2.06811e-05	-1.03987e-10	-1.21277
18336397	chr4:18336397:T:G	1.62405e-05	-1.45448	-2.61746e-10
18336629	chr4:18336629:A:C	4.41073e-05	-1.03987e-10	-0.455365
18336911	chr4:18336911:T:G	6.26464e-05	-0.104484	-2.61746e-10
18336975	chr4:18336975:T:G	5.51522e-05	-1.03987e-10	-0.231895
18337092	chr4:18337092:A:G	1.22564e-05	-0.581287	-1.15466
18337131	chr4:18337131:A:G	5.25267e-05	-1.03987e-10	-0.280669
18337136	chr4:18337136:A:G	5.23305e-06	-1.4928	-1.0942
18337293	chr4:18337293:T:A	3.28859e-05	-1.03987e-10	-0.748947
18337338	chr4:18337338:A:G	2.10278e-05	-1.03987e-10	-1.19615
18337653	chr4:18337653:T:A	2.07467e-05	-1.03987e-10	-1.2096
18337712	chr4:18337712:G:C	1.64821e-05	-1.43972	-2.61746e-10
18337851	chr4:18337851:T:C	1.05254e-05	-0.758281	-1.12992
18338035	chr4:18338035:C:T	6.27009e-05	-0.103615	-2.61746e-10
18338036	chr4:18338036:G:A	1.62845e-05	-1.45178	-2.61746e-10
18338175	chr4:18338175:A:G	1.61144e-05	-1.46228	-2.61746e-10
18338321	chr4:18338321:A:T	4.52519e-06	-1.51902	-1.21331
18338430	chr4:18338430:GT:G	4.51423e-06	-1.51661	-1.21815
18338722	chr4:18338722:G:A	1.62583e-05	-1.45339	-2.61746e-10
18338928	chr4:18338928:T:C	2.05904e-05	-1.03987e-10	-1.21717
18339325	chr4:18339325:T:C	2.06348e-05	-1.03987e-10	-1.21501
18339423	chr4:18339423:T:G	1.60363e-05	-1.46714	-2.61746e-10
18339514	chr4:18339514:G:A	4.62504e-05	-1.03987e-10	-0.40792
18339689	chr4:18339689:A:G	2.31611e-05	-1.03987e-10	-1.09952
18340400	chr4:18340400:C:T	2.00996e-05	-1.24129	-2.61746e-10
18340754	chr4:18340754:C:T	1.80599e-05	-1.3483	-2.61746e-10
18341157	chr4:18341157:G:A	3.54088e-05	-1.03987e-10	-0.67503
18341559	chr4:18341559:A:G	2.56395e-05	0.0295722	-1.02743
18341724	chr4:18341724:G:A	3.71883e-05	-1.03987e-10	-0.625995
18342253	chr4:18342253:C:T	2.73179e-05	-1.03987e-10	-0.93445
18342301	chr4:18342301:T:A	1.51113e-05	-1.52655	-2.61746e-10
18343254	chr4:18343254:C:A	4.44364e-06	-1.53196	-1.21855
18343393	chr4:18343393:T:C	2.10494e-05	-1.03987e-10	-1.19512
18343430	chr4:18343430:G:A	2.87965e-05	-1.03987e-10	-0.881736
18343464	chr4:18343464:C:T	1.61077e-05	-1.46269	-2.61746e-10
18343491	chr4:18343491:G:A	1.75252e-05	-1.37835	-2.61746e-10
18343529	chr4:18343529:G:A	4.53292e-06	-1.51983	-1.2108
18343602	chr4:18343602:C:G	1.50039e-05	-1.53368	-2.61746e-10
18343678	chr4:18343678:T:A	2.06482e-05	-1.03987e-10	-1.21436
18343753	chr4:18343753:C:T	2.27263e-05	-1.03987e-10	-1.11847
18344009	chr4:18344009:GA:G	2.06718e-05	-1.03987e-10	-1.21322
18344153	chr4:18344153:A:G	1.8861e-05	-1.3049	-2.61746e-10
18344621	chr4:18344621:T:A	1.61677e-05	-1.45897	-2.61746e-10
18344674	chr4:18344674:C:T	1.12896e-05	-0.694168	-1.12394
18345139	chr4:18345139:T:C	1.29726e-05	-0.626937	-1.05221
18345356	chr4:18345356:T:G	4.71163e-06	-1.49576	-1.19619
18345497	chr4:18345497:T:C	5.18263e-05	-1.03987e-10	-0.294094
18345774	chr4:18345774:C:T	5.29706e-06	-1.42885	-1.14599
18346105	chr4:18346105:T:A	1.74685e-05	-1.38159	-2.61746e-10
18346147	chr4:18346147:G:A	4.50914e-06	-1.51818	-1.21771
18346161	chr4:18346161:C:G	1.58646e-05	-1.4779	-2.61746e-10
18346188	chr4:18346188:G:A	8.24511e-06	-0.939121	-1.19325
18346357	chr4:18346357:G:A	6.49335e-06	-1.53441	-0.836799
18346451	chr4:18346451:C:G	2.05885e-05	-1.03987e-10	-1.21726
18346795	chr4:18346795:G:A	4.30877e-05	-1.03987e-10	-0.478754
18347343	chr4:18347343:G:A	2.43818e-05	-1.03987e-10	-1.04815
18347670	chr4:18347670:C:A	5.47909e-05	-1.03987e-10	-0.238467
18348174	chr4:18348174:GT:G	6.95582e-06	-1.52382	-0.77859
18348212	chr4:18348212:C:T	5.65706e-05	-1.03987e-10	-0.206502
18348415	chr4:18348415:ATTCAACT:A	1.62679e-05	-1.4528	-2.61746e-10
18348538	chr4:18348538:C:T	2.20979e-05	-1.03987e-10	-1.14651
18348666	chr4:18348666:T:C	4.86367e-06	-1.46576	-1.19443
18349677	chr4:18349677:T:C	2.16282e-05	-1.03987e-10	-1.16799
18349833	chr4:18349833:T:A	2.56009e-05	-1.03987e-10	-0.999364
18350246	chr4:18350246:AT:A	3.54379e-05	-1.03987e-10	-0.674209
18350275	chr4:18350275:C:T	8.59991e-06	-1.52773	-0.562512
18350285	chr4:18350285:G:T	5.35694e-05	-1.03987e-10	-0.261012
18350536	chr4:18350536:G:T	1.62527e-05	-1.45373	-2.61746e-10
18350733	chr4:18350733:TATCTC:T	1.63839e-05	-1.44569	-2.61746e-10
18350742	chr4:18350742:T:C	1.51635e-05	-1.5231	-2.61746e-10
18350759	chr4:18350759:G:C	2.73512e-05	-1.03987e-10	-0.933232
18351210	chr4:18351210:T:C	1.6207e-05	-1.45654	-2.61746e-10
18351414	chr4:18351414:T:C	4.69772e-06	-1.52781	-1.16711
18351438	chr4:18351438:T:A	3.34794e-05	-1.03987e-10	-0.731061
18351696	chr4:18351696:G:A	1.59908e-05	-1.46998	-2.61746e-10
18351865	chr4:18351865:A:G	3.36629e-05	-1.03987e-10	-0.725594
18352001	chr4:18352001:A:T	4.63879e-06	-1.49775	-1.20979
18352161	chr4:18352161:G:A	1.9157e-05	-1.28932	-2.61746e-10
18352525	chr4:18352525:A:G	2.57373e-05	-0.0236613	-0.970387
18352574	chr4:18352574:T:C	2.19908e-05	-1.03987e-10	-1.15137
18353247	chr4:18353247:G:A	8.35169e-06	-0.923531	-1.196
18354017	chr4:18354017:T:C	2.43331e-05	-1.03987e-10	-1.05015
18354054	chr4:18354054:G:A	1.60461e-05	-0.481388	-0.985136
18354522	chr4:18354522:G:A	1.50196e-05	-1.53263	-2.61746e-10
18354631	chr4:18354631:T:C	1.61949e-05	-1.4573	-2.61746e-10
18354844	chr4:18354844:T:C	1.63221e-05	-1.44947	-2.61746e-10
18355507	chr4:18355507:C:T	4.53056e-06	-1.51239	-1.21876
18355600	chr4:18355600:T:C	4.6817e-06	-1.49647	-1.20186
18355733	chr4:18355733:A:G	2.62791e-05	-1.03987e-10	-0.973216
18355753	chr4:18355753:T:C	1.98493e-05	-1.25382	-2.61746e-10
18355827	chr4:18355827:G:A	1.23448e-05	-0.861675	-0.867079
18356132	chr4:18356132:TAATAC:T	1.29025e-05	-0.505452	-1.17912
18356327	chr4:18356327:T:C	2.2037e-05	-1.03987e-10	-1.14927
18356660	chr4:18356660:T:C	4.62154e-06	-1.49655	-1.21471
18356983	chr4:18356983:T:C	1.07647e-05	-0.881077	-0.984645
18357253	chr4:18357253:C:T	5.69072e-05	-1.03987e-10	-0.200569
18357508	chr4:18357508:C:T	3.11992e-05	-1.03987e-10	-0.801597
18358075	chr4:18358075:A:G	5.39056e-06	-1.47156	-1.08578
18358138	chr4:18358138:A:C	4.93393e-05	-1.03987e-10	-0.34327
18358229	chr4:18358229:T:C	4.63982e-06	-1.48843	-1.21889
18358554	chr4:18358554:G:A	2.05634e-05	-1.03987e-10	-1.21848
18358983	chr4:18358983:T:C	9.47964e-06	-0.863394	-1.12945
18359185	chr4:18359185:G:A	5.59166e-05	-1.03987e-10	-0.21813
18359327	chr4:18359327:T:G	1.29957e-05	-0.54226	-1.13511
18359383	chr4:18359383:T:A	2.14621e-05	-1.03987e-10	-1.1757
18359512	chr4:18359512:G:C	2.1561e-05	-1.03987e-10	-1.1711
18360029	chr4:18360029:A:G	1.62838e-05	-1.45182	-2.61746e-10
18360275	chr4:18360275:A:G	4.88633e-05	-1.03987e-10	-0.352963
18360676	chr4:18360676:CAT:C	2.16736e-05	-1.03987e-10	-1.16589
18360700	chr4:18360700:T:C	4.57254e-06	-1.50352	-1.2184
18360826	chr4:18360826:G:A	1.24235e-05	-0.848609	-0.873794
18361064	chr4:18361064:G:A	5.73967e-06	-1.37983	-1.11475
18361145	chr4:18361145:G:A	5.75249e-06	-1.28969	-1.20267
18361395	chr4:18361395:T:G	1.60869e-05	-0.673376	-0.790609
18361415	chr4:18361415:C:T	1.71808e-05	-0.697141	-0.701056
18361546	chr4:18361546:C:T	1.91594e-05	-1.2892	-2.61746e-10
18361840	chr4:18361840:G:A	8.27271e-06	-0.932764	-1.19626
18362650	chr4:18362650:G:A	2.96307e-05	0.215359	-1.06854
18362858	chr4:18362858:C:T	2.20028e-05	-1.03987e-10	-1.15082
18362890	chr4:18362890:T:C	5.11567e-06	-1.53078	-1.0789
18363277	chr4:18363277:C:T	2.1434e-05	-1.03987e-10	-1.17701
18364069	chr4:18364069:T:G	2.61951e-05	-1.03987e-10	-0.976418
18364945	chr4:18364945:TGTAA:T	8.23842e-06	-0.937017	-1.19616
18365428	chr4:18365428:T:C	1.53407e-05	-1.51148	-2.61746e-10
18365595	chr4:18365595:A:G	2.76064e-05	0.126688	-1.05063
18365630	chr4:18365630:G:T	1.14863e-05	-0.74953	-1.0513
18365761	chr4:18365761:A:T	2.49656e-05	0.179728	-1.20422
18366000	chr4:18366000:C:G	3.56901e-05	-1.03987e-10	-0.667118
18366176	chr4:18366176:A:G	1.64275e-05	-1.44303	-2.61746e-10
18366387	chr4:18366387:CT:C	1.63498e-05	-1.44777	-2.61746e-10
18366794	chr4:18366794:G:T	8.47552e-06	-0.907532	-1.19728
18367268	chr4:18367268:A:G	4.52819e-05	-0.429084	-2.61746e-10
18367284	chr4:18367284:A:C	1.51722e-05	-1.52253	-2.61746e-10
18367290	chr4:18367290:A:G	5.436e-05	-1.03987e-10	-0.246362
18367384	chr4:18367384:A:AAAATTCT	3.97e-05	-1.03987e-10	-0.560639
18367571	chr4:18367571:G:A	2.5807e-05	-1.03987e-10	-0.991343
18367637	chr4:18367637:C:G	1.77694e-05	-0.545257	-0.819255
18367816	chr4:18367816:A:G	2.06471e-05	-1.03987e-10	-1.21442
18367861	chr4:18367861:A:G	3.8689e-05	-1.03987e-10	-0.586434
18368404	chr4:18368404:A:T	1.63021e-05	-1.45069	-2.61746e-10
18368499	chr4:18368499:T:G	4.66808e-06	-1.51273	-1.18851
18368515	chr4:18368515:A:G	1.57449e-05	-1.48547	-2.61746e-10
18368607	chr4:18368607:G:C	3.24792e-05	0.0168298	-0.77822
18368653	chr4:18368653:A:G	1.6668e-05	-1.4285	-2.61746e-10
18368724	chr4:18368724:A:G	4.75675e-05	-1.03987e-10	-0.379841
18368727	chr4:18368727:C:G	3.40292e-05	0.0776374	-0.792409
18368977	chr4:18368977:G:A	4.60705e-06	-1.51594	-1.19846
18370116	chr4:18370116:C:G	2.2651e-05	-1.12179	-2.61746e-10
18370122	chr4:18370122:G:A	8.91751e-06	-0.856314	-1.19766
18370366	chr4:18370366:C:G	1.99589e-05	-0.303257	-0.94506
18370748	chr4:18370748:A:G	4.62835e-06	-1.51071	-1.19908
18370941	chr4:18370941:A:G	1.45939e-05	-0.396701	-1.16468
18371007	chr4:18371007:C:A	1.29075e-05	-0.563506	-1.12068
18371525	chr4:18371525:A:T	4.47853e-06	-1.525	-1.2177
18371555	chr4:18371555:A:G	2.20175e-05	-1.03987e-10	-1.15015
18371712	chr4:18371712:A:G	4.69845e-06	-1.47796	-1.2168
18372270	chr4:18372270:A:G	5.5869e-05	-1.03987e-10	-0.218981
18372340	chr4:18372340:G:A	4.76848e-06	-1.48431	-1.19566
18372535	chr4:18372535:G:A	1.51282e-05	-1.52543	-2.61746e-10
18372646	chr4:18372646:G:T	2.38561e-05	-1.03987e-10	-1.06995
18372873	chr4:18372873:G:A	5.48659e-06	-1.41517	-1.12451
18372948	chr4:18372948:G:A	3.68707e-05	-1.03987e-10	-0.634573
18372949	chr4:18372949:G:A	1.67394e-05	-1.42422	-2.61746e-10
18373228	chr4:18373228:G:A	1.61933e-05	-1.45739	-2.61746e-10
18373502	chr4:18373502:T:C	5.50159e-06	-1.33422	-1.20273
18373529	chr4:18373529:C:A	2.81208e-05	-1.03987e-10	-0.905481
18373821	chr4:18373821:A:G	5.51714e-05	-1.03987e-10	-0.231547
18373830	chr4:18373830:G:A	5.59262e-05	-1.03987e-10	-0.217957
18373836	chr4:18373836:C:A	1.49942e-05	-1.53432	-2.61746e-10
18373888	chr4:18373888:A:T	2.24749e-05	-1.03987e-10	-1.12959
18373902	chr4:18373902:A:G	1.53782e-05	-0.523782	-0.985258
18374319	chr4:18374319:C:T	1.62239e-05	-1.4555	-2.61746e-10
18374871	chr4:18374871:A:G	1.63985e-05	-1.4448	-2.61746e-10
18374968	chr4:18374968:G:C	5.78639e-05	-1.03987e-10	-0.183898
18375285	chr4:18375285:A:G	1.6124e-05	-1.46168	-2.61746e-10
18375341	chr4:18375341:A:G	1.56738e-05	-1.49	-2.61746e-10
18375523	chr4:18375523:C:G	5.71522e-05	-1.03987e-10	-0.196274
18375983	chr4:18375983:A:G	1.70587e-05	-1.40533	-2.61746e-10
18376026	chr4:18376026:T:C	1.28485e-05	-0.720904	-0.967858
18376112	chr4:18376112:A:G	1.63042e-05	-1.45057	-2.61746e-10
18377007	chr4:18377007:T:C	2.53281e-05	-1.03987e-10	-1.01008
18377169	chr4:18377169:G:A	1.18713e-05	-0.732374	-1.03549
18377275	chr4:18377275:G:A	1.75708e-05	-1.37575	-2.61746e-10
18377291	chr4:18377291:C:T	1.59987e-05	-1.46948	-2.61746e-10
18377366	chr4:18377366:A:G	5.45469e-05	-1.03987e-10	-0.24293
18377583	chr4:18377583:A:C	4.5355e-06	-1.52274	-1.20732
18378528	chr4:18378528:A:G	1.80639e-05	-1.34808	-2.61746e-10
18378714	chr4:18378714:GATA:G	2.06633e-05	-1.03987e-10	-1.21363
18378733	chr4:18378733:A:G	1.62959e-05	-1.45108	-2.61746e-10
18378734	chr4:18378734:C:T	1.62945e-05	-1.45116	-2.61746e-10
18378793	chr4:18378793:T:G	0.000445434	1.85706	-2.61746e-10
18379480	chr4:18379480:A:G	7.96556e-05	-1.03987e-10	0.135722
18379514	chr4:18379514:T:TA	8.28062e-05	-1.03987e-10	0.174512
18379718	chr4:18379718:T:C	5.76596e-06	-1.31893	-1.17109
18379750	chr4:18379750:A:C	4.58489e-06	-1.51014	-1.20909
18379858	chr4:18379858:T:G	2.43896e-05	-0.010592	-1.03724
18380224	chr4:18380224:C:T	1.61944e-05	-1.45733	-2.61746e-10
18380412	chr4:18380412:C:T	4.60042e-06	-1.49986	-1.21598
18380564	chr4:18380564:A:G	2.2557e-05	-1.03987e-10	-1.12594
18380589	chr4:18380589:T:G	4.67648e-06	-1.4808	-1.21865
18381208	chr4:18381208:T:C	2.67583e-05	-1.03987e-10	-0.955146
18381336	chr4:18381336:G:T	4.73928e-06	-1.46749	-1.21861
18381748	chr4:18381748:A:T	1.61142e-05	-1.46229	-2.61746e-10
18381941	chr4:18381941:G:A	2.15881e-05	-1.03987e-10	-1.16985
18382004	chr4:18382004:G:C	5.5243e-05	-1.03987e-10	-0.230249
18382537	chr4:18382537:T:A	2.08533e-05	-1.03987e-10	-1.20448
18383476	chr4:18383476:A:T	2.76411e-05	-1.03987e-10	-0.922689
18383629	chr4:18383629:A:G	2.12747e-05	-1.03987e-10	-1.18447
18383890	chr4:18383890:G:A	5.23113e-06	-1.43003	-1.15734
18383999	chr4:18383999:G:A	2.09128e-05	-1.03987e-10	-1.20163
18384100	chr4:18384100:A:G	1.63647e-05	-1.44686	-2.61746e-10
18384194	chr4:18384194:G:A	5.841e-05	-1.03987e-10	-0.174503
18384720	chr4:18384720:G:C	8.0005e-05	-1.03987e-10	0.140098
18384869	chr4:18384869:A:G	2.1055e-05	-1.03987e-10	-1.19485
18385228	chr4:18385228:T:C	2.11306e-05	-1.03987e-10	-1.19127
18385812	chr4:18385812:A:C	2.05604e-05	-1.03987e-10	-1.21863
18385888	chr4:18385888:C:T	1.57801e-05	-1.48324	-2.61746e-10
18386661	chr4:18386661:C:T	1.6317e-05	-1.44978	-2.61746e-10
18386732	chr4:18386732:T:C	2.27123e-05	-1.03987e-10	-1.11909
18386941	chr4:18386941:C:A	1.01772e-05	-0.820275	-1.10157
18387194	chr4:18387194:G:T	9.73313e-06	-0.938891	-1.02756
18387198	chr4:18387198:T:C	1.50387e-05	-0.516315	-1.01505
18387474	chr4:18387474:A:G	4.56703e-06	-1.53315	-1.18998
18387477	chr4:18387477:C:T	4.88248e-06	-1.46414	-1.1922
18387526	chr4:18387526:G:C	4.60866e-06	-1.49538	-1.21868
18387542	chr4:18387542:T:A	2.24065e-05	-1.03987e-10	-1.13264
18387591	chr4:18387591:A:AT	1.91103e-05	-1.29177	-2.61746e-10
18387694	chr4:18387694:G:T	2.15637e-05	-1.03987e-10	-1.17098
18388060	chr4:18388060:C:T	2.06052e-05	-1.03987e-10	-1.21645
18388200	chr4:18388200:T:C	2.05821e-05	-1.03987e-10	-1.21757
18388797	chr4:18388797:C:T	2.39198e-05	-1.03987e-10	-1.06729
18388945	chr4:18388945:C:T	2.25952e-05	-1.03987e-10	-1.12425
18389002	chr4:18389002:C:A	1.65468e-05	-1.4358	-2.61746e-10
18389009	chr4:18389009:A:T	1.21678e-05	-0.671947	-1.07125
18389389	chr4:18389389:A:G	2.10278e-05	-1.03987e-10	-1.19614
18389706	chr4:18389706:ATTCTCCTAAATT:A	4.60268e-06	-1.50636	-1.20899
18390280	chr4:18390280:C:T	1.65493e-05	-1.43565	-2.61746e-10
18390894	chr4:18390894:T:A	2.93222e-05	0.0344721	-0.898119
18390961	chr4:18390961:A:G	2.15309e-05	-1.03987e-10	-1.1725
18391151	chr4:18391151:A:G	4.50912e-06	-1.52101	-1.21487
18391200	chr4:18391200:G:A	2.05648e-05	-1.03987e-10	-1.21841
18391708	chr4:18391708:C:T	1.66264e-05	-1.431	-2.61746e-10
18393384	chr4:18393384:C:G	1.65932e-05	-1.433	-2.61746e-10
18393628	chr4:18393628:A:T	1.6424e-05	-1.44324	-2.61746e-10
18393905	chr4:18393905:A:G	6.05082e-06	-1.22897	-1.21283
18393993	chr4:18393993:TCCC:T	2.36127e-05	-1.03987e-10	-1.0802
18394054	chr4:18394054:C:T	3.83067e-05	-1.03987e-10	-0.596367
18394349	chr4:18394349:A:T	2.48799e-05	-1.03987e-10	-1.02793
18394374	chr4:18394374:G:T	2.15041e-05	-1.03987e-10	-1.17375
18394398	chr4:18394398:A:G	2.91685e-05	-0.264077	-0.604823
18394698	chr4:18394698:A:G	8.51104e-06	-0.909119	-1.19151
18394706	chr4:18394706:A:G	8.04757e-06	-1.53329	-0.623332
18395932	chr4:18395932:C:A	4.8173e-05	-1.03987e-10	-0.367192
18396550	chr4:18396550:G:T	1.73691e-05	-1.3873	-2.61746e-10
18396843	chr4:18396843:G:A	3.95248e-05	-1.03987e-10	-0.565063
18396864	chr4:18396864:G:T	1.69358e-05	-1.41256	-2.61746e-10
18396866	chr4:18396866:A:G	3.02031e-05	-0.123502	-0.710546
18397040	chr4:18397040:G:A	1.67042e-05	-1.42633	-2.61746e-10
18397048	chr4:18397048:TC:T	2.0576e-05	-1.03987e-10	-1.21787
18397398	chr4:18397398:A:C	2.10782e-05	-1.03987e-10	-1.19375
18397573	chr4:18397573:A:G	1.74477e-05	-1.38278	-2.61746e-10
18397870	chr4:18397870:C:G	4.97008e-05	-1.03987e-10	-0.33597
18397911	chr4:18397911:G:T	5.08796e-05	-1.03987e-10	-0.312529
18398022	chr4:18398022:G:T	2.07807e-05	-1.03987e-10	-1.20797
18398041	chr4:18398041:T:TA	2.0114e-05	-0.845875	-0.394698
18398055	chr4:18398055:G:A	1.70556e-05	-1.40551	-2.61746e-10
18398066	chr4:18398066:C:A	1.70698e-05	-1.40468	-2.61746e-10
18398498	chr4:18398498:A:G	4.93638e-05	-1.03987e-10	-0.342774
18398561	chr4:18398561:T:C	1.97114e-05	-0.892086	-0.368709
18399673	chr4:18399673:G:A	1.77173e-05	-1.36745	-2.61746e-10
18399989	chr4:18399989:C:T	1.25453e-05	-0.784693	-0.92795
18400100	chr4:18400100:A:G	5.61001e-06	-1.322	-1.19544
18400234	chr4:18400234:G:A	5.21086e-05	-1.03987e-10	-0.288661
18400373	chr4:18400373:A:G	2.16797e-05	-1.03987e-10	-1.16561
18400517	chr4:18400517:A:G	1.29433e-05	-1.234	-0.447415
18400661	chr4:18400661:T:C	1.70727e-05	-1.40451	-2.61746e-10
18400759	chr4:18400759:G:A	2.16891e-05	-1.03987e-10	-1.16518
18400804	chr4:18400804:A:G	5.18477e-05	-1.03987e-10	-0.29368
18400806	chr4:18400806:C:T	6.02482e-06	-1.22782	-1.21828
18400816	chr4:18400816:C:G	1.6971e-05	-1.41048	-2.61746e-10
18400840	chr4:18400840:C:T	6.02448e-05	-1.03987e-10	-0.143574
18400841	chr4:18400841:G:A	4.55949e-05	0.010867	-0.433063
18401190	chr4:18401190:A:G	5.22698e-05	-1.03987e-10	-0.285571
18401240	chr4:18401240:T:C	8.07315e-06	-1.13029	-1.02316
18401442	chr4:18401442:T:C	1.71303e-05	-1.40114	-2.61746e-10
18401456	chr4:18401456:C:A	4.71291e-05	-1.03987e-10	-0.389101
18401568	chr4:18401568:G:T	2.19907e-05	-1.03987e-10	-1.15137
18401621	chr4:18401621:C:T	1.73261e-05	-1.38978	-2.61746e-10
18401740	chr4:18401740:C:A	4.26535e-05	-1.03987e-10	-0.488881
18402009	chr4:18402009:A:G	1.73389e-05	-1.38904	-2.61746e-10
18402514	chr4:18402514:C:G	3.1835e-05	-0.0195181	-0.761906
18403127	chr4:18403127:T:C	1.78801e-05	-1.3583	-2.61746e-10
18403140	chr4:18403140:A:C	5.33123e-06	-1.48214	-1.08627
18403268	chr4:18403268:G:C	7.5777e-06	-1.17948	-1.0373
18403421	chr4:18403421:A:G	5.44056e-05	-1.03987e-10	-0.245523
18403631	chr4:18403631:G:A	2.12118e-05	-0.800043	-0.387392
18403872	chr4:18403872:TA:T	2.88474e-05	-1.03987e-10	-0.879972
18404040	chr4:18404040:G:GAGA	1.74425e-05	-1.38308	-2.61746e-10
18404181	chr4:18404181:C:T	1.75339e-05	-1.37785	-2.61746e-10
18404353	chr4:18404353:T:G	1.36762e-05	-1.12638	-0.499952
18404495	chr4:18404495:C:T	3.39014e-05	-1.03987e-10	-0.718536
18404643	chr4:18404643:C:T	1.77618e-05	-1.36494	-2.61746e-10
18404747	chr4:18404747:A:G	2.66571e-05	-1.03987e-10	-0.958936
18405014	chr4:18405014:C:T	1.49958e-05	-1.53422	-2.61746e-10
18405344	chr4:18405344:A:G	2.62864e-05	-1.03987e-10	-0.97294
18405497	chr4:18405497:C:G	1.75645e-05	-1.37611	-2.61746e-10
18405504	chr4:18405504:A:C	7.49586e-06	-1.16954	-1.0581
18405529	chr4:18405529:C:T	1.69897e-05	-1.40938	-2.61746e-10
18405798	chr4:18405798:G:A	3.45953e-05	-0.698272	-2.61746e-10
18406026	chr4:18406026:C:T	2.65281e-05	-0.963785	-2.61746e-10
18406469	chr4:18406469:G:A	1.75744e-05	-1.37555	-2.61746e-10
18406565	chr4:18406565:T:G	2.06302e-05	-1.03987e-10	-1.21524
18406867	chr4:18406867:G:A	2.75659e-05	-1.03987e-10	-0.92541
18406947	chr4:18406947:G:T	7.00003e-06	-1.44526	-0.850814
18407297	chr4:18407297:T:C	7.09758e-06	-1.10288	-1.17935
18407660	chr4:18407660:T:A	2.04799e-05	-0.249828	-0.972717
18408183	chr4:18408183:G:T	3.04109e-05	-1.03987e-10	-0.82719
18408251	chr4:18408251:A:G	1.38065e-05	-0.49457	-1.12228
18408932	chr4:18408932:G:A	2.86522e-05	-1.03987e-10	-0.886761
18409226	chr4:18409226:C:A	2.06523e-05	-1.03987e-10	-1.21417
18409436	chr4:18409436:C:T	5.46229e-06	-1.45265	-1.09147
18409765	chr4:18409765:GATA:G	1.77342e-05	-1.36649	-2.61746e-10
18409787	chr4:18409787:T:G	2.33002e-05	-1.03987e-10	-1.09353
18410234	chr4:18410234:A:G	5.51121e-06	-1.44647	-1.08874
18410600	chr4:18410600:A:T	5.86281e-05	-1.03987e-10	-0.170777
18410710	chr4:18410710:C:T	2.07588e-05	-1.03987e-10	-1.20902
18410796	chr4:18410796:C:A	1.15294e-05	-0.831543	-0.965547
18410932	chr4:18410932:G:A	3.79196e-05	-1.03987e-10	-0.606524
18410986	chr4:18410986:C:T	3.04141e-05	-1.03987e-10	-0.827086
18411005	chr4:18411005:G:C	1.73601e-05	-1.38782	-2.61746e-10
18411412	chr4:18411412:TAAG:T	7.15454e-06	-1.46733	-0.806914
18412559	chr4:18412559:A:G	1.70235e-05	-1.4074	-2.61746e-10
18412701	chr4:18412701:C:T	1.75875e-05	-1.3748	-2.61746e-10
18412765	chr4:18412765:G:T	2.1111e-05	-1.03987e-10	-1.1922
18413057	chr4:18413057:C:T	5.67474e-05	-1.03987e-10	-0.203382
18413137	chr4:18413137:G:A	2.16264e-05	-1.03987e-10	-1.16808
18413311	chr4:18413311:C:T	1.73363e-05	-1.38919	-2.61746e-10
18413677	chr4:18413677:T:C	1.73796e-05	-1.38669	-2.61746e-10
18414085	chr4:18414085:G:A	2.11167e-05	-1.03987e-10	-1.19193
18414173	chr4:18414173:C:A	7.15218e-06	-1.45626	-0.818309
18414622	chr4:18414622:T:A	2.12404e-05	-1.18609	-2.61746e-10
18414685	chr4:18414685:G:T	3.12991e-05	-1.03987e-10	-0.798402
18414963	chr4:18414963:G:T	5.91241e-06	-1.52877	-0.936162
18415168	chr4:18415168:G:A	1.71351e-05	-1.40086	-2.61746e-10
18415515	chr4:18415515:A:G	1.66873e-05	-0.739531	-0.687813
18415555	chr4:18415555:A:G	6.68358e-06	-1.12352	-1.21882
18415783	chr4:18415783:A:G	2.34343e-05	-1.03987e-10	-1.08779
18416065	chr4:18416065:C:T	1.73153e-05	-1.3904	-2.61746e-10
18416590	chr4:18416590:T:A	8.50101e-06	-0.886161	-1.21564
18416668	chr4:18416668:T:C	3.30666e-05	-1.03987e-10	-0.743467
18417450	chr4:18417450:C:T	3.34618e-05	-1.03987e-10	-0.731586
18418327	chr4:18418327:C:T	2.38794e-05	-1.03987e-10	-1.06897
18418403	chr4:18418403:A:G	1.04292e-05	-0.687178	-1.21021
18418435	chr4:18418435:A:G	1.72436e-05	-1.39455	-2.61746e-10
18418564	chr4:18418564:C:T	1.75198e-05	-1.37866	-2.61746e-10
18418574	chr4:18418574:G:A	2.05547e-05	-1.03987e-10	-1.2189
18418638	chr4:18418638:G:A	6.55812e-06	-1.50498	-0.856302
18418724	chr4:18418724:C:T	2.05858e-05	-1.03987e-10	-1.21739
18418823	chr4:18418823:G:A	1.64001e-05	-0.2372	-1.20751
18419122	chr4:18419122:G:A	1.75119e-05	-1.37911	-2.61746e-10
18419476	chr4:18419476:C:T	2.13851e-05	-1.03987e-10	-1.1793
18419508	chr4:18419508:C:T	1.79371e-05	-1.35512	-2.61746e-10
18419612	chr4:18419612:T:G	1.74096e-05	-1.38497	-2.61746e-10
18419680	chr4:18419680:CAT:C	2.14559e-05	-1.03987e-10	-1.17599
18419997	chr4:18419997:A:G	5.85523e-05	-1.03987e-10	-0.17207
18420175	chr4:18420175:A:G	2.16276e-05	-0.323821	-0.844201
18420271	chr4:18420271:G:A	3.91135e-05	-1.03987e-10	-0.575524
18420485	chr4:18420485:TCAAA:T	1.79599e-05	-1.35385	-2.61746e-10
18420516	chr4:18420516:A:G	1.71349e-05	-1.40087	-2.61746e-10
18420694	chr4:18420694:C:T	2.93832e-05	-1.03987e-10	-0.861569
18420707	chr4:18420707:G:C	2.42129e-05	-0.826097	-0.229009
18420789	chr4:18420789:G:T	1.76338e-05	-1.37217	-2.61746e-10
18421081	chr4:18421081:G:A	1.79156e-05	-1.35632	-2.61746e-10
18421270	chr4:18421270:T:C	1.57971e-05	-0.508651	-0.973512
18421515	chr4:18421515:T:C	5.63238e-05	-1.03987e-10	-0.210873
18422016	chr4:18422016:G:A	1.87331e-05	-1.3117	-2.61746e-10
18422084	chr4:18422084:T:C	2.1174e-05	-1.03987e-10	-1.18922
18422209	chr4:18422209:C:G	1.69247e-05	-0.669478	-0.743738
18422771	chr4:18422771:C:T	3.23271e-05	0.368822	-1.13491
18423228	chr4:18423228:A:G	2.29949e-05	-1.03987e-10	-1.10672
18423327	chr4:18423327:C:T	5.41317e-05	-1.03987e-10	-0.25057
18423520	chr4:18423520:G:C	2.34523e-05	-1.03987e-10	-1.08702
18424019	chr4:18424019:C:T	2.21342e-05	-0.232895	-0.91197
18424059	chr4:18424059:A:G	5.42734e-05	-1.03987e-10	-0.247957
18424116	chr4:18424116:A:T	1.82489e-05	-1.33789	-2.61746e-10
18424408	chr4:18424408:A:T	1.80321e-05	-1.34984	-2.61746e-10
18424424	chr4:18424424:G:A	2.94781e-05	-1.03987e-10	-0.858344
18424557	chr4:18424557:T:C	1.21284e-05	-0.598977	-1.14746
18424592	chr4:18424592:T:C	2.10252e-05	-1.03987e-10	-1.19627
18424753	chr4:18424753:C:T	3.68648e-05	-1.03987e-10	-0.634733
18424927	chr4:18424927:T:C	2.48974e-05	-1.03987e-10	-1.02723
18425117	chr4:18425117:T:A	7.65828e-05	-1.03987e-10	0.0963816
18425166	chr4:18425166:G:A	7.30309e-05	-1.03987e-10	0.0488916
18425418	chr4:18425418:A:C	2.683e-05	-1.03987e-10	-0.952469
18425437	chr4:18425437:C:G	2.18243e-05	-1.03987e-10	-1.15897
18425903	chr4:18425903:G:A	1.70755e-05	-0.563169	-0.841177
18426007	chr4:18426007:A:G	2.10247e-05	-1.14524	-0.0510535
18426009	chr4:18426009:A:G	1.53391e-05	-1.51159	-2.61746e-10
18426116	chr4:18426116:G:A	2.18251e-05	-1.03987e-10	-1.15893
18426487	chr4:18426487:G:A	2.23528e-05	-1.03987e-10	-1.13504
18426594	chr4:18426594:T:C	5.89462e-05	-1.03987e-10	-0.165366
18426611	chr4:18426611:A:G	3.0092e-05	-1.03987e-10	-0.837733
18427174	chr4:18427174:G:A	2.23528e-05	-1.03987e-10	-1.13504
18427290	chr4:18427290:C:A	3.40285e-05	-1.03987e-10	-0.714793
18427327	chr4:18427327:A:G	1.85502e-05	-1.32151	-2.61746e-10
18427563	chr4:18427563:C:T	3.30321e-05	-1.03987e-10	-0.744511
18427916	chr4:18427916:T:C	6.06586e-05	-1.03987e-10	-0.136729
18427984	chr4:18427984:C:T	2.58222e-05	-1.03987e-10	-0.990756
18428079	chr4:18428079:C:T	3.62054e-05	-1.03987e-10	-0.652783
18428151	chr4:18428151:T:C	2.67929e-05	-1.03987e-10	-0.953855
18428361	chr4:18428361:A:G	7.71871e-05	-1.03987e-10	0.104241
18428681	chr4:18428681:T:A	3.47099e-05	-1.03987e-10	-0.694967
18428984	chr4:18428984:A:G	1.87051e-05	-1.31319	-2.61746e-10
18429195	chr4:18429195:A:G	1.89501e-05	-1.30018	-2.61746e-10
18429539	chr4:18429539:A:G	2.88993e-05	-1.03987e-10	-0.878173
18429580	chr4:18429580:A:G	1.71587e-05	-1.34637	-0.0531131
18429632	chr4:18429632:C:T	4.26779e-05	0.685839	-1.17415
18429864	chr4:18429864:C:T	1.85698e-05	-1.32046	-2.61746e-10
18430422	chr4:18430422:G:A	1.19116e-05	-0.572425	-1.19206
18430722	chr4:18430722:G:T	2.16414e-05	-1.03987e-10	-1.16738
```
