## Supplementary material for "Characterization of shared and ancestry-specific signals driving complex traits using multi-ancestry fine-mapping": orig_s1_snps

```
rs28683563
rs116796345
rs73249007
rs73249008
rs149594239
rs111519777
rs35054478
rs73249011
rs76027112
rs73249012
rs17614660
rs115248042
rs73249013
rs17542673
rs2323700
rs10805237
rs2044513
rs113335549
rs2044512
rs143348220
rs28609490
rs116476869
rs17542763
rs75239927
rs73249014
rs58007184
rs17543011
rs36078094
rs116453738
rs6448180
rs141366837
rs2271006
rs74908498
rs1394020
rs1394019
rs28736485
rs10938925
rs193253549
rs2174190
rs1553425
rs1553424
rs4697352
rs77385851
rs6851165
rs115614697
rs12641961
rs77335875
rs115940211
rs13152813
rs7691016
rs115228614
rs13128409
rs10433803
rs6837504
rs79599130
rs13137061
rs13113121
rs79523108
rs115769985
rs61792218
rs12512189
rs78572230
rs75555621
rs6827430
rs141139000
rs138751905
rs1503679
rs79592412
rs961611
rs1503678
rs961610
rs961609
rs143660860
rs35231001
rs75833631
rs146621567
rs67355607
rs139413440
rs1503676
rs7349701
rs115338979
rs73249017
rs77916062
rs79179426
rs79954189
rs75308200
rs13132256
rs73249018
rs77084817
rs186597672
rs2134656
rs76920580
rs146809996
rs74462666
rs6448181
rs116564259
rs4697353
rs149223509
rs7658863
rs73249020
rs114562117
rs11725727
rs924759
rs115218315
rs116657598
rs184362285
rs148239004
rs1319647
rs986660
rs986661
rs78833611
rs4697354
rs4697355
rs1875741
rs75410315
rs61792221
rs4697356
rs4697357
rs77719273
rs9994825
rs13111679
rs10017649
rs10938926
rs16873254
rs13108620
rs147287011
rs58305064
rs73801329
rs4697358
rs35372902
rs114306027
rs1111442
rs13117405
rs73801333
rs75997757
rs4697359
rs142542547
rs10805238
rs80292856
rs4697027
rs78728717
rs73249021
rs13109451
rs139515688
rs7667884
rs148487100
rs113961968
rs75014964
rs4391017
rs7664442
rs1979891
rs1979892
rs1979893
rs11733861
rs11725867
rs78185699
rs1354354
rs35648174
rs138006765
rs75463614
rs4235299
rs4697360
rs4697361
rs4697362
rs80107129
rs10030788
rs28559832
rs114105899
rs4697363
rs151113390
rs12498841
rs12506408
rs187248559
rs7663634
rs7688556
rs4697364
rs111902254
rs36096204
rs116011984
rs11725328
rs1503675
rs116768254
rs6840181
rs6817872
rs4697365
rs7667526
rs7689234
rs7689772
rs6847739
rs7690560
rs12645155
rs10023458
rs10011658
rs9997115
rs12644706
rs115215408
rs2089066
rs2089067
rs2102219
rs2134658
rs2134659
rs2134660
rs2174191
4:23037371_C_T
rs79114088
rs35570804
rs12508943
rs10433804
rs9790595
rs115867740
rs7660606
rs7661113
rs7685693
rs112689876
rs989896
rs79403179
rs4697366
rs6815781
rs13151393
rs13151341
rs4697367
rs61792241
rs78691991
rs989631
rs77014536
rs2323763
rs1503681
rs2055530
rs61792242
rs1394025
rs10938928
rs13137652
rs6850764
rs112603070
rs6850298
rs991576
rs80089127
rs61792243
rs113856509
rs10470806
rs78781206
rs61529360
rs12642527
rs71608943
rs1354352
rs140575756
rs17621384
rs12645221
rs4697368
rs77924014
rs11727225
rs11727227
rs35847952
rs76252121
rs73249084
rs10034634
rs144978442
rs6858012
rs7699664
rs7665871
rs1910456
rs28672932
rs60436580
rs60393823
rs4544700
rs4301098
rs11944694
rs34702810
rs147902762
rs141990639
rs1394018
rs142726578
rs1394017
rs76841154
rs6448186
rs114986991
rs75871589
rs73249085
rs115662387
rs73249086
rs28501610
rs77175430
rs79295082
rs4447847
rs115838731
rs4377574
rs10026144
rs79807234
rs149802826
rs3935084
rs75002250
rs113364911
rs116498059
rs79399475
rs4697370
rs6448188
rs114609812
rs140808371
rs138347578
rs114170257
rs4590009
rs6448189
rs6847947
rs10213293
rs4336215
rs73249088
rs139961533
rs13137151
rs9994039
rs4607200
rs4128915
rs3924815
rs6846170
rs6852250
rs10433829
rs55813347
rs113273000
rs4450910
rs6448190
rs13151097
rs7666309
rs73249090
rs13122087
rs7678585
rs183248943
rs6820719
rs9918036
rs9917869
rs13141143
rs75459574
rs114567474
rs10938930
rs116199954
rs73249094
rs115211687
rs11728303
rs61794975
rs114421871
rs11733138
rs115868659
rs55829733
rs73099086
rs141687845
rs11932311
rs7673742
rs149127093
rs10027924
rs10009210
rs7676830
rs7677041
rs12649499
rs12640221
rs61794978
rs115151349
rs148373971
rs138025758
rs56092131
rs4513557
rs4498120
rs4399974
rs190473067
rs10805239
rs10805240
rs4235301
rs4235302
rs4235303
rs61794980
rs13112475
rs144509470
rs12647007
rs145218285
rs141258390
rs7683119
rs7683705
rs7661790
rs4697371
rs115313501
rs57831837
rs7439115
rs4602482
rs10213068
rs10213603
rs12504918
rs138639060
rs73249097
rs7679645
rs115337082
rs114869325
rs4447848
rs114603144
rs188297617
rs28870113
rs6852885
rs6830403
rs17544269
rs150417970
rs79957770
rs76475528
rs115269900
rs139332888
rs76863482
rs114479310
rs115576785
rs7663672
rs112400005
rs9884731
rs61795008
rs7698141
rs78529442
rs74958267
rs78112103
rs114300749
rs139273707
rs184454698
rs7657596
rs7697602
rs7675999
rs7676202
rs80020412
rs76191676
rs150618750
rs12646104
rs35806999
rs6448193
rs4377575
rs13127424
rs4639055
rs7683754
rs61795009
rs116181388
rs28449961
rs112817775
rs2004387
rs13112602
rs16873368
rs112594519
rs76700586
rs4282157
rs10004011
rs73249101
rs28639375
rs10032859
rs114190187
rs28655770
rs73801443
rs115519415
rs7661062
rs75802296
rs78622055
rs13110983
rs7668474
rs79985456
rs7674062
rs7681134
rs115278682
rs113902109
rs28532091
rs74743595
rs12502489
rs142832611
rs143350682
rs77682088
rs76389599
rs150904413
rs113430643
rs6448196
rs114608493
rs150461184
rs4273457
rs10002939
rs76434349
rs6843147
rs6843131
rs13112295
rs56179536
rs12504495
rs116372648
rs732766
rs79152448
rs76435826
rs20414
rs10024413
rs75936230
rs13134899
rs4293773
rs115050246
rs13141445
rs74830326
rs4568223
rs137926183
rs181255422
rs4420965
rs6821257
rs138075234
rs74962554
rs4697372
rs4643794
rs6811372
rs184740436
rs10017199
rs114533692
rs17551517
rs10022712
rs115036347
rs116698514
rs35393701
rs12650148
rs150219114
rs61795013
rs13101939
rs4697373
rs115343856
rs10002565
rs1073539
rs1073538
rs3886499
rs11728066
rs73250714
rs6448197
rs111552327
rs4626184
rs28837393
rs9993305
rs13116438
rs61795015
rs138864638
rs6843924
rs66569988
rs6821134
rs114586006
rs13144887
rs6821286
rs61795016
rs12499985
rs7665094
rs12507569
rs16873399
rs12504948
rs10938932
rs10517007
rs28401641
rs16873417
rs57052115
rs116477286
rs16873422
rs116170039
rs12504348
rs8180345
rs8180354
rs78850300
rs13105941
rs10517008
rs10020612
rs6811042
rs6834052
rs74939423
rs6835555
rs6829762
rs6852876
rs6853095
rs6852932
rs76933624
rs56185489
rs11931023
rs56194781
rs12509199
rs138819530
rs149366366
rs4420966
rs11722340
rs6823217
rs12511539
rs4285071
rs75521412
rs4345165
rs4697030
rs12504520
rs7677347
rs13151475
rs144428189
rs7699848
rs7678328
rs12502151
rs7658635
rs11730457
rs10938934
rs4697376
rs10049539
rs10049540
rs10938937
rs10050029
rs4697377
rs4697031
rs6823187
rs6823531
rs6829312
rs12501121
rs17485
rs7672322
rs7696941
rs7672351
rs7672860
rs7673239
rs4235304
rs7678820
rs76652997
rs4417956
rs4519787
rs4484282
rs4593115
rs12503311
rs4389559
rs60260381
rs5027575
rs5027576
rs4697378
rs4697379
rs4697380
rs4697381
rs4697382
rs6849778
rs10805244
rs10805245
rs10938938
rs11946408
rs28582788
rs4536912
rs10031641
rs16873468
rs4632646
rs4579103
rs4516701
rs34345844
rs9291445
rs9291446
rs10433830
rs10938939
rs10938940
rs28673304
rs116058622
rs4550909
rs73250743
rs142869054
rs28509280
rs4697383
rs4697384
rs13132892
rs77806040
rs73250744
rs12508423
rs146316059
rs28568700
rs145235673
rs1159885
rs76172263
rs7695499
rs114508088
rs76496055
rs12499233
rs28454890
rs7661870
rs12507222
rs12507992
rs12508100
rs2036713
rs35357170
rs984715
rs10213352
rs1818371
rs1159176
rs12502492
rs10003824
rs75651181
rs2175068
rs73250747
rs34359091
rs12503825
rs10029584
rs4697385
rs73250752
rs58856412
rs13129523
rs10433831
rs80014730
rs10938941
rs73250757
rs2175069
rs17623860
rs73250758
rs1121447
rs79288487
rs1121446
rs12502075
rs59832046
rs9993152
rs9993310
rs1546457
rs16873495
rs4697386
rs11731411
rs1858113
rs878505
rs1317994
rs882348
rs116712693
rs1396668
rs1396667
rs56169724
rs4697387
rs1553710
rs80084801
rs1509244
rs1396666
rs1396665
rs73250759
rs1912031
rs116621455
rs76482047
rs1509243
rs2968712
rs4235305
rs4235306
rs7675704
rs13126710
rs10517011
rs61792104
rs61792105
rs116499957
rs4235307
rs4697388
rs33974797
rs139528980
rs1472935
rs1509245
rs2940777
rs1588310
rs79323931
rs11728319
rs6852324
rs6448201
rs149333020
rs181120061
rs61792106
rs142344853
rs1509247
rs61055691
rs114557362
rs1396669
rs13150030
rs34939008
rs13151220
rs61792133
rs2940776
rs2940775
rs2968711
rs2940774
rs13127239
rs11943464
rs12509827
rs76201570
rs16873511
rs2940778
rs10005577
rs7690639
rs16873516
rs13143346
rs10938942
rs61792134
rs7657892
rs9992458
rs7682902
rs73250765
rs17553999
rs17624524
rs6834404
rs61792135
rs6448202
rs13133780
rs7666498
rs1912030
rs35630189
rs76634848
rs13148320
rs13102324
rs10938943
rs6448203
rs35708525
rs13104816
rs7661915
rs1979985
rs16873525
rs114676977
rs35917887
rs1509242
rs67932668
rs6838796
rs1467030
rs35888581
rs1509241
rs79035874
rs35355506
rs182553441
rs1509240
rs7672605
rs7672988
rs76961517
rs76050481
rs143258354
rs13131763
rs215490
rs115364819
rs4697033
rs215489
rs10012040
rs142314389
rs11737472
rs970780
rs215486
rs11722009
rs215485
rs215484
rs215483
rs148429971
rs73250769
rs13120308
rs143280256
rs12501080
rs12505190
rs215482
rs1912029
rs1876757
rs1876756
rs12643575
rs10938944
rs1396661
rs215480
rs28556582
rs980002
rs73250771
rs61795305
rs13108466
rs169998
rs215479
rs215478
rs215477
rs182280332
rs887470
rs7695048
4:23388050_C_T
rs215476
rs73250772
rs215475
rs33997583
rs976892
rs17539073
rs12500410
rs188942548
rs111301098
rs1509237
rs1509236
rs7674770
rs215474
rs150551010
rs13133046
rs56128764
rs215473
rs13140645
rs4697034
rs215472
rs145655018
rs80094635
rs61795307
rs180766748
rs28768473
rs6815309
rs215471
rs13113954
rs61795308
rs61795309
rs114323049
rs7672063
rs215470
rs13141744
rs215469
rs215468
rs34787495
rs4697035
rs114652999
rs11728936
rs215467
rs215466
rs115421600
rs215465
rs73250776
rs56205464
rs215464
rs215463
rs73250777
rs215462
rs114448712
rs215461
rs215460
rs215459
rs215458
rs215457
rs35618667
rs1966392
rs11731233
rs169997
rs1355148
rs215426
rs215425
rs35176124
rs2875215
rs2875216
rs116824397
rs13105782
rs215424
rs61795311
rs10488999
rs2159518
rs34635895
rs2036715
rs215423
rs61795312
rs17539638
rs10938946
rs172553
rs2036714
rs215419
rs13144501
rs215418
rs73250780
rs215417
rs215416
rs215414
rs215413
rs215412
rs215411
rs215410
rs215409
rs215408
rs215407
rs215406
rs215405
rs215404
rs215403
rs123491
rs11734453
rs215402
rs12648151
rs215401
rs215456
rs215455
rs215454
rs78321767
rs215453
rs1605813
rs215452
rs215451
rs10488998
rs140115411
rs215449
rs737990
rs12646182
rs215448
rs215447
rs1509252
rs13122598
rs215446
rs215445
rs215444
rs17540376
rs1509251
rs74636735
rs215443
rs28578849
rs215442
rs76062007
rs215441
rs7665401
rs215440
rs215439
rs177357
rs145512709
rs123495
rs123494
rs123493
rs215438
rs215437
rs215436
rs115150418
rs1509249
rs972210
rs13137688
rs13110224
rs215435
rs190880168
rs79845448
rs61795328
rs73250788
rs150320200
rs73250789
rs215434
rs215433
rs80215111
rs215432
rs6839959
rs215431
rs138764860
rs6817487
rs75588920
rs215429
rs215428
rs3885408
rs215427
rs148080952
rs12696861
rs12501285
rs17613288
rs59601025
rs73097082
rs145641373
rs73250791
rs4697389
rs4697390
rs77460058
rs10488997
rs139940453
rs17541343
rs34017810
rs75544795
rs7667791
rs9997082
rs2215390
rs77675442
rs13129559
rs13113359
rs13138267
rs113133541
rs74592899
rs1304559
rs139804248
rs11724385
rs139148787
rs2215389
rs2215388
rs75747372
rs2323994
rs11737342
rs11737626
rs13105239
rs61795331
rs7670496
rs1319272
rs723394
rs79188896
rs723393
rs71608951
rs12331728
rs6828425
rs6829223
rs1117779
rs1117778
rs7689858
rs10010445
rs10010833
rs11947190
rs11933826
rs74791938
rs79070116
rs77037669
rs887471
rs77192993
rs740835
rs12498626
rs758725
rs114836426
rs734406
rs6818808
rs10006697
rs11728280
rs17613642
rs10938949
rs11724046
rs17541530
rs143965247
rs1034965
rs16873729
rs11935529
rs79599549
rs76911704
rs740834
rs35690336
rs17613848
rs6830891
rs6857002
rs6831833
rs34857848
rs13130879
rs16873748
rs17541787
rs16873749
rs756516
rs16873755
rs16867688
rs143053061
rs73103160
rs73103162
rs12505641
rs35907720
rs61696662
rs79015644
rs9884852
rs11723564
rs12508078
rs7673400
rs7697668
rs79753195
rs2323995
rs193088503
rs1468598
rs4317189
rs16873765
rs7689747
rs684968
rs73103176
rs111883197
rs1995964
rs147746426
rs17542251
rs114167409
rs114622774
rs16873777
rs16873779
rs4697392
rs216103
rs59477387
rs4697393
rs138183707
rs113836717
rs216108
rs56754377
rs216107
rs17542397
rs216106
rs28633851
rs34741421
rs113370805
rs28887258
rs11722745
rs28867811
rs78246455
rs216116
rs10433832
rs10433833
rs28505370
rs17614488
rs7681148
rs78119922
rs112641949
rs34506106
rs77506399
rs7654858
rs183352
rs12510268
rs184658579
rs28673041
rs9684213
rs28572730
rs28456306
rs1155194
rs1606147
rs1912756
rs7670966
rs10012527
rs6448205
rs7699363
rs7699745
rs17554527
rs76974993
rs144502362
rs216113
rs17554625
rs78883652
rs116812969
rs78563495
rs78746220
rs6448206
rs1877236
rs6448207
rs6448208
rs28705971
rs216112
rs56661289
rs7657910
rs17554659
rs17554688
rs192676819
rs6448209
rs6448210
rs6448211
rs17625142
rs6854092
rs216111
rs35795604
rs77912191
rs78583047
rs111412575
rs216110
rs1588539
rs76979264
rs140671747
rs61795357
rs75095390
rs112293772
rs59245947
rs1588540
rs113516593
rs75461462
rs13151198
rs1511434
rs113236376
rs61795358
rs13105578
rs2191354
rs2215387
rs2109398
rs112739336
rs76695246
rs33975584
rs1003561
rs6836512
rs13129262
rs6841618
rs78603371
rs12510874
rs76016027
rs10517013
rs10517014
rs148776618
rs993693
rs28520740
rs1397826
rs4458441
rs7663816
rs7688207
rs114792982
rs113049046
rs111870235
rs149085926
rs112110475
rs28824778
rs7676340
rs12510490
rs79324913
rs10517015
rs145647495
rs77901449
rs77512760
rs4697394
rs1511445
rs199892916
rs869473
rs147326084
rs59046113
rs1119131
rs79726233
rs6845386
rs112025617
rs79527831
rs11946682
rs2323996
rs11946861
rs12512531
rs4395488
rs73258343
rs113490961
rs60437841
rs4410515
rs16873852
rs16873865
rs57506072
rs1511443
rs17625606
rs16873871
rs17555374
rs1511441
rs1511440
rs1511439
rs17555511
rs9790508
rs17555539
rs17555602
rs150453771
rs71608955
rs73105052
rs10021542
rs61199456
rs1976635
rs77056624
rs73802417
rs73802418
rs6448212
rs1511451
rs2102560
rs141441172
rs11939577
rs11939613
rs10517018
rs7683779
rs4392502
rs74902678
rs73258346
rs950950
rs950949
rs950948
rs111388665
rs2055890
rs2175455
rs138959008
rs4331766
rs4622988
rs112625189
rs9784459
rs77282396
rs58874680
rs57429233
rs73105087
rs2089842
rs142022976
rs10017437
rs142898327
rs2875251
rs113552539
rs7694126
rs77683779
rs28824569
rs6448213
rs28830470
rs28802668
rs10026757
rs67436520
rs7683226
rs28867777
rs28850402
rs79043286
rs28713551
rs28876831
rs4566642
rs4543099
rs6846806
rs6830349
rs1912755
rs61797490
rs13103252
rs12506146
rs28763713
rs7662017
rs10017400
rs78159177
rs28439545
rs73105101
rs74776618
rs73258348
rs11727130
rs111983905
rs181427622
rs10006564
rs10028975
rs9996142
rs77761126
rs10031701
rs10031917
rs10009448
rs10009451
rs13145651
rs58341605
rs73106912
rs186117188
rs73106915
rs4697036
rs58167866
rs4697037
rs28435609
rs74953123
rs55760345
rs13108746
rs74539658
rs60382719
rs58214642
rs73106921
rs73106923
rs73106924
rs9884250
rs76486218
rs78799882
rs11724857
rs71608957
rs61797491
rs56134488
rs10470807
rs9884601
rs1511454
rs76048093
rs10049900
rs6810684
rs78155426
rs59593498
rs55727900
rs10027713
rs10017553
rs10027997
rs73106937
rs1397829
rs6849268
rs1511453
rs978235
rs11733446
rs2875245
rs66575145
rs71608958
rs13105614
rs13106221
rs73106942
rs35036569
rs35323184
rs35426469
rs61797495
rs34203874
rs34482154
rs55657888
rs13140325
rs4697038
rs10018135
rs7665464
rs4697039
rs4697397
rs4697040
rs34658173
rs34686085
rs61797498
rs35297743
rs35106703
rs61797501
rs36031666
rs2324074
rs1912758
rs1112601
rs2324073
rs1912759
rs7677519
rs1912760
rs7677861
rs60792940
rs7678500
rs13129407
rs13134720
rs13134344
rs13134550
rs13135184
rs73258353
rs1511438
rs1511437
rs61797535
rs13103227
rs1606148
rs116233169
rs57301779
rs34330552
rs34119851
rs34057927
rs34367467
rs56013296
rs13104038
rs13104217
rs34291641
rs61797539
rs17631802
rs34607096
rs61795060
rs34989163
rs61795061
rs34145586
rs35435225
rs78109537
rs73106947
rs71608959
rs6820701
rs1397828
rs61795062
rs1511436
rs2067858
rs7669479
rs10517019
rs17632009
rs2137047
rs35472143
rs115780065
rs11943096
rs11929831
rs75530198
rs7654612
rs11934211
rs34841951
rs7676738
rs7681518
rs61795063
rs61795064
rs78823432
rs16873936
rs13140421
rs6847002
rs6847543
rs13116465
rs60622358
rs13140916
rs17632146
rs6853468
rs6853140
rs56112034
rs61795065
rs13123056
rs10032829
rs13124215
rs61795066
rs13148875
rs6812096
rs11930184
rs1397827
rs13131821
rs59327771
rs4697398
rs2203082
rs2203081
rs2203080
rs4697399
rs113089161
rs60863125
rs80093580
rs4697041
rs28533065
rs58259819
rs11732020
rs28449689
rs11723862
rs35953043
rs61795109
rs28367546
rs13118648
rs28404292
rs67925430
rs61795110
rs13118562
rs35926927
rs13138738
rs34551852
rs28461664
rs7672087
rs73106979
rs61795112
rs112181493
rs8180368
rs6810541
rs61795113
rs10155058
rs10155059
rs13135406
rs6816475
rs6816458
rs6816995
rs6816844
rs6818216
rs6823016
rs147318572
rs9291450
rs6823705
rs9291451
rs6824347
rs13116416
rs907319
rs966650
rs34236267
rs907318
rs907317
rs907316
rs10938950
rs12648322
rs35437014
rs12645475
rs34808621
rs10014705
rs71608960
rs11734142
rs115123459
rs66926968
rs13131611
rs28532349
rs13112409
rs58827650
rs57813199
rs10006184
rs10006294
rs28682329
rs76757127
rs6448215
rs6448216
rs28526502
rs7693599
rs61795114
rs61795115
rs7693965
rs1511444
rs28481497
rs7695574
rs35038557
rs13121107
rs28538856
rs66471889
rs68069803
rs115517211
rs2036883
rs2036882
rs2036881
rs12108313
rs13121124
rs13121520
rs4697400
rs10001543
rs10024255
rs73109014
rs2875249
rs6812997
rs12643574
rs1588544
rs12649598
rs1588543
rs34786719
rs13135811
rs13111247
rs1588542
rs10027853
rs55865055
rs55656936
rs13435393
rs61795122
rs4389561
rs112715742
rs2875250
rs2324071
rs4697401
rs4391019
rs10001239
rs34010152
rs1588541
rs77597104
rs28834395
rs7689888
rs147892099
rs4458443
rs1511448
rs1511447
rs16873945
rs34405511
rs34753596
rs75536258
rs16873950
rs1511446
rs7686688
rs13110354
rs13110977
rs13110597
rs6845167
rs116316092
rs883119
rs868355
rs883120
rs868356
rs34852915
rs867416
rs13118539
rs16873952
rs16873953
rs10938951
rs13146636
rs13120046
rs990219
rs990218
rs990217
rs71608983
rs1511450
rs1511449
rs10517017
rs61795123
rs10938952
rs10938953
rs67936880
rs1912757
rs4607203
rs2175454
rs2137049
rs2137048
rs1588545
rs12647344
rs12641301
rs12650599
rs4521332
rs4399975
rs4555617
rs34405467
rs60495014
rs13123134
rs13123614
rs6857409
rs79235896
rs75869796
rs74762623
rs76240580
rs6837484
rs6815195
rs1980038
rs11931815
rs11936160
rs306055
rs6845676
rs306056
rs306057
rs1844816
rs306058
rs67790150
rs56372534
rs306059
rs1565535
rs11726973
rs11726976
rs73606166
rs185497079
rs61796668
rs190383416
rs13112874
rs111961560
rs75296111
rs4697403
rs306062
rs142063572
rs13114348
rs13114349
rs4697404
rs306063
rs7671409
rs12642018
rs306064
rs10011130
rs13121730
rs61796670
rs56399757
rs34425725
rs73111058
rs28449484
rs61796672
rs955456
rs955457
rs66656552
rs13150873
rs13150565
rs567908148
4:23654664_G_A
rs11724177
rs74886747
rs73111065
rs2130922
rs12374262
rs73111068
rs625286
rs635362
rs3112978
rs10938955
rs73111073
rs149126523
rs1511452
rs4697405
rs6832335
rs6813616
rs6839015
rs61796676
rs61796677
rs1388333
rs61796678
rs8180290
rs9683673
rs10517021
rs11725137
rs7438193
rs1491386
rs2035827
rs306054
rs1491387
rs1491392
rs4697406
rs4697407
rs66467690
rs13109659
rs114187133
rs73258380
rs7680077
rs306050
rs884947
rs56046708
rs73092867
rs10032003
rs7699544
rs28609185
rs10002524
rs306051
rs2220642
rs116798190
rs306052
rs306053
rs7697439
rs74985885
rs61796681
rs61796682
rs12640279
rs7665084
rs61796683
rs73092872
rs1491395
rs1491394
rs61796684
rs77414916
rs4697408
rs6835294
rs73258381
rs28763624
rs2172151
rs2172152
rs10008808
rs12645303
rs923676
rs13435384
rs4697409
rs67426518
rs2324077
rs77053602
rs2054996
rs4697410
rs61796735
rs1491372
rs11736033
rs1491373
rs12651024
rs114069498
rs59961806
rs139401815
rs6448219
rs6448220
rs6448221
rs6448222
rs113447093
rs1119417
rs142566579
rs142214126
rs61796736
rs2324078
rs2324079
rs4697411
rs9637591
rs4697412
rs61796737
rs1352801
rs6840354
rs73092888
rs13101367
rs13152455
rs12640328
rs73092891
rs13109266
rs2201070
rs76016100
rs116242792
rs16874010
rs4697413
rs73258384
rs1491374
rs1948355
rs6830932
rs2035826
rs1491375
rs61796738
rs73092898
rs1491376
rs1491377
rs9993322
rs77757607
rs1038821
rs76084918
rs28756203
rs28494531
rs10938956
rs12640897
rs28520741
rs188832336
rs73092901
rs1491393
rs10938957
rs79123422
rs35778890
rs73095104
rs73095105
rs13434906
rs11935927
rs2130926
rs2130927
rs2130928
rs2172150
rs1976201
rs114963206
rs1565538
rs4645204
rs76379207
rs4428267
rs1963034
rs10011957
rs10011967
rs1963035
rs1021400
rs1021401
rs57082430
rs7694084
rs7669934
rs10000673
rs10023191
rs36083520
rs10012937
rs73258386
rs13126232
rs13126483
rs78816535
rs7677217
rs7681475
rs41408045
rs7682582
rs11936480
rs34521026
rs6824409
rs28634726
rs6847904
rs73258389
rs79818395
rs144595460
rs10010697
rs10032678
rs56802144
rs6854064
rs7680293
rs28451942
rs871409
rs871410
rs1317528
rs59215358
rs2875252
rs28463187
rs28701895
rs61797781
rs73260449
rs7669176
rs2324075
rs10023404
rs73260452
rs73260453
rs10000950
rs113807051
rs73260454
rs17572286
rs35631011
rs4697414
rs34558241
rs77642306
rs34355462
rs61797785
rs34221784
rs34980382
rs61797786
rs61797787
rs59157015
rs139510961
rs55945499
rs151073351
rs146161778
rs28878537
rs186047663
rs13145561
rs138726233
rs143736109
4:23729460_C_A
rs116299322
rs11728613
rs11736863
rs61797801
rs13101374
rs61797802
rs28574960
rs28587638
rs61797803
rs16874043
rs4488927
rs28718041
rs10517023
rs9999768
rs1491391
rs1491390
rs16874049
rs61797804
rs4697415
rs1491389
rs1491388
rs1844814
rs28419460
rs28529375
rs28560006
rs28627594
rs16874051
rs1352802
rs16874052
rs13107733
rs78613340
rs113088939
rs28376996
rs113827130
rs28513982
rs16874055
rs13120568
rs16874060
rs143567377
rs28728084
rs7656180
rs7678279
rs1388330
rs1027228
rs1565537
rs73095144
rs73260455
rs115387355
rs12498774
rs12506378
rs13105801
rs13133595
rs13106401
rs16874072
rs73260456
rs16874073
rs963209
rs1491385
rs2201071
rs73260458
rs16874074
rs13142156
rs1491384
rs1491383
rs12512770
rs6832043
rs55944055
rs113379247
rs6855480
rs6855327
rs28519506
rs12498751
rs7662686
rs35120012
rs17573178
rs61797819
rs59600036
rs59878165
rs147491442
rs1542743
rs16874080
rs7689064
rs10938958
rs10938959
rs10938960
rs17573320
rs1491381
rs12641370
rs7691786
rs10805248
rs1491380
rs16874089
rs16874090
rs16874091
rs967203
rs16874096
rs10003201
rs1159937
rs967140
rs13138252
rs73243606
rs16874106
rs10938961
rs146666788
rs78921971
rs73243607
rs974083
rs13122003
rs4697417
rs4697418
rs1491379
rs73243608
rs11734001
rs6811168
rs16874119
rs28642308
rs28367398
rs13435356
rs28854854
rs28859949
rs74647235
rs56047960
rs55792115
rs13434711
rs10002732
rs78674864
rs79610022
rs78605654
rs16874120
rs61797822
rs6448223
rs113910469
rs16874121
rs115830014
rs74989273
rs10033353
rs74631457
rs76369738
rs7684099
rs10005147
rs885395
rs2005293
rs2002189
rs115192829
rs6826954
rs73243610
rs75249590
rs182072757
rs78264286
rs115801285
rs116296036
rs73095166
rs883080
rs61797824
rs1873533
rs58777294
rs78378539
rs74286765
rs6847280
rs6847465
rs4697421
rs4697044
rs2875277
rs34959637
rs986274
rs79158297
rs4697422
rs1388331
rs13132599
rs77532962
rs75901901
rs113519226
rs11934028
rs2130923
rs2130924
rs2130925
rs2932978
rs114820830
rs6839807
rs116468401
rs111675536
rs115241581
rs79920888
rs73243613
rs73095177
rs7680511
rs143519883
rs2970881
rs113918188
rs2970882
rs1491378
rs2970883
rs79633314
rs71608993
rs1532195
rs1532196
rs2970884
rs142991989
rs73095183
rs60498536
rs17847356
rs2279525
rs60752299
rs3774923
rs6821591
rs3821952
rs768695
rs57180117
rs7679081
rs61481389
rs12650562
rs142548469
rs61196244
rs57851648
rs6856300
rs6833873
rs55782748
rs12506291
rs7682765
rs141974309
rs57829442
rs2932965
rs1873532
rs2970885
rs2932966
rs28750249
rs73095191
rs2970886
rs2970887
rs3774921
rs58130556
rs3774920
rs4697045
rs7667050
rs2970845
rs41339850
rs61562528
rs10938963
rs3736265
rs2932967
rs34074379
rs3755863
rs8192678
rs17574213
rs2970847
rs3755862
rs2970848
rs2932968
rs2970849
rs1472095
rs28575865
rs2932970
rs2932971
rs61688770
rs76362720
rs2932973
rs2970851
rs2932974
rs60276093
rs61162155
rs2970852
rs2932975
rs2932976
rs61436832
rs60744128
rs2970853
rs57140917
rs3774911
rs2932977
rs56752120
rs58986694
rs56982201
rs2290602
rs2290603
rs2970854
rs2970855
rs16874194
rs2970856
rs58848612
rs112202002
rs57924591
rs115320992
rs3774909
rs3774908
rs1388332
rs3774907
rs17847350
rs2290604
rs35133598
rs2305681
rs60442337
rs57029237
rs58910203
rs41266543
rs112951849
rs59852312
rs4619879
rs57308654
rs60346105
rs75957117
rs187305334
rs4697046
rs6448226
rs80215516
rs10755203
rs6839966
rs10938964
rs57619531
rs57326494
rs60904972
rs61795672
rs60459568
rs59114570
rs59744936
rs61261762
rs73097618
rs57256690
rs78196486
rs58051552
rs6448227
rs60919668
rs58433851
rs149440345
rs73243617
rs111981749
rs76327932
rs73097620
rs7665116
rs17885261
rs12374310
rs60132501
rs12374408
rs10018239
rs10007750
rs10018700
rs11731707
rs7437482
rs7672915
rs10011624
rs10002217
rs56109256
rs10002477
rs28758817
rs28546935
rs10002590
rs10002521
rs7657517
rs58236409
rs34888966
rs78340707
rs67520752
rs76712476
rs11941854
rs77097877
rs34478957
rs28608135
rs6850464
rs74868851
rs12645360
rs12640088
rs146899208
rs28609907
rs114492700
rs4574395
rs6448228
rs74451704
rs11724368
rs4697424
rs4697425
rs59664098
rs4452416
rs61301272
rs4235308
rs4697426
rs144732701
rs28579569
rs6855423
rs114278440
rs113297319
rs10213426
rs7656250
rs10212638
rs10213440
rs74983212
rs7687126
rs77399640
rs7662405
rs76232035
rs74893741
rs75474015
rs13113110
rs76820464
rs57120609
rs58726785
rs59109286
rs4631027
rs4631028
rs7438250
rs7677000
rs57260240
rs60239302
rs7683406
rs35621841
rs28495027
rs59161679
rs59349316
rs9996943
rs4637388
rs35282325
rs28651834
rs16874260
rs58563040
rs60824130
rs60743940
rs12503529
rs7663512
rs139800010
rs7688248
rs113905719
rs13106578
rs13131226
rs73243622
rs12502554
rs6838600
rs73097695
rs4550905
rs59050865
rs4361373
rs10028665
rs58535886
rs10006687
rs58790065
rs60571065
rs35837266
rs57640212
rs59959546
rs13128633
rs141391284
rs55913146
rs55743129
rs115179278
rs16874268
rs16874271
rs76107259
rs13117172
rs17637318
rs61076774
rs57684373
rs7674429
rs113112281
rs61445102
rs59165713
rs16874276
rs58990583
rs2305683
rs11734408
rs2305682
rs111994837
rs115063651
rs58920056
rs112313440
rs4469064
rs3796407
rs16874283
rs17575675
rs57531196
rs12500214
rs77983699
rs35121232
rs2946385
rs13129205
rs2970877
rs112391217
rs111898513
rs201760991
rs2970876
rs112215652
rs79936066
rs3774904
rs3774903
rs73243625
rs2970873
rs2970872
rs2970871
rs3774902
rs376005178
rs7695542
rs2970870
rs17576121
rs2970869
rs77870399
rs56869809
4:23893579_G_T
4:23893579_G_C
rs150476586
rs4383605
rs2970866
rs1878949
rs2970865
rs7657071
rs10938972
rs61795680
rs145702021
rs2970863
rs4536908
rs2970862
rs4568225
rs75264099
rs115401490
rs112407859
rs13127297
rs2946388
rs2970861
rs2946390
rs2970860
rs10030083
rs75652586
rs75585437
rs9991159
rs111730190
rs74324335
rs2946391
rs2946392
rs141145245
rs191325181
rs2946393
rs77997628
rs16874317
rs75268040
rs17576576
rs2946394
rs34135934
rs17576640
rs114483265
rs13108219
rs13108408
rs957615
rs111910525
rs143928079
rs2946398
rs75085008
rs112299761
rs2970858
rs2946399
rs765195
rs2970857
rs148911573
rs79388584
rs2970846
rs11734980
rs145930915
rs2946401
rs7691998
rs2946402
rs2970880
rs66497744
rs2946403
rs2946404
rs2970879
rs7671124
rs61795705
rs141457331
rs115350050
```
