## Supplementary material for "Characterization of shared and ancestry-specific signals driving complex traits using multi-ancestry fine-mapping": orig_s2_snps

```
rs28683563
rs28610353
rs28681635
rs77223564
rs74561602
rs111519777
rs144968013
rs118100396
rs16873216
rs74513435
rs80059245
rs76027112
rs16873217
rs16873218
rs17542673
rs73801248
rs2323700
rs10805237
rs117288541
rs114168725
rs77823510
rs141578214
rs2044514
rs113335549
rs2044512
rs148342477
rs117408656
rs28609490
rs139209127
rs16873220
rs75239927
rs75232765
rs79432945
rs115606788
rs6812944
rs6812812
rs78280872
rs6813160
rs16873221
rs28642719
rs28405361
rs28744653
rs117851372
rs58007184
rs16873222
rs16873223
rs9995340
rs10029581
rs6826008
rs61553000
rs149146219
rs78329042
rs141448876
rs149467700
rs112837559
rs6448180
rs2271006
rs145102847
rs150091001
rs74908498
rs75637262
rs76901289
rs116514905
rs1394020
rs1394019
rs139267827
rs28736485
rs117059710
rs10938925
rs2174190
rs115787119
rs1553425
rs1553424
rs180966686
rs4697352
rs77385851
rs184940627
rs189835612
rs76259313
rs6851165
rs12641961
rs180846140
rs80075663
rs77335875
rs13152813
rs75218341
rs78545597
rs145430528
rs142636747
rs188110565
rs7691016
rs75629550
rs13128409
rs10433803
rs6837504
rs13137061
rs13113121
rs79523108
rs61792218
rs12512189
rs75555621
rs6827430
rs1503679
rs141438286
rs181686481
rs140948311
rs79310191
rs140211227
rs117072580
rs141048832
rs79592412
rs961611
rs1503678
rs961610
rs961609
rs74617332
rs75833631
rs77822424
rs67355607
rs139413440
rs144452376
rs1503676
rs143379563
rs111357914
rs7349701
rs78953598
rs184408579
rs73249017
rs142369393
rs77916062
rs141935428
rs79179426
rs75308200
rs190146751
rs76159547
rs77515719
rs13132256
rs111409959
rs191381597
rs149202917
rs117265545
rs142206625
rs75748507
rs116984290
rs2134656
rs151076426
rs150247791
rs138932418
rs116420291
rs111993958
rs4054389
rs115130150
rs144391646
rs77965998
rs76920580
rs34650837
rs6448181
rs149451101
rs77655274
rs149768003
rs4697353
rs78382630
rs149223509
rs7658863
rs116030507
rs117115065
rs111424231
rs11725727
rs144262286
rs924759
rs6848870
rs146964916
rs141814746
rs80056915
rs117143842
rs77135796
rs140329748
rs1319647
rs986660
rs986661
rs4697354
rs4697355
rs1875741
rs75410315
rs61792221
rs4697356
rs4697357
rs138815912
rs77719273
rs9994825
rs13111679
rs10017649
rs10938926
rs16873254
rs13108620
rs10938927
rs58305064
rs116844598
rs73801329
rs4697358
rs35372902
rs1111442
rs141511845
rs13117405
rs73801333
rs75997757
rs73801334
rs181132240
rs149245622
rs4697359
rs76582673
rs151234903
rs140355937
rs10805238
rs80292856
rs58626145
rs148993172
rs4697027
rs78728717
rs146189907
rs117596518
rs10016269
rs80076993
rs7667884
rs79531322
rs79809442
rs3811827
rs4391017
rs56782887
rs73091716
rs145181389
rs79592853
rs7664442
rs144567597
rs769273
rs769274
rs16873263
rs11937013
rs1979891
rs1979892
rs1979893
rs11733861
rs11725867
rs1354353
rs77741537
rs1354354
rs150092374
rs59575926
rs35648174
rs117668549
rs139272482
rs79579094
rs75463614
rs9994829
rs4235299
rs4697360
rs4697361
rs4697362
rs80107129
rs10030788
rs28559832
rs4697363
rs77421134
rs74833994
rs12498841
rs12506408
rs7663634
rs138855144
rs7688556
rs73091794
rs4697364
rs78102476
rs111902254
rs116011984
rs11725328
rs1503675
rs117044901
rs28722533
rs6840181
rs73803285
rs6817872
rs4697365
rs7667526
rs7689234
rs28590699
rs7689772
rs28728375
rs28679400
rs7690560
rs28463073
rs12645155
rs191036524
rs146345927
rs10023458
rs10011658
rs148521156
rs9997115
rs12644706
rs2089066
rs2089067
rs2102219
rs2134658
rs2134659
rs2134660
rs2174191
rs147798725
4:23037371_C_T
rs79114088
rs144921721
rs35570804
rs143202179
rs12508943
rs10433804
rs144212028
rs9790595
rs7660606
rs7661113
rs7685693
rs989896
rs75956041
rs568989364
rs79403179
rs4697366
rs13151393
rs13151341
rs139842788
rs4697367
rs61792241
rs78691991
rs989631
rs77014536
rs2323763
rs188340388
rs78444886
rs1503681
rs2055530
rs61792242
rs1394025
rs10938928
rs13137652
rs6850764
rs112603070
rs6850298
rs73094805
rs73094808
rs991576
rs61792243
rs73094813
rs1394024
rs113856509
rs10470806
rs78781206
rs76760063
rs187767179
rs61529360
rs61203927
rs1394023
rs1394022
rs73094816
rs12642527
rs73094818
rs73094821
rs1354352
rs73094824
rs78986523
rs7668926
rs17621384
rs147214288
rs60171338
rs12645221
rs73094832
rs73094834
rs4697368
rs73094836
rs77924014
rs73094838
rs73094842
rs35847952
rs146087490
rs73094843
rs76821844
rs117673027
rs73094847
rs75018604
rs73094851
rs74864972
rs78731258
rs76252121
rs73094855
rs10034634
rs73094857
rs73094858
rs73094862
rs142027929
rs140281993
rs73094863
rs150387392
rs6858012
rs116840970
rs7699664
rs10517004
rs181546638
rs7665871
rs116943530
rs73094867
rs11933516
rs73094869
rs145508246
rs77833763
rs1910456
rs11931571
rs28672932
rs72619158
rs73094873
rs73094875
rs60436580
rs60393823
rs4544700
rs4301098
rs73094879
rs138302314
rs11944694
rs73094884
rs72619159
rs6855806
rs147078200
rs11947474
rs11938306
rs73094891
rs117735830
rs1394018
rs142726578
rs73094893
rs1394017
rs76841154
rs6448186
rs75871589
rs73249085
rs966151
rs78286405
rs4325999
rs28501610
rs144193378
rs6825402
rs6831319
rs73096813
rs73096814
rs74973349
rs73096820
rs79295082
rs4447847
rs73096821
rs73096825
rs4377574
rs146622386
rs11942917
rs112143797
rs10026144
rs184381161
rs11938680
rs79807234
rs59020746
rs59576903
rs3935084
rs75002250
rs6837412
rs6836943
rs6842327
rs116498059
rs79399475
rs4697370
rs73096844
rs149855362
rs145843289
rs6448188
rs140808371
rs28468368
rs28533881
rs28704893
rs28405610
rs10033720
rs150916662
rs114170257
rs4590009
rs189749921
rs117159697
rs9995368
rs145529400
rs76705362
rs73096867
rs6847947
rs10213293
rs57284161
rs55767629
rs60318405
rs73801424
rs4336215
rs28457250
rs73249088
rs112134541
rs9994039
rs4607200
rs4487324
rs28719151
rs76366427
rs79396359
rs4128915
rs28463782
rs73801426
rs6846170
rs78370584
rs6852250
rs77426405
rs148970241
rs73801427
rs10433829
rs73099049
rs73801428
rs4450910
rs6448190
rs141329493
rs7666309
rs28540647
rs140843790
rs73249090
rs13122087
rs78707312
rs75775145
rs7678585
rs74565743
rs78007310
rs191827580
rs77725021
rs187856062
rs77961536
rs6820719
rs74480740
rs77821837
rs116589639
rs151147560
rs9918036
rs75140679
rs9917869
rs79332359
rs79513544
rs13141143
rs75459574
rs77575446
rs150063831
rs142505373
rs77016846
rs375565237
rs75196809
rs10938930
rs116199954
rs73249094
rs112458420
rs76750218
rs80347427
rs112244626
rs11728303
rs181166654
rs186052626
rs61794975
rs112714933
rs11733138
rs115868659
rs79740853
rs55829733
rs75376273
rs73099086
rs77992856
rs182725564
rs112603687
rs11932311
rs28418667
rs7673742
rs75442282
rs10027924
rs75829654
rs10009210
rs187645299
rs9291443
rs116208491
rs7676830
rs7677041
rs77237956
rs12649499
rs186220351
rs12640221
rs142490941
rs61794978
rs56092131
rs4513557
rs4498120
rs4399974
rs117356642
rs75807032
rs10805239
rs10805240
rs4235301
rs4235302
rs4235303
rs61794980
rs13112475
rs12647007
rs117912763
rs7683119
rs117405287
rs7683705
rs7661790
rs180755879
rs4697371
rs115313501
rs148299778
rs57831837
rs7439115
rs4602482
rs185810957
rs79207895
rs10213068
rs10213603
rs12504918
rs138639060
rs73249097
rs7679645
rs4447848
rs142209730
rs188297617
rs28870113
rs6852885
rs6830403
rs17544269
rs77240050
rs79957770
rs76475528
rs115269900
rs76863482
rs114479310
rs7663672
rs112400005
rs9884731
rs61795008
rs7698141
rs146004868
rs139273707
rs184454698
rs7657596
rs142469341
rs7697602
rs7675999
rs7676202
rs80020412
rs76191676
rs150618750
rs12646104
rs35806999
rs6448193
rs4377575
rs13127424
rs117951913
rs4639055
rs7683754
rs61795009
rs149863737
rs28449961
rs112817775
rs2004387
rs13112602
rs16873368
rs112594519
rs4282157
rs10004011
rs73249101
rs28639375
rs10032859
rs114190187
rs28655770
rs73801443
rs7661062
rs75802296
rs78622055
rs79104996
rs13110983
rs7668474
rs79985456
rs7674062
rs7681134
rs28532091
rs74743595
rs12502489
rs142832611
rs143350682
rs76389599
rs75715619
rs6448196
rs114608493
rs150461184
rs4273457
rs10002939
rs6843147
rs6843131
rs13112295
rs114884713
rs56179536
rs12504495
rs732766
rs79152448
rs76435826
rs20414
rs10024413
rs75936230
rs139227564
rs13134899
rs4293773
rs115050246
rs13141445
rs74830326
rs140086087
rs4568223
rs137926183
rs181255422
rs4420965
rs149324225
rs144678672
rs6821257
rs150385114
rs138075234
rs4697372
rs4643794
rs6811372
rs150858251
rs184740436
rs10017199
rs114533692
rs116953676
rs10022712
rs35393701
rs12650148
rs61795013
rs13101939
rs4697373
rs10002565
rs1073539
rs1073538
rs3886499
rs148455359
rs11728066
rs73250714
rs78709525
rs143407469
rs4626184
rs28837393
rs13116438
rs61795015
rs28790591
rs6843924
rs66569988
rs6821134
rs114586006
rs13144887
rs6821286
rs61795016
rs12499985
rs12507569
rs16873399
rs76846131
rs12504948
rs10938932
rs10517007
rs28401641
rs16873417
rs57052115
rs76651081
rs16873422
rs149485086
rs116170039
rs12504348
rs8180345
rs8180354
rs117152814
rs78850300
rs13105941
rs116909703
rs10517008
rs10020612
rs6811042
rs6834052
rs6835555
rs6829762
rs6852876
rs6853095
rs6852932
rs16873439
rs56185489
rs28429514
rs11931023
rs11940183
rs57055370
rs28473671
rs56194781
rs10050052
rs10050273
rs12509199
rs4420966
rs11722340
rs28829686
rs7665396
rs6823217
rs12511539
rs115641934
rs28678943
rs28455554
rs10032962
rs4285071
rs55959063
rs74664157
rs73090615
rs4345165
rs112799960
rs113282523
rs11943854
rs11934790
rs11943864
rs4697030
rs7658582
rs111845417
rs12504520
rs7677347
rs13151475
rs144428189
rs7699848
rs7678328
rs12502151
rs11930668
rs7658635
rs11730457
rs10938934
rs4697376
rs10049539
rs10049540
rs10938937
rs10050029
rs4697377
rs4697031
rs6823187
rs9996513
rs10008536
rs6823531
rs6829312
rs12501121
rs17485
rs7672322
rs7696941
rs7672351
rs7672860
rs151215479
rs7673239
rs4235304
rs7678820
rs76652997
rs4417956
rs4519787
rs4484282
rs4593115
rs12503311
rs4389559
rs60260381
rs5027575
rs117874553
rs5027576
rs4697378
rs4697379
rs4697380
rs4697381
rs4697382
rs10805244
rs10805245
rs59117869
rs10938938
rs11946408
rs28582788
rs4536912
rs10031641
rs74677514
rs16873468
rs4632646
rs4579103
rs4516701
rs145295309
rs9291445
rs9291446
rs10433830
rs10938939
rs10938940
rs28673304
rs4550909
rs28509280
rs4697383
rs4697384
rs13132892
rs10517009
rs77806040
rs79743338
rs73250744
rs77568618
rs12508423
rs28568700
rs1159885
rs76172263
rs7695499
rs76496055
rs12499233
rs28454890
rs7661870
rs12507222
rs12507992
rs12508100
rs2036713
rs35357170
rs984715
rs10213352
rs57743622
rs1818371
rs1159176
rs12502492
rs10003824
rs75651181
rs2175068
rs73250747
rs34359091
rs12503825
rs10029584
rs10517010
rs4697385
rs73250752
rs58856412
rs13129523
rs10433831
rs80014730
rs10938941
rs2175069
rs73250758
rs1121447
rs79288487
rs1121446
rs12502075
rs59832046
rs150970966
rs140906676
rs9993310
rs16873495
rs4697386
rs139743607
rs11731411
rs1858113
rs878505
rs882348
rs116712693
rs1396668
rs56169724
rs1553710
rs142581180
rs1509244
rs1396666
rs116903469
rs1396665
rs117690960
rs73250759
rs1912031
rs116621455
rs76482047
rs1509243
rs117349712
rs2968712
rs74920495
rs4235306
rs137937866
rs7675704
rs143854645
rs13126710
rs10517011
rs151015380
rs187375600
rs61792104
rs61792105
rs117548418
rs116948853
rs4697388
rs117982747
rs33974797
rs1472935
rs1509245
rs2940777
rs146584306
rs1588310
rs79323931
rs11728319
rs138019453
rs6852324
rs6448201
rs117440807
rs117836161
rs181120061
rs61792106
rs1509247
rs61055691
rs58263435
rs114557362
rs117233240
rs1396669
rs13150030
rs34939008
rs13151220
rs61792133
rs59347347
rs2968711
rs2940774
rs13127239
rs11943464
rs12509827
rs76201570
rs16873511
rs2940778
rs10005577
rs7690639
rs16873516
rs13143346
rs10938942
rs59183220
rs61792134
rs7657892
rs7682902
rs73250765
rs17624524
rs7682628
rs6448202
rs13133780
rs7666498
rs73092564
rs35630189
rs7440724
rs76634848
rs13148320
rs16873524
rs13102324
rs57511582
rs10938943
rs6448203
rs35708525
rs13104816
rs7661915
rs7662853
rs1979985
rs16873525
rs35917887
rs67932668
rs6838796
rs60235864
rs1467030
rs140413503
rs35888581
rs6846347
rs143061293
rs1509241
rs35355506
rs77324903
rs7672605
rs7672988
rs1876758
rs16873545
rs13131763
rs7692832
rs142229309
rs4697033
rs7667621
rs7672275
rs215489
rs147602319
rs76469667
rs10012040
rs147885977
rs148118468
rs970780
rs215486
rs11722009
rs215485
rs215484
rs215483
rs77883897
rs973353
rs13120308
rs12501080
rs7672302
rs12505190
rs7676739
rs215482
rs1912029
rs1876757
rs1876756
rs2159519
rs12643575
rs10938944
rs1396661
rs28556582
rs6849133
rs980002
rs73250771
rs79846331
rs61795305
rs77544431
rs7676261
rs79175875
rs13108466
rs73100341
rs169998
rs215479
rs887470
rs7695048
rs215476
rs215475
rs33997583
rs976892
rs17539073
rs12500410
rs111301098
rs1509238
rs1509237
rs1509236
rs7674770
rs117442719
rs138645337
rs13133046
rs56128764
rs13140645
rs4697034
rs145655018
rs61795307
rs28768473
rs6815309
rs215471
rs13113954
rs61795308
rs73100346
rs61795309
rs7672063
rs6858724
rs215470
rs13141744
rs73801849
rs215469
rs75790653
rs34787495
rs4697035
rs114652999
rs11728936
rs215467
rs215466
rs115421600
rs215465
rs56205464
rs215464
rs215463
rs215462
rs215460
rs215459
rs215458
rs215457
rs35618667
rs1966392
rs117938174
rs11731233
rs169997
rs1355148
rs215426
rs215425
rs35176124
rs2875215
rs2875216
rs73100368
rs13105782
rs61795311
rs73802353
rs16873587
rs10488999
rs2159518
rs2036715
rs215423
rs60208147
rs61795312
rs17539638
rs10938946
rs172553
rs2036714
rs215419
rs13144501
rs215418
rs73250780
rs78398061
rs215416
rs215414
rs80250667
rs215413
rs215412
rs215411
rs215410
rs215409
rs215408
rs215407
rs215406
rs75890584
rs215405
rs215404
rs215403
rs123491
rs11734453
rs79376927
rs215402
rs12648151
rs215401
rs74802293
rs215456
rs215454
rs215453
rs16873612
rs1605813
rs215452
rs1396670
rs10488998
rs215449
rs737990
rs73097042
rs12646182
rs76860619
rs144623551
rs1509252
rs13122598
rs77568913
rs28370392
rs111744846
rs215446
rs215445
rs141268879
rs215444
rs9998176
rs28378011
rs17540376
rs1509251
rs74636735
rs184605934
rs215443
rs215442
rs6815495
rs6448204
rs76062007
rs215441
rs7665401
rs215440
rs114921780
rs215439
rs177357
rs123495
rs123494
rs123493
rs215438
rs215437
rs215436
rs1509249
rs972210
rs13137688
rs13110224
rs73097072
rs215435
rs186681401
rs61795328
rs73250788
rs73250789
rs215434
rs215433
rs80215111
rs12646408
rs215432
rs6839959
rs215431
rs6817487
rs118103043
rs75588920
rs215429
rs215428
rs3885408
rs215427
rs74286759
rs12696861
rs73097077
rs147498222
rs12501285
rs58741062
rs17613288
rs59601025
rs73097082
rs4697389
rs4697390
rs10488997
rs75434424
rs10488995
rs118024037
rs34017810
rs75544795
rs7667791
rs9997082
rs2215390
rs77675442
rs146736397
rs13129559
rs13113359
rs13138267
rs141685931
rs74592899
rs1304559
rs143128777
rs117900182
rs11724385
rs139148787
rs2215389
rs2215388
rs75747372
rs77287466
rs2323994
rs79323269
rs11737342
rs141534648
rs114165151
rs11737626
rs13105239
rs61795331
rs7670496
rs1319272
rs723394
rs79188896
rs723393
rs71608951
rs12331728
rs6828425
rs6829223
rs200737436
rs117783251
rs1117779
rs1117778
rs7689858
rs10010445
rs10010833
rs11947190
rs11933826
rs74791938
rs79070116
rs77037669
rs887471
rs77192993
rs740835
rs12498626
rs758725
rs734406
rs6818808
rs145292270
rs10006697
rs11728280
rs17613642
rs10938949
rs11724046
rs143965247
rs1034965
rs16873729
rs11935529
rs79599549
rs76911704
rs740834
rs35690336
rs17613848
rs6830891
rs6857002
rs6831833
rs34857848
rs13130879
rs16873748
rs16873749
rs144165139
rs756516
rs16873755
rs16867688
rs61270443
rs1468599
rs73103160
rs73103162
rs12505641
rs35907720
rs61696662
rs57384045
rs4426761
rs79015644
rs76976988
rs9884852
rs139498080
rs11723564
rs12508078
rs117398917
rs558656087
rs528909873
rs7673400
rs77201861
rs7697668
rs117154640
rs79753195
rs141150201
rs147590841
rs2323995
rs6845157
rs1468598
rs4317189
rs16873765
rs7689747
rs684968
rs80198893
rs73103176
rs111883197
rs149372064
rs6835965
rs35413707
rs12648910
rs1995964
rs6841477
rs16873777
rs16873779
rs4697392
rs216103
rs59477387
rs4697393
rs138163994
rs7657202
rs7657054
rs113836717
rs216108
rs56754377
rs75380289
rs216107
rs17542397
rs216106
rs181594282
rs28633851
rs34741421
rs113370805
rs77143679
rs28887258
rs11722745
rs28867811
rs11931328
rs216116
rs150414829
rs10433832
rs10433833
rs138131642
rs571664854
rs28505370
rs185987851
rs141996782
rs7681148
rs182381755
rs78119922
rs112641949
rs185865215
rs190192762
rs11945573
rs139844854
rs7689568
rs34506106
rs73805216
rs77506399
rs7654858
rs183352
rs12510268
rs73805217
rs530867383
rs28673041
rs9684213
rs28572730
rs28456306
rs1155194
rs145092095
rs1606147
rs140566585
rs144658410
rs1912756
rs191075376
rs141684290
rs7670966
rs10012527
rs6448205
rs7699363
rs7699745
rs17554527
rs76974993
rs140640278
rs9685618
rs216113
rs17554625
rs78883652
rs142429970
rs78563495
rs78746220
rs6448206
rs1877236
rs6448207
rs6448208
rs28705971
rs216112
rs56661289
rs7657910
rs16873798
rs17554659
rs17554688
rs1397825
rs6448209
rs6448210
rs6448211
rs79847520
rs17625142
rs6854092
rs216111
rs35795604
rs77912191
rs1588539
rs149215704
rs73802405
rs143469725
rs76979264
rs56255769
rs60560576
rs142811917
rs75095390
rs112293772
rs59245947
rs146981883
rs1588540
rs113516593
rs75461462
rs1511434
rs113236376
rs61795358
rs13105578
rs2191354
rs2215387
rs60532418
rs2109398
rs112739336
rs76695246
rs33975584
rs1003561
rs11930167
rs6836512
rs13129262
rs118037897
rs6841618
rs78603371
rs12510874
rs76016027
rs10517013
rs16867691
rs10517014
rs993693
rs28520740
rs10017157
rs1397826
rs4458441
rs7663816
rs114792982
rs113049046
rs4619878
rs111870235
rs149085926
rs112110475
rs138780851
rs28824778
rs7676340
rs12510490
rs79324913
rs10517015
rs12510656
rs77582552
rs77901449
rs77512760
rs4697394
rs1511445
rs869473
rs59046113
rs74464588
rs143871450
rs1119131
rs7686614
rs79726233
rs6845386
rs117079288
rs112025617
rs144000370
rs79527831
rs11946682
rs2323996
rs11946861
rs149237340
rs12512531
rs4395488
rs73258343
rs113490961
rs60437841
rs4410515
rs118131545
rs16873852
rs74808712
rs16873865
rs57506072
rs78350727
rs1511443
rs79169481
rs17625606
rs16873871
rs17555374
rs1511441
rs1511440
rs1511439
rs9790508
rs17555539
rs17555602
rs75763905
rs144736040
rs186530605
rs79117600
rs192713767
rs77709564
rs73105052
rs10021542
rs147209843
rs61199456
rs10428458
rs1976635
rs77056624
rs73802417
rs73802418
rs117973354
rs6448212
rs56909119
rs1511451
rs28472573
rs76215961
rs143567831
rs60003326
rs2102560
rs143599643
rs11939577
rs16873878
rs11939613
rs116917414
rs10517018
rs146569695
rs7683779
rs4392502
rs146889629
rs74902678
rs75391043
rs116857869
rs114143781
rs950950
rs950949
rs950948
rs78926611
rs2055890
rs2175455
rs145948128
rs138959008
rs78319492
rs78893715
rs4331766
rs4622988
rs112625189
rs9784459
rs58874680
rs57429233
rs73105087
rs2089842
rs10017437
rs2875251
rs7694126
rs77683779
rs28824569
rs6448213
rs28830470
rs28802668
rs6839529
rs10026757
rs67436520
rs7683226
rs28867777
rs28850402
rs79043286
rs28713551
rs28876831
rs4566642
rs6846806
rs6830349
rs146741606
rs1912755
rs61797490
rs141884486
rs13103252
rs12506146
rs28763713
rs78666869
rs7662017
rs10017400
rs187781864
rs73105101
rs73258348
rs11727130
rs10006564
rs10028975
rs9996142
rs10031701
rs10031917
rs10009448
rs10009451
rs13145651
rs58341605
rs73106912
rs73106915
rs4697036
rs58167866
rs28435609
rs55760345
rs13108746
rs60382719
rs58214642
rs73106921
rs73106923
rs73106924
rs9884250
rs9884254
rs78799882
rs80016633
rs117363473
rs140941433
rs61797491
rs56134488
rs10470807
rs9884601
rs1511454
rs10049900
rs75562027
rs6810684
rs11943350
rs79061748
rs59593498
rs55727900
rs10027713
rs10017553
rs10027997
rs73106937
rs1397829
rs6849268
rs74779230
rs77209314
rs78130944
rs1511453
rs978235
rs79120000
rs11733446
rs79524095
rs2875245
rs117381123
rs66575145
rs71608958
rs13105614
rs13106221
rs35036569
rs35323184
rs35426469
rs61797495
rs34203874
rs34482154
rs184595448
rs189111178
rs55657888
rs78918121
rs13140325
rs4697038
rs10018135
rs7665464
rs4697039
rs4697397
rs4697040
rs34658173
rs34686085
rs35297743
rs35106703
rs61797501
rs36031666
rs2324074
rs1912758
rs139812003
rs1112601
rs2324073
rs1912759
rs7677519
rs1912760
rs7677861
rs60792940
rs117731576
rs7678500
rs13129407
rs13134720
rs13134344
rs13134550
rs13135184
rs543710041
rs73258353
rs1511438
rs1511437
rs13103227
rs1606148
rs116233169
rs57301779
rs34330552
rs34119851
rs34057927
rs34367467
rs13104038
rs13104217
rs34291641
rs61797539
rs17631802
rs34607096
rs61795060
rs34989163
rs61795061
rs34145586
rs35435225
rs78109537
rs71608959
rs6820701
rs1397828
rs61795062
rs144105958
rs79359232
rs1511436
rs2067858
rs7669479
rs10517019
rs17632009
rs2137047
rs35472143
rs16873934
rs11943096
rs11929831
rs75530198
rs11934211
rs34841951
rs7676738
rs7681518
rs61795063
rs61795064
rs16873936
rs191017859
rs13140421
rs6847002
rs6847543
rs13116465
rs60622358
rs117547167
rs13140916
rs17632146
rs6853468
rs6853140
rs56112034
rs13123056
rs77647571
rs10032829
rs145843146
rs13124215
rs61795066
rs13148875
rs142055014
rs138129464
rs6812096
rs11930184
rs1397827
rs78202125
rs142139615
rs13131821
rs150169453
rs79634450
rs4697398
rs2203082
rs2203081
rs2203080
rs4697399
rs113089161
rs80093580
rs4697041
rs28533065
rs58259819
rs11732020
rs28449689
rs11723862
rs35953043
rs28367546
rs13118648
rs28404292
rs67925430
rs61795110
rs13118562
rs142870803
rs146084055
rs35926927
rs13138738
rs187789846
rs34551852
rs28461664
rs116947449
rs7672087
rs61795112
rs8180368
rs6810541
rs61795113
rs10155058
rs74626470
rs10155059
rs143129407
rs13135406
rs6816475
rs6816458
rs6816995
rs6816844
rs6818216
rs6823016
rs9291450
rs9291451
rs13116416
rs907319
rs79675722
rs966650
rs34236267
rs907318
rs907317
rs907316
rs10938950
rs12648322
rs35437014
rs12645475
rs34808621
rs10014705
rs117582374
rs71608960
rs11734142
rs66926968
rs117226060
rs117438296
rs13131611
rs28532349
rs13112409
rs58827650
rs57813199
rs74467287
rs10006184
rs10006294
rs28682329
rs6448215
rs6448216
rs28526502
rs76972512
rs7693599
rs7693965
rs1511444
rs190005306
rs28481497
rs185618236
rs7695574
rs35038557
rs13121107
rs28538856
rs66471889
rs68069803
rs2036883
rs2036882
rs2036881
rs12108313
rs143712051
rs183566442
rs13121124
rs13121520
rs117461487
rs4697400
rs145995561
rs10001543
rs10024255
rs118071133
rs73109014
rs2875249
rs117938310
rs6812997
rs116893290
rs12643574
rs1588544
rs12649598
rs117330798
rs1588543
rs34786719
rs13135811
rs13111247
rs1588542
rs10027853
rs55865055
rs55656936
rs13435393
rs118152883
rs4389561
rs2875250
rs116164481
rs2324071
rs4697401
rs114292517
rs192992851
rs4391019
rs10001239
rs117727779
rs117871568
rs34010152
rs116976542
rs117386892
rs114906001
rs28834395
rs7689888
rs117824866
rs4458443
rs1511448
rs1511447
rs16873945
4:23629772_G_A
rs34405511
rs34753596
rs16873946
rs16873950
rs1511446
rs7686688
rs13110354
rs13110977
rs13110597
rs6845167
rs117477316
rs883119
rs117068197
rs868355
rs117854525
rs883120
rs868356
rs34852915
rs867416
rs13118539
rs16873952
rs10938951
rs141292596
rs13146636
rs13120046
rs990219
rs990218
rs990217
rs71608983
rs1511450
rs1511449
rs10517017
rs116018037
rs147915057
rs10938952
rs10938953
rs67936880
rs6858848
rs1912757
rs184467915
rs4607203
rs2175454
rs2137049
rs2137048
rs1588545
rs118090929
rs12647344
rs117370977
rs12641301
rs12650599
rs4521332
rs4399975
rs4555617
rs34405467
rs75595588
rs60495014
rs13123134
rs78734709
rs79141951
rs73804828
rs13123614
rs6857409
rs117778845
rs6837484
rs6815195
rs1980038
rs11931815
rs11936160
rs306055
rs306056
rs306057
rs146671981
rs1844816
rs306058
rs67790150
rs116898300
rs56372534
rs1565535
rs11726973
rs11726976
rs144509234
rs73606166
rs200198297
rs369304398
rs189945678
rs373343203
rs187226780
rs13112874
rs111961560
rs75296111
rs61160828
rs183940465
rs4697403
rs193057829
rs186615276
rs306062
rs142063572
rs13114348
rs13114349
rs144390404
rs150704415
rs4697404
rs118191497
rs306063
rs151017888
rs7671409
rs117115385
rs12642018
rs306064
rs10011130
rs13121730
rs117889023
rs117328851
rs117441493
rs56399757
rs147810396
rs34425725
rs28449484
rs142866705
rs955456
rs955457
rs66656552
rs13150873
rs13150565
rs114034583
rs567908148
rs186607216
rs11724177
rs150525151
rs2130922
rs12374262
rs625286
rs635362
rs3112978
rs10938955
rs1511452
rs116895767
rs117301090
rs117447810
rs4697405
rs6832335
rs6813616
rs6839015
rs61796676
rs1388333
rs61796678
rs8180290
rs9683673
rs10517021
rs11725137
rs7438193
rs2035827
rs306054
rs1491387
rs1491392
rs114971199
rs138361420
rs4697406
rs4697407
rs66467690
rs117940127
rs13109659
rs58362020
rs117345054
rs73258380
rs117694365
rs7680077
rs306050
rs884947
rs56046708
rs118039931
rs145391038
rs10032003
rs78368022
rs7699544
rs28609185
rs10002524
rs306051
rs140525266
rs2220642
rs145220193
rs306052
rs142473514
rs306053
rs184872224
rs7697439
rs114131489
rs115845332
rs73804839
rs12640279
rs7665084
rs1491395
rs1491394
rs116981578
rs115285392
rs4697408
rs6835294
rs118041177
rs117834352
rs73258381
rs115695007
rs61658208
rs139041917
rs28763624
rs2172151
rs2172152
rs10008808
rs115204133
rs75152591
rs12645303
rs923676
rs13435384
rs4697409
rs67426518
rs2324077
rs142048949
rs73804841
rs151178224
rs2054996
rs4697410
rs1491372
rs11736033
rs1491373
rs12651024
rs59961806
rs58489001
rs6448219
rs6448220
rs6448221
rs6448222
rs150052571
rs1119417
rs527849815
rs2324078
rs2324079
rs73804844
rs4697411
rs9637591
rs4697412
rs7676699
rs1352801
rs6840354
rs13101367
rs13152455
rs12640328
rs191346744
rs183587224
rs187495555
rs13109266
rs2201070
rs4697413
rs1491374
rs1948355
rs145578220
rs118012974
rs6830932
rs116862925
rs2035826
rs140962236
rs1491375
rs61796738
rs190494778
rs73092898
rs75685130
rs138793682
rs1491376
rs1491377
rs9993322
rs1038821
rs28494531
rs78634816
rs59564598
rs10938956
rs12640897
rs117544992
rs77442279
rs28520741
rs1491393
rs10938957
rs73804848
rs76071048
rs35778890
rs117242465
rs11935927
rs2130926
rs2130927
rs2130928
rs2172150
rs151042759
rs75044397
rs1976201
rs1565538
rs4645204
rs76379207
rs4428267
rs79672177
rs1963034
rs10011967
rs1963035
rs56143620
rs1021400
rs1021401
rs7694084
rs7669934
rs10000673
rs10023191
rs36083520
rs10012937
rs73258386
rs13126232
rs13126483
rs7677217
rs7681475
rs7682582
rs115392559
rs11936480
rs34521026
rs6824409
rs28634726
rs6847904
rs58211682
rs10010697
rs10032678
rs75887305
rs6854064
rs74932625
rs7680293
rs28451942
rs117310692
rs871409
rs871410
rs1317528
rs2875252
rs28463187
rs28701895
rs77249901
rs78752715
rs117467441
rs73260449
rs7669176
rs75019820
rs1472094
rs140618977
rs2324075
rs73260452
rs73260453
rs10000950
rs113807051
rs149093775
rs73260454
rs76694407
rs17572286
rs35631011
rs4697414
rs74286763
rs34558241
rs77642306
rs34355462
rs61797785
rs34221784
rs146633516
rs34980382
rs61797786
rs61797787
rs59157015
rs139510961
rs55945499
rs151073351
rs377731967
rs547990024
rs146161778
rs571076862
rs550252630
rs28878537
rs57510050
rs13145561
rs138726233
rs143736109
rs184736887
rs11728613
rs11736863
rs74679677
rs61797801
rs13101374
rs151221527
rs61797802
rs28574960
rs12645798
rs28587638
rs61797803
rs116983592
rs117380771
rs76822910
rs28718041
rs10517023
rs9999768
rs1491391
rs1491390
rs78357032
rs56966863
rs16874049
rs61797804
rs4697415
rs79127289
rs77677783
rs1491389
rs1491388
rs1844814
rs28419460
rs59109280
rs28529375
rs78442709
rs28560006
rs28627594
rs16874051
rs1352802
rs16874052
rs13107733
rs113088939
rs28376996
rs28513982
rs16874055
rs13120568
rs16874060
rs79708852
rs77286591
rs74663697
rs28728084
rs76610207
rs7656180
rs7678279
rs1388330
rs1027228
rs1565537
rs74919234
rs76857670
rs73260455
rs115387355
rs80322370
rs12498774
rs12506378
rs13105801
rs13133595
rs13106401
rs16874072
rs73260456
rs16874073
rs75752078
rs79904763
rs963209
rs77567479
rs78280787
rs78902571
rs1491385
rs2201071
rs73260458
rs13142156
rs79447888
rs117423135
rs1491384
rs1491383
rs12512770
rs6832043
rs55944055
rs113379247
rs77349918
rs6855480
rs6855327
rs138713045
rs141741269
rs79046648
rs28519506
rs12498751
rs12640765
rs7662686
rs35120012
rs76476591
rs117667113
rs74751279
rs75626013
rs74569538
rs79514465
rs77195932
rs17573178
rs61797819
rs78891382
rs1491382
rs1542743
rs16874080
rs7689064
rs10938958
rs10938959
rs10938960
rs17573320
rs1491381
rs77441542
rs12641370
rs75524956
rs10805248
rs1491380
rs74524240
rs149083635
rs16874089
rs16874090
rs967203
rs16874096
rs10003201
rs79324773
rs1159937
rs967140
rs13138252
rs73243606
rs10938961
rs74447256
rs78921971
rs73243607
rs974083
rs13122003
rs4697417
rs4697418
rs1491379
rs73243608
rs11734001
rs6811168
rs16874117
rs79752463
rs79673430
rs28642308
rs28367398
rs13435356
rs28854854
rs28859949
rs74647235
rs56047960
rs55792115
rs13434711
rs113592195
rs10002732
rs78674864
rs79610022
rs78605654
rs16874120
rs61797822
rs6448223
rs113910469
rs76706113
rs12641124
rs16874121
rs115830014
rs74989273
rs10033353
rs74631457
rs76369738
rs76180685
rs10938962
rs10005147
rs885395
rs2005293
rs2002189
rs150563085
rs6849272
rs6826954
rs73243610
rs75249590
rs143273391
rs73095166
rs61797824
rs1873533
rs58777294
rs78378539
rs74286765
rs6847280
rs6847465
rs79152313
rs58194754
rs4697421
rs4697044
rs2875277
rs34959637
rs986274
rs79158297
rs4697422
rs77234412
rs1388331
rs13132599
rs77532962
rs75901901
rs78023166
rs113837593
rs113519226
rs11934028
rs2130923
rs2130924
rs2130925
rs2932978
rs6839807
rs12650076
rs76033337
rs79920888
rs73243613
rs73095177
rs200880363
rs370209820
rs114648684
rs7680511
rs2970881
rs113918188
rs118057159
rs2970882
rs1491378
rs2970883
rs1532195
rs1532196
rs2970884
rs142991989
rs73095183
rs150105466
rs9790699
rs60498536
rs2279525
rs60752299
rs3774923
rs17847352
rs6821591
rs3821952
rs768695
rs57180117
rs7679081
rs80301887
rs12650562
rs142548469
rs2932964
rs57851648
rs6856300
rs6833873
rs55782748
rs12506291
rs7682765
rs141974309
rs57829442
rs74921872
rs2932965
rs1873532
rs2970885
rs2932966
rs28750249
rs77306942
rs73095191
rs2970886
rs2970887
rs3774921
rs78933325
rs58130556
rs3774920
rs4697045
rs7667050
rs2970845
rs41339850
rs140622448
rs61562528
rs10938963
rs3736265
rs61582770
rs2932967
rs34074379
rs3755863
rs8192678
rs17574213
rs2970847
rs3755862
rs2970848
rs75614222
rs2932968
rs3774918
rs2970849
rs1472095
rs28575865
rs3774915
rs2932970
rs2932971
rs2932973
rs2970851
rs2932974
rs60276093
rs2970852
rs2932975
rs2932976
rs80016421
rs2970853
rs57140917
rs3774911
rs79450964
rs2932977
rs58986694
rs2290602
rs2290603
rs2970854
rs2970855
rs16874194
rs2970856
rs141485199
rs57924591
rs144910230
rs3774908
rs1388332
rs76403213
rs3774907
rs2290604
rs61563638
rs2290605
rs74690076
rs58910203
rs3774906
rs4619879
rs60346105
rs75957117
rs4697046
rs6448226
rs10755203
rs6839966
rs10938964
rs57326494
rs60904972
rs61795672
rs60459568
rs59114570
rs59744936
rs73097618
rs56877684
rs78196486
rs78114950
rs58051552
rs78873885
rs6448227
rs60919668
rs58433851
rs111981749
rs76327932
rs73097620
rs7665116
rs17885261
rs12374310
rs12374408
rs10018239
rs10007750
rs10018700
rs11731707
rs7437482
rs7672915
rs10011624
rs117775481
rs10002217
rs56109256
rs10002477
rs28758817
rs10002590
rs10002521
rs7657517
rs34888966
rs67520752
rs117693000
rs11941854
rs77097877
rs34478957
rs28608135
rs6850464
rs74868851
rs12645360
rs12640088
rs28609907
rs6448228
rs74451704
rs11724368
rs4697424
rs4697425
rs59664098
rs4452416
rs61301272
rs4235308
rs4697426
rs28579569
rs6855423
rs114278440
rs113297319
rs10213426
rs7656250
rs10212638
rs10213440
rs7687126
rs77399640
rs7662405
rs76232035
rs74893741
rs75474015
rs13113110
rs76820464
rs57120609
rs58726785
rs59109286
rs7438250
rs7677000
rs185162977
rs60239302
rs7683406
rs35621841
rs28495027
rs59161679
rs59349316
rs59646071
rs111543810
rs9996943
rs4637388
rs35282325
rs115977453
rs59002841
rs28651834
rs58563040
rs12503529
rs7663512
rs7688248
rs113905719
rs13106578
rs13131226
rs73243622
rs6838600
rs4550905
rs57231283
rs4361373
rs10028665
rs117941512
rs10006687
rs60571065
rs35837266
rs16874265
rs13128633
rs55913146
rs725289
rs55743129
rs16874273
rs13117172
rs17637318
rs61076774
rs7674429
rs147398016
rs117810271
rs58990583
rs2305683
rs11734408
rs2305682
rs4469064
rs3796407
rs17575675
rs12500214
rs77983699
rs35121232
rs2946385
rs3774905
rs13129205
rs2970877
rs2970876
rs79936066
rs3774904
rs3774903
rs2970873
rs2970872
rs117828097
rs2970871
rs3774902
rs184124506
rs3774901
rs376005178
rs2970870
rs17576121
rs2970869
4:23893579_G_T
4:23893579_G_C
rs3755857
rs16874293
rs4383605
rs2970866
rs72491296
rs1878949
rs2970865
rs7657071
rs10938972
rs61795680
rs2970863
rs4536908
rs2970862
rs4568225
rs13127297
rs2946388
rs2970861
rs142633298
4:23900684_C_G
rs2946390
rs2970860
rs10030083
rs75652586
rs75585437
rs9991159
rs16874306
rs77682567
rs2946391
rs2946392
rs79367505
rs2946393
rs16874317
rs116978747
rs17576576
rs2946394
rs34135934
rs78467239
rs149672631
rs145443547
rs17576640
rs13108219
rs13108408
rs16874340
rs188462134
rs957615
rs957616
rs2946398
rs72619164
rs78061703
rs2970858
rs75666297
rs2946399
rs765195
rs2970857
rs147679500
rs79388584
rs2970846
rs75752286
rs11734980
rs79905000
rs2946401
rs117104144
rs57681219
rs7691998
rs182728515
rs74789771
rs117527666
rs2946402
rs78278053
rs2970880
rs143709958
rs66497744
rs2946403
rs78223642
rs138516729
rs2946404
rs2970879
rs7671124
rs61795705
```
