## Supplementary material for "Characterization of shared and ancestry-specific signals driving complex traits using multi-ancestry fine-mapping": s1.afreq

```
#CHROM	ID	REF	ALT	ALT_FREQS	OBS_CT
4	rs28683563	A	C	0.127237	1006
4	rs116796345	C	T	0.0387674	1006
4	rs73249007	A	G	0.109344	1006
4	rs73249008	A	G	0.109344	1006
4	rs149594239	T	C	0.0218688	1006
4	rs111519777	A	G	0.23161	1006
4	rs35054478	G	T	0.00894632	1006
4	rs73249011	A	T	0.100398	1006
4	rs76027112	A	G	0.127237	1006
4	rs73249012	C	T	0.0964215	1006
4	rs17614660	C	G	0.0964215	1006
4	rs115248042	G	C	0.00994036	1006
4	rs73249013	C	T	0.0168986	1006
4	rs17542673	C	T	0.0308151	1006
4	rs2323700	T	C	0.11829	1006
4	rs10805237	T	C	0.284294	1006
4	rs2044513	C	T	0.0964215	1006
4	rs113335549	T	C	0.0178926	1006
4	rs2044512	A	G	0.11829	1006
4	rs143348220	G	T	0.0238569	1006
4	rs28609490	G	C	0.11829	1006
4	rs116476869	G	A	0.0218688	1006
4	rs17542763	C	T	0.10338	1006
4	rs75239927	A	G	0.0178926	1006
4	rs73249014	T	G	0.0994036	1006
4	rs58007184	C	T	0.0178926	1006
4	rs17543011	G	A	0.0308151	1006
4	rs36078094	G	C	0.0119284	1006
4	rs116453738	C	T	0.0168986	1006
4	rs6448180	A	G	0.0924453	1006
4	rs141366837	C	T	0.0387674	1006
4	rs2271006	A	G	0.244533	1006
4	rs74908498	G	A	0.114314	1006
4	rs1394020	T	G	0.0904573	1006
4	rs1394019	C	G	0.0894632	1006
4	rs28736485	G	T	0.0894632	1006
4	rs10938925	G	A	0.150099	1006
4	rs193253549	A	C	0.0119284	1006
4	rs2174190	C	A	0.0884692	1006
4	rs1553425	T	C	0.152087	1006
4	rs1553424	C	A	0.150099	1006
4	rs4697352	G	T	0.171968	1006
4	rs77385851	A	G	0.0695825	1006
4	rs6851165	G	A	0.263419	1006
4	rs115614697	G	A	0.0198807	1006
4	rs12641961	T	C	0.26839	1006
4	rs77335875	C	T	0.0884692	1006
4	rs115940211	T	C	0.0149105	1006
4	rs13152813	G	C	0.173956	1006
4	rs7691016	T	C	0.267396	1006
4	rs115228614	A	T	0.0188867	1006
4	rs13128409	A	G	0.175944	1006
4	rs10433803	A	G	0.26839	1006
4	rs6837504	G	C	0.266402	1006
4	rs79599130	A	G	0.0228628	1006
4	rs13137061	A	C	0.175944	1006
4	rs13113121	T	C	0.177932	1006
4	rs79523108	G	A	0.0695825	1006
4	rs115769985	T	A	0.0198807	1006
4	rs61792218	A	T	0.0318091	1006
4	rs12512189	A	C	0.17992	1006
4	rs78572230	C	T	0.0298211	1006
4	rs75555621	C	T	0.0178926	1006
4	rs6827430	C	T	0.172962	1006
4	rs141139000	C	T	0.00994036	1006
4	rs138751905	C	T	0.0198807	1006
4	rs1503679	A	C	0.17495	1006
4	rs79592412	T	A	0.0695825	1006
4	rs961611	C	G	0.0178926	1006
4	rs1503678	G	A	0.171968	1006
4	rs961610	C	G	0.171968	1006
4	rs961609	A	G	0.171968	1006
4	rs143660860	G	T	0.0119284	1006
4	rs35231001	A	G	0.0139165	1006
4	rs75833631	C	T	0.0765408	1006
4	rs146621567	T	C	0.0387674	1006
4	rs67355607	G	T	0.178926	1006
4	rs139413440	G	A	0.0178926	1006
4	rs1503676	A	T	0.158052	1006
4	rs7349701	C	T	0.171968	1006
4	rs115338979	A	T	0.0387674	1006
4	rs73249017	G	C	0.132207	1006
4	rs77916062	T	C	0.083499	1006
4	rs79179426	T	C	0.146123	1006
4	rs79954189	C	T	0.0526839	1006
4	rs75308200	A	G	0.0884692	1006
4	rs13132256	A	G	0.620278	1006
4	rs73249018	G	A	0.0238569	1006
4	rs77084817	C	A	0.0258449	1006
4	rs186597672	C	T	0.00795229	1006
4	rs2134656	G	A	0.260437	1006
4	rs76920580	T	C	0.0815109	1006
4	rs146809996	T	A	0.0159046	1006
4	rs74462666	C	A	0.0506958	1006
4	rs6448181	G	A	0.178926	1006
4	rs116564259	G	A	0.00795229	1006
4	rs4697353	A	G	0.177932	1006
4	rs149223509	T	A	0.0208748	1006
4	rs7658863	G	A	0.173956	1006
4	rs73249020	A	G	0.028827	1006
4	rs114562117	A	G	0.027833	1006
4	rs11725727	G	A	0.0725646	1006
4	rs924759	C	G	0.175944	1006
4	rs115218315	A	G	0.00894632	1006
4	rs116657598	T	C	0.0109344	1006
4	rs184362285	G	A	0.00894632	1006
4	rs148239004	C	T	0.0218688	1006
4	rs1319647	G	A	0.176938	1006
4	rs986660	C	T	0.176938	1006
4	rs986661	T	A	0.176938	1006
4	rs78833611	C	A	0.0506958	1006
4	rs4697354	C	A	0.176938	1006
4	rs4697355	C	G	0.176938	1006
4	rs1875741	A	G	0.176938	1006
4	rs75410315	A	T	0.0755467	1006
4	rs61792221	G	A	0.176938	1006
4	rs4697356	A	G	0.176938	1006
4	rs4697357	T	A	0.176938	1006
4	rs77719273	T	A	0.0755467	1006
4	rs9994825	A	C	0.261431	1006
4	rs13111679	A	C	0.176938	1006
4	rs10017649	G	A	0.084493	1006
4	rs10938926	A	G	0.176938	1006
4	rs16873254	A	G	0.084493	1006
4	rs13108620	T	C	0.176938	1006
4	rs147287011	A	T	0.0119284	1006
4	rs58305064	A	G	0.083499	1006
4	rs73801329	T	C	0.083499	1006
4	rs4697358	T	G	0.177932	1006
4	rs35372902	G	A	0.0487078	1006
4	rs114306027	G	A	0.027833	1006
4	rs1111442	A	T	0.176938	1006
4	rs13117405	A	G	0.176938	1006
4	rs73801333	T	C	0.083499	1006
4	rs75997757	T	G	0.0815109	1006
4	rs4697359	G	A	0.261431	1006
4	rs142542547	C	T	0.00596421	1006
4	rs10805238	G	A	0.260437	1006
4	rs80292856	C	T	0.0805169	1006
4	rs4697027	A	G	0.261431	1006
4	rs78728717	A	T	0.0815109	1006
4	rs73249021	T	C	0.0874751	1006
4	rs13109451	A	G	0.00894632	1006
4	rs139515688	C	G	0.0298211	1006
4	rs7667884	G	A	0.190855	1006
4	rs148487100	T	C	0.0119284	1006
4	rs113961968	G	A	0.0506958	1006
4	rs75014964	A	G	0.026839	1006
4	rs4391017	C	T	0.17992	1006
4	rs7664442	A	G	0.0815109	1006
4	rs1979891	G	A	0.17495	1006
4	rs1979892	A	G	0.17495	1006
4	rs1979893	A	G	0.17495	1006
4	rs11733861	A	T	0.259443	1006
4	rs11725867	C	T	0.175944	1006
4	rs78185699	C	G	0.0198807	1006
4	rs1354354	C	T	0.227634	1006
4	rs35648174	A	T	0.0487078	1006
4	rs138006765	G	A	0.0218688	1006
4	rs75463614	C	T	0.0815109	1006
4	rs4235299	A	G	0.293241	1006
4	rs4697360	A	G	0.196819	1006
4	rs4697361	A	G	0.196819	1006
4	rs4697362	T	C	0.196819	1006
4	rs80107129	G	A	0.0914513	1006
4	rs10030788	C	T	0.195825	1006
4	rs28559832	C	G	0.293241	1006
4	rs114105899	A	G	0.0139165	1006
4	rs4697363	A	G	0.193837	1006
4	rs151113390	T	C	0.00894632	1006
4	rs12498841	G	A	0.192843	1006
4	rs12506408	A	C	0.192843	1006
4	rs187248559	C	T	0.00695825	1006
4	rs7663634	A	T	0.293241	1006
4	rs7688556	T	C	0.293241	1006
4	rs4697364	A	G	0.293241	1006
4	rs36096204	T	G	0.00695825	1006
4	rs116011984	T	C	0.0914513	1006
4	rs11725328	C	G	0.317097	1006
4	rs1503675	T	C	0.196819	1006
4	rs116768254	A	G	0.0159046	1006
4	rs6840181	A	G	0.195825	1006
4	rs6817872	T	C	0.195825	1006
4	rs4697365	G	A	0.195825	1006
4	rs7667526	T	A	0.193837	1006
4	rs7689234	A	G	0.293241	1006
4	rs7689772	C	G	0.193837	1006
4	rs6847739	A	G	0.0159046	1006
4	rs12645155	G	A	0.192843	1006
4	rs10023458	T	C	0.293241	1006
4	rs10011658	C	T	0.293241	1006
4	rs9997115	C	A	0.195825	1006
4	rs12644706	T	A	0.61829	1006
4	rs115215408	T	C	0.0139165	1006
4	rs2089066	T	G	0.192843	1006
4	rs2089067	G	A	0.180915	1006
4	rs2102219	T	C	0.192843	1006
4	rs2134658	C	T	0.192843	1006
4	rs2134659	T	C	0.192843	1006
4	rs2134660	C	T	0.293241	1006
4	rs2174191	T	G	0.196819	1006
4	rs79114088	A	G	0.0974155	1006
4	rs35570804	A	C	0.212724	1006
4	rs12508943	T	C	0.195825	1006
4	rs10433804	A	G	0.195825	1006
4	rs9790595	C	T	0.195825	1006
4	rs115867740	C	T	0.0218688	1006
4	rs7660606	A	G	0.193837	1006
4	rs7661113	G	C	0.195825	1006
4	rs7685693	T	G	0.195825	1006
4	rs112689876	T	A	0.026839	1006
4	rs989896	A	G	0.195825	1006
4	rs79403179	A	G	0.0984095	1006
4	rs4697366	G	A	0.192843	1006
4	rs6815781	T	A	0.0188867	1006
4	rs13151393	G	A	0.293241	1006
4	rs13151341	A	C	0.195825	1006
4	rs4697367	T	C	0.195825	1006
4	rs61792241	A	C	0.0526839	1006
4	rs78691991	G	A	0.0974155	1006
4	rs989631	G	A	0.195825	1006
4	rs77014536	T	C	0.0914513	1006
4	rs2323763	A	T	0.195825	1006
4	rs1503681	T	C	0.293241	1006
4	rs2055530	G	T	0.195825	1006
4	rs61792242	T	C	0.0298211	1006
4	rs1394025	G	A	0.195825	1006
4	rs10938928	A	G	0.192843	1006
4	rs13137652	A	T	0.619284	1006
4	rs6850764	G	A	0.192843	1006
4	rs112603070	G	A	0.0864811	1006
4	rs6850298	A	G	0.195825	1006
4	rs991576	G	A	0.293241	1006
4	rs80089127	G	A	0.0208748	1006
4	rs61792243	G	A	0.0526839	1006
4	rs113856509	T	C	0.0904573	1006
4	rs10470806	T	G	0.294235	1006
4	rs78781206	T	C	0.0944334	1006
4	rs12642527	T	G	0.621272	1006
4	rs71608943	C	T	0.00695825	1006
4	rs1354352	A	T	0.280318	1006
4	rs140575756	A	T	0.0188867	1006
4	rs17621384	C	G	0.38668	1006
4	rs12645221	G	C	0.293241	1006
4	rs4697368	G	C	0.289264	1006
4	rs77924014	T	G	0.0914513	1006
4	rs11727225	C	A	0.0119284	1006
4	rs11727227	C	A	0.0119284	1006
4	rs35847952	A	G	0.198807	1006
4	rs76252121	A	T	0.0924453	1006
4	rs73249084	G	A	0.0258449	1006
4	rs10034634	T	C	0.0924453	1006
4	rs144978442	A	G	0.0228628	1006
4	rs6858012	C	T	0.196819	1006
4	rs7699664	A	G	0.292247	1006
4	rs7665871	G	A	0.0924453	1006
4	rs1910456	G	T	0.196819	1006
4	rs28672932	A	G	0.0924453	1006
4	rs60436580	C	G	0.0924453	1006
4	rs60393823	A	G	0.0924453	1006
4	rs4544700	C	T	0.196819	1006
4	rs4301098	A	T	0.17992	1006
4	rs11944694	G	A	0.292247	1006
4	rs34702810	C	T	0.0109344	1006
4	rs147902762	A	G	0.0149105	1006
4	rs141990639	C	T	0.00894632	1006
4	rs1394018	T	C	0.292247	1006
4	rs142726578	G	A	0.109344	1006
4	rs1394017	C	G	0.292247	1006
4	rs76841154	G	T	0.0119284	1006
4	rs6448186	G	C	0.292247	1006
4	rs114986991	T	G	0.0188867	1006
4	rs75871589	A	C	0.0457256	1006
4	rs73249085	G	A	0.225646	1006
4	rs115662387	T	G	0.0119284	1006
4	rs73249086	T	A	0.0467197	1006
4	rs28501610	A	G	0.00994036	1006
4	rs77175430	C	G	0.0258449	1006
4	rs79295082	G	A	0.0924453	1006
4	rs4447847	T	G	0.292247	1006
4	rs115838731	A	G	0.00894632	1006
4	rs4377574	G	A	0.292247	1006
4	rs10026144	G	A	0.293241	1006
4	rs79807234	G	A	0.0874751	1006
4	rs149802826	G	A	0.0149105	1006
4	rs3935084	T	C	0.292247	1006
4	rs75002250	T	C	0.0884692	1006
4	rs113364911	A	T	0.0119284	1006
4	rs116498059	A	G	0.0328032	1006
4	rs79399475	G	A	0.0934394	1006
4	rs4697370	G	C	0.289264	1006
4	rs6448188	T	C	0.282306	1006
4	rs114609812	G	A	0.0248509	1006
4	rs140808371	C	T	0.249503	1006
4	rs138347578	C	T	0.0178926	1006
4	rs114170257	C	T	0.0606362	1006
4	rs4590009	A	T	0.280318	1006
4	rs6448189	A	C	0.991054	1006
4	rs6847947	C	T	0.281312	1006
4	rs10213293	T	G	0.280318	1006
4	rs4336215	C	A	0.281312	1006
4	rs73249088	G	T	0.0954274	1006
4	rs139961533	T	C	0.0258449	1006
4	rs13137151	T	A	0.0467197	1006
4	rs9994039	C	T	0.2833	1006
4	rs4607200	T	C	0.284294	1006
4	rs4128915	A	T	0.373757	1006
4	rs3924815	C	T	0.0308151	1006
4	rs6846170	C	T	0.276342	1006
4	rs6852250	C	A	0.275348	1006
4	rs10433829	A	G	0.95328	1006
4	rs55813347	T	C	0.0387674	1006
4	rs113273000	T	A	0.0119284	1006
4	rs4450910	A	G	0.913519	1006
4	rs6448190	A	G	0.2833	1006
4	rs13151097	C	G	0.00695825	1006
4	rs7666309	G	A	0.279324	1006
4	rs73249090	T	C	0.112326	1006
4	rs13122087	C	A	0.257455	1006
4	rs7678585	G	C	0.265408	1006
4	rs183248943	C	T	0.00497018	1006
4	rs6820719	G	A	0.269384	1006
4	rs9918036	C	T	0.253479	1006
4	rs9917869	T	C	0.276342	1006
4	rs13141143	C	T	0.0934394	1006
4	rs75459574	G	T	0.0149105	1006
4	rs114567474	C	T	0.0149105	1006
4	rs10938930	C	A	0.263419	1006
4	rs116199954	A	G	0.0447316	1006
4	rs73249094	T	G	0.299205	1006
4	rs115211687	A	C	0.0139165	1006
4	rs11728303	T	C	0.636183	1006
4	rs61794975	G	A	0.0337972	1006
4	rs114421871	G	A	0.0159046	1006
4	rs11733138	A	G	0.648111	1006
4	rs115868659	G	A	0.0954274	1006
4	rs55829733	A	C	0.224652	1006
4	rs73099086	C	T	0.084493	1006
4	rs141687845	A	G	0.0159046	1006
4	rs11932311	C	T	0.258449	1006
4	rs7673742	A	G	0.265408	1006
4	rs149127093	G	A	0.0149105	1006
4	rs10027924	A	T	0.251491	1006
4	rs10009210	G	A	0.255467	1006
4	rs7676830	T	C	0.246521	1006
4	rs7677041	T	C	0.0129225	1006
4	rs12649499	T	C	0.257455	1006
4	rs12640221	A	G	0.257455	1006
4	rs61794978	C	T	0.252485	1006
4	rs115151349	A	G	0.0109344	1006
4	rs148373971	A	G	0.0168986	1006
4	rs138025758	G	T	0.0109344	1006
4	rs56092131	T	C	0.252485	1006
4	rs4513557	A	G	0.88171	1006
4	rs4498120	G	A	0.866799	1006
4	rs4399974	C	T	0.87674	1006
4	rs190473067	A	G	0.00894632	1006
4	rs10805239	G	C	0.872763	1006
4	rs10805240	C	T	0.871769	1006
4	rs4235301	A	G	0.875746	1006
4	rs4235302	A	G	0.872763	1006
4	rs4235303	G	T	0.872763	1006
4	rs61794980	C	T	0.028827	1006
4	rs13112475	A	G	0.227634	1006
4	rs144509470	A	G	0.0109344	1006
4	rs12647007	C	T	0.872763	1006
4	rs145218285	G	A	0.0159046	1006
4	rs141258390	A	G	0.0228628	1006
4	rs7683119	C	T	0.868787	1006
4	rs7683705	C	T	0.866799	1006
4	rs7661790	T	C	0.872763	1006
4	rs4697371	A	G	0.872763	1006
4	rs115313501	A	G	0.0328032	1006
4	rs57831837	G	A	0.874751	1006
4	rs7439115	T	C	0.872763	1006
4	rs4602482	A	G	0.872763	1006
4	rs10213068	A	T	0.0129225	1006
4	rs10213603	G	C	0.0129225	1006
4	rs12504918	A	C	0.447316	1006
4	rs138639060	A	T	0.00695825	1006
4	rs73249097	C	G	0.054672	1006
4	rs7679645	T	C	0.0129225	1006
4	rs115337082	T	A	0.0208748	1006
4	rs114869325	A	G	0.0178926	1006
4	rs4447848	G	A	0.447316	1006
4	rs114603144	G	A	0.0109344	1006
4	rs188297617	C	T	0.00695825	1006
4	rs28870113	C	T	0.0129225	1006
4	rs6852885	C	T	0.898608	1006
4	rs6830403	T	C	0.619284	1006
4	rs17544269	T	C	0.0149105	1006
4	rs150417970	A	T	0.00894632	1006
4	rs79957770	T	C	0.00695825	1006
4	rs76475528	C	T	0.00695825	1006
4	rs115269900	T	A	0.00695825	1006
4	rs139332888	G	A	0.0149105	1006
4	rs76863482	T	C	0.00695825	1006
4	rs114479310	G	C	0.00695825	1006
4	rs115576785	C	T	0.0308151	1006
4	rs7663672	T	A	0.620278	1006
4	rs112400005	T	A	0.00695825	1006
4	rs9884731	T	C	0.0129225	1006
4	rs61795008	T	C	0.209742	1006
4	rs7698141	C	G	0.602386	1006
4	rs78529442	C	T	0.0139165	1006
4	rs74958267	C	T	0.0228628	1006
4	rs78112103	C	A	0.0139165	1006
4	rs114300749	T	C	0.00596421	1006
4	rs139273707	A	G	0.00695825	1006
4	rs184454698	G	C	0.00695825	1006
4	rs7657596	T	C	0.60338	1006
4	rs7697602	C	T	0.616302	1006
4	rs7675999	T	C	0.0129225	1006
4	rs7676202	T	C	0.60338	1006
4	rs80020412	C	T	0.00695825	1006
4	rs76191676	C	T	0.00695825	1006
4	rs150618750	C	A	0.00695825	1006
4	rs12646104	C	T	0.602386	1006
4	rs35806999	T	C	0.0129225	1006
4	rs6448193	T	C	0.602386	1006
4	rs4377575	C	G	0.615308	1006
4	rs13127424	G	A	0.585487	1006
4	rs4639055	G	A	0.611332	1006
4	rs7683754	C	G	0.0129225	1006
4	rs61795009	T	C	0.0347913	1006
4	rs116181388	A	T	0.0109344	1006
4	rs28449961	G	A	0.00795229	1006
4	rs112817775	A	G	0.00695825	1006
4	rs2004387	A	C	0.602386	1006
4	rs13112602	C	T	0.150099	1006
4	rs16873368	A	G	0.0109344	1006
4	rs112594519	T	A	0.00695825	1006
4	rs76700586	C	A	0.0218688	1006
4	rs4282157	A	G	0.639165	1006
4	rs10004011	A	G	0.00695825	1006
4	rs73249101	G	A	0.112326	1006
4	rs28639375	G	T	0.00695825	1006
4	rs10032859	G	C	0.647117	1006
4	rs114190187	G	A	0.0228628	1006
4	rs28655770	G	A	0.00695825	1006
4	rs73801443	G	C	0.00695825	1006
4	rs115519415	G	A	0.0119284	1006
4	rs7661062	G	C	0.94334	1006
4	rs75802296	T	C	0.00695825	1006
4	rs78622055	T	C	0.00695825	1006
4	rs13110983	G	A	0.23161	1006
4	rs7668474	G	A	0.648111	1006
4	rs79985456	A	G	0.00695825	1006
4	rs7674062	A	G	0.646123	1006
4	rs7681134	A	G	0.639165	1006
4	rs115278682	A	G	0.0387674	1006
4	rs113902109	C	T	0.0188867	1006
4	rs28532091	A	G	0.00695825	1006
4	rs74743595	A	G	0.00695825	1006
4	rs12502489	A	G	0.639165	1006
4	rs142832611	T	C	0.00695825	1006
4	rs143350682	C	G	0.00695825	1006
4	rs77682088	A	G	0.0208748	1006
4	rs76389599	C	G	0.00695825	1006
4	rs150904413	A	G	0.00695825	1006
4	rs113430643	T	A	0.0178926	1006
4	rs6448196	G	A	0.645129	1006
4	rs114608493	G	T	0.00695825	1006
4	rs150461184	T	C	0.00695825	1006
4	rs4273457	C	T	0.638171	1006
4	rs10002939	G	C	0.00894632	1006
4	rs76434349	C	T	0.0497018	1006
4	rs6843147	C	T	0.636183	1006
4	rs6843131	A	G	0.639165	1006
4	rs13112295	T	C	0.633201	1006
4	rs56179536	C	T	0.0795229	1006
4	rs12504495	C	T	0.632207	1006
4	rs116372648	T	G	0.0218688	1006
4	rs732766	C	T	0.636183	1006
4	rs79152448	A	G	0.00695825	1006
4	rs76435826	G	A	0.00695825	1006
4	rs20414	C	A	0.637177	1006
4	rs10024413	A	G	0.930417	1006
4	rs75936230	C	G	0.00695825	1006
4	rs13134899	G	A	0.630219	1006
4	rs4293773	C	A	0.637177	1006
4	rs115050246	A	G	0.00695825	1006
4	rs13141445	C	T	0.639165	1006
4	rs74830326	G	A	0.00695825	1006
4	rs4568223	T	A	0.631213	1006
4	rs137926183	G	A	0.0506958	1006
4	rs181255422	G	T	0.00695825	1006
4	rs4420965	A	T	0.652087	1006
4	rs6821257	C	A	0.636183	1006
4	rs138075234	A	C	0.0427435	1006
4	rs74962554	G	A	0.0497018	1006
4	rs4697372	T	C	0.476143	1006
4	rs4643794	G	A	0.636183	1006
4	rs6811372	G	T	0.634195	1006
4	rs184740436	A	G	0.00695825	1006
4	rs10017199	C	G	0.644135	1006
4	rs114533692	A	G	0.00695825	1006
4	rs17551517	C	G	0.0477137	1006
4	rs10022712	C	T	0.630219	1006
4	rs115036347	T	C	0.0218688	1006
4	rs116698514	T	C	0.0178926	1006
4	rs35393701	A	G	0.0109344	1006
4	rs12650148	C	A	0.464215	1006
4	rs150219114	G	A	0.0208748	1006
4	rs61795013	T	C	0.0347913	1006
4	rs13101939	G	A	0.351889	1006
4	rs4697373	T	C	0.251491	1006
4	rs115343856	C	A	0.0139165	1006
4	rs10002565	A	G	0.222664	1006
4	rs1073539	A	G	0.202783	1006
4	rs1073538	A	T	0.223658	1006
4	rs3886499	A	G	0.223658	1006
4	rs11728066	A	T	0.806163	1006
4	rs73250714	T	G	0.220676	1006
4	rs6448197	G	C	0.810139	1006
4	rs111552327	A	G	0.0168986	1006
4	rs4626184	A	C	0.22167	1006
4	rs28837393	T	C	0.22167	1006
4	rs9993305	C	A	0.806163	1006
4	rs13116438	G	T	0.583499	1006
4	rs61795015	C	T	0.0497018	1006
4	rs138864638	T	G	0.0109344	1006
4	rs6843924	G	A	0.22167	1006
4	rs66569988	G	A	0.0675944	1006
4	rs6821134	T	C	0.220676	1006
4	rs114586006	T	G	0.0417495	1006
4	rs13144887	G	A	0.584493	1006
4	rs6821286	G	A	0.215706	1006
4	rs61795016	T	C	0.116302	1006
4	rs12499985	G	T	0.215706	1006
4	rs7665094	G	T	0.807157	1006
4	rs12507569	A	G	0.219682	1006
4	rs16873399	G	C	0.219682	1006
4	rs12504948	T	G	0.219682	1006
4	rs10938932	C	T	0.220676	1006
4	rs10517007	T	C	0.219682	1006
4	rs28401641	C	T	0.586481	1006
4	rs16873417	C	T	0.219682	1006
4	rs57052115	T	C	0.219682	1006
4	rs116477286	G	A	0.0208748	1006
4	rs16873422	A	G	0.219682	1006
4	rs116170039	T	G	0.0178926	1006
4	rs12504348	G	A	0.21173	1006
4	rs8180345	A	G	0.212724	1006
4	rs8180354	G	A	0.807157	1006
4	rs78850300	A	G	0.0298211	1006
4	rs13105941	C	T	0.589463	1006
4	rs10517008	G	C	0.100398	1006
4	rs10020612	G	T	0.2167	1006
4	rs6811042	T	C	0.212724	1006
4	rs6834052	G	A	0.212724	1006
4	rs74939423	G	A	0.026839	1006
4	rs6835555	G	A	0.212724	1006
4	rs6829762	T	G	0.212724	1006
4	rs6852876	C	A	0.212724	1006
4	rs6853095	C	T	0.212724	1006
4	rs6852932	A	C	0.21173	1006
4	rs76933624	A	C	0.0109344	1006
4	rs56185489	G	C	0.210736	1006
4	rs11931023	A	G	0.21173	1006
4	rs56194781	G	T	0.210736	1006
4	rs12509199	G	A	0.210736	1006
4	rs138819530	A	T	0.0308151	1006
4	rs149366366	A	G	0.0397614	1006
4	rs4420966	C	T	0.811133	1006
4	rs11722340	T	C	0.600398	1006
4	rs6823217	T	C	0.813121	1006
4	rs12511539	G	A	0.210736	1006
4	rs4285071	C	T	0.173956	1006
4	rs75521412	C	T	0.00795229	1006
4	rs4345165	A	C	0.59841	1006
4	rs4697030	C	A	0.210736	1006
4	rs12504520	A	G	0.217694	1006
4	rs7677347	T	C	0.813121	1006
4	rs13151475	A	T	0.599404	1006
4	rs144428189	G	A	0.0119284	1006
4	rs7699848	A	C	0.812127	1006
4	rs7678328	T	G	0.59841	1006
4	rs12502151	T	C	0.213718	1006
4	rs7658635	C	T	0.812127	1006
4	rs11730457	A	T	0.59841	1006
4	rs10938934	A	G	0.812127	1006
4	rs4697376	G	A	0.812127	1006
4	rs10049539	C	G	0.812127	1006
4	rs10049540	G	A	0.812127	1006
4	rs10938937	T	C	0.2167	1006
4	rs10050029	A	G	0.599404	1006
4	rs4697377	G	T	0.812127	1006
4	rs4697031	A	C	0.812127	1006
4	rs6823187	A	G	0.813121	1006
4	rs6823531	A	T	0.812127	1006
4	rs6829312	G	A	0.812127	1006
4	rs12501121	G	T	0.213718	1006
4	rs17485	A	G	0.812127	1006
4	rs7672322	A	C	0.812127	1006
4	rs7696941	T	C	0.59841	1006
4	rs7672351	A	C	0.813121	1006
4	rs7672860	G	A	0.595427	1006
4	rs7673239	G	A	0.813121	1006
4	rs4235304	A	G	0.812127	1006
4	rs7678820	C	T	0.812127	1006
4	rs76652997	C	T	0.0715706	1006
4	rs4417956	G	A	0.59841	1006
4	rs4519787	T	C	0.814115	1006
4	rs4484282	C	T	0.814115	1006
4	rs4593115	A	G	0.812127	1006
4	rs12503311	C	T	0.213718	1006
4	rs4389559	A	G	0.812127	1006
4	rs60260381	G	A	0.213718	1006
4	rs5027575	A	G	0.812127	1006
4	rs4697378	C	T	0.813121	1006
4	rs4697379	C	T	0.815109	1006
4	rs4697380	G	A	0.812127	1006
4	rs4697381	C	A	0.812127	1006
4	rs4697382	G	A	0.812127	1006
4	rs6849778	C	T	0.00894632	1006
4	rs10805244	A	G	0.814115	1006
4	rs10805245	G	T	0.814115	1006
4	rs10938938	G	A	0.806163	1006
4	rs11946408	A	G	0.32008	1006
4	rs28582788	A	C	0.208748	1006
4	rs4536912	G	A	0.203777	1006
4	rs10031641	A	C	0.206759	1006
4	rs16873468	C	G	0.203777	1006
4	rs4632646	A	G	0.201789	1006
4	rs4579103	A	C	0.201789	1006
4	rs4516701	G	C	0.203777	1006
4	rs34345844	C	T	0.100398	1006
4	rs9291445	G	A	0.202783	1006
4	rs9291446	C	T	0.202783	1006
4	rs10433830	T	C	0.202783	1006
4	rs10938939	C	T	0.202783	1006
4	rs10938940	T	C	0.202783	1006
4	rs28673304	C	T	0.202783	1006
4	rs116058622	G	A	0.0377734	1006
4	rs4550909	G	A	0.203777	1006
4	rs73250743	A	C	0.028827	1006
4	rs142869054	G	A	0.027833	1006
4	rs28509280	G	A	0.203777	1006
4	rs4697383	A	G	0.818091	1006
4	rs4697384	C	G	0.202783	1006
4	rs13132892	T	G	0.614314	1006
4	rs77806040	C	A	0.0725646	1006
4	rs73250744	A	G	0.202783	1006
4	rs12508423	G	A	0.203777	1006
4	rs146316059	C	T	0.00795229	1006
4	rs28568700	T	C	0.202783	1006
4	rs145235673	C	A	0.0248509	1006
4	rs1159885	A	T	0.203777	1006
4	rs76172263	C	A	0.114314	1006
4	rs7695499	G	A	0.609344	1006
4	rs114508088	A	G	0.0656064	1006
4	rs76496055	G	A	0.202783	1006
4	rs12499233	A	T	0.203777	1006
4	rs28454890	T	C	0.202783	1006
4	rs7661870	C	G	0.612326	1006
4	rs12507222	G	T	0.202783	1006
4	rs12507992	C	T	0.202783	1006
4	rs12508100	G	A	0.202783	1006
4	rs2036713	C	A	0.611332	1006
4	rs35357170	G	A	0.200795	1006
4	rs984715	G	C	0.815109	1006
4	rs10213352	G	C	0.203777	1006
4	rs1818371	T	C	0.203777	1006
4	rs1159176	G	A	0.176938	1006
4	rs12502492	A	C	0.202783	1006
4	rs10003824	A	T	0.203777	1006
4	rs75651181	T	G	0.0506958	1006
4	rs2175068	T	G	0.817097	1006
4	rs73250747	A	T	0.202783	1006
4	rs34359091	G	A	0.202783	1006
4	rs12503825	A	G	0.202783	1006
4	rs10029584	C	G	0.227634	1006
4	rs4697385	G	A	0.203777	1006
4	rs73250752	C	A	0.203777	1006
4	rs58856412	T	C	0.203777	1006
4	rs13129523	A	G	0.0357853	1006
4	rs10433831	G	A	0.202783	1006
4	rs80014730	C	T	0.0497018	1006
4	rs10938941	A	T	0.203777	1006
4	rs73250757	G	A	0.0357853	1006
4	rs2175069	A	G	0.614314	1006
4	rs17623860	G	A	0.0347913	1006
4	rs73250758	G	A	0.202783	1006
4	rs1121447	C	T	0.166004	1006
4	rs79288487	G	A	0.0964215	1006
4	rs1121446	G	A	0.163022	1006
4	rs12502075	T	C	0.163022	1006
4	rs59832046	A	G	0.199801	1006
4	rs9993152	C	T	0.0347913	1006
4	rs9993310	C	T	0.173956	1006
4	rs1546457	G	A	0.957256	1006
4	rs16873495	A	C	0.164016	1006
4	rs4697386	A	G	0.164016	1006
4	rs11731411	T	C	0.219682	1006
4	rs1858113	A	C	0.530815	1006
4	rs878505	T	A	0.636183	1006
4	rs1317994	G	A	0.819085	1006
4	rs882348	G	A	0.106362	1006
4	rs116712693	C	T	0.0218688	1006
4	rs1396668	A	G	0.819085	1006
4	rs1396667	A	G	0.822068	1006
4	rs56169724	C	T	0.173956	1006
4	rs4697387	G	T	0.819085	1006
4	rs1553710	C	A	0.624254	1006
4	rs80084801	C	T	0.00497018	1006
4	rs1509244	G	A	0.819085	1006
4	rs1396666	A	C	0.106362	1006
4	rs1396665	A	G	0.821074	1006
4	rs73250759	C	T	0.106362	1006
4	rs1912031	A	G	0.821074	1006
4	rs116621455	T	C	0.0228628	1006
4	rs76482047	A	G	0.0109344	1006
4	rs1509243	G	A	0.636183	1006
4	rs2968712	G	T	0.17495	1006
4	rs4235305	T	C	0.808151	1006
4	rs4235306	C	T	0.159046	1006
4	rs7675704	C	G	0.570577	1006
4	rs13126710	C	G	0.714712	1006
4	rs10517011	G	A	0.239563	1006
4	rs61792104	C	G	0.239563	1006
4	rs61792105	A	G	0.239563	1006
4	rs116499957	C	T	0.0258449	1006
4	rs4235307	G	A	0.969185	1006
4	rs4697388	G	A	0.717694	1006
4	rs33974797	G	T	0.478131	1006
4	rs139528980	T	C	0.00695825	1006
4	rs1472935	T	A	0.482107	1006
4	rs1509245	T	C	0.0864811	1006
4	rs2940777	C	T	0.239563	1006
4	rs1588310	C	T	0.415507	1006
4	rs79323931	C	A	0.0656064	1006
4	rs11728319	A	G	0.481113	1006
4	rs6852324	A	G	0.0467197	1006
4	rs6448201	G	A	0.717694	1006
4	rs149333020	C	T	0.0218688	1006
4	rs181120061	A	T	0.0258449	1006
4	rs61792106	G	A	0.230616	1006
4	rs142344853	T	C	0.0168986	1006
4	rs1509247	C	T	0.511928	1006
4	rs61055691	G	A	0.237575	1006
4	rs114557362	G	A	0.0606362	1006
4	rs1396669	T	G	0.44334	1006
4	rs13150030	G	A	0.0785288	1006
4	rs34939008	G	A	0.437376	1006
4	rs13151220	G	T	0.0795229	1006
4	rs61792133	C	T	0.239563	1006
4	rs2940776	A	G	0.757455	1006
4	rs2940775	C	A	0.757455	1006
4	rs2968711	G	A	0.241551	1006
4	rs2940774	C	T	0.241551	1006
4	rs13127239	A	G	0.0795229	1006
4	rs11943464	A	T	0.082505	1006
4	rs12509827	A	G	0.144135	1006
4	rs76201570	C	T	0.0646123	1006
4	rs16873511	C	G	0.249503	1006
4	rs2940778	C	T	0.324056	1006
4	rs10005577	G	A	0.084493	1006
4	rs7690639	C	T	0.239563	1006
4	rs16873516	G	T	0.083499	1006
4	rs13143346	G	A	0.0795229	1006
4	rs10938942	C	T	0.442346	1006
4	rs61792134	A	G	0.258449	1006
4	rs7657892	C	T	0.258449	1006
4	rs9992458	A	G	0.789264	1006
4	rs7682902	T	C	0.258449	1006
4	rs73250765	A	C	0.0685885	1006
4	rs17553999	C	A	0.00596421	1006
4	rs17624524	A	C	0.0815109	1006
4	rs6834404	G	A	0.787276	1006
4	rs61792135	C	T	0.0228628	1006
4	rs6448202	A	G	0.332008	1006
4	rs13133780	A	G	0.0815109	1006
4	rs7666498	T	C	0.257455	1006
4	rs1912030	G	T	0.785288	1006
4	rs35630189	A	T	0.0815109	1006
4	rs76634848	C	T	0.0298211	1006
4	rs13148320	C	T	0.083499	1006
4	rs13102324	C	T	0.0805169	1006
4	rs10938943	G	A	0.436382	1006
4	rs6448203	A	T	0.257455	1006
4	rs35708525	G	A	0.0626243	1006
4	rs13104816	G	A	0.0805169	1006
4	rs7661915	A	G	0.437376	1006
4	rs1979985	G	A	0.0815109	1006
4	rs16873525	A	G	0.258449	1006
4	rs114676977	A	G	0.00994036	1006
4	rs35917887	A	G	0.0805169	1006
4	rs1509242	A	G	0.819085	1006
4	rs67932668	G	A	0.111332	1006
4	rs6838796	A	G	0.281312	1006
4	rs1467030	T	C	0.282306	1006
4	rs35888581	C	T	0.0775348	1006
4	rs1509241	T	C	0.430417	1006
4	rs79035874	C	T	0.0149105	1006
4	rs35355506	A	T	0.0785288	1006
4	rs182553441	A	G	0.00695825	1006
4	rs1509240	C	T	0.776342	1006
4	rs7672605	A	C	0.27336	1006
4	rs7672988	C	A	0.266402	1006
4	rs76961517	G	C	0.0159046	1006
4	rs76050481	C	T	0.0308151	1006
4	rs143258354	T	C	0.00397614	1006
4	rs13131763	C	T	0.0775348	1006
4	rs215490	C	T	0.0497018	1006
4	rs115364819	G	A	0.0129225	1006
4	rs4697033	A	C	0.408549	1006
4	rs215489	C	G	0.233598	1006
4	rs10012040	T	A	0.568588	1006
4	rs142314389	C	T	0.0119284	1006
4	rs11737472	G	A	0.026839	1006
4	rs970780	G	A	0.512922	1006
4	rs215486	A	C	0.744533	1006
4	rs11722009	C	T	0.431412	1006
4	rs215485	G	T	0.311133	1006
4	rs215484	G	A	0.311133	1006
4	rs215483	G	A	0.314115	1006
4	rs148429971	C	T	0.0119284	1006
4	rs73250769	G	A	0.0367793	1006
4	rs13120308	C	T	0.499006	1006
4	rs143280256	C	T	0.0119284	1006
4	rs12501080	G	A	0.420477	1006
4	rs12505190	T	C	0.420477	1006
4	rs215482	G	A	0.733598	1006
4	rs1912029	C	T	0.419483	1006
4	rs1876757	G	A	0.419483	1006
4	rs1876756	T	A	0.428429	1006
4	rs12643575	C	G	0.421471	1006
4	rs10938944	A	T	0.420477	1006
4	rs1396661	G	C	0.499006	1006
4	rs215480	T	C	0.230616	1006
4	rs28556582	G	A	0.0775348	1006
4	rs980002	G	A	0.507952	1006
4	rs73250771	A	G	0.0785288	1006
4	rs61795305	T	C	0.430417	1006
4	rs13108466	T	C	0.0775348	1006
4	rs169998	G	A	0.235586	1006
4	rs215479	G	A	0.741551	1006
4	rs215478	C	T	0.230616	1006
4	rs215477	T	C	0.23161	1006
4	rs182280332	G	C	0.00497018	1006
4	rs887470	A	C	0.428429	1006
4	rs7695048	A	G	0.428429	1006
4	rs215476	A	G	0.741551	1006
4	rs73250772	G	A	0.0417495	1006
4	rs215475	A	G	0.732604	1006
4	rs33997583	G	A	0.0775348	1006
4	rs976892	A	G	0.506958	1006
4	rs17539073	G	A	0.0775348	1006
4	rs12500410	A	T	0.429423	1006
4	rs188942548	C	T	0.00397614	1006
4	rs111301098	G	A	0.027833	1006
4	rs1509237	A	T	0.429423	1006
4	rs1509236	A	G	0.506958	1006
4	rs7674770	A	G	0.429423	1006
4	rs215474	G	C	0.228628	1006
4	rs150551010	G	A	0.0119284	1006
4	rs13133046	A	G	0.0785288	1006
4	rs56128764	A	G	0.419483	1006
4	rs215473	G	A	0.23161	1006
4	rs13140645	A	G	0.0785288	1006
4	rs4697034	A	G	0.474155	1006
4	rs215472	A	T	0.229622	1006
4	rs80094635	T	C	0.0248509	1006
4	rs61795307	T	C	0.49006	1006
4	rs180766748	G	A	0.0149105	1006
4	rs28768473	C	T	0.0775348	1006
4	rs6815309	T	C	0.506958	1006
4	rs215471	A	G	0.744533	1006
4	rs13113954	T	G	0.0775348	1006
4	rs61795308	C	G	0.0367793	1006
4	rs61795309	A	G	0.171968	1006
4	rs114323049	G	A	0.0417495	1006
4	rs7672063	T	C	0.429423	1006
4	rs215470	T	C	0.235586	1006
4	rs13141744	T	G	0.0785288	1006
4	rs215469	C	T	0.73161	1006
4	rs215468	C	T	0.22664	1006
4	rs34787495	G	A	0.0775348	1006
4	rs4697035	A	G	0.429423	1006
4	rs114652999	T	C	0.0188867	1006
4	rs11728936	A	T	0.429423	1006
4	rs215467	C	T	0.233598	1006
4	rs215466	C	T	0.233598	1006
4	rs115421600	T	A	0.0506958	1006
4	rs215465	G	A	0.311133	1006
4	rs73250776	A	G	0.0139165	1006
4	rs56205464	A	G	0.0815109	1006
4	rs215464	G	C	0.233598	1006
4	rs215463	T	G	0.233598	1006
4	rs73250777	A	G	0.0367793	1006
4	rs215462	G	A	0.234592	1006
4	rs114448712	A	G	0.0248509	1006
4	rs215461	G	A	0.222664	1006
4	rs215460	C	T	0.233598	1006
4	rs215459	A	C	0.233598	1006
4	rs215458	C	T	0.234592	1006
4	rs215457	G	A	0.234592	1006
4	rs35618667	T	C	0.0785288	1006
4	rs1966392	T	C	0.741551	1006
4	rs11731233	T	G	0.0785288	1006
4	rs169997	G	A	0.313121	1006
4	rs1355148	T	A	0.428429	1006
4	rs215426	G	A	0.233598	1006
4	rs215425	G	A	0.313121	1006
4	rs35176124	G	A	0.0785288	1006
4	rs2875215	C	T	0.428429	1006
4	rs2875216	A	C	0.428429	1006
4	rs116824397	C	T	0.0238569	1006
4	rs13105782	A	G	0.427435	1006
4	rs215424	C	T	0.227634	1006
4	rs61795311	A	C	0.427435	1006
4	rs10488999	G	A	0.427435	1006
4	rs2159518	G	A	0.427435	1006
4	rs34635895	T	A	0.0377734	1006
4	rs2036715	A	G	0.427435	1006
4	rs215423	C	T	0.740557	1006
4	rs61795312	A	T	0.427435	1006
4	rs17539638	A	T	0.427435	1006
4	rs10938946	G	A	0.427435	1006
4	rs172553	C	A	0.23161	1006
4	rs2036714	G	C	0.427435	1006
4	rs215419	T	C	0.313121	1006
4	rs13144501	T	C	0.0785288	1006
4	rs215418	G	A	0.313121	1006
4	rs73250780	A	G	0.0785288	1006
4	rs215417	G	A	0.227634	1006
4	rs215416	A	G	0.312127	1006
4	rs215414	T	G	0.313121	1006
4	rs215413	A	T	0.312127	1006
4	rs215412	G	A	0.304175	1006
4	rs215411	T	A	0.305169	1006
4	rs215410	T	G	0.311133	1006
4	rs215409	G	A	0.232604	1006
4	rs215408	T	C	0.761431	1006
4	rs215407	T	C	0.311133	1006
4	rs215406	C	G	0.311133	1006
4	rs215405	T	G	0.311133	1006
4	rs215404	A	T	0.311133	1006
4	rs215403	C	T	0.311133	1006
4	rs123491	A	C	0.761431	1006
4	rs11734453	A	T	0.0775348	1006
4	rs215402	C	T	0.761431	1006
4	rs12648151	T	A	0.441352	1006
4	rs215401	C	G	0.309145	1006
4	rs215456	G	A	0.752485	1006
4	rs215455	T	G	0.22167	1006
4	rs215454	G	A	0.751491	1006
4	rs78321767	A	G	0.0208748	1006
4	rs215453	G	A	0.310139	1006
4	rs1605813	A	G	0.45328	1006
4	rs215452	T	C	0.309145	1006
4	rs215451	C	T	0.225646	1006
4	rs10488998	C	T	0.451292	1006
4	rs140115411	C	T	0.0109344	1006
4	rs215449	A	C	0.761431	1006
4	rs737990	C	A	0.449304	1006
4	rs12646182	G	A	0.450298	1006
4	rs215448	T	G	0.229622	1006
4	rs215447	T	A	0.228628	1006
4	rs1509252	C	T	0.450298	1006
4	rs13122598	G	A	0.0586481	1006
4	rs215446	T	C	0.683897	1006
4	rs215445	C	A	0.682903	1006
4	rs215444	A	G	0.234592	1006
4	rs17540376	A	T	0.449304	1006
4	rs1509251	A	G	0.238569	1006
4	rs74636735	G	A	0.101392	1006
4	rs215443	A	G	0.684891	1006
4	rs28578849	G	A	0.0178926	1006
4	rs215442	C	A	0.760437	1006
4	rs76062007	C	T	0.0318091	1006
4	rs215441	C	G	0.228628	1006
4	rs7665401	A	G	0.451292	1006
4	rs215440	T	C	0.684891	1006
4	rs215439	T	C	0.684891	1006
4	rs177357	T	C	0.684891	1006
4	rs145512709	C	T	0.0367793	1006
4	rs123495	T	C	0.683897	1006
4	rs123494	G	C	0.681909	1006
4	rs123493	A	G	0.682903	1006
4	rs215438	C	T	0.760437	1006
4	rs215437	C	G	0.680915	1006
4	rs215436	C	G	0.761431	1006
4	rs115150418	A	C	0.0337972	1006
4	rs1509249	T	C	0.16501	1006
4	rs972210	A	T	0.257455	1006
4	rs13137688	T	C	0.379722	1006
4	rs13110224	A	G	0.515905	1006
4	rs215435	T	C	0.76839	1006
4	rs190880168	T	C	0.00994036	1006
4	rs79845448	C	T	0.0487078	1006
4	rs61795328	C	T	0.16501	1006
4	rs73250788	A	T	0.166998	1006
4	rs150320200	A	G	0.0258449	1006
4	rs73250789	C	T	0.16501	1006
4	rs215434	C	A	0.589463	1006
4	rs215433	A	G	0.461233	1006
4	rs80215111	T	A	0.00894632	1006
4	rs215432	T	A	0.758449	1006
4	rs6839959	A	G	0.168986	1006
4	rs215431	G	T	0.777336	1006
4	rs138764860	A	G	0.0258449	1006
4	rs6817487	T	C	0.168986	1006
4	rs75588920	G	A	0.0725646	1006
4	rs215429	A	C	0.590457	1006
4	rs215428	G	A	0.589463	1006
4	rs3885408	A	G	0.168986	1006
4	rs215427	T	G	0.775348	1006
4	rs148080952	G	A	0.0139165	1006
4	rs12696861	C	G	0.592445	1006
4	rs12501285	C	T	0.0984095	1006
4	rs17613288	T	C	0.135189	1006
4	rs59601025	A	G	0.312127	1006
4	rs73097082	C	G	0.133201	1006
4	rs145641373	A	G	0.00795229	1006
4	rs73250791	A	G	0.0328032	1006
4	rs4697389	C	T	0.757455	1006
4	rs4697390	T	C	0.168986	1006
4	rs77460058	G	T	0.0248509	1006
4	rs10488997	G	A	0.166998	1006
4	rs139940453	C	T	0.00795229	1006
4	rs17541343	G	A	0.026839	1006
4	rs34017810	A	G	0.135189	1006
4	rs75544795	T	C	0.0864811	1006
4	rs7667791	C	A	0.166004	1006
4	rs9997082	A	C	0.466203	1006
4	rs2215390	T	C	0.465209	1006
4	rs77675442	A	T	0.140159	1006
4	rs13129559	C	T	0.454274	1006
4	rs13113359	T	C	0.60338	1006
4	rs13138267	G	A	0.462227	1006
4	rs113133541	C	T	0.0417495	1006
4	rs74592899	C	G	0.126243	1006
4	rs1304559	T	C	0.772366	1006
4	rs139804248	G	T	0.00795229	1006
4	rs11724385	A	G	0.140159	1006
4	rs139148787	C	T	0.139165	1006
4	rs2215389	T	C	0.60338	1006
4	rs2215388	T	G	0.606362	1006
4	rs75747372	C	T	0.127237	1006
4	rs2323994	G	A	0.45328	1006
4	rs11737342	G	A	0.755467	1006
4	rs11737626	G	A	0.128231	1006
4	rs13105239	A	C	0.464215	1006
4	rs61795331	G	A	0.166004	1006
4	rs7670496	G	A	0.456262	1006
4	rs723394	G	A	0.757455	1006
4	rs79188896	A	G	0.128231	1006
4	rs723393	G	A	0.757455	1006
4	rs71608951	G	T	0.0318091	1006
4	rs12331728	A	G	0.45825	1006
4	rs6828425	A	G	0.758449	1006
4	rs6829223	G	A	0.758449	1006
4	rs1117779	G	T	0.757455	1006
4	rs1117778	C	A	0.757455	1006
4	rs7689858	A	C	0.767396	1006
4	rs10010445	A	G	0.466203	1006
4	rs10010833	A	T	0.767396	1006
4	rs11947190	C	T	0.303181	1006
4	rs11933826	T	A	0.168986	1006
4	rs74791938	G	T	0.134195	1006
4	rs79070116	C	T	0.134195	1006
4	rs77037669	C	T	0.134195	1006
4	rs887471	T	C	0.767396	1006
4	rs77192993	T	C	0.134195	1006
4	rs740835	C	T	0.464215	1006
4	rs12498626	G	A	0.134195	1006
4	rs758725	A	G	0.083499	1006
4	rs114836426	T	C	0.0248509	1006
4	rs734406	G	A	0.464215	1006
4	rs6818808	A	G	0.766402	1006
4	rs10006697	T	C	0.602386	1006
4	rs11728280	T	C	0.60338	1006
4	rs17613642	T	A	0.224652	1006
4	rs10938949	G	A	0.766402	1006
4	rs11724046	G	C	0.600398	1006
4	rs17541530	A	G	0.0516899	1006
4	rs143965247	A	G	0.0477137	1006
4	rs1034965	A	G	0.765408	1006
4	rs16873729	C	T	0.136183	1006
4	rs11935529	G	A	0.133201	1006
4	rs79599549	A	G	0.131213	1006
4	rs76911704	C	T	0.083499	1006
4	rs740834	T	C	0.601392	1006
4	rs35690336	G	A	0.0328032	1006
4	rs17613848	G	A	0.220676	1006
4	rs6830891	A	T	0.105368	1006
4	rs6857002	T	G	0.260437	1006
4	rs6831833	G	T	0.10338	1006
4	rs34857848	T	A	0.529821	1006
4	rs13130879	G	A	0.353877	1006
4	rs16873748	C	G	0.105368	1006
4	rs17541787	A	G	0.00695825	1006
4	rs16873749	C	T	0.139165	1006
4	rs756516	A	G	0.0576541	1006
4	rs16873755	A	G	0.105368	1006
4	rs16867688	A	G	0.00695825	1006
4	rs143053061	T	C	0.0298211	1006
4	rs73103160	G	A	0.0576541	1006
4	rs73103162	T	C	0.163022	1006
4	rs12505641	G	A	0.166004	1006
4	rs35907720	G	A	0.0308151	1006
4	rs61696662	T	A	0.163022	1006
4	rs79015644	C	A	0.105368	1006
4	rs9884852	T	C	0.651093	1006
4	rs11723564	A	G	0.476143	1006
4	rs12508078	G	A	0.163022	1006
4	rs7673400	G	A	0.16501	1006
4	rs7697668	T	C	0.163022	1006
4	rs79753195	C	A	0.05666	1006
4	rs2323995	T	G	0.468191	1006
4	rs193088503	T	A	0.0298211	1006
4	rs1468598	G	T	0.464215	1006
4	rs4317189	T	C	0.650099	1006
4	rs16873765	G	A	0.05666	1006
4	rs7689747	T	A	0.650099	1006
4	rs684968	C	G	0.646123	1006
4	rs73103176	A	T	0.055666	1006
4	rs111883197	G	A	0.161034	1006
4	rs1995964	C	T	0.055666	1006
4	rs147746426	G	A	0.0109344	1006
4	rs17542251	G	T	0.00795229	1006
4	rs114167409	G	A	0.0467197	1006
4	rs114622774	G	A	0.00795229	1006
4	rs16873777	A	G	0.0367793	1006
4	rs16873779	A	G	0.0367793	1006
4	rs4697392	T	C	0.0755467	1006
4	rs216103	G	T	0.466203	1006
4	rs59477387	G	A	0.055666	1006
4	rs4697393	A	T	0.0755467	1006
4	rs138183707	A	T	0.0109344	1006
4	rs113836717	G	A	0.0367793	1006
4	rs216108	G	T	0.463221	1006
4	rs56754377	C	T	0.05666	1006
4	rs216107	T	C	0.818091	1006
4	rs17542397	T	G	0.0964215	1006
4	rs216106	T	C	0.465209	1006
4	rs28633851	C	G	0.132207	1006
4	rs34741421	G	A	0.225646	1006
4	rs113370805	C	T	0.0367793	1006
4	rs28887258	G	A	0.055666	1006
4	rs11722745	C	T	0.346918	1006
4	rs28867811	G	A	0.055666	1006
4	rs78246455	G	C	0.0427435	1006
4	rs216116	T	C	0.471173	1006
4	rs10433832	T	C	0.132207	1006
4	rs10433833	C	A	0.131213	1006
4	rs28505370	A	C	0.133201	1006
4	rs17614488	G	A	0.0119284	1006
4	rs7681148	C	T	0.131213	1006
4	rs78119922	T	C	0.0367793	1006
4	rs112641949	A	G	0.0367793	1006
4	rs34506106	A	G	0.351889	1006
4	rs77506399	T	C	0.132207	1006
4	rs7654858	G	T	0.132207	1006
4	rs183352	T	C	0.476143	1006
4	rs12510268	T	A	0.132207	1006
4	rs28673041	T	A	0.132207	1006
4	rs9684213	G	T	0.49006	1006
4	rs28572730	A	G	0.132207	1006
4	rs28456306	C	T	0.132207	1006
4	rs1155194	G	A	0.0367793	1006
4	rs1606147	C	T	0.132207	1006
4	rs1912756	G	A	0.132207	1006
4	rs7670966	T	C	0.137177	1006
4	rs10012527	G	A	0.05666	1006
4	rs6448205	A	C	0.0755467	1006
4	rs7699363	C	T	0.0755467	1006
4	rs7699745	C	T	0.0755467	1006
4	rs17554527	C	T	0.357853	1006
4	rs76974993	C	T	0.0755467	1006
4	rs144502362	G	A	0.0149105	1006
4	rs216113	C	T	0.463221	1006
4	rs17554625	C	T	0.0755467	1006
4	rs78883652	C	G	0.0755467	1006
4	rs116812969	T	A	0.0119284	1006
4	rs78563495	T	C	0.0755467	1006
4	rs78746220	C	T	0.0636183	1006
4	rs6448206	C	T	0.0765408	1006
4	rs1877236	G	A	0.145129	1006
4	rs6448207	G	C	0.0765408	1006
4	rs6448208	C	G	0.0755467	1006
4	rs28705971	A	T	0.05666	1006
4	rs216112	C	T	0.463221	1006
4	rs56661289	A	G	0.05666	1006
4	rs7657910	T	C	0.0755467	1006
4	rs17554659	C	G	0.358847	1006
4	rs17554688	A	G	0.0705765	1006
4	rs192676819	T	C	0.0149105	1006
4	rs6448209	T	C	0.0755467	1006
4	rs6448210	A	G	0.0755467	1006
4	rs6448211	G	C	0.0755467	1006
4	rs17625142	C	T	0.349901	1006
4	rs6854092	T	C	0.0755467	1006
4	rs216111	A	G	0.468191	1006
4	rs35795604	A	G	0.0755467	1006
4	rs77912191	G	T	0.0755467	1006
4	rs78583047	C	T	0.0168986	1006
4	rs111412575	C	T	0.00695825	1006
4	rs216110	C	G	0.0159046	1006
4	rs1588539	C	T	0.05666	1006
4	rs76979264	G	A	0.0367793	1006
4	rs140671747	C	T	0.0139165	1006
4	rs61795357	C	T	0.0159046	1006
4	rs75095390	T	A	0.0745527	1006
4	rs112293772	T	C	0.0367793	1006
4	rs59245947	A	G	0.0755467	1006
4	rs1588540	A	G	0.05666	1006
4	rs113516593	G	A	0.0755467	1006
4	rs75461462	G	C	0.0755467	1006
4	rs13151198	G	A	0.0188867	1006
4	rs1511434	T	C	0.168986	1006
4	rs113236376	C	T	0.0755467	1006
4	rs61795358	C	A	0.348907	1006
4	rs13105578	A	G	0.224652	1006
4	rs2191354	G	A	0.137177	1006
4	rs2215387	C	T	0.05666	1006
4	rs2109398	G	A	0.0755467	1006
4	rs112739336	G	A	0.0755467	1006
4	rs76695246	A	T	0.0755467	1006
4	rs33975584	T	C	0.361829	1006
4	rs1003561	A	G	0.0755467	1006
4	rs6836512	C	T	0.0755467	1006
4	rs13129262	A	C	0.360835	1006
4	rs78603371	A	G	0.0755467	1006
4	rs12510874	C	T	0.0755467	1006
4	rs76016027	T	A	0.0616302	1006
4	rs10517013	A	T	0.0755467	1006
4	rs10517014	G	T	0.0755467	1006
4	rs148776618	T	G	0.00795229	1006
4	rs993693	G	A	0.0367793	1006
4	rs28520740	C	T	0.05666	1006
4	rs1397826	T	C	0.0755467	1006
4	rs4458441	G	A	0.530815	1006
4	rs7663816	G	C	0.140159	1006
4	rs7688207	T	A	0.0646123	1006
4	rs114792982	G	T	0.0755467	1006
4	rs113049046	G	A	0.0755467	1006
4	rs111870235	C	A	0.0755467	1006
4	rs112110475	G	A	0.0755467	1006
4	rs28824778	G	A	0.05666	1006
4	rs7676340	G	A	0.0755467	1006
4	rs12510490	C	T	0.0755467	1006
4	rs79324913	G	T	0.0755467	1006
4	rs10517015	G	A	0.0755467	1006
4	rs145647495	C	T	0.0149105	1006
4	rs77901449	A	T	0.0755467	1006
4	rs77512760	A	T	0.0367793	1006
4	rs4697394	C	T	0.0755467	1006
4	rs1511445	A	G	0.536779	1006
4	rs869473	G	T	0.0367793	1006
4	rs147326084	G	A	0.0417495	1006
4	rs59046113	T	C	0.0367793	1006
4	rs1119131	A	G	0.533797	1006
4	rs79726233	G	A	0.0367793	1006
4	rs6845386	G	T	0.0755467	1006
4	rs112025617	A	C	0.0576541	1006
4	rs79527831	T	A	0.0755467	1006
4	rs11946682	C	T	0.05666	1006
4	rs2323996	C	T	0.351889	1006
4	rs11946861	C	T	0.05666	1006
4	rs12512531	G	C	0.0755467	1006
4	rs4395488	C	T	0.168986	1006
4	rs73258343	A	G	0.196819	1006
4	rs113490961	A	G	0.0755467	1006
4	rs60437841	G	A	0.055666	1006
4	rs4410515	C	T	0.05666	1006
4	rs16873852	C	T	0.0755467	1006
4	rs16873865	C	T	0.0576541	1006
4	rs57506072	A	C	0.0367793	1006
4	rs1511443	C	A	0.533797	1006
4	rs17625606	T	C	0.360835	1006
4	rs16873871	A	G	0.0387674	1006
4	rs17555374	G	A	0.0755467	1006
4	rs1511441	G	A	0.0755467	1006
4	rs1511440	A	G	0.0755467	1006
4	rs1511439	T	C	0.0765408	1006
4	rs17555511	A	G	0.0119284	1006
4	rs9790508	G	A	0.446322	1006
4	rs17555539	T	G	0.0765408	1006
4	rs17555602	G	A	0.0765408	1006
4	rs150453771	C	T	0.00795229	1006
4	rs71608955	C	T	0.0178926	1006
4	rs73105052	T	C	0.0129225	1006
4	rs10021542	A	G	0.343936	1006
4	rs61199456	G	A	0.0129225	1006
4	rs1976635	G	A	0.799205	1006
4	rs77056624	G	A	0.0695825	1006
4	rs73802417	A	G	0.0745527	1006
4	rs73802418	T	C	0.0745527	1006
4	rs6448212	G	T	0.425447	1006
4	rs1511451	G	A	0.238569	1006
4	rs2102560	T	A	0.33996	1006
4	rs141441172	T	C	0.0178926	1006
4	rs11939577	G	A	0.0725646	1006
4	rs11939613	G	C	0.0725646	1006
4	rs10517018	C	T	0.0725646	1006
4	rs7683779	T	C	0.431412	1006
4	rs4392502	T	G	0.0725646	1006
4	rs74902678	A	C	0.0705765	1006
4	rs73258346	T	C	0.0248509	1006
4	rs950950	C	T	0.431412	1006
4	rs950949	A	G	0.341948	1006
4	rs950948	A	T	0.431412	1006
4	rs111388665	A	G	0.0109344	1006
4	rs2055890	C	T	0.434394	1006
4	rs2175455	G	T	0.434394	1006
4	rs138959008	A	T	0.0497018	1006
4	rs4331766	C	T	0.419483	1006
4	rs4622988	C	T	0.537773	1006
4	rs112625189	C	T	0.0178926	1006
4	rs9784459	A	G	0.223658	1006
4	rs77282396	C	T	0.00894632	1006
4	rs58874680	C	G	0.0437376	1006
4	rs57429233	T	G	0.0447316	1006
4	rs73105087	C	T	0.0437376	1006
4	rs2089842	A	T	0.527833	1006
4	rs142022976	G	A	0.0178926	1006
4	rs10017437	C	T	0.143141	1006
4	rs142898327	T	C	0.00795229	1006
4	rs2875251	T	C	0.21173	1006
4	rs113552539	A	G	0.0109344	1006
4	rs7694126	T	A	0.532803	1006
4	rs77683779	T	C	0.166998	1006
4	rs28824569	C	G	0.162028	1006
4	rs6448213	T	C	0.498012	1006
4	rs28830470	G	A	0.162028	1006
4	rs28802668	T	C	0.163022	1006
4	rs10026757	G	T	0.162028	1006
4	rs67436520	A	G	0.0675944	1006
4	rs7683226	G	A	0.323062	1006
4	rs28867777	G	A	0.163022	1006
4	rs28850402	C	A	0.162028	1006
4	rs79043286	G	A	0.16004	1006
4	rs28713551	C	T	0.162028	1006
4	rs28876831	C	T	0.162028	1006
4	rs4566642	C	T	0.162028	1006
4	rs4543099	T	G	0.16004	1006
4	rs6846806	A	G	0.161034	1006
4	rs6830349	T	C	0.530815	1006
4	rs1912755	A	T	0.534791	1006
4	rs61797490	C	T	0.0516899	1006
4	rs13103252	A	G	0.536779	1006
4	rs12506146	A	G	0.335984	1006
4	rs28763713	A	T	0.0337972	1006
4	rs7662017	C	T	0.527833	1006
4	rs10017400	A	G	0.0337972	1006
4	rs78159177	G	A	0.159046	1006
4	rs28439545	C	T	0.0139165	1006
4	rs73105101	C	T	0.0318091	1006
4	rs74776618	T	C	0.00795229	1006
4	rs73258348	T	G	0.0695825	1006
4	rs11727130	A	G	0.196819	1006
4	rs111983905	A	G	0.16501	1006
4	rs181427622	A	G	0.00497018	1006
4	rs10006564	A	G	0.0337972	1006
4	rs10028975	C	T	0.0337972	1006
4	rs9996142	T	C	0.0337972	1006
4	rs77761126	G	A	0.0685885	1006
4	rs10031701	C	T	0.0337972	1006
4	rs10031917	G	C	0.0337972	1006
4	rs10009448	A	G	0.0337972	1006
4	rs10009451	A	G	0.0337972	1006
4	rs13145651	A	G	0.529821	1006
4	rs58341605	A	G	0.0337972	1006
4	rs73106912	C	T	0.0337972	1006
4	rs186117188	C	T	0.00894632	1006
4	rs73106915	A	G	0.192843	1006
4	rs4697036	C	A	0.335984	1006
4	rs58167866	A	G	0.198807	1006
4	rs4697037	T	C	0.954274	1006
4	rs28435609	A	G	0.193837	1006
4	rs74953123	C	T	0.159046	1006
4	rs55760345	C	A	0.0337972	1006
4	rs13108746	C	T	0.833996	1006
4	rs74539658	G	A	0.141153	1006
4	rs60382719	A	G	0.198807	1006
4	rs58214642	A	G	0.0337972	1006
4	rs73106921	G	A	0.0337972	1006
4	rs73106923	T	C	0.0337972	1006
4	rs73106924	C	T	0.0337972	1006
4	rs9884250	G	C	0.192843	1006
4	rs76486218	T	A	0.159046	1006
4	rs78799882	A	G	0.0129225	1006
4	rs11724857	G	A	0.00894632	1006
4	rs71608957	A	G	0.0178926	1006
4	rs61797491	T	C	0.0606362	1006
4	rs56134488	C	T	0.0576541	1006
4	rs10470807	C	T	0.349901	1006
4	rs9884601	T	C	0.349901	1006
4	rs1511454	A	G	0.16998	1006
4	rs76048093	G	C	0.0854871	1006
4	rs10049900	C	T	0.333002	1006
4	rs6810684	G	A	0.333002	1006
4	rs78155426	T	C	0.0347913	1006
4	rs59593498	G	C	0.0347913	1006
4	rs55727900	A	T	0.0347913	1006
4	rs10027713	A	C	0.151093	1006
4	rs10017553	T	C	0.637177	1006
4	rs10027997	A	G	0.695825	1006
4	rs73106937	A	T	0.0139165	1006
4	rs1397829	A	G	0.506958	1006
4	rs6849268	C	T	0.308151	1006
4	rs1511453	G	A	0.0636183	1006
4	rs978235	C	T	0.506958	1006
4	rs11733446	T	C	0.346918	1006
4	rs2875245	G	A	0.486083	1006
4	rs66575145	C	T	0.43837	1006
4	rs71608958	C	T	0.349901	1006
4	rs13105614	A	C	0.349901	1006
4	rs13106221	G	A	0.412525	1006
4	rs73106942	C	T	0.0437376	1006
4	rs35036569	G	A	0.349901	1006
4	rs35323184	A	T	0.350895	1006
4	rs35426469	A	T	0.350895	1006
4	rs61797495	G	C	0.349901	1006
4	rs34203874	C	T	0.0626243	1006
4	rs55657888	C	A	0.303181	1006
4	rs13140325	T	C	0.349901	1006
4	rs4697038	A	G	0.349901	1006
4	rs10018135	C	T	0.0626243	1006
4	rs7665464	G	A	0.0626243	1006
4	rs4697039	A	G	0.352883	1006
4	rs4697397	T	C	0.349901	1006
4	rs4697040	G	A	0.349901	1006
4	rs34658173	G	A	0.349901	1006
4	rs34686085	A	G	0.349901	1006
4	rs61797498	T	A	0.0765408	1006
4	rs35297743	T	G	0.349901	1006
4	rs35106703	G	C	0.348907	1006
4	rs61797501	C	T	0.352883	1006
4	rs36031666	T	G	0.349901	1006
4	rs2324074	A	C	0.349901	1006
4	rs1912758	T	C	0.349901	1006
4	rs1112601	C	T	0.349901	1006
4	rs2324073	G	A	0.349901	1006
4	rs1912759	G	A	0.356859	1006
4	rs7677519	A	G	0.349901	1006
4	rs1912760	C	T	0.706759	1006
4	rs7677861	A	G	0.349901	1006
4	rs60792940	G	A	0.144135	1006
4	rs7678500	A	G	0.349901	1006
4	rs13129407	G	A	0.349901	1006
4	rs13134720	G	C	0.348907	1006
4	rs13134344	A	G	0.349901	1006
4	rs13134550	C	T	0.349901	1006
4	rs13135184	G	A	0.349901	1006
4	rs73258353	T	C	0.0675944	1006
4	rs1511438	A	G	0.349901	1006
4	rs1511437	T	A	0.349901	1006
4	rs61797535	G	A	0.0775348	1006
4	rs13103227	G	A	0.349901	1006
4	rs1606148	C	T	0.0636183	1006
4	rs116233169	G	A	0.0258449	1006
4	rs57301779	T	G	0.434394	1006
4	rs34330552	A	G	0.349901	1006
4	rs34119851	C	T	0.349901	1006
4	rs34057927	T	C	0.0626243	1006
4	rs34367467	C	G	0.349901	1006
4	rs56013296	A	G	0.0765408	1006
4	rs13104038	C	T	0.349901	1006
4	rs13104217	C	A	0.349901	1006
4	rs34291641	A	G	0.349901	1006
4	rs61797539	T	C	0.349901	1006
4	rs17631802	G	A	0.349901	1006
4	rs34607096	G	T	0.0626243	1006
4	rs61795060	C	A	0.349901	1006
4	rs34989163	G	A	0.0626243	1006
4	rs61795061	T	C	0.349901	1006
4	rs34145586	C	T	0.412525	1006
4	rs35435225	A	T	0.412525	1006
4	rs78109537	T	C	0.349901	1006
4	rs73106947	G	A	0.0437376	1006
4	rs71608959	C	T	0.349901	1006
4	rs6820701	G	A	0.309145	1006
4	rs1397828	G	T	0.0675944	1006
4	rs61795062	C	G	0.349901	1006
4	rs1511436	G	A	0.851889	1006
4	rs2067858	G	A	0.241551	1006
4	rs7669479	A	G	0.851889	1006
4	rs10517019	T	A	0.417495	1006
4	rs17632009	T	A	0.349901	1006
4	rs2137047	T	G	0.851889	1006
4	rs35472143	G	A	0.356859	1006
4	rs115780065	A	G	0.0437376	1006
4	rs11943096	C	G	0.356859	1006
4	rs11929831	T	C	0.361829	1006
4	rs75530198	G	A	0.349901	1006
4	rs7654612	T	C	0.0765408	1006
4	rs11934211	A	T	0.361829	1006
4	rs34841951	G	A	0.349901	1006
4	rs7676738	C	T	0.850895	1006
4	rs7681518	C	T	0.850895	1006
4	rs61795063	A	G	0.349901	1006
4	rs61795064	C	T	0.349901	1006
4	rs78823432	T	C	0.0765408	1006
4	rs16873936	A	G	0.225646	1006
4	rs13140421	C	T	0.349901	1006
4	rs6847002	C	T	0.850895	1006
4	rs6847543	G	A	0.138171	1006
4	rs13116465	T	C	0.349901	1006
4	rs60622358	C	T	0.314115	1006
4	rs13140916	A	G	0.349901	1006
4	rs17632146	G	T	0.350895	1006
4	rs6853468	G	A	0.851889	1006
4	rs6853140	A	G	0.361829	1006
4	rs56112034	A	G	0.349901	1006
4	rs61795065	T	C	0.0765408	1006
4	rs13123056	T	C	0.0626243	1006
4	rs10032829	G	T	0.139165	1006
4	rs13124215	T	A	0.0626243	1006
4	rs61795066	T	C	0.349901	1006
4	rs13148875	G	T	0.850895	1006
4	rs6812096	A	C	0.434394	1006
4	rs11930184	G	A	0.702783	1006
4	rs1397827	G	A	0.139165	1006
4	rs13131821	T	C	0.349901	1006
4	rs59327771	A	C	0.0437376	1006
4	rs4697398	T	G	0.848907	1006
4	rs2203082	A	T	0.349901	1006
4	rs2203081	G	T	0.770378	1006
4	rs2203080	C	A	0.456262	1006
4	rs4697399	A	G	0.352883	1006
4	rs113089161	C	T	0.0477137	1006
4	rs60863125	T	C	0.0785288	1006
4	rs80093580	G	A	0.0437376	1006
4	rs4697041	G	A	0.431412	1006
4	rs28533065	T	C	0.112326	1006
4	rs58259819	A	G	0.145129	1006
4	rs11732020	A	T	0.309145	1006
4	rs28449689	A	T	0.472167	1006
4	rs11723862	C	T	0.702783	1006
4	rs35953043	G	A	0.0675944	1006
4	rs61795109	G	A	0.0785288	1006
4	rs28367546	A	C	0.785288	1006
4	rs13118648	G	C	0.852883	1006
4	rs28404292	G	A	0.353877	1006
4	rs67925430	G	T	0.309145	1006
4	rs61795110	G	A	0.349901	1006
4	rs13118562	A	G	0.544732	1006
4	rs35926927	T	G	0.473161	1006
4	rs13138738	G	A	0.0616302	1006
4	rs34551852	T	C	0.538767	1006
4	rs28461664	C	T	0.329026	1006
4	rs7672087	T	C	0.336978	1006
4	rs73106979	T	C	0.0427435	1006
4	rs61795112	A	G	0.336978	1006
4	rs112181493	G	T	0.0228628	1006
4	rs8180368	G	T	0.32505	1006
4	rs6810541	G	T	0.851889	1006
4	rs61795113	A	G	0.336978	1006
4	rs10155058	G	A	0.32505	1006
4	rs10155059	G	A	0.32505	1006
4	rs13135406	T	C	0.395626	1006
4	rs6816475	C	A	0.395626	1006
4	rs6816458	A	G	0.395626	1006
4	rs6816995	G	T	0.32505	1006
4	rs6816844	C	T	0.392644	1006
4	rs6818216	G	T	0.326044	1006
4	rs6823016	A	G	0.392644	1006
4	rs147318572	G	A	0.0129225	1006
4	rs9291450	T	C	0.39662	1006
4	rs6823705	G	C	0.0765408	1006
4	rs6824347	G	C	0.0765408	1006
4	rs13116416	A	G	0.39662	1006
4	rs907319	A	G	0.39662	1006
4	rs966650	G	A	0.33499	1006
4	rs34236267	G	A	0.0666004	1006
4	rs907318	G	C	0.326044	1006
4	rs907317	C	A	0.392644	1006
4	rs907316	T	G	0.33002	1006
4	rs10938950	G	A	0.32505	1006
4	rs12648322	A	G	0.392644	1006
4	rs35437014	T	A	0.0675944	1006
4	rs12645475	T	C	0.39662	1006
4	rs34808621	A	G	0.0675944	1006
4	rs10014705	T	C	0.32505	1006
4	rs71608960	G	C	0.0675944	1006
4	rs11734142	A	G	0.32505	1006
4	rs115123459	T	C	0.0129225	1006
4	rs66926968	T	C	0.32505	1006
4	rs13131611	G	A	0.335984	1006
4	rs28532349	A	G	0.32505	1006
4	rs13112409	T	C	0.0675944	1006
4	rs58827650	C	A	0.326044	1006
4	rs57813199	T	G	0.0805169	1006
4	rs10006184	C	G	0.39165	1006
4	rs10006294	C	G	0.39165	1006
4	rs28682329	G	A	0.322068	1006
4	rs76757127	T	G	0.0129225	1006
4	rs6448215	A	C	0.338966	1006
4	rs6448216	T	C	0.338966	1006
4	rs28526502	G	A	0.32505	1006
4	rs7693599	C	T	0.395626	1006
4	rs61795114	A	G	0.0765408	1006
4	rs61795115	A	C	0.0765408	1006
4	rs7693965	C	A	0.850895	1006
4	rs1511444	C	T	0.39165	1006
4	rs28481497	T	A	0.33002	1006
4	rs7695574	T	C	0.850895	1006
4	rs35038557	G	A	0.335984	1006
4	rs13121107	G	A	0.395626	1006
4	rs28538856	G	A	0.33002	1006
4	rs66471889	C	T	0.33002	1006
4	rs68069803	G	A	0.331014	1006
4	rs115517211	C	A	0.0248509	1006
4	rs2036883	A	T	0.850895	1006
4	rs2036882	C	T	0.395626	1006
4	rs2036881	G	C	0.39165	1006
4	rs12108313	G	A	0.32505	1006
4	rs13121124	C	T	0.39165	1006
4	rs13121520	G	A	0.0626243	1006
4	rs4697400	A	C	0.850895	1006
4	rs10001543	A	G	0.329026	1006
4	rs73109014	A	G	0.119284	1006
4	rs2875249	G	A	0.850895	1006
4	rs6812997	T	C	0.39165	1006
4	rs12643574	A	G	0.39165	1006
4	rs1588544	G	A	0.850895	1006
4	rs12649598	C	T	0.39165	1006
4	rs1588543	G	A	0.335984	1006
4	rs34786719	G	C	0.0616302	1006
4	rs13135811	G	C	0.39165	1006
4	rs13111247	T	G	0.0616302	1006
4	rs1588542	G	A	0.850895	1006
4	rs10027853	C	T	0.39165	1006
4	rs55865055	A	G	0.33002	1006
4	rs55656936	A	C	0.39165	1006
4	rs13435393	A	G	0.33002	1006
4	rs61795122	C	G	0.0765408	1006
4	rs4389561	T	G	0.39165	1006
4	rs112715742	G	C	0.0417495	1006
4	rs2875250	A	T	0.39165	1006
4	rs2324071	T	C	0.850895	1006
4	rs4697401	C	T	0.850895	1006
4	rs4391019	T	C	0.39165	1006
4	rs10001239	C	T	0.392644	1006
4	rs34010152	G	T	0.0616302	1006
4	rs1588541	C	G	0.119284	1006
4	rs77597104	G	A	0.119284	1006
4	rs28834395	G	A	0.39165	1006
4	rs7689888	G	A	0.39165	1006
4	rs147892099	C	A	0.0178926	1006
4	rs4458443	C	T	0.39165	1006
4	rs1511448	G	A	0.33002	1006
4	rs1511447	G	A	0.39165	1006
4	rs16873945	A	G	0.39165	1006
4	rs34405511	C	T	0.39165	1006
4	rs34753596	G	A	0.39165	1006
4	rs75536258	A	G	0.0765408	1006
4	rs16873950	T	C	0.33002	1006
4	rs7686688	T	C	0.335984	1006
4	rs13110354	C	T	0.0616302	1006
4	rs13110977	G	T	0.0616302	1006
4	rs13110597	C	T	0.0616302	1006
4	rs6845167	T	C	0.33002	1006
4	rs116316092	G	A	0.0238569	1006
4	rs883119	T	C	0.39165	1006
4	rs868355	A	G	0.39165	1006
4	rs883120	C	T	0.39165	1006
4	rs868356	G	A	0.459245	1006
4	rs34852915	C	T	0.0616302	1006
4	rs867416	G	A	0.39165	1006
4	rs13118539	G	A	0.0616302	1006
4	rs16873952	G	A	0.120278	1006
4	rs16873953	G	A	0.120278	1006
4	rs10938951	A	G	0.39165	1006
4	rs13146636	T	C	0.385686	1006
4	rs13120046	G	A	0.385686	1006
4	rs990219	G	A	0.385686	1006
4	rs990218	T	C	0.852883	1006
4	rs990217	G	A	0.385686	1006
4	rs71608983	G	A	0.0616302	1006
4	rs1511450	A	G	0.385686	1006
4	rs1511449	G	A	0.324056	1006
4	rs10517017	A	G	0.385686	1006
4	rs61795123	G	T	0.120278	1006
4	rs10938952	G	A	0.385686	1006
4	rs10938953	A	T	0.324056	1006
4	rs67936880	G	A	0.385686	1006
4	rs1912757	A	C	0.385686	1006
4	rs4607203	A	G	0.385686	1006
4	rs2175454	C	G	0.324056	1006
4	rs2137049	C	T	0.385686	1006
4	rs2137048	A	G	0.385686	1006
4	rs1588545	T	C	0.385686	1006
4	rs12647344	C	A	0.385686	1006
4	rs12641301	A	G	0.385686	1006
4	rs12650599	T	A	0.385686	1006
4	rs4521332	A	T	0.324056	1006
4	rs4399975	T	C	0.38668	1006
4	rs4555617	A	G	0.385686	1006
4	rs34405467	A	G	0.0616302	1006
4	rs60495014	G	A	0.324056	1006
4	rs13123134	C	A	0.423459	1006
4	rs13123614	A	G	0.345924	1006
4	rs6857409	T	C	0.345924	1006
4	rs79235896	G	A	0.0775348	1006
4	rs75869796	G	A	0.0775348	1006
4	rs74762623	A	G	0.120278	1006
4	rs76240580	C	T	0.00795229	1006
4	rs6837484	C	T	0.324056	1006
4	rs6815195	T	G	0.324056	1006
4	rs1980038	C	T	0.851889	1006
4	rs11931815	T	C	0.66998	1006
4	rs11936160	A	G	0.345924	1006
4	rs306055	A	G	0.0626243	1006
4	rs6845676	C	A	0.0775348	1006
4	rs306056	G	A	0.851889	1006
4	rs306057	T	G	0.0616302	1006
4	rs1844816	C	T	0.790258	1006
4	rs306058	C	A	0.0616302	1006
4	rs67790150	A	G	0.324056	1006
4	rs56372534	A	G	0.324056	1006
4	rs306059	A	G	0.915507	1006
4	rs1565535	G	T	0.324056	1006
4	rs11726973	T	A	0.32505	1006
4	rs11726976	T	C	0.324056	1006
4	rs73606166	G	C	0.324056	1006
4	rs185497079	G	A	0.0228628	1006
4	rs61796668	C	T	0.0775348	1006
4	rs190383416	G	A	0.0427435	1006
4	rs13112874	C	T	0.0347913	1006
4	rs111961560	C	G	0.324056	1006
4	rs75296111	C	T	0.324056	1006
4	rs4697403	C	T	0.341948	1006
4	rs306062	G	T	0.0616302	1006
4	rs142063572	C	T	0.0387674	1006
4	rs13114348	G	A	0.348907	1006
4	rs13114349	G	A	0.348907	1006
4	rs4697404	G	A	0.324056	1006
4	rs306063	G	A	0.0616302	1006
4	rs7671409	C	T	0.341948	1006
4	rs12642018	G	A	0.324056	1006
4	rs306064	G	T	0.851889	1006
4	rs10011130	T	A	0.66998	1006
4	rs13121730	C	T	0.341948	1006
4	rs61796670	G	A	0.120278	1006
4	rs56399757	T	C	0.341948	1006
4	rs34425725	A	G	0.345924	1006
4	rs73111058	A	G	0.0417495	1006
4	rs28449484	G	A	0.324056	1006
4	rs61796672	A	G	0.0775348	1006
4	rs955456	T	G	0.324056	1006
4	rs955457	A	C	0.324056	1006
4	rs66656552	G	A	0.324056	1006
4	rs13150873	G	A	0.790258	1006
4	rs13150565	A	G	0.341948	1006
4	rs567908148	G	A	0.101392	1006
4	rs11724177	C	T	0.66998	1006
4	rs74886747	T	A	0.0775348	1006
4	rs73111065	T	C	0.0417495	1006
4	rs2130922	C	T	0.922465	1006
4	rs12374262	G	T	0.324056	1006
4	rs73111068	G	T	0.120278	1006
4	rs625286	T	A	0.851889	1006
4	rs635362	T	A	0.851889	1006
4	rs3112978	C	T	0.0616302	1006
4	rs10938955	G	A	0.324056	1006
4	rs73111073	C	T	0.120278	1006
4	rs149126523	G	A	0.0178926	1006
4	rs1511452	A	G	0.747515	1006
4	rs4697405	G	C	0.324056	1006
4	rs6832335	T	G	0.345924	1006
4	rs6813616	G	A	0.324056	1006
4	rs6839015	T	C	0.326044	1006
4	rs61796676	A	G	0.345924	1006
4	rs61796677	C	T	0.120278	1006
4	rs1388333	A	T	0.670974	1006
4	rs61796678	C	T	0.341948	1006
4	rs8180290	T	G	0.854871	1006
4	rs9683673	A	G	0.854871	1006
4	rs10517021	A	C	0.345924	1006
4	rs11725137	A	G	0.341948	1006
4	rs7438193	C	T	0.32505	1006
4	rs1491386	A	C	0.120278	1006
4	rs2035827	G	A	0.670974	1006
4	rs306054	T	G	0.0616302	1006
4	rs1491387	G	C	0.254473	1006
4	rs1491392	G	A	0.671968	1006
4	rs4697406	G	A	0.341948	1006
4	rs4697407	T	C	0.345924	1006
4	rs66467690	A	G	0.32505	1006
4	rs114187133	C	T	0.0139165	1006
4	rs73258380	A	G	0.027833	1006
4	rs7680077	G	A	0.32505	1006
4	rs306050	C	A	0.0616302	1006
4	rs884947	G	A	0.32505	1006
4	rs56046708	C	T	0.32505	1006
4	rs73092867	C	T	0.0427435	1006
4	rs10032003	C	T	0.670974	1006
4	rs7699544	C	G	0.32505	1006
4	rs28609185	T	G	0.670974	1006
4	rs10002524	T	C	0.670974	1006
4	rs306051	A	G	0.0616302	1006
4	rs2220642	G	A	0.791252	1006
4	rs116798190	G	A	0.0149105	1006
4	rs306052	A	T	0.326044	1006
4	rs306053	A	G	0.147117	1006
4	rs7697439	C	A	0.670974	1006
4	rs74985885	G	C	0.0238569	1006
4	rs61796681	A	T	0.0775348	1006
4	rs61796682	G	A	0.0775348	1006
4	rs12640279	G	A	0.32505	1006
4	rs7665084	A	C	0.670974	1006
4	rs61796683	A	T	0.0775348	1006
4	rs73092872	C	A	0.0417495	1006
4	rs1491395	G	A	0.670974	1006
4	rs1491394	C	T	0.670974	1006
4	rs61796684	C	T	0.120278	1006
4	rs77414916	A	G	0.0755467	1006
4	rs4697408	T	C	0.352883	1006
4	rs6835294	G	T	0.341948	1006
4	rs73258381	G	A	0.147117	1006
4	rs28763624	G	A	0.32505	1006
4	rs2172151	G	A	0.32505	1006
4	rs2172152	C	T	0.670974	1006
4	rs10008808	G	A	0.147117	1006
4	rs12645303	G	T	0.143141	1006
4	rs923676	A	G	0.671968	1006
4	rs13435384	A	C	0.147117	1006
4	rs4697409	G	A	0.341948	1006
4	rs67426518	A	C	0.32505	1006
4	rs2324077	A	C	0.147117	1006
4	rs77053602	T	C	0.0178926	1006
4	rs2054996	C	T	0.791252	1006
4	rs4697410	T	C	0.32505	1006
4	rs1491372	A	G	0.342942	1006
4	rs11736033	A	G	0.342942	1006
4	rs1491373	G	A	0.341948	1006
4	rs12651024	A	G	0.147117	1006
4	rs114069498	C	T	0.0109344	1006
4	rs59961806	A	T	0.0576541	1006
4	rs139401815	C	T	0.0129225	1006
4	rs6448219	A	G	0.670974	1006
4	rs6448220	A	G	0.32505	1006
4	rs6448221	A	G	0.670974	1006
4	rs6448222	A	C	0.670974	1006
4	rs113447093	T	C	0.0427435	1006
4	rs1119417	G	A	0.32505	1006
4	rs142566579	G	A	0.0208748	1006
4	rs142214126	G	A	0.0228628	1006
4	rs61796736	C	T	0.0775348	1006
4	rs2324078	T	G	0.329026	1006
4	rs2324079	A	T	0.32505	1006
4	rs4697411	C	T	0.341948	1006
4	rs9637591	G	T	0.32505	1006
4	rs4697412	A	G	0.671968	1006
4	rs61796737	A	G	0.0775348	1006
4	rs1352801	A	C	0.147117	1006
4	rs6840354	A	G	0.342942	1006
4	rs73092888	T	C	0.0427435	1006
4	rs13101367	G	A	0.342942	1006
4	rs13152455	A	T	0.342942	1006
4	rs12640328	A	G	0.146123	1006
4	rs73092891	A	G	0.0427435	1006
4	rs13109266	G	A	0.342942	1006
4	rs2201070	C	G	0.671968	1006
4	rs76016100	C	T	0.00894632	1006
4	rs116242792	G	A	0.0168986	1006
4	rs16874010	A	G	0.0417495	1006
4	rs4697413	A	G	0.671968	1006
4	rs73258384	G	A	0.0228628	1006
4	rs1491374	G	A	0.146123	1006
4	rs1948355	G	A	0.93837	1006
4	rs6830932	G	C	0.93837	1006
4	rs2035826	G	A	0.342942	1006
4	rs1491375	A	G	0.0576541	1006
4	rs73092898	C	T	0.137177	1006
4	rs1491376	C	T	0.473161	1006
4	rs1491377	A	G	0.398608	1006
4	rs9993322	G	C	0.511928	1006
4	rs77757607	A	C	0.0377734	1006
4	rs1038821	T	G	0.475149	1006
4	rs76084918	G	A	0.0377734	1006
4	rs28756203	A	G	0.0755467	1006
4	rs28494531	A	G	0.475149	1006
4	rs10938956	G	A	0.475149	1006
4	rs12640897	T	C	0.475149	1006
4	rs28520741	A	T	0.475149	1006
4	rs188832336	T	C	0.0119284	1006
4	rs73092901	T	A	0.0377734	1006
4	rs1491393	C	T	0.913519	1006
4	rs10938957	T	C	0.474155	1006
4	rs79123422	A	G	0.0318091	1006
4	rs35778890	G	A	0.474155	1006
4	rs73095104	C	T	0.0387674	1006
4	rs73095105	A	C	0.0377734	1006
4	rs13434906	C	T	0.0755467	1006
4	rs11935927	C	T	0.474155	1006
4	rs2130926	C	T	0.871769	1006
4	rs2130927	G	A	0.871769	1006
4	rs2130928	T	C	0.871769	1006
4	rs2172150	T	G	0.871769	1006
4	rs1976201	A	T	0.872763	1006
4	rs114963206	C	T	0.0248509	1006
4	rs1565538	T	C	0.872763	1006
4	rs4645204	A	G	0.872763	1006
4	rs76379207	T	C	0.0387674	1006
4	rs4428267	G	A	0.872763	1006
4	rs1963034	C	T	0.398608	1006
4	rs10011957	C	T	0.0755467	1006
4	rs10011967	C	T	0.872763	1006
4	rs1963035	A	G	0.872763	1006
4	rs1021400	G	A	0.872763	1006
4	rs1021401	T	C	0.872763	1006
4	rs57082430	G	A	0.0755467	1006
4	rs7694084	T	C	0.916501	1006
4	rs7669934	C	G	0.872763	1006
4	rs10000673	C	T	0.877734	1006
4	rs10023191	A	G	0.871769	1006
4	rs36083520	T	C	0.166998	1006
4	rs10012937	T	C	0.398608	1006
4	rs73258386	G	A	0.0258449	1006
4	rs13126232	C	T	0.474155	1006
4	rs13126483	C	T	0.872763	1006
4	rs78816535	G	T	0.0387674	1006
4	rs7677217	G	A	0.474155	1006
4	rs7681475	A	G	0.872763	1006
4	rs41408045	G	A	0.0387674	1006
4	rs7682582	G	A	0.872763	1006
4	rs11936480	C	T	0.323062	1006
4	rs34521026	C	T	0.0765408	1006
4	rs6824409	T	C	0.872763	1006
4	rs28634726	A	C	0.474155	1006
4	rs6847904	G	A	0.877734	1006
4	rs73258389	G	A	0.0188867	1006
4	rs79818395	A	G	0.028827	1006
4	rs144595460	G	A	0.0228628	1006
4	rs10010697	G	A	0.916501	1006
4	rs10032678	A	T	0.392644	1006
4	rs56802144	A	C	0.0387674	1006
4	rs6854064	A	G	0.398608	1006
4	rs7680293	T	C	0.916501	1006
4	rs28451942	C	A	0.512922	1006
4	rs871409	C	G	0.398608	1006
4	rs871410	A	G	0.517893	1006
4	rs1317528	T	A	0.511928	1006
4	rs59215358	C	G	0.0755467	1006
4	rs2875252	A	C	0.511928	1006
4	rs28463187	G	T	0.516899	1006
4	rs28701895	T	C	0.516899	1006
4	rs61797781	G	A	0.0755467	1006
4	rs73260449	C	T	0.354871	1006
4	rs7669176	G	A	0.487078	1006
4	rs2324075	T	C	0.700795	1006
4	rs10023404	G	A	0.0805169	1006
4	rs73260452	G	A	0.0506958	1006
4	rs73260453	C	T	0.0715706	1006
4	rs10000950	A	G	0.106362	1006
4	rs113807051	T	C	0.00695825	1006
4	rs73260454	C	A	0.119284	1006
4	rs17572286	G	A	0.488072	1006
4	rs35631011	C	T	0.489066	1006
4	rs4697414	C	T	0.83996	1006
4	rs34558241	G	T	0.119284	1006
4	rs77642306	C	T	0.0188867	1006
4	rs34355462	G	A	0.119284	1006
4	rs61797785	C	T	0.0795229	1006
4	rs34221784	A	C	0.83996	1006
4	rs34980382	A	T	0.120278	1006
4	rs61797786	G	T	0.135189	1006
4	rs61797787	C	T	0.0795229	1006
4	rs59157015	G	A	0.350895	1006
4	rs139510961	T	G	0.120278	1006
4	rs55945499	C	T	0.488072	1006
4	rs151073351	G	C	0.125249	1006
4	rs146161778	G	A	0.125249	1006
4	rs28878537	C	T	0.135189	1006
4	rs186047663	G	A	0.0218688	1006
4	rs13145561	C	T	0.124254	1006
4	rs138726233	G	A	0.0228628	1006
4	rs143736109	G	A	0.0646123	1006
4	rs116299322	C	T	0.0258449	1006
4	rs11728613	C	T	0.124254	1006
4	rs11736863	A	G	0.83499	1006
4	rs61797801	C	T	0.0815109	1006
4	rs13101374	G	A	0.348907	1006
4	rs61797802	T	C	0.0815109	1006
4	rs28574960	A	G	0.0815109	1006
4	rs28587638	T	C	0.137177	1006
4	rs61797803	C	T	0.0735586	1006
4	rs16874043	T	C	0.0377734	1006
4	rs4488927	A	G	0.0377734	1006
4	rs28718041	C	T	0.0795229	1006
4	rs10517023	C	A	0.707753	1006
4	rs9999768	A	T	0.135189	1006
4	rs1491391	T	G	0.358847	1006
4	rs1491390	G	C	0.311133	1006
4	rs16874049	C	T	0.223658	1006
4	rs61797804	G	T	0.0795229	1006
4	rs4697415	C	T	0.347913	1006
4	rs1491389	G	A	0.408549	1006
4	rs1491388	C	T	0.347913	1006
4	rs1844814	A	T	0.348907	1006
4	rs28419460	T	G	0.082505	1006
4	rs28529375	A	G	0.082505	1006
4	rs28560006	A	G	0.082505	1006
4	rs28627594	G	A	0.082505	1006
4	rs16874051	G	A	0.205765	1006
4	rs1352802	A	G	0.348907	1006
4	rs16874052	A	G	0.055666	1006
4	rs13107733	A	G	0.125249	1006
4	rs78613340	C	T	0.05666	1006
4	rs113088939	G	A	0.0198807	1006
4	rs28376996	G	A	0.082505	1006
4	rs28513982	T	C	0.083499	1006
4	rs16874055	T	C	0.22167	1006
4	rs13120568	A	G	0.346918	1006
4	rs16874060	A	G	0.055666	1006
4	rs143567377	C	T	0.0149105	1006
4	rs28728084	G	A	0.083499	1006
4	rs7656180	T	C	0.306163	1006
4	rs7678279	A	T	0.306163	1006
4	rs1388330	C	A	0.125249	1006
4	rs1027228	A	G	0.759443	1006
4	rs1565537	A	G	0.125249	1006
4	rs73095144	T	C	0.0377734	1006
4	rs73260455	G	A	0.0616302	1006
4	rs115387355	G	A	0.0467197	1006
4	rs12498774	G	A	0.306163	1006
4	rs12506378	A	G	0.306163	1006
4	rs13105801	A	C	0.0775348	1006
4	rs13133595	T	C	0.125249	1006
4	rs13106401	G	A	0.125249	1006
4	rs16874072	T	C	0.0616302	1006
4	rs73260456	G	A	0.0616302	1006
4	rs16874073	T	C	0.0606362	1006
4	rs963209	C	T	0.223658	1006
4	rs1491385	A	G	0.838966	1006
4	rs2201071	G	A	0.348907	1006
4	rs73260458	C	T	0.0616302	1006
4	rs16874074	A	G	0.0377734	1006
4	rs13142156	C	T	0.305169	1006
4	rs1491384	A	G	0.357853	1006
4	rs1491383	C	T	0.224652	1006
4	rs12512770	G	A	0.305169	1006
4	rs6832043	T	C	0.224652	1006
4	rs55944055	A	G	0.0616302	1006
4	rs113379247	C	T	0.0198807	1006
4	rs6855480	C	T	0.224652	1006
4	rs6855327	A	C	0.224652	1006
4	rs28519506	G	C	0.0795229	1006
4	rs12498751	G	A	0.161034	1006
4	rs7662686	A	G	0.838966	1006
4	rs35120012	T	G	0.306163	1006
4	rs17573178	G	A	0.0218688	1006
4	rs61797819	G	A	0.0656064	1006
4	rs59600036	G	A	0.0377734	1006
4	rs59878165	A	G	0.0377734	1006
4	rs147491442	G	A	0.028827	1006
4	rs1542743	C	A	0.310139	1006
4	rs16874080	A	G	0.223658	1006
4	rs7689064	A	C	0.161034	1006
4	rs10938958	T	G	0.310139	1006
4	rs10938959	G	T	0.311133	1006
4	rs10938960	G	A	0.310139	1006
4	rs17573320	T	A	0.0497018	1006
4	rs1491381	A	G	0.837972	1006
4	rs12641370	G	C	0.204771	1006
4	rs7691786	T	A	0.0149105	1006
4	rs10805248	G	A	0.837972	1006
4	rs1491380	A	G	0.406561	1006
4	rs16874089	C	T	0.0377734	1006
4	rs16874090	T	C	0.285288	1006
4	rs16874091	T	C	0.0367793	1006
4	rs967203	G	A	0.125249	1006
4	rs16874096	A	G	0.0318091	1006
4	rs10003201	G	C	0.836978	1006
4	rs1159937	C	T	0.7833	1006
4	rs967140	A	C	0.159046	1006
4	rs13138252	G	A	0.416501	1006
4	rs73243606	C	G	0.0536779	1006
4	rs16874106	T	C	0.0397614	1006
4	rs10938961	A	C	0.415507	1006
4	rs146666788	G	C	0.0139165	1006
4	rs78921971	G	A	0.027833	1006
4	rs73243607	C	T	0.0536779	1006
4	rs974083	G	A	0.609344	1006
4	rs13122003	T	C	0.414513	1006
4	rs4697417	G	A	0.414513	1006
4	rs4697418	T	C	0.415507	1006
4	rs1491379	T	C	0.194831	1006
4	rs73243608	G	C	0.0536779	1006
4	rs11734001	T	C	0.469185	1006
4	rs6811168	G	A	0.107356	1006
4	rs16874119	C	T	0.0387674	1006
4	rs28642308	C	T	0.536779	1006
4	rs28367398	T	G	0.336978	1006
4	rs13435356	C	T	0.481113	1006
4	rs28854854	A	C	0.481113	1006
4	rs28859949	G	A	0.480119	1006
4	rs74647235	C	T	0.0347913	1006
4	rs56047960	G	A	0.22167	1006
4	rs55792115	C	A	0.439364	1006
4	rs13434711	A	G	0.50497	1006
4	rs10002732	A	G	0.367793	1006
4	rs78674864	C	T	0.0487078	1006
4	rs79610022	G	C	0.0487078	1006
4	rs78605654	A	C	0.0487078	1006
4	rs16874120	C	T	0.309145	1006
4	rs61797822	C	T	0.100398	1006
4	rs6448223	C	T	0.38668	1006
4	rs113910469	G	C	0.0328032	1006
4	rs16874121	A	C	0.265408	1006
4	rs115830014	C	T	0.054672	1006
4	rs74989273	T	A	0.054672	1006
4	rs10033353	T	G	0.658052	1006
4	rs74631457	G	A	0.054672	1006
4	rs76369738	C	T	0.0516899	1006
4	rs7684099	C	T	0.0208748	1006
4	rs10005147	A	G	0.0328032	1006
4	rs885395	A	G	0.925447	1006
4	rs2005293	T	C	0.0258449	1006
4	rs2002189	G	C	0.853877	1006
4	rs115192829	G	A	0.0178926	1006
4	rs6826954	T	A	0.920477	1006
4	rs73243610	A	G	0.415507	1006
4	rs75249590	C	G	0.0328032	1006
4	rs182072757	A	G	0.0109344	1006
4	rs78264286	C	T	0.0347913	1006
4	rs115801285	T	C	0.0347913	1006
4	rs116296036	G	A	0.0596421	1006
4	rs73095166	T	G	0.0735586	1006
4	rs883080	G	A	0.0318091	1006
4	rs61797824	T	A	0.0646123	1006
4	rs1873533	T	C	0.0258449	1006
4	rs58777294	T	G	0.0944334	1006
4	rs78378539	C	T	0.224652	1006
4	rs74286765	C	G	0.0675944	1006
4	rs6847280	A	G	0.0884692	1006
4	rs6847465	C	T	0.0208748	1006
4	rs4697421	G	A	0.0894632	1006
4	rs4697044	C	T	0.0795229	1006
4	rs2875277	A	G	0.119284	1006
4	rs34959637	A	G	0.0447316	1006
4	rs986274	C	G	0.11829	1006
4	rs79158297	C	G	0.0298211	1006
4	rs4697422	T	C	0.88171	1006
4	rs1388331	G	A	0.931412	1006
4	rs13132599	T	G	0.898608	1006
4	rs77532962	T	C	0.0606362	1006
4	rs75901901	A	G	0.0228628	1006
4	rs113519226	A	G	0.0854871	1006
4	rs11934028	C	A	0.0467197	1006
4	rs2130923	T	A	0.280318	1006
4	rs2130924	A	G	0.351889	1006
4	rs2130925	C	T	0.0427435	1006
4	rs2932978	A	G	0.341948	1006
4	rs114820830	A	G	0.028827	1006
4	rs6839807	C	T	0.135189	1006
4	rs116468401	G	A	0.0178926	1006
4	rs111675536	C	G	0.0487078	1006
4	rs115241581	A	G	0.0168986	1006
4	rs79920888	C	T	0.0487078	1006
4	rs73243613	G	A	0.380716	1006
4	rs73095177	G	T	0.117296	1006
4	rs7680511	A	G	0.0725646	1006
4	rs143519883	G	A	0.028827	1006
4	rs2970881	A	T	0.260437	1006
4	rs113918188	G	A	0.0685885	1006
4	rs2970882	T	C	0.331014	1006
4	rs1491378	A	G	0.33002	1006
4	rs2970883	T	C	0.824056	1006
4	rs79633314	T	C	0.0347913	1006
4	rs71608993	C	T	0.0168986	1006
4	rs1532195	C	G	0.255467	1006
4	rs1532196	A	C	0.329026	1006
4	rs2970884	C	T	0.253479	1006
4	rs142991989	T	A	0.0198807	1006
4	rs73095183	A	C	0.0715706	1006
4	rs60498536	A	G	0.0437376	1006
4	rs17847356	A	T	0.0487078	1006
4	rs2279525	T	C	0.2833	1006
4	rs60752299	G	A	0.027833	1006
4	rs3774923	C	T	0.0477137	1006
4	rs6821591	C	T	0.527833	1006
4	rs3821952	A	C	0.0516899	1006
4	rs768695	G	A	0.525845	1006
4	rs57180117	T	A	0.0427435	1006
4	rs7679081	C	T	0.475149	1006
4	rs61481389	A	G	0.0427435	1006
4	rs12650562	C	T	0.481113	1006
4	rs142548469	T	G	0.0109344	1006
4	rs61196244	T	C	0.0328032	1006
4	rs57851648	T	C	0.0487078	1006
4	rs6856300	C	T	0.525845	1006
4	rs6833873	T	C	0.525845	1006
4	rs55782748	C	A	0.0417495	1006
4	rs12506291	A	G	0.432406	1006
4	rs7682765	T	C	0.0815109	1006
4	rs141974309	G	C	0.0695825	1006
4	rs57829442	C	G	0.0695825	1006
4	rs2932965	A	G	0.806163	1006
4	rs1873532	C	A	0.431412	1006
4	rs2970885	G	A	0.802187	1006
4	rs2932966	A	C	0.250497	1006
4	rs28750249	T	G	0.0487078	1006
4	rs73095191	A	G	0.0675944	1006
4	rs2970886	C	T	0.259443	1006
4	rs2970887	C	T	0.257455	1006
4	rs3774921	C	T	0.545726	1006
4	rs58130556	C	T	0.0685885	1006
4	rs3774920	T	C	0.0715706	1006
4	rs4697045	G	A	0.545726	1006
4	rs7667050	T	C	0.56163	1006
4	rs2970845	C	T	0.256461	1006
4	rs41339850	G	A	0.0715706	1006
4	rs61562528	T	G	0.0725646	1006
4	rs10938963	G	A	0.424453	1006
4	rs3736265	G	A	0.0666004	1006
4	rs2932967	G	C	0.806163	1006
4	rs34074379	G	C	0.0139165	1006
4	rs3755863	C	T	0.428429	1006
4	rs8192678	C	T	0.360835	1006
4	rs17574213	G	A	0.0497018	1006
4	rs2970847	T	C	0.823062	1006
4	rs3755862	C	T	0.0666004	1006
4	rs2970848	A	G	0.32505	1006
4	rs2932968	G	A	0.803181	1006
4	rs2970849	T	C	0.33996	1006
4	rs1472095	C	T	0.256461	1006
4	rs28575865	T	C	0.0487078	1006
4	rs2932970	G	A	0.254473	1006
4	rs2932971	C	T	0.255467	1006
4	rs61688770	T	C	0.00994036	1006
4	rs76362720	T	C	0.0417495	1006
4	rs2970851	A	G	0.256461	1006
4	rs2932974	G	A	0.803181	1006
4	rs60276093	T	C	0.416501	1006
4	rs61162155	G	A	0.0417495	1006
4	rs2970852	C	T	0.249503	1006
4	rs2932975	G	A	0.255467	1006
4	rs2932976	G	A	0.256461	1006
4	rs61436832	A	G	0.0417495	1006
4	rs60744128	G	A	0.0328032	1006
4	rs2970853	A	G	0.771372	1006
4	rs57140917	A	G	0.256461	1006
4	rs3774911	T	G	0.129225	1006
4	rs2932977	A	T	0.818091	1006
4	rs56752120	A	T	0.0417495	1006
4	rs58986694	T	C	0.028827	1006
4	rs56982201	T	C	0.0417495	1006
4	rs2290602	T	G	0.257455	1006
4	rs2290603	A	G	0.805169	1006
4	rs2970854	T	G	0.256461	1006
4	rs2970855	A	T	0.670974	1006
4	rs16874194	T	C	0.0864811	1006
4	rs2970856	G	A	0.805169	1006
4	rs58848612	A	G	0.0417495	1006
4	rs112202002	C	T	0.0357853	1006
4	rs57924591	G	T	0.0298211	1006
4	rs115320992	G	A	0.0417495	1006
4	rs3774909	C	T	0.0417495	1006
4	rs3774908	A	G	0.0854871	1006
4	rs1388332	T	C	0.0874751	1006
4	rs3774907	G	A	0.799205	1006
4	rs17847350	A	G	0.0417495	1006
4	rs2290604	A	G	0.0854871	1006
4	rs35133598	T	C	0.027833	1006
4	rs2305681	T	C	0.0417495	1006
4	rs60442337	G	C	0.0228628	1006
4	rs57029237	G	A	0.0417495	1006
4	rs58910203	A	C	0.0487078	1006
4	rs41266543	T	C	0.0417495	1006
4	rs112951849	T	G	0.0357853	1006
4	rs59852312	T	C	0.027833	1006
4	rs4619879	C	A	0.662028	1006
4	rs57308654	A	G	0.0417495	1006
4	rs60346105	A	G	0.0626243	1006
4	rs75957117	G	A	0.054672	1006
4	rs187305334	C	T	0.0159046	1006
4	rs4697046	C	T	0.67495	1006
4	rs6448226	G	A	0.66004	1006
4	rs80215516	C	A	0.0168986	1006
4	rs10755203	T	C	0.817097	1006
4	rs6839966	C	T	0.0616302	1006
4	rs10938964	G	A	0.701789	1006
4	rs57619531	A	G	0.0417495	1006
4	rs57326494	A	C	0.0487078	1006
4	rs60904972	G	C	0.0666004	1006
4	rs61795672	T	C	0.0497018	1006
4	rs60459568	A	G	0.0675944	1006
4	rs59114570	T	C	0.109344	1006
4	rs59744936	G	A	0.0675944	1006
4	rs61261762	G	A	0.0149105	1006
4	rs73097618	T	G	0.0675944	1006
4	rs57256690	C	T	0.0487078	1006
4	rs78196486	A	G	0.276342	1006
4	rs58051552	T	A	0.105368	1006
4	rs6448227	T	C	0.819085	1006
4	rs60919668	T	C	0.413519	1006
4	rs58433851	C	T	0.280318	1006
4	rs149440345	G	A	0.0159046	1006
4	rs73243617	A	G	0.0178926	1006
4	rs111981749	G	A	0.0298211	1006
4	rs76327932	C	T	0.275348	1006
4	rs73097620	C	T	0.116302	1006
4	rs7665116	T	C	0.138171	1006
4	rs17885261	G	A	0.501988	1006
4	rs12374310	G	C	0.596421	1006
4	rs60132501	C	T	0.0129225	1006
4	rs12374408	A	G	0.7167	1006
4	rs10018239	A	G	0.364811	1006
4	rs10007750	T	G	0.365805	1006
4	rs10018700	A	T	0.479125	1006
4	rs11731707	A	G	0.238569	1006
4	rs7437482	A	C	0.368787	1006
4	rs7672915	C	T	0.567594	1006
4	rs10011624	T	C	0.444334	1006
4	rs10002217	G	A	0.714712	1006
4	rs56109256	T	A	0.134195	1006
4	rs10002477	G	A	0.528827	1006
4	rs28758817	C	T	0.170974	1006
4	rs28546935	G	A	0.0347913	1006
4	rs10002590	G	A	0.112326	1006
4	rs10002521	C	T	0.707753	1006
4	rs7657517	T	G	0.112326	1006
4	rs58236409	T	G	0.0347913	1006
4	rs34888966	C	T	0.243539	1006
4	rs78340707	A	T	0.0347913	1006
4	rs67520752	C	T	0.243539	1006
4	rs76712476	A	G	0.0397614	1006
4	rs11941854	T	A	0.185885	1006
4	rs77097877	T	C	0.134195	1006
4	rs34478957	C	T	0.355865	1006
4	rs28608135	G	A	0.518887	1006
4	rs6850464	A	G	0.115308	1006
4	rs74868851	T	C	0.134195	1006
4	rs12645360	G	A	0.40159	1006
4	rs12640088	A	C	0.138171	1006
4	rs146899208	T	A	0.0347913	1006
4	rs28609907	T	C	0.362823	1006
4	rs114492700	T	C	0.0367793	1006
4	rs4574395	A	G	0.0129225	1006
4	rs6448228	A	G	0.418489	1006
4	rs74451704	T	C	0.185885	1006
4	rs11724368	A	T	0.245527	1006
4	rs4697424	C	T	0.237575	1006
4	rs4697425	A	G	0.245527	1006
4	rs59664098	G	A	0.0755467	1006
4	rs4452416	T	G	0.138171	1006
4	rs61301272	A	C	0.139165	1006
4	rs4235308	T	C	0.418489	1006
4	rs4697426	C	T	0.235586	1006
4	rs144732701	A	C	0.0149105	1006
4	rs28579569	T	C	0.139165	1006
4	rs6855423	C	G	0.741551	1006
4	rs114278440	G	A	0.0497018	1006
4	rs113297319	T	C	0.0497018	1006
4	rs10213426	T	C	0.186879	1006
4	rs7656250	C	T	0.737575	1006
4	rs10212638	A	G	0.0526839	1006
4	rs10213440	T	C	0.187873	1006
4	rs74983212	T	C	0.0347913	1006
4	rs7687126	T	C	0.187873	1006
4	rs77399640	C	T	0.0497018	1006
4	rs7662405	A	G	0.135189	1006
4	rs76232035	T	C	0.0536779	1006
4	rs74893741	A	G	0.178926	1006
4	rs75474015	T	C	0.0536779	1006
4	rs13113110	G	C	0.235586	1006
4	rs76820464	T	C	0.232604	1006
4	rs57120609	T	G	0.178926	1006
4	rs58726785	T	G	0.0536779	1006
4	rs59109286	G	T	0.0497018	1006
4	rs4631027	A	T	0.0387674	1006
4	rs4631028	A	T	0.0387674	1006
4	rs7438250	A	G	0.188867	1006
4	rs7677000	C	T	0.137177	1006
4	rs57260240	C	G	0.0198807	1006
4	rs60239302	G	A	0.0387674	1006
4	rs7683406	A	G	0.606362	1006
4	rs35621841	A	G	0.235586	1006
4	rs28495027	T	G	0.139165	1006
4	rs59161679	T	G	0.0367793	1006
4	rs59349316	G	C	0.0318091	1006
4	rs9996943	T	C	0.606362	1006
4	rs4637388	A	G	0.207753	1006
4	rs35282325	A	G	0.145129	1006
4	rs28651834	C	T	0.0198807	1006
4	rs16874260	C	T	0.0238569	1006
4	rs58563040	A	G	0.212724	1006
4	rs60824130	G	A	0.028827	1006
4	rs60743940	G	A	0.028827	1006
4	rs12503529	T	C	0.213718	1006
4	rs7663512	C	T	0.143141	1006
4	rs139800010	G	A	0.0178926	1006
4	rs7688248	T	C	0.7167	1006
4	rs113905719	A	G	0.298211	1006
4	rs13106578	T	A	0.728628	1006
4	rs13131226	C	T	0.73161	1006
4	rs73243622	C	T	0.255467	1006
4	rs12502554	A	G	0.991054	1006
4	rs6838600	A	G	0.735586	1006
4	rs73097695	T	G	0.0367793	1006
4	rs4550905	G	A	0.72664	1006
4	rs59050865	G	C	0.0367793	1006
4	rs4361373	C	T	0.835984	1006
4	rs10028665	C	T	0.286282	1006
4	rs58535886	G	A	0.0367793	1006
4	rs10006687	A	G	0.286282	1006
4	rs58790065	C	T	0.0367793	1006
4	rs60571065	T	A	0.101392	1006
4	rs35837266	C	G	0.10835	1006
4	rs57640212	C	T	0.0367793	1006
4	rs59959546	C	T	0.0367793	1006
4	rs13128633	T	G	0.0467197	1006
4	rs141391284	G	C	0.0168986	1006
4	rs55913146	T	C	0.299205	1006
4	rs55743129	A	T	0.587475	1006
4	rs115179278	C	T	0.0377734	1006
4	rs16874268	T	C	0.0606362	1006
4	rs16874271	A	G	0.0606362	1006
4	rs76107259	G	A	0.0606362	1006
4	rs13117172	C	T	0.15507	1006
4	rs17637318	T	C	0.298211	1006
4	rs61076774	G	A	0.0675944	1006
4	rs57684373	T	C	0.0606362	1006
4	rs7674429	C	T	0.138171	1006
4	rs113112281	G	A	0.0357853	1006
4	rs61445102	C	A	0.0606362	1006
4	rs59165713	C	T	0.0487078	1006
4	rs16874276	G	A	0.0606362	1006
4	rs58990583	T	C	0.0477137	1006
4	rs2305683	C	T	0.0477137	1006
4	rs11734408	A	G	0.299205	1006
4	rs2305682	C	T	0.0477137	1006
4	rs111994837	C	T	0.0357853	1006
4	rs115063651	G	A	0.00994036	1006
4	rs58920056	C	T	0.0357853	1006
4	rs112313440	T	C	0.0357853	1006
4	rs4469064	A	G	0.0725646	1006
4	rs3796407	G	A	0.300199	1006
4	rs16874283	A	G	0.0606362	1006
4	rs17575675	C	T	0.0139165	1006
4	rs57531196	C	T	0.0357853	1006
4	rs12500214	G	A	0.249503	1006
4	rs77983699	T	C	0.026839	1006
4	rs35121232	C	T	0.106362	1006
4	rs2946385	G	T	0.413519	1006
4	rs13129205	C	T	0.12326	1006
4	rs2970877	T	G	0.298211	1006
4	rs112391217	C	T	0.0357853	1006
4	rs111898513	G	T	0.0357853	1006
4	rs201760991	A	T	0.0805169	1006
4	rs2970876	A	G	0.534791	1006
4	rs112215652	G	A	0.0377734	1006
4	rs79936066	G	A	0.0328032	1006
4	rs3774904	A	G	0.0387674	1006
4	rs3774903	C	G	0.0387674	1006
4	rs73243625	C	T	0.0119284	1006
4	rs2970873	A	G	0.873757	1006
4	rs2970872	A	G	0.557654	1006
4	rs2970871	T	C	0.590457	1006
4	rs3774902	G	A	0.05666	1006
4	rs7695542	T	C	0.026839	1006
4	rs2970870	A	G	0.467197	1006
4	rs17576121	T	C	0.292247	1006
4	rs2970869	T	C	0.793241	1006
4	rs77870399	C	A	0.0258449	1006
4	rs56869809	G	A	0.0337972	1006
4	rs150476586	G	A	0.0258449	1006
4	rs4383605	T	G	0.298211	1006
4	rs2970866	C	T	0.792247	1006
4	rs1878949	A	C	0.139165	1006
4	rs2970865	G	A	0.786282	1006
4	rs7657071	C	A	0.350895	1006
4	rs10938972	G	A	0.135189	1006
4	rs61795680	C	G	0.297217	1006
4	rs145702021	T	C	0.0258449	1006
4	rs2970863	G	A	0.786282	1006
4	rs2970862	G	T	0.792247	1006
4	rs4568225	C	T	0.298211	1006
4	rs75264099	T	C	0.0497018	1006
4	rs115401490	T	G	0.0188867	1006
4	rs112407859	G	A	0.0168986	1006
4	rs13127297	G	A	0.462227	1006
4	rs2946388	T	C	0.787276	1006
4	rs2970861	G	A	0.787276	1006
4	rs2946390	T	C	0.675944	1006
4	rs2970860	G	A	0.310139	1006
4	rs10030083	C	A	0.109344	1006
4	rs75652586	C	T	0.0447316	1006
4	rs75585437	G	A	0.290258	1006
4	rs9991159	C	T	0.11829	1006
4	rs111730190	A	C	0.0258449	1006
4	rs74324335	T	C	0.0188867	1006
4	rs2946391	A	G	0.708748	1006
4	rs2946392	A	G	0.868787	1006
4	rs141145245	C	A	0.0159046	1006
4	rs191325181	G	A	0.0248509	1006
4	rs2946393	A	G	0.680915	1006
4	rs77997628	C	T	0.0337972	1006
4	rs16874317	T	A	0.0367793	1006
4	rs75268040	C	T	0.0497018	1006
4	rs17576576	A	G	0.416501	1006
4	rs2946394	A	G	0.507952	1006
4	rs34135934	G	A	0.100398	1006
4	rs17576640	T	C	0.467197	1006
4	rs114483265	C	G	0.0159046	1006
4	rs13108219	C	A	0.115308	1006
4	rs13108408	C	T	0.115308	1006
4	rs957615	G	A	0.116302	1006
4	rs111910525	G	C	0.027833	1006
4	rs143928079	C	T	0.00894632	1006
4	rs2946398	T	C	0.605368	1006
4	rs75085008	C	T	0.00894632	1006
4	rs112299761	C	T	0.027833	1006
4	rs2970858	T	C	0.150099	1006
4	rs2946399	T	C	0.88171	1006
4	rs765195	G	A	0.601392	1006
4	rs2970857	T	C	0.601392	1006
4	rs148911573	C	T	0.00894632	1006
4	rs79388584	T	C	0.0139165	1006
4	rs2970846	G	C	0.877734	1006
4	rs11734980	A	C	0.467197	1006
4	rs145930915	A	G	0.00894632	1006
4	rs2946401	G	A	0.148111	1006
4	rs7691998	A	G	0.469185	1006
4	rs2946402	G	A	0.149105	1006
4	rs2970880	G	A	0.149105	1006
4	rs66497744	G	A	0.628231	1006
4	rs2946403	A	G	0.629225	1006
4	rs2946404	G	C	0.617296	1006
4	rs2970879	A	C	0.61829	1006
4	rs7671124	G	A	0.693837	1006
4	rs61795705	T	C	0.129225	1006
4	rs141457331	G	A	0.0228628	1006
4	rs115350050	T	C	0.0188867	1006
```
