## Supplementary material for "Characterization of shared and ancestry-specific signals driving complex traits using multi-ancestry fine-mapping": s1_ref.bim

```
4	rs28683563	0	22924269	A	C
4	rs116796345	0	22924442	C	T
4	rs73249007	0	22925106	A	G
4	rs73249008	0	22925377	A	G
4	rs149594239	0	22926584	T	C
4	rs111519777	0	22927597	A	G
4	rs35054478	0	22927812	G	T
4	rs73249011	0	22928400	A	T
4	rs76027112	0	22931698	A	G
4	rs73249012	0	22931982	C	T
4	rs17614660	0	22932663	C	G
4	rs115248042	0	22932761	G	C
4	rs73249013	0	22932946	C	T
4	rs17542673	0	22932959	C	T
4	rs2323700	0	22934689	T	C
4	rs10805237	0	22935712	T	C
4	rs2044513	0	22936962	C	T
4	rs113335549	0	22936998	T	C
4	rs2044512	0	22937281	A	G
4	rs143348220	0	22937394	G	T
4	rs28609490	0	22938472	G	C
4	rs116476869	0	22938475	G	A
4	rs17542763	0	22938869	C	T
4	rs75239927	0	22939589	A	G
4	rs73249014	0	22939780	T	G
4	rs58007184	0	22940642	C	T
4	rs17543011	0	22943834	G	A
4	rs36078094	0	22943874	G	C
4	rs116453738	0	22945538	C	T
4	rs6448180	0	22946063	A	G
4	rs141366837	0	22946755	C	T
4	rs2271006	0	22946924	A	G
4	rs74908498	0	22947696	G	A
4	rs1394020	0	22950275	T	G
4	rs1394019	0	22950458	C	G
4	rs28736485	0	22950815	G	T
4	rs10938925	0	22951715	G	A
4	rs193253549	0	22951847	A	C
4	rs2174190	0	22952700	C	A
4	rs1553425	0	22952953	T	C
4	rs1553424	0	22953141	C	A
4	rs4697352	0	22955142	G	T
4	rs77385851	0	22955221	A	G
4	rs6851165	0	22956144	G	A
4	rs115614697	0	22956218	G	A
4	rs12641961	0	22956594	T	C
4	rs77335875	0	22956986	C	T
4	rs115940211	0	22957199	T	C
4	rs13152813	0	22957543	G	C
4	rs7691016	0	22959437	T	C
4	rs115228614	0	22960066	A	T
4	rs13128409	0	22960754	A	G
4	rs10433803	0	22960777	A	G
4	rs6837504	0	22961490	G	C
4	rs79599130	0	22962253	A	G
4	rs13137061	0	22962353	A	C
4	rs13113121	0	22962472	T	C
4	rs79523108	0	22962925	G	A
4	rs115769985	0	22963040	T	A
4	rs61792218	0	22963292	A	T
4	rs12512189	0	22963467	A	C
4	rs78572230	0	22963858	C	T
4	rs75555621	0	22965070	C	T
4	rs6827430	0	22965089	C	T
4	rs141139000	0	22965396	C	T
4	rs138751905	0	22966289	C	T
4	rs1503679	0	22966620	A	C
4	rs79592412	0	22969294	T	A
4	rs961611	0	22969672	C	G
4	rs1503678	0	22969703	G	A
4	rs961610	0	22969704	C	G
4	rs961609	0	22970002	A	G
4	rs143660860	0	22970312	G	T
4	rs35231001	0	22970332	A	G
4	rs75833631	0	22970480	C	T
4	rs146621567	0	22970822	T	C
4	rs67355607	0	22972198	G	T
4	rs139413440	0	22972281	G	A
4	rs1503676	0	22973256	A	T
4	rs7349701	0	22974480	C	T
4	rs115338979	0	22974850	A	T
4	rs73249017	0	22975324	G	C
4	rs77916062	0	22976343	T	C
4	rs79179426	0	22977289	T	C
4	rs79954189	0	22977865	C	T
4	rs75308200	0	22978445	A	G
4	rs13132256	0	22979347	A	G
4	rs73249018	0	22979781	G	A
4	rs77084817	0	22980685	C	A
4	rs186597672	0	22981340	C	T
4	rs2134656	0	22981715	G	A
4	rs76920580	0	22984993	T	C
4	rs146809996	0	22985129	T	A
4	rs74462666	0	22986162	C	A
4	rs6448181	0	22986299	G	A
4	rs116564259	0	22987488	G	A
4	rs4697353	0	22987608	A	G
4	rs149223509	0	22987736	T	A
4	rs7658863	0	22987846	G	A
4	rs73249020	0	22988232	A	G
4	rs114562117	0	22989315	A	G
4	rs11725727	0	22990757	G	A
4	rs924759	0	22991729	C	G
4	rs115218315	0	22992174	A	G
4	rs116657598	0	22992297	T	C
4	rs184362285	0	22994477	G	A
4	rs148239004	0	22996617	C	T
4	rs1319647	0	22996816	G	A
4	rs986660	0	22997057	C	T
4	rs986661	0	22997093	T	A
4	rs78833611	0	22997401	C	A
4	rs4697354	0	22997459	C	A
4	rs4697355	0	22997572	C	G
4	rs1875741	0	22997979	A	G
4	rs75410315	0	22998003	A	T
4	rs61792221	0	22998188	G	A
4	rs4697356	0	22998279	A	G
4	rs4697357	0	22998467	T	A
4	rs77719273	0	22999793	T	A
4	rs9994825	0	23001098	A	C
4	rs13111679	0	23001208	A	C
4	rs10017649	0	23001214	G	A
4	rs10938926	0	23002014	A	G
4	rs16873254	0	23003189	A	G
4	rs13108620	0	23003811	T	C
4	rs147287011	0	23004254	A	T
4	rs58305064	0	23005484	A	G
4	rs73801329	0	23006975	T	C
4	rs4697358	0	23006989	T	G
4	rs35372902	0	23007005	G	A
4	rs114306027	0	23007164	G	A
4	rs1111442	0	23007186	A	T
4	rs13117405	0	23007420	A	G
4	rs73801333	0	23007449	T	C
4	rs75997757	0	23007715	T	G
4	rs4697359	0	23009296	G	A
4	rs142542547	0	23009331	C	T
4	rs10805238	0	23010006	G	A
4	rs80292856	0	23010211	C	T
4	rs4697027	0	23011439	A	G
4	rs78728717	0	23011840	A	T
4	rs73249021	0	23013229	T	C
4	rs13109451	0	23013352	A	G
4	rs139515688	0	23013675	C	G
4	rs7667884	0	23014237	G	A
4	rs148487100	0	23014526	T	C
4	rs113961968	0	23014660	G	A
4	rs75014964	0	23014955	A	G
4	rs4391017	0	23015784	C	T
4	rs7664442	0	23018704	A	G
4	rs1979891	0	23019808	G	A
4	rs1979892	0	23019862	A	G
4	rs1979893	0	23020446	A	G
4	rs11733861	0	23020848	A	T
4	rs11725867	0	23021416	C	T
4	rs78185699	0	23021657	C	G
4	rs1354354	0	23022136	C	T
4	rs35648174	0	23023255	A	T
4	rs138006765	0	23023519	G	A
4	rs75463614	0	23025456	C	T
4	rs4235299	0	23025511	A	G
4	rs4697360	0	23025896	A	G
4	rs4697361	0	23025900	A	G
4	rs4697362	0	23025942	T	C
4	rs80107129	0	23026117	G	A
4	rs10030788	0	23026422	C	T
4	rs28559832	0	23026780	C	G
4	rs114105899	0	23027094	A	G
4	rs4697363	0	23027657	A	G
4	rs151113390	0	23028131	T	C
4	rs12498841	0	23028407	G	A
4	rs12506408	0	23028450	A	C
4	rs187248559	0	23028495	C	T
4	rs7663634	0	23029048	A	T
4	rs7688556	0	23029137	T	C
4	rs4697364	0	23029395	A	G
4	rs36096204	0	23029625	T	G
4	rs116011984	0	23030185	T	C
4	rs11725328	0	23030668	C	G
4	rs1503675	0	23031020	T	C
4	rs116768254	0	23031246	A	G
4	rs6840181	0	23031679	A	G
4	rs6817872	0	23031788	T	C
4	rs4697365	0	23032220	G	A
4	rs7667526	0	23032666	T	A
4	rs7689234	0	23032707	A	G
4	rs7689772	0	23032898	C	G
4	rs6847739	0	23032993	A	G
4	rs12645155	0	23033801	G	A
4	rs10023458	0	23034572	T	C
4	rs10011658	0	23034615	C	T
4	rs9997115	0	23034691	C	A
4	rs12644706	0	23034978	T	A
4	rs115215408	0	23035947	T	C
4	rs2089066	0	23036037	T	G
4	rs2089067	0	23036334	G	A
4	rs2102219	0	23036522	T	C
4	rs2134658	0	23036921	C	T
4	rs2134659	0	23036952	T	C
4	rs2134660	0	23036976	C	T
4	rs2174191	0	23037191	T	G
4	rs79114088	0	23037664	A	G
4	rs35570804	0	23038516	A	C
4	rs12508943	0	23039119	T	C
4	rs10433804	0	23039254	A	G
4	rs9790595	0	23040359	C	T
4	rs115867740	0	23040557	C	T
4	rs7660606	0	23040791	A	G
4	rs7661113	0	23040820	G	C
4	rs7685693	0	23040881	T	G
4	rs112689876	0	23042911	T	A
4	rs989896	0	23043148	A	G
4	rs79403179	0	23043595	A	G
4	rs4697366	0	23043726	G	A
4	rs6815781	0	23043942	T	A
4	rs13151393	0	23044751	G	A
4	rs13151341	0	23045013	A	C
4	rs4697367	0	23045465	T	C
4	rs61792241	0	23045917	A	C
4	rs78691991	0	23046030	G	A
4	rs989631	0	23046522	G	A
4	rs77014536	0	23046661	T	C
4	rs2323763	0	23046995	A	T
4	rs1503681	0	23048146	T	C
4	rs2055530	0	23048861	G	T
4	rs61792242	0	23049084	T	C
4	rs1394025	0	23049102	G	A
4	rs10938928	0	23050029	A	G
4	rs13137652	0	23050479	A	T
4	rs6850764	0	23051044	G	A
4	rs112603070	0	23051090	G	A
4	rs6850298	0	23051138	A	G
4	rs991576	0	23051861	G	A
4	rs80089127	0	23052939	G	A
4	rs61792243	0	23053691	G	A
4	rs113856509	0	23054341	T	C
4	rs10470806	0	23054405	T	G
4	rs78781206	0	23054548	T	C
4	rs12642527	0	23057538	T	G
4	rs71608943	0	23057646	C	T
4	rs1354352	0	23058488	A	T
4	rs140575756	0	23061893	A	T
4	rs17621384	0	23063503	C	G
4	rs12645221	0	23064144	G	C
4	rs4697368	0	23066281	G	C
4	rs77924014	0	23066977	T	G
4	rs11727225	0	23067661	C	A
4	rs11727227	0	23067662	C	A
4	rs35847952	0	23069234	A	G
4	rs76252121	0	23072169	A	T
4	rs73249084	0	23072302	G	A
4	rs10034634	0	23073338	T	C
4	rs144978442	0	23073953	A	G
4	rs6858012	0	23075255	C	T
4	rs7699664	0	23075489	A	G
4	rs7665871	0	23076898	G	A
4	rs1910456	0	23079448	G	T
4	rs28672932	0	23080419	A	G
4	rs60436580	0	23081932	C	G
4	rs60393823	0	23082203	A	G
4	rs4544700	0	23082624	C	T
4	rs4301098	0	23083121	A	T
4	rs11944694	0	23085015	G	A
4	rs34702810	0	23086639	C	T
4	rs147902762	0	23087099	A	G
4	rs141990639	0	23087843	C	T
4	rs1394018	0	23088051	T	C
4	rs142726578	0	23089599	G	A
4	rs1394017	0	23089939	C	G
4	rs76841154	0	23090076	G	T
4	rs6448186	0	23090638	G	C
4	rs114986991	0	23090899	T	G
4	rs75871589	0	23091231	A	C
4	rs73249085	0	23091517	G	A
4	rs115662387	0	23091565	T	G
4	rs73249086	0	23092039	T	A
4	rs28501610	0	23093341	A	G
4	rs77175430	0	23093657	C	G
4	rs79295082	0	23098907	G	A
4	rs4447847	0	23098962	T	G
4	rs115838731	0	23101351	A	G
4	rs4377574	0	23102008	G	A
4	rs10026144	0	23104198	G	A
4	rs79807234	0	23105402	G	A
4	rs149802826	0	23105826	G	A
4	rs3935084	0	23107283	T	C
4	rs75002250	0	23108061	T	C
4	rs113364911	0	23108848	A	T
4	rs116498059	0	23109923	A	G
4	rs79399475	0	23110913	G	A
4	rs4697370	0	23112196	G	C
4	rs6448188	0	23113109	T	C
4	rs114609812	0	23113956	G	A
4	rs140808371	0	23114161	C	T
4	rs138347578	0	23115490	C	T
4	rs114170257	0	23117541	C	T
4	rs4590009	0	23117548	A	T
4	rs6448189	0	23118935	A	C
4	rs6847947	0	23123307	C	T
4	rs10213293	0	23123472	T	G
4	rs4336215	0	23126600	C	A
4	rs73249088	0	23128417	G	T
4	rs139961533	0	23128747	T	C
4	rs13137151	0	23128842	T	A
4	rs9994039	0	23128898	C	T
4	rs4607200	0	23129245	T	C
4	rs4128915	0	23131719	A	T
4	rs3924815	0	23132272	C	T
4	rs6846170	0	23133160	C	T
4	rs6852250	0	23133743	C	A
4	rs10433829	0	23135054	A	G
4	rs55813347	0	23135905	T	C
4	rs113273000	0	23137763	T	A
4	rs4450910	0	23139154	A	G
4	rs6448190	0	23139342	A	G
4	rs13151097	0	23139879	C	G
4	rs7666309	0	23142121	G	A
4	rs73249090	0	23142690	T	C
4	rs13122087	0	23143096	C	A
4	rs7678585	0	23143654	G	C
4	rs183248943	0	23146820	C	T
4	rs6820719	0	23146887	G	A
4	rs9918036	0	23149164	C	T
4	rs9917869	0	23150586	T	C
4	rs13141143	0	23150841	C	T
4	rs75459574	0	23151030	G	T
4	rs114567474	0	23151986	C	T
4	rs10938930	0	23157281	C	A
4	rs116199954	0	23157442	A	G
4	rs73249094	0	23158166	T	G
4	rs115211687	0	23159737	A	C
4	rs11728303	0	23160351	T	C
4	rs61794975	0	23160487	G	A
4	rs114421871	0	23160597	G	A
4	rs11733138	0	23160661	A	G
4	rs115868659	0	23161305	G	A
4	rs55829733	0	23162122	A	C
4	rs73099086	0	23163284	C	T
4	rs141687845	0	23165142	A	G
4	rs11932311	0	23165631	C	T
4	rs7673742	0	23166641	A	G
4	rs149127093	0	23166995	G	A
4	rs10027924	0	23167796	A	T
4	rs10009210	0	23168982	G	A
4	rs7676830	0	23169854	T	C
4	rs7677041	0	23169994	T	C
4	rs12649499	0	23170938	T	C
4	rs12640221	0	23171027	A	G
4	rs61794978	0	23171223	C	T
4	rs115151349	0	23171613	A	G
4	rs148373971	0	23171839	A	G
4	rs138025758	0	23172376	G	T
4	rs56092131	0	23172994	T	C
4	rs4513557	0	23173446	A	G
4	rs4498120	0	23173926	G	A
4	rs4399974	0	23174241	C	T
4	rs190473067	0	23174694	A	G
4	rs10805239	0	23175096	G	C
4	rs10805240	0	23175107	C	T
4	rs4235301	0	23176455	A	G
4	rs4235302	0	23176560	A	G
4	rs4235303	0	23176648	G	T
4	rs61794980	0	23176926	C	T
4	rs13112475	0	23177172	A	G
4	rs144509470	0	23177274	A	G
4	rs12647007	0	23177426	C	T
4	rs145218285	0	23177455	G	A
4	rs141258390	0	23179133	A	G
4	rs7683119	0	23179908	C	T
4	rs7683705	0	23180167	C	T
4	rs7661790	0	23180193	T	C
4	rs4697371	0	23181207	A	G
4	rs115313501	0	23182192	A	G
4	rs57831837	0	23182411	G	A
4	rs7439115	0	23182687	T	C
4	rs4602482	0	23182794	A	G
4	rs10213068	0	23186966	A	T
4	rs10213603	0	23186968	G	C
4	rs12504918	0	23187396	A	C
4	rs138639060	0	23188107	A	T
4	rs73249097	0	23188108	C	G
4	rs7679645	0	23188201	T	C
4	rs115337082	0	23188826	T	A
4	rs114869325	0	23189189	A	G
4	rs4447848	0	23189686	G	A
4	rs114603144	0	23190978	G	A
4	rs188297617	0	23192185	C	T
4	rs28870113	0	23194263	C	T
4	rs6852885	0	23194288	C	T
4	rs6830403	0	23194506	T	C
4	rs17544269	0	23195115	T	C
4	rs150417970	0	23195283	A	T
4	rs79957770	0	23195455	T	C
4	rs76475528	0	23195462	C	T
4	rs115269900	0	23195525	T	A
4	rs139332888	0	23196026	G	A
4	rs76863482	0	23196564	T	C
4	rs114479310	0	23196807	G	C
4	rs115576785	0	23197689	C	T
4	rs7663672	0	23198032	T	A
4	rs112400005	0	23199112	T	A
4	rs9884731	0	23199623	T	C
4	rs61795008	0	23199627	T	C
4	rs7698141	0	23199742	C	G
4	rs78529442	0	23200040	C	T
4	rs74958267	0	23200218	C	T
4	rs78112103	0	23200408	C	A
4	rs114300749	0	23202143	T	C
4	rs139273707	0	23203332	A	G
4	rs184454698	0	23203522	G	C
4	rs7657596	0	23204471	T	C
4	rs7697602	0	23205481	C	T
4	rs7675999	0	23205540	T	C
4	rs7676202	0	23205618	T	C
4	rs80020412	0	23205738	C	T
4	rs76191676	0	23205880	C	T
4	rs150618750	0	23206094	C	A
4	rs12646104	0	23206406	C	T
4	rs35806999	0	23207127	T	C
4	rs6448193	0	23208536	T	C
4	rs4377575	0	23208605	C	G
4	rs13127424	0	23209159	G	A
4	rs4639055	0	23210154	G	A
4	rs7683754	0	23210327	C	G
4	rs61795009	0	23210743	T	C
4	rs116181388	0	23211820	A	T
4	rs28449961	0	23212909	G	A
4	rs112817775	0	23213388	A	G
4	rs2004387	0	23214299	A	C
4	rs13112602	0	23214521	C	T
4	rs16873368	0	23214565	A	G
4	rs112594519	0	23214869	T	A
4	rs76700586	0	23214983	C	A
4	rs4282157	0	23215134	A	G
4	rs10004011	0	23215484	A	G
4	rs73249101	0	23216548	G	A
4	rs28639375	0	23216917	G	T
4	rs10032859	0	23217478	G	C
4	rs114190187	0	23217505	G	A
4	rs28655770	0	23218249	G	A
4	rs73801443	0	23218716	G	C
4	rs115519415	0	23218777	G	A
4	rs7661062	0	23218905	G	C
4	rs75802296	0	23219018	T	C
4	rs78622055	0	23219135	T	C
4	rs13110983	0	23219632	G	A
4	rs7668474	0	23220263	G	A
4	rs79985456	0	23220288	A	G
4	rs7674062	0	23221028	A	G
4	rs7681134	0	23222298	A	G
4	rs115278682	0	23222406	A	G
4	rs113902109	0	23222822	C	T
4	rs28532091	0	23223081	A	G
4	rs74743595	0	23223710	A	G
4	rs12502489	0	23225480	A	G
4	rs142832611	0	23225919	T	C
4	rs143350682	0	23225922	C	G
4	rs77682088	0	23225959	A	G
4	rs76389599	0	23226006	C	G
4	rs150904413	0	23226149	A	G
4	rs113430643	0	23226180	T	A
4	rs6448196	0	23227463	G	A
4	rs114608493	0	23227861	G	T
4	rs150461184	0	23231491	T	C
4	rs4273457	0	23231865	C	T
4	rs10002939	0	23232200	G	C
4	rs76434349	0	23232223	C	T
4	rs6843147	0	23232826	C	T
4	rs6843131	0	23232845	A	G
4	rs13112295	0	23232864	T	C
4	rs56179536	0	23233883	C	T
4	rs12504495	0	23234123	C	T
4	rs116372648	0	23234288	T	G
4	rs732766	0	23234499	C	T
4	rs79152448	0	23234710	A	G
4	rs76435826	0	23234798	G	A
4	rs20414	0	23235331	C	A
4	rs10024413	0	23237373	A	G
4	rs75936230	0	23237488	C	G
4	rs13134899	0	23237842	G	A
4	rs4293773	0	23238483	C	A
4	rs115050246	0	23238660	A	G
4	rs13141445	0	23238818	C	T
4	rs74830326	0	23239056	G	A
4	rs4568223	0	23239946	T	A
4	rs137926183	0	23240183	G	A
4	rs181255422	0	23240272	G	T
4	rs4420965	0	23240305	A	T
4	rs6821257	0	23242414	C	A
4	rs138075234	0	23243607	A	C
4	rs74962554	0	23243649	G	A
4	rs4697372	0	23244074	T	C
4	rs4643794	0	23245408	G	A
4	rs6811372	0	23245664	G	T
4	rs184740436	0	23246877	A	G
4	rs10017199	0	23247456	C	G
4	rs114533692	0	23247710	A	G
4	rs17551517	0	23247879	C	G
4	rs10022712	0	23248672	C	T
4	rs115036347	0	23249435	T	C
4	rs116698514	0	23249906	T	C
4	rs35393701	0	23249966	A	G
4	rs12650148	0	23251268	C	A
4	rs150219114	0	23251393	G	A
4	rs61795013	0	23251488	T	C
4	rs13101939	0	23252757	G	A
4	rs4697373	0	23253317	T	C
4	rs115343856	0	23253490	C	A
4	rs10002565	0	23254906	A	G
4	rs1073539	0	23255632	A	G
4	rs1073538	0	23255643	A	T
4	rs3886499	0	23255651	A	G
4	rs11728066	0	23256709	A	T
4	rs73250714	0	23256939	T	G
4	rs6448197	0	23258263	G	C
4	rs111552327	0	23258482	A	G
4	rs4626184	0	23258506	A	C
4	rs28837393	0	23258937	T	C
4	rs9993305	0	23259285	C	A
4	rs13116438	0	23260636	G	T
4	rs61795015	0	23260710	C	T
4	rs138864638	0	23261771	T	G
4	rs6843924	0	23263113	G	A
4	rs66569988	0	23263146	G	A
4	rs6821134	0	23263275	T	C
4	rs114586006	0	23263538	T	G
4	rs13144887	0	23264389	G	A
4	rs6821286	0	23265128	G	A
4	rs61795016	0	23265378	T	C
4	rs12499985	0	23265393	G	T
4	rs7665094	0	23265403	G	T
4	rs12507569	0	23265535	A	G
4	rs16873399	0	23265876	G	C
4	rs12504948	0	23266101	T	G
4	rs10938932	0	23266728	C	T
4	rs10517007	0	23267024	T	C
4	rs28401641	0	23267075	C	T
4	rs16873417	0	23267131	C	T
4	rs57052115	0	23267182	T	C
4	rs116477286	0	23267234	G	A
4	rs16873422	0	23267868	A	G
4	rs116170039	0	23268423	T	G
4	rs12504348	0	23269549	G	A
4	rs8180345	0	23269998	A	G
4	rs8180354	0	23270082	G	A
4	rs78850300	0	23270939	A	G
4	rs13105941	0	23271587	C	T
4	rs10517008	0	23272197	G	C
4	rs10020612	0	23272760	G	T
4	rs6811042	0	23273892	T	C
4	rs6834052	0	23273913	G	A
4	rs74939423	0	23274066	G	A
4	rs6835555	0	23274625	G	A
4	rs6829762	0	23274782	T	G
4	rs6852876	0	23274842	C	A
4	rs6853095	0	23274965	C	T
4	rs6852932	0	23274985	A	C
4	rs76933624	0	23275280	A	C
4	rs56185489	0	23275344	G	C
4	rs11931023	0	23276731	A	G
4	rs56194781	0	23277778	G	T
4	rs12509199	0	23278741	G	A
4	rs138819530	0	23278748	A	T
4	rs149366366	0	23278752	A	G
4	rs4420966	0	23279526	C	T
4	rs11722340	0	23279975	T	C
4	rs6823217	0	23281194	T	C
4	rs12511539	0	23281251	G	A
4	rs4285071	0	23282818	C	T
4	rs75521412	0	23283084	C	T
4	rs4345165	0	23284797	A	C
4	rs4697030	0	23285453	C	A
4	rs12504520	0	23287240	A	G
4	rs7677347	0	23288062	T	C
4	rs13151475	0	23288153	A	T
4	rs144428189	0	23288496	G	A
4	rs7699848	0	23288558	A	C
4	rs7678328	0	23288579	T	G
4	rs12502151	0	23288580	T	C
4	rs7658635	0	23288742	C	T
4	rs11730457	0	23288923	A	T
4	rs10938934	0	23288989	A	G
4	rs4697376	0	23289125	G	A
4	rs10049539	0	23289465	C	G
4	rs10049540	0	23289476	G	A
4	rs10938937	0	23289655	T	C
4	rs10050029	0	23289721	A	G
4	rs4697377	0	23290199	G	T
4	rs4697031	0	23290204	A	C
4	rs6823187	0	23290407	A	G
4	rs6823531	0	23290560	A	T
4	rs6829312	0	23290840	G	A
4	rs12501121	0	23290918	G	T
4	rs17485	0	23291021	A	G
4	rs7672322	0	23291081	A	C
4	rs7696941	0	23291125	T	C
4	rs7672351	0	23291139	A	C
4	rs7672860	0	23291140	G	A
4	rs7673239	0	23291292	G	A
4	rs4235304	0	23291486	A	G
4	rs7678820	0	23291982	C	T
4	rs76652997	0	23291986	C	T
4	rs4417956	0	23292151	G	A
4	rs4519787	0	23292423	T	C
4	rs4484282	0	23292458	C	T
4	rs4593115	0	23293011	A	G
4	rs12503311	0	23293043	C	T
4	rs4389559	0	23293158	A	G
4	rs60260381	0	23293439	G	A
4	rs5027575	0	23293475	A	G
4	rs4697378	0	23293640	C	T
4	rs4697379	0	23293662	C	T
4	rs4697380	0	23293706	G	A
4	rs4697381	0	23293802	C	A
4	rs4697382	0	23293821	G	A
4	rs6849778	0	23293855	C	T
4	rs10805244	0	23294252	A	G
4	rs10805245	0	23294255	G	T
4	rs10938938	0	23294359	G	A
4	rs11946408	0	23294388	A	G
4	rs28582788	0	23294506	A	C
4	rs4536912	0	23294528	G	A
4	rs10031641	0	23294584	A	C
4	rs16873468	0	23294877	C	G
4	rs4632646	0	23295005	A	G
4	rs4579103	0	23295006	A	C
4	rs4516701	0	23295433	G	C
4	rs34345844	0	23295752	C	T
4	rs9291445	0	23295919	G	A
4	rs9291446	0	23295936	C	T
4	rs10433830	0	23296024	T	C
4	rs10938939	0	23296159	C	T
4	rs10938940	0	23296240	T	C
4	rs28673304	0	23297545	C	T
4	rs116058622	0	23297546	G	A
4	rs4550909	0	23298217	G	A
4	rs73250743	0	23298365	A	C
4	rs142869054	0	23299261	G	A
4	rs28509280	0	23300830	G	A
4	rs4697383	0	23301361	A	G
4	rs4697384	0	23301374	C	G
4	rs13132892	0	23301412	T	G
4	rs77806040	0	23301710	C	A
4	rs73250744	0	23302192	A	G
4	rs12508423	0	23302803	G	A
4	rs146316059	0	23302870	C	T
4	rs28568700	0	23303430	T	C
4	rs145235673	0	23303497	C	A
4	rs1159885	0	23304043	A	T
4	rs76172263	0	23304126	C	A
4	rs7695499	0	23305261	G	A
4	rs114508088	0	23305706	A	G
4	rs76496055	0	23306465	G	A
4	rs12499233	0	23306655	A	T
4	rs28454890	0	23307246	T	C
4	rs7661870	0	23307312	C	G
4	rs12507222	0	23307526	G	T
4	rs12507992	0	23307693	C	T
4	rs12508100	0	23307822	G	A
4	rs2036713	0	23307920	C	A
4	rs35357170	0	23308008	G	A
4	rs984715	0	23308612	G	C
4	rs10213352	0	23308679	G	C
4	rs1818371	0	23309366	T	C
4	rs1159176	0	23309683	G	A
4	rs12502492	0	23309835	A	C
4	rs10003824	0	23310383	A	T
4	rs75651181	0	23310688	T	G
4	rs2175068	0	23311156	T	G
4	rs73250747	0	23311209	A	T
4	rs34359091	0	23311397	G	A
4	rs12503825	0	23311521	A	G
4	rs10029584	0	23311553	C	G
4	rs4697385	0	23312399	G	A
4	rs73250752	0	23313213	C	A
4	rs58856412	0	23313534	T	C
4	rs13129523	0	23315062	A	G
4	rs10433831	0	23315245	G	A
4	rs80014730	0	23315346	C	T
4	rs10938941	0	23316067	A	T
4	rs73250757	0	23316528	G	A
4	rs2175069	0	23317124	A	G
4	rs17623860	0	23317689	G	A
4	rs73250758	0	23317697	G	A
4	rs1121447	0	23317799	C	T
4	rs79288487	0	23318160	G	A
4	rs1121446	0	23318307	G	A
4	rs12502075	0	23318413	T	C
4	rs59832046	0	23318616	A	G
4	rs9993152	0	23319319	C	T
4	rs9993310	0	23319480	C	T
4	rs1546457	0	23319850	G	A
4	rs16873495	0	23320940	A	C
4	rs4697386	0	23321206	A	G
4	rs11731411	0	23323428	T	C
4	rs1858113	0	23324095	A	C
4	rs878505	0	23324263	T	A
4	rs1317994	0	23324819	G	A
4	rs882348	0	23325040	G	A
4	rs116712693	0	23325462	C	T
4	rs1396668	0	23325633	A	G
4	rs1396667	0	23325754	A	G
4	rs56169724	0	23325804	C	T
4	rs4697387	0	23326313	G	T
4	rs1553710	0	23326660	C	A
4	rs80084801	0	23326730	C	T
4	rs1509244	0	23327357	G	A
4	rs1396666	0	23327594	A	C
4	rs1396665	0	23328349	A	G
4	rs73250759	0	23328409	C	T
4	rs1912031	0	23329039	A	G
4	rs116621455	0	23329381	T	C
4	rs76482047	0	23330130	A	G
4	rs1509243	0	23330304	G	A
4	rs2968712	0	23331344	G	T
4	rs4235305	0	23331591	T	C
4	rs4235306	0	23331705	C	T
4	rs7675704	0	23332100	C	G
4	rs13126710	0	23332578	C	G
4	rs10517011	0	23333141	G	A
4	rs61792104	0	23333867	C	G
4	rs61792105	0	23333975	A	G
4	rs116499957	0	23334338	C	T
4	rs4235307	0	23334610	G	A
4	rs4697388	0	23334811	G	A
4	rs33974797	0	23336142	G	T
4	rs139528980	0	23337509	T	C
4	rs1472935	0	23337997	T	A
4	rs1509245	0	23338490	T	C
4	rs2940777	0	23338785	C	T
4	rs1588310	0	23339028	C	T
4	rs79323931	0	23339035	C	A
4	rs11728319	0	23340149	A	G
4	rs6852324	0	23340488	A	G
4	rs6448201	0	23340766	G	A
4	rs149333020	0	23341520	C	T
4	rs181120061	0	23342443	A	T
4	rs61792106	0	23342698	G	A
4	rs142344853	0	23343005	T	C
4	rs1509247	0	23343798	C	T
4	rs61055691	0	23343859	G	A
4	rs114557362	0	23345268	G	A
4	rs1396669	0	23345454	T	G
4	rs13150030	0	23345779	G	A
4	rs34939008	0	23346184	G	A
4	rs13151220	0	23346349	G	T
4	rs61792133	0	23346804	C	T
4	rs2940776	0	23348610	A	G
4	rs2940775	0	23348991	C	A
4	rs2968711	0	23349321	G	A
4	rs2940774	0	23349343	C	T
4	rs13127239	0	23349762	A	G
4	rs11943464	0	23350099	A	T
4	rs12509827	0	23350299	A	G
4	rs76201570	0	23350377	C	T
4	rs16873511	0	23350844	C	G
4	rs2940778	0	23351112	C	T
4	rs10005577	0	23351305	G	A
4	rs7690639	0	23351883	C	T
4	rs16873516	0	23352070	G	T
4	rs13143346	0	23352332	G	A
4	rs10938942	0	23352821	C	T
4	rs61792134	0	23353465	A	G
4	rs7657892	0	23354241	C	T
4	rs9992458	0	23354368	A	G
4	rs7682902	0	23354371	T	C
4	rs73250765	0	23354860	A	C
4	rs17553999	0	23355027	C	A
4	rs17624524	0	23355190	A	C
4	rs6834404	0	23355487	G	A
4	rs61792135	0	23355747	C	T
4	rs6448202	0	23356083	A	G
4	rs13133780	0	23356384	A	G
4	rs7666498	0	23356724	T	C
4	rs1912030	0	23357307	G	T
4	rs35630189	0	23357415	A	T
4	rs76634848	0	23358032	C	T
4	rs13148320	0	23358383	C	T
4	rs13102324	0	23358644	C	T
4	rs10938943	0	23359146	G	A
4	rs6448203	0	23359377	A	T
4	rs35708525	0	23359522	G	A
4	rs13104816	0	23359628	G	A
4	rs7661915	0	23360024	A	G
4	rs1979985	0	23360457	G	A
4	rs16873525	0	23360769	A	G
4	rs114676977	0	23361384	A	G
4	rs35917887	0	23361517	A	G
4	rs1509242	0	23361582	A	G
4	rs67932668	0	23361634	G	A
4	rs6838796	0	23362794	A	G
4	rs1467030	0	23363589	T	C
4	rs35888581	0	23363843	C	T
4	rs1509241	0	23364493	T	C
4	rs79035874	0	23364887	C	T
4	rs35355506	0	23365655	A	T
4	rs182553441	0	23366052	A	G
4	rs1509240	0	23366446	C	T
4	rs7672605	0	23366676	A	C
4	rs7672988	0	23366777	C	A
4	rs76961517	0	23367121	G	C
4	rs76050481	0	23367244	C	T
4	rs143258354	0	23368116	T	C
4	rs13131763	0	23368639	C	T
4	rs215490	0	23369080	C	T
4	rs115364819	0	23369168	G	A
4	rs4697033	0	23372447	A	C
4	rs215489	0	23373667	C	G
4	rs10012040	0	23374482	T	A
4	rs142314389	0	23374533	C	T
4	rs11737472	0	23376061	G	A
4	rs970780	0	23376654	G	A
4	rs215486	0	23376658	A	C
4	rs11722009	0	23376916	C	T
4	rs215485	0	23376954	G	T
4	rs215484	0	23377010	G	A
4	rs215483	0	23377121	G	A
4	rs148429971	0	23377623	C	T
4	rs73250769	0	23378366	G	A
4	rs13120308	0	23378999	C	T
4	rs143280256	0	23379406	C	T
4	rs12501080	0	23379434	G	A
4	rs12505190	0	23379628	T	C
4	rs215482	0	23379801	G	A
4	rs1912029	0	23379976	C	T
4	rs1876757	0	23380007	G	A
4	rs1876756	0	23380042	T	A
4	rs12643575	0	23380981	C	G
4	rs10938944	0	23381297	A	T
4	rs1396661	0	23381364	G	C
4	rs215480	0	23381766	T	C
4	rs28556582	0	23381856	G	A
4	rs980002	0	23382361	G	A
4	rs73250771	0	23383336	A	G
4	rs61795305	0	23383669	T	C
4	rs13108466	0	23386003	T	C
4	rs169998	0	23386583	G	A
4	rs215479	0	23387069	G	A
4	rs215478	0	23387315	C	T
4	rs215477	0	23387517	T	C
4	rs182280332	0	23387866	G	C
4	rs887470	0	23387885	A	C
4	rs7695048	0	23388026	A	G
4	rs215476	0	23388250	A	G
4	rs73250772	0	23388347	G	A
4	rs215475	0	23388399	A	G
4	rs33997583	0	23388617	G	A
4	rs976892	0	23390149	A	G
4	rs17539073	0	23390161	G	A
4	rs12500410	0	23390766	A	T
4	rs188942548	0	23391218	C	T
4	rs111301098	0	23391351	G	A
4	rs1509237	0	23391471	A	T
4	rs1509236	0	23391836	A	G
4	rs7674770	0	23391914	A	G
4	rs215474	0	23392461	G	C
4	rs150551010	0	23392554	G	A
4	rs13133046	0	23393356	A	G
4	rs56128764	0	23393465	A	G
4	rs215473	0	23393601	G	A
4	rs13140645	0	23394602	A	G
4	rs4697034	0	23394710	A	G
4	rs215472	0	23394967	A	T
4	rs80094635	0	23395640	T	C
4	rs61795307	0	23396147	T	C
4	rs180766748	0	23397482	G	A
4	rs28768473	0	23398167	C	T
4	rs6815309	0	23398372	T	C
4	rs215471	0	23399291	A	G
4	rs13113954	0	23399348	T	G
4	rs61795308	0	23399490	C	G
4	rs61795309	0	23400127	A	G
4	rs114323049	0	23400367	G	A
4	rs7672063	0	23400530	T	C
4	rs215470	0	23401949	T	C
4	rs13141744	0	23402753	T	G
4	rs215469	0	23403222	C	T
4	rs215468	0	23404364	C	T
4	rs34787495	0	23405363	G	A
4	rs4697035	0	23405576	A	G
4	rs114652999	0	23405619	T	C
4	rs11728936	0	23405799	A	T
4	rs215467	0	23406562	C	T
4	rs215466	0	23406949	C	T
4	rs115421600	0	23406962	T	A
4	rs215465	0	23407162	G	A
4	rs73250776	0	23408210	A	G
4	rs56205464	0	23408548	A	G
4	rs215464	0	23408973	G	C
4	rs215463	0	23409029	T	G
4	rs73250777	0	23409690	A	G
4	rs215462	0	23409845	G	A
4	rs114448712	0	23410131	A	G
4	rs215461	0	23410329	G	A
4	rs215460	0	23410426	C	T
4	rs215459	0	23410620	A	C
4	rs215458	0	23411087	C	T
4	rs215457	0	23411270	G	A
4	rs35618667	0	23411336	T	C
4	rs1966392	0	23411435	T	C
4	rs11731233	0	23411536	T	G
4	rs169997	0	23411859	G	A
4	rs1355148	0	23411985	T	A
4	rs215426	0	23412045	G	A
4	rs215425	0	23412143	G	A
4	rs35176124	0	23412370	G	A
4	rs2875215	0	23413701	C	T
4	rs2875216	0	23413809	A	C
4	rs116824397	0	23413847	C	T
4	rs13105782	0	23414483	A	G
4	rs215424	0	23414656	C	T
4	rs61795311	0	23414678	A	C
4	rs10488999	0	23414974	G	A
4	rs2159518	0	23416412	G	A
4	rs34635895	0	23416453	T	A
4	rs2036715	0	23416521	A	G
4	rs215423	0	23417259	C	T
4	rs61795312	0	23417396	A	T
4	rs17539638	0	23417549	A	T
4	rs10938946	0	23419055	G	A
4	rs172553	0	23419084	C	A
4	rs2036714	0	23420348	G	C
4	rs215419	0	23420788	T	C
4	rs13144501	0	23420953	T	C
4	rs215418	0	23421101	G	A
4	rs73250780	0	23422016	A	G
4	rs215417	0	23422183	G	A
4	rs215416	0	23422764	A	G
4	rs215414	0	23423173	T	G
4	rs215413	0	23423405	A	T
4	rs215412	0	23423586	G	A
4	rs215411	0	23423603	T	A
4	rs215410	0	23424060	T	G
4	rs215409	0	23424204	G	A
4	rs215408	0	23424293	T	C
4	rs215407	0	23424545	T	C
4	rs215406	0	23425040	C	G
4	rs215405	0	23425474	T	G
4	rs215404	0	23425588	A	T
4	rs215403	0	23425653	C	T
4	rs123491	0	23425990	A	C
4	rs11734453	0	23426512	A	T
4	rs215402	0	23426926	C	T
4	rs12648151	0	23428505	T	A
4	rs215401	0	23428579	C	G
4	rs215456	0	23429260	G	A
4	rs215455	0	23429417	T	G
4	rs215454	0	23429460	G	A
4	rs78321767	0	23429665	A	G
4	rs215453	0	23429780	G	A
4	rs1605813	0	23430768	A	G
4	rs215452	0	23430854	T	C
4	rs215451	0	23432225	C	T
4	rs10488998	0	23432380	C	T
4	rs140115411	0	23432752	C	T
4	rs215449	0	23433898	A	C
4	rs737990	0	23434406	C	A
4	rs12646182	0	23434835	G	A
4	rs215448	0	23436063	T	G
4	rs215447	0	23436260	T	A
4	rs1509252	0	23436459	C	T
4	rs13122598	0	23437589	G	A
4	rs215446	0	23438665	T	C
4	rs215445	0	23440006	C	A
4	rs215444	0	23440247	A	G
4	rs17540376	0	23440343	A	T
4	rs1509251	0	23440730	A	G
4	rs74636735	0	23441068	G	A
4	rs215443	0	23441408	A	G
4	rs28578849	0	23442014	G	A
4	rs215442	0	23442240	C	A
4	rs76062007	0	23443139	C	T
4	rs215441	0	23443426	C	G
4	rs7665401	0	23443552	A	G
4	rs215440	0	23443661	T	C
4	rs215439	0	23443812	T	C
4	rs177357	0	23444445	T	C
4	rs145512709	0	23444985	C	T
4	rs123495	0	23445179	T	C
4	rs123494	0	23445212	G	C
4	rs123493	0	23445780	A	G
4	rs215438	0	23446529	C	T
4	rs215437	0	23446906	C	G
4	rs215436	0	23446949	C	G
4	rs115150418	0	23447618	A	C
4	rs1509249	0	23447627	T	C
4	rs972210	0	23447648	A	T
4	rs13137688	0	23447666	T	C
4	rs13110224	0	23447824	A	G
4	rs215435	0	23448626	T	C
4	rs190880168	0	23449238	T	C
4	rs79845448	0	23449712	C	T
4	rs61795328	0	23449855	C	T
4	rs73250788	0	23450109	A	T
4	rs150320200	0	23450330	A	G
4	rs73250789	0	23450369	C	T
4	rs215434	0	23450473	C	A
4	rs215433	0	23450572	A	G
4	rs80215111	0	23450645	T	A
4	rs215432	0	23451144	T	A
4	rs6839959	0	23451190	A	G
4	rs215431	0	23451207	G	T
4	rs138764860	0	23451210	A	G
4	rs6817487	0	23451237	T	C
4	rs75588920	0	23451604	G	A
4	rs215429	0	23451696	A	C
4	rs215428	0	23451900	G	A
4	rs3885408	0	23452193	A	G
4	rs215427	0	23452440	T	G
4	rs148080952	0	23453511	G	A
4	rs12696861	0	23454379	C	G
4	rs12501285	0	23454841	C	T
4	rs17613288	0	23454910	T	C
4	rs59601025	0	23455230	A	G
4	rs73097082	0	23455677	C	G
4	rs145641373	0	23455797	A	G
4	rs73250791	0	23456099	A	G
4	rs4697389	0	23456531	C	T
4	rs4697390	0	23456789	T	C
4	rs77460058	0	23457088	G	T
4	rs10488997	0	23457345	G	A
4	rs139940453	0	23460508	C	T
4	rs17541343	0	23460659	G	A
4	rs34017810	0	23460671	A	G
4	rs75544795	0	23461557	T	C
4	rs7667791	0	23461564	C	A
4	rs9997082	0	23461583	A	C
4	rs2215390	0	23462295	T	C
4	rs77675442	0	23462418	A	T
4	rs13129559	0	23462730	C	T
4	rs13113359	0	23464064	T	C
4	rs13138267	0	23464189	G	A
4	rs113133541	0	23465559	C	T
4	rs74592899	0	23466278	C	G
4	rs1304559	0	23466369	T	C
4	rs139804248	0	23466619	G	T
4	rs11724385	0	23467036	A	G
4	rs139148787	0	23467508	C	T
4	rs2215389	0	23468063	T	C
4	rs2215388	0	23468538	T	G
4	rs75747372	0	23469047	C	T
4	rs2323994	0	23469584	G	A
4	rs11737342	0	23470831	G	A
4	rs11737626	0	23471563	G	A
4	rs13105239	0	23472007	A	C
4	rs61795331	0	23473585	G	A
4	rs7670496	0	23473644	G	A
4	rs723394	0	23473748	G	A
4	rs79188896	0	23473766	A	G
4	rs723393	0	23473797	G	A
4	rs71608951	0	23473957	G	T
4	rs12331728	0	23474365	A	G
4	rs6828425	0	23474395	A	G
4	rs6829223	0	23474539	G	A
4	rs1117779	0	23475032	G	T
4	rs1117778	0	23475182	C	A
4	rs7689858	0	23475489	A	C
4	rs10010445	0	23475851	A	G
4	rs10010833	0	23476298	A	T
4	rs11947190	0	23476360	C	T
4	rs11933826	0	23476363	T	A
4	rs74791938	0	23476511	G	T
4	rs79070116	0	23476532	C	T
4	rs77037669	0	23476595	C	T
4	rs887471	0	23476755	T	C
4	rs77192993	0	23476971	T	C
4	rs740835	0	23477012	C	T
4	rs12498626	0	23477482	G	A
4	rs758725	0	23477592	A	G
4	rs114836426	0	23477661	T	C
4	rs734406	0	23477667	G	A
4	rs6818808	0	23477944	A	G
4	rs10006697	0	23478313	T	C
4	rs11728280	0	23478842	T	C
4	rs17613642	0	23478878	T	A
4	rs10938949	0	23478946	G	A
4	rs11724046	0	23478950	G	C
4	rs17541530	0	23479184	A	G
4	rs143965247	0	23479415	A	G
4	rs1034965	0	23479740	A	G
4	rs16873729	0	23480613	C	T
4	rs11935529	0	23481440	G	A
4	rs79599549	0	23482476	A	G
4	rs76911704	0	23483128	C	T
4	rs740834	0	23483330	T	C
4	rs35690336	0	23484608	G	A
4	rs17613848	0	23485012	G	A
4	rs6830891	0	23485189	A	T
4	rs6857002	0	23485264	T	G
4	rs6831833	0	23485419	G	T
4	rs34857848	0	23485506	T	A
4	rs13130879	0	23485983	G	A
4	rs16873748	0	23486104	C	G
4	rs17541787	0	23486209	A	G
4	rs16873749	0	23486333	C	T
4	rs756516	0	23487104	A	G
4	rs16873755	0	23487277	A	G
4	rs16867688	0	23487489	A	G
4	rs143053061	0	23488034	T	C
4	rs73103160	0	23488371	G	A
4	rs73103162	0	23488811	T	C
4	rs12505641	0	23488892	G	A
4	rs35907720	0	23489349	G	A
4	rs61696662	0	23489495	T	A
4	rs79015644	0	23490322	C	A
4	rs9884852	0	23490475	T	C
4	rs11723564	0	23491099	A	G
4	rs12508078	0	23491487	G	A
4	rs7673400	0	23492041	G	A
4	rs7697668	0	23492078	T	C
4	rs79753195	0	23493061	C	A
4	rs2323995	0	23494312	T	G
4	rs193088503	0	23494317	T	A
4	rs1468598	0	23494678	G	T
4	rs4317189	0	23495538	T	C
4	rs16873765	0	23496187	G	A
4	rs7689747	0	23496341	T	A
4	rs684968	0	23496919	C	G
4	rs73103176	0	23497988	A	T
4	rs111883197	0	23498095	G	A
4	rs1995964	0	23498412	C	T
4	rs147746426	0	23498988	G	A
4	rs17542251	0	23499320	G	T
4	rs114167409	0	23499741	G	A
4	rs114622774	0	23500046	G	A
4	rs16873777	0	23500674	A	G
4	rs16873779	0	23500705	A	G
4	rs4697392	0	23500899	T	C
4	rs216103	0	23501089	G	T
4	rs59477387	0	23501198	G	A
4	rs4697393	0	23501279	A	T
4	rs138183707	0	23502526	A	T
4	rs113836717	0	23502883	G	A
4	rs216108	0	23503444	G	T
4	rs56754377	0	23503581	C	T
4	rs216107	0	23503823	T	C
4	rs17542397	0	23504128	T	G
4	rs216106	0	23504482	T	C
4	rs28633851	0	23505869	C	G
4	rs34741421	0	23506362	G	A
4	rs113370805	0	23506683	C	T
4	rs28887258	0	23507659	G	A
4	rs11722745	0	23507771	C	T
4	rs28867811	0	23507824	G	A
4	rs78246455	0	23507920	G	C
4	rs216116	0	23508363	T	C
4	rs10433832	0	23508746	T	C
4	rs10433833	0	23508946	C	A
4	rs28505370	0	23509513	A	C
4	rs17614488	0	23509793	G	A
4	rs7681148	0	23510676	C	T
4	rs78119922	0	23511366	T	C
4	rs112641949	0	23511642	A	G
4	rs34506106	0	23512617	A	G
4	rs77506399	0	23513587	T	C
4	rs7654858	0	23513826	G	T
4	rs183352	0	23514548	T	C
4	rs12510268	0	23514606	T	A
4	rs28673041	0	23516248	T	A
4	rs9684213	0	23516266	G	T
4	rs28572730	0	23516403	A	G
4	rs28456306	0	23516586	C	T
4	rs1155194	0	23516635	G	A
4	rs1606147	0	23517521	C	T
4	rs1912756	0	23517660	G	A
4	rs7670966	0	23517891	T	C
4	rs10012527	0	23518794	G	A
4	rs6448205	0	23518825	A	C
4	rs7699363	0	23518943	C	T
4	rs7699745	0	23519170	C	T
4	rs17554527	0	23519755	C	T
4	rs76974993	0	23519997	C	T
4	rs144502362	0	23520242	G	A
4	rs216113	0	23520530	C	T
4	rs17554625	0	23520711	C	T
4	rs78883652	0	23521194	C	G
4	rs116812969	0	23521465	T	A
4	rs78563495	0	23521640	T	C
4	rs78746220	0	23521796	C	T
4	rs6448206	0	23521949	C	T
4	rs1877236	0	23521969	G	A
4	rs6448207	0	23521971	G	C
4	rs6448208	0	23522485	C	G
4	rs28705971	0	23522553	A	T
4	rs216112	0	23522707	C	T
4	rs56661289	0	23523222	A	G
4	rs7657910	0	23523223	T	C
4	rs17554659	0	23523599	C	G
4	rs17554688	0	23523779	A	G
4	rs192676819	0	23523827	T	C
4	rs6448209	0	23524075	T	C
4	rs6448210	0	23524106	A	G
4	rs6448211	0	23524169	G	C
4	rs17625142	0	23524663	C	T
4	rs6854092	0	23524735	T	C
4	rs216111	0	23524794	A	G
4	rs35795604	0	23524960	A	G
4	rs77912191	0	23525021	G	T
4	rs78583047	0	23525282	C	T
4	rs111412575	0	23525374	C	T
4	rs216110	0	23525657	C	G
4	rs1588539	0	23525998	C	T
4	rs76979264	0	23526504	G	A
4	rs140671747	0	23526561	C	T
4	rs61795357	0	23526656	C	T
4	rs75095390	0	23527491	T	A
4	rs112293772	0	23527761	T	C
4	rs59245947	0	23527877	A	G
4	rs1588540	0	23528222	A	G
4	rs113516593	0	23528395	G	A
4	rs75461462	0	23528591	G	C
4	rs13151198	0	23529286	G	A
4	rs1511434	0	23529424	T	C
4	rs113236376	0	23529732	C	T
4	rs61795358	0	23529831	C	A
4	rs13105578	0	23529896	A	G
4	rs2191354	0	23530196	G	A
4	rs2215387	0	23530919	C	T
4	rs2109398	0	23531411	G	A
4	rs112739336	0	23531768	G	A
4	rs76695246	0	23531975	A	T
4	rs33975584	0	23532248	T	C
4	rs1003561	0	23532789	A	G
4	rs6836512	0	23533608	C	T
4	rs13129262	0	23533622	A	C
4	rs78603371	0	23533824	A	G
4	rs12510874	0	23534143	C	T
4	rs76016027	0	23534246	T	A
4	rs10517013	0	23534895	A	T
4	rs10517014	0	23535139	G	T
4	rs148776618	0	23535196	T	G
4	rs993693	0	23535260	G	A
4	rs28520740	0	23535494	C	T
4	rs1397826	0	23536013	T	C
4	rs4458441	0	23536324	G	A
4	rs7663816	0	23536360	G	C
4	rs7688207	0	23536379	T	A
4	rs114792982	0	23537041	G	T
4	rs113049046	0	23537050	G	A
4	rs111870235	0	23537256	C	A
4	rs112110475	0	23537403	G	A
4	rs28824778	0	23538007	G	A
4	rs7676340	0	23538028	G	A
4	rs12510490	0	23538865	C	T
4	rs79324913	0	23539147	G	T
4	rs10517015	0	23539244	G	A
4	rs145647495	0	23540012	C	T
4	rs77901449	0	23540771	A	T
4	rs77512760	0	23541005	A	T
4	rs4697394	0	23541368	C	T
4	rs1511445	0	23541933	A	G
4	rs869473	0	23542478	G	T
4	rs147326084	0	23542661	G	A
4	rs59046113	0	23543753	T	C
4	rs1119131	0	23543819	A	G
4	rs79726233	0	23544883	G	A
4	rs6845386	0	23545027	G	T
4	rs112025617	0	23545115	A	C
4	rs79527831	0	23546018	T	A
4	rs11946682	0	23546116	C	T
4	rs2323996	0	23546394	C	T
4	rs11946861	0	23546531	C	T
4	rs12512531	0	23546569	G	C
4	rs4395488	0	23546911	C	T
4	rs73258343	0	23547046	A	G
4	rs113490961	0	23547209	A	G
4	rs60437841	0	23547839	G	A
4	rs4410515	0	23548282	C	T
4	rs16873852	0	23548957	C	T
4	rs16873865	0	23549753	C	T
4	rs57506072	0	23549788	A	C
4	rs1511443	0	23550101	C	A
4	rs17625606	0	23550676	T	C
4	rs16873871	0	23550712	A	G
4	rs17555374	0	23551071	G	A
4	rs1511441	0	23551567	G	A
4	rs1511440	0	23551739	A	G
4	rs1511439	0	23551827	T	C
4	rs17555511	0	23551870	A	G
4	rs9790508	0	23552019	G	A
4	rs17555539	0	23552234	T	G
4	rs17555602	0	23552420	G	A
4	rs150453771	0	23553637	C	T
4	rs71608955	0	23553744	C	T
4	rs73105052	0	23554863	T	C
4	rs10021542	0	23555237	A	G
4	rs61199456	0	23555526	G	A
4	rs1976635	0	23556286	G	A
4	rs77056624	0	23556405	G	A
4	rs73802417	0	23556660	A	G
4	rs73802418	0	23556816	T	C
4	rs6448212	0	23557339	G	T
4	rs1511451	0	23557645	G	A
4	rs2102560	0	23558846	T	A
4	rs141441172	0	23559405	T	C
4	rs11939577	0	23559785	G	A
4	rs11939613	0	23559857	G	C
4	rs10517018	0	23560044	C	T
4	rs7683779	0	23560611	T	C
4	rs4392502	0	23560631	T	G
4	rs74902678	0	23561069	A	C
4	rs73258346	0	23561141	T	C
4	rs950950	0	23561662	C	T
4	rs950949	0	23561707	A	G
4	rs950948	0	23561815	A	T
4	rs111388665	0	23562045	A	G
4	rs2055890	0	23562139	C	T
4	rs2175455	0	23562148	G	T
4	rs138959008	0	23562363	A	T
4	rs4331766	0	23563103	C	T
4	rs4622988	0	23563570	C	T
4	rs112625189	0	23563593	C	T
4	rs9784459	0	23563931	A	G
4	rs77282396	0	23564514	C	T
4	rs58874680	0	23565305	C	G
4	rs57429233	0	23565387	T	G
4	rs73105087	0	23565839	C	T
4	rs2089842	0	23566079	A	T
4	rs142022976	0	23566114	G	A
4	rs10017437	0	23566334	C	T
4	rs142898327	0	23566468	T	C
4	rs2875251	0	23566880	T	C
4	rs113552539	0	23567036	A	G
4	rs7694126	0	23567180	T	A
4	rs77683779	0	23567567	T	C
4	rs28824569	0	23568126	C	G
4	rs6448213	0	23568332	T	C
4	rs28830470	0	23568333	G	A
4	rs28802668	0	23568399	T	C
4	rs10026757	0	23569026	G	T
4	rs67436520	0	23569030	A	G
4	rs7683226	0	23569316	G	A
4	rs28867777	0	23569326	G	A
4	rs28850402	0	23569349	C	A
4	rs79043286	0	23569368	G	A
4	rs28713551	0	23569427	C	T
4	rs28876831	0	23569564	C	T
4	rs4566642	0	23569841	C	T
4	rs4543099	0	23569862	T	G
4	rs6846806	0	23570075	A	G
4	rs6830349	0	23570747	T	C
4	rs1912755	0	23571565	A	T
4	rs61797490	0	23571679	C	T
4	rs13103252	0	23572152	A	G
4	rs12506146	0	23572504	A	G
4	rs28763713	0	23572850	A	T
4	rs7662017	0	23572964	C	T
4	rs10017400	0	23573553	A	G
4	rs78159177	0	23573601	G	A
4	rs28439545	0	23574005	C	T
4	rs73105101	0	23574035	C	T
4	rs74776618	0	23574768	T	C
4	rs73258348	0	23574824	T	G
4	rs11727130	0	23574876	A	G
4	rs111983905	0	23574933	A	G
4	rs181427622	0	23575109	A	G
4	rs10006564	0	23575223	A	G
4	rs10028975	0	23575246	C	T
4	rs9996142	0	23575304	T	C
4	rs77761126	0	23575676	G	A
4	rs10031701	0	23575829	C	T
4	rs10031917	0	23575842	G	C
4	rs10009448	0	23575883	A	G
4	rs10009451	0	23575898	A	G
4	rs13145651	0	23576325	A	G
4	rs58341605	0	23576399	A	G
4	rs73106912	0	23576471	C	T
4	rs186117188	0	23576908	C	T
4	rs73106915	0	23577005	A	G
4	rs4697036	0	23577026	C	A
4	rs58167866	0	23577117	A	G
4	rs4697037	0	23577167	T	C
4	rs28435609	0	23577312	A	G
4	rs74953123	0	23577379	C	T
4	rs55760345	0	23578138	C	A
4	rs13108746	0	23578197	C	T
4	rs74539658	0	23578361	G	A
4	rs60382719	0	23578466	A	G
4	rs58214642	0	23578479	A	G
4	rs73106921	0	23578748	G	A
4	rs73106923	0	23578755	T	C
4	rs73106924	0	23578775	C	T
4	rs9884250	0	23578874	G	C
4	rs76486218	0	23578926	T	A
4	rs78799882	0	23579248	A	G
4	rs11724857	0	23580077	G	A
4	rs71608957	0	23580399	A	G
4	rs61797491	0	23580943	T	C
4	rs56134488	0	23580970	C	T
4	rs10470807	0	23581156	C	T
4	rs9884601	0	23581602	T	C
4	rs1511454	0	23582481	A	G
4	rs76048093	0	23583439	G	C
4	rs10049900	0	23583719	C	T
4	rs6810684	0	23584402	G	A
4	rs78155426	0	23586152	T	C
4	rs59593498	0	23586779	G	C
4	rs55727900	0	23586851	A	T
4	rs10027713	0	23587215	A	C
4	rs10017553	0	23587418	T	C
4	rs10027997	0	23587465	A	G
4	rs73106937	0	23587585	A	T
4	rs1397829	0	23587996	A	G
4	rs6849268	0	23588056	C	T
4	rs1511453	0	23588462	G	A
4	rs978235	0	23588559	C	T
4	rs11733446	0	23588832	T	C
4	rs2875245	0	23589160	G	A
4	rs66575145	0	23590019	C	T
4	rs71608958	0	23590046	C	T
4	rs13105614	0	23590120	A	C
4	rs13106221	0	23590136	G	A
4	rs73106942	0	23590168	C	T
4	rs35036569	0	23590211	G	A
4	rs35323184	0	23590382	A	T
4	rs35426469	0	23590395	A	T
4	rs61797495	0	23590451	G	C
4	rs34203874	0	23590530	C	T
4	rs55657888	0	23590873	C	A
4	rs13140325	0	23591014	T	C
4	rs4697038	0	23591140	A	G
4	rs10018135	0	23591162	C	T
4	rs7665464	0	23591401	G	A
4	rs4697039	0	23591442	A	G
4	rs4697397	0	23591522	T	C
4	rs4697040	0	23591589	G	A
4	rs34658173	0	23591641	G	A
4	rs34686085	0	23591695	A	G
4	rs61797498	0	23591938	T	A
4	rs35297743	0	23592101	T	G
4	rs35106703	0	23592131	G	C
4	rs61797501	0	23592272	C	T
4	rs36031666	0	23592323	T	G
4	rs2324074	0	23592446	A	C
4	rs1912758	0	23592475	T	C
4	rs1112601	0	23592563	C	T
4	rs2324073	0	23592737	G	A
4	rs1912759	0	23593005	G	A
4	rs7677519	0	23593131	A	G
4	rs1912760	0	23593138	C	T
4	rs7677861	0	23593299	A	G
4	rs60792940	0	23593379	G	A
4	rs7678500	0	23593622	A	G
4	rs13129407	0	23593632	G	A
4	rs13134720	0	23593733	G	C
4	rs13134344	0	23593779	A	G
4	rs13134550	0	23593808	C	T
4	rs13135184	0	23593938	G	A
4	rs73258353	0	23594189	T	C
4	rs1511438	0	23594273	A	G
4	rs1511437	0	23594343	T	A
4	rs61797535	0	23594577	G	A
4	rs13103227	0	23594747	G	A
4	rs1606148	0	23595092	C	T
4	rs116233169	0	23595093	G	A
4	rs57301779	0	23595190	T	G
4	rs34330552	0	23595207	A	G
4	rs34119851	0	23595226	C	T
4	rs34057927	0	23595251	T	C
4	rs34367467	0	23595280	C	G
4	rs56013296	0	23595315	A	G
4	rs13104038	0	23595334	C	T
4	rs13104217	0	23595365	C	A
4	rs34291641	0	23595480	A	G
4	rs61797539	0	23595641	T	C
4	rs17631802	0	23595674	G	A
4	rs34607096	0	23595994	G	T
4	rs61795060	0	23596091	C	A
4	rs34989163	0	23596093	G	A
4	rs61795061	0	23596098	T	C
4	rs34145586	0	23596138	C	T
4	rs35435225	0	23596221	A	T
4	rs78109537	0	23596276	T	C
4	rs73106947	0	23596323	G	A
4	rs71608959	0	23596325	C	T
4	rs6820701	0	23596594	G	A
4	rs1397828	0	23596719	G	T
4	rs61795062	0	23596767	C	G
4	rs1511436	0	23597085	G	A
4	rs2067858	0	23597211	G	A
4	rs7669479	0	23597331	A	G
4	rs10517019	0	23597396	T	A
4	rs17632009	0	23597603	T	A
4	rs2137047	0	23597767	T	G
4	rs35472143	0	23597788	G	A
4	rs115780065	0	23597839	A	G
4	rs11943096	0	23598144	C	G
4	rs11929831	0	23598441	T	C
4	rs75530198	0	23598457	G	A
4	rs7654612	0	23598499	T	C
4	rs11934211	0	23598516	A	T
4	rs34841951	0	23598549	G	A
4	rs7676738	0	23598582	C	T
4	rs7681518	0	23598734	C	T
4	rs61795063	0	23598771	A	G
4	rs61795064	0	23598822	C	T
4	rs78823432	0	23599742	T	C
4	rs16873936	0	23600058	A	G
4	rs13140421	0	23600150	C	T
4	rs6847002	0	23600207	C	T
4	rs6847543	0	23600309	G	A
4	rs13116465	0	23600323	T	C
4	rs60622358	0	23600420	C	T
4	rs13140916	0	23600510	A	G
4	rs17632146	0	23600766	G	T
4	rs6853468	0	23600819	G	A
4	rs6853140	0	23600892	A	G
4	rs56112034	0	23600897	A	G
4	rs61795065	0	23600922	T	C
4	rs13123056	0	23600950	T	C
4	rs10032829	0	23601001	G	T
4	rs13124215	0	23601453	T	A
4	rs61795066	0	23601502	T	C
4	rs13148875	0	23601560	G	T
4	rs6812096	0	23602156	A	C
4	rs11930184	0	23602254	G	A
4	rs1397827	0	23602292	G	A
4	rs13131821	0	23602602	T	C
4	rs59327771	0	23602621	A	C
4	rs4697398	0	23603051	T	G
4	rs2203082	0	23603114	A	T
4	rs2203081	0	23603152	G	T
4	rs2203080	0	23603183	C	A
4	rs4697399	0	23603249	A	G
4	rs113089161	0	23603316	C	T
4	rs60863125	0	23603320	T	C
4	rs80093580	0	23603327	G	A
4	rs4697041	0	23603378	G	A
4	rs28533065	0	23603438	T	C
4	rs58259819	0	23603508	A	G
4	rs11732020	0	23603711	A	T
4	rs28449689	0	23603764	A	T
4	rs11723862	0	23603809	C	T
4	rs35953043	0	23603810	G	A
4	rs61795109	0	23604086	G	A
4	rs28367546	0	23604199	A	C
4	rs13118648	0	23604284	G	C
4	rs28404292	0	23604287	G	A
4	rs67925430	0	23604385	G	T
4	rs61795110	0	23604428	G	A
4	rs13118562	0	23604501	A	G
4	rs35926927	0	23605182	T	G
4	rs13138738	0	23605232	G	A
4	rs34551852	0	23605540	T	C
4	rs28461664	0	23605973	C	T
4	rs7672087	0	23606265	T	C
4	rs73106979	0	23606634	T	C
4	rs61795112	0	23606719	A	G
4	rs112181493	0	23606980	G	T
4	rs8180368	0	23607068	G	T
4	rs6810541	0	23607172	G	T
4	rs61795113	0	23607232	A	G
4	rs10155058	0	23607322	G	A
4	rs10155059	0	23607604	G	A
4	rs13135406	0	23607899	T	C
4	rs6816475	0	23607928	C	A
4	rs6816458	0	23607947	A	G
4	rs6816995	0	23608001	G	T
4	rs6816844	0	23608056	C	T
4	rs6818216	0	23608557	G	T
4	rs6823016	0	23608842	A	G
4	rs147318572	0	23608885	G	A
4	rs9291450	0	23608953	T	C
4	rs6823705	0	23608964	G	C
4	rs6824347	0	23609323	G	C
4	rs13116416	0	23609524	A	G
4	rs907319	0	23609670	A	G
4	rs966650	0	23609928	G	A
4	rs34236267	0	23609964	G	A
4	rs907318	0	23610009	G	C
4	rs907317	0	23610077	C	A
4	rs907316	0	23610144	T	G
4	rs10938950	0	23610330	G	A
4	rs12648322	0	23610445	A	G
4	rs35437014	0	23610579	T	A
4	rs12645475	0	23610607	T	C
4	rs34808621	0	23610617	A	G
4	rs10014705	0	23610811	T	C
4	rs71608960	0	23610972	G	C
4	rs11734142	0	23610993	A	G
4	rs115123459	0	23611189	T	C
4	rs66926968	0	23611238	T	C
4	rs13131611	0	23611480	G	A
4	rs28532349	0	23611631	A	G
4	rs13112409	0	23611658	T	C
4	rs58827650	0	23611823	C	A
4	rs57813199	0	23611956	T	G
4	rs10006184	0	23612043	C	G
4	rs10006294	0	23612180	C	G
4	rs28682329	0	23612784	G	A
4	rs76757127	0	23612788	T	G
4	rs6448215	0	23612798	A	C
4	rs6448216	0	23612834	T	C
4	rs28526502	0	23613097	G	A
4	rs7693599	0	23613403	C	T
4	rs61795114	0	23613418	A	G
4	rs61795115	0	23613459	A	C
4	rs7693965	0	23613573	C	A
4	rs1511444	0	23613974	C	T
4	rs28481497	0	23614876	T	A
4	rs7695574	0	23614941	T	C
4	rs35038557	0	23614998	G	A
4	rs13121107	0	23615048	G	A
4	rs28538856	0	23615171	G	A
4	rs66471889	0	23615258	C	T
4	rs68069803	0	23615305	G	A
4	rs115517211	0	23615496	C	A
4	rs2036883	0	23615792	A	T
4	rs2036882	0	23615845	C	T
4	rs2036881	0	23615948	G	C
4	rs12108313	0	23616145	G	A
4	rs13121124	0	23622489	C	T
4	rs13121520	0	23622531	G	A
4	rs4697400	0	23622681	A	C
4	rs10001543	0	23622931	A	G
4	rs73109014	0	23623028	A	G
4	rs2875249	0	23623314	G	A
4	rs6812997	0	23623499	T	C
4	rs12643574	0	23624142	A	G
4	rs1588544	0	23624201	G	A
4	rs12649598	0	23624221	C	T
4	rs1588543	0	23624271	G	A
4	rs34786719	0	23624282	G	C
4	rs13135811	0	23624332	G	C
4	rs13111247	0	23624394	T	G
4	rs1588542	0	23624507	G	A
4	rs10027853	0	23624592	C	T
4	rs55865055	0	23624699	A	G
4	rs55656936	0	23624812	A	C
4	rs13435393	0	23624845	A	G
4	rs61795122	0	23625001	C	G
4	rs4389561	0	23625197	T	G
4	rs112715742	0	23625280	G	C
4	rs2875250	0	23625383	A	T
4	rs2324071	0	23625482	T	C
4	rs4697401	0	23625696	C	T
4	rs4391019	0	23625889	T	C
4	rs10001239	0	23626018	C	T
4	rs34010152	0	23626531	G	T
4	rs1588541	0	23626729	C	G
4	rs77597104	0	23627084	G	A
4	rs28834395	0	23627088	G	A
4	rs7689888	0	23628060	G	A
4	rs147892099	0	23628776	C	A
4	rs4458443	0	23628966	C	T
4	rs1511448	0	23629112	G	A
4	rs1511447	0	23629325	G	A
4	rs16873945	0	23629454	A	G
4	rs34405511	0	23629890	C	T
4	rs34753596	0	23629904	G	A
4	rs75536258	0	23630015	A	G
4	rs16873950	0	23630253	T	C
4	rs7686688	0	23630693	T	C
4	rs13110354	0	23630697	C	T
4	rs13110977	0	23630812	G	T
4	rs13110597	0	23630814	C	T
4	rs6845167	0	23631034	T	C
4	rs116316092	0	23631035	G	A
4	rs883119	0	23631126	T	C
4	rs868355	0	23631309	A	G
4	rs883120	0	23631376	C	T
4	rs868356	0	23631474	G	A
4	rs34852915	0	23631518	C	T
4	rs867416	0	23631789	G	A
4	rs13118539	0	23631863	G	A
4	rs16873952	0	23632143	G	A
4	rs16873953	0	23632162	G	A
4	rs10938951	0	23632179	A	G
4	rs13146636	0	23632488	T	C
4	rs13120046	0	23632544	G	A
4	rs990219	0	23632622	G	A
4	rs990218	0	23632752	T	C
4	rs990217	0	23632980	G	A
4	rs71608983	0	23633035	G	A
4	rs1511450	0	23633340	A	G
4	rs1511449	0	23633393	G	A
4	rs10517017	0	23633629	A	G
4	rs61795123	0	23634156	G	T
4	rs10938952	0	23634474	G	A
4	rs10938953	0	23634488	A	T
4	rs67936880	0	23634688	G	A
4	rs1912757	0	23635033	A	C
4	rs4607203	0	23635293	A	G
4	rs2175454	0	23635354	C	G
4	rs2137049	0	23635580	C	T
4	rs2137048	0	23635616	A	G
4	rs1588545	0	23636147	T	C
4	rs12647344	0	23636814	C	A
4	rs12641301	0	23636914	A	G
4	rs12650599	0	23636939	T	A
4	rs4521332	0	23637192	A	T
4	rs4399975	0	23637305	T	C
4	rs4555617	0	23637340	A	G
4	rs34405467	0	23637711	A	G
4	rs60495014	0	23637782	G	A
4	rs13123134	0	23637800	C	A
4	rs13123614	0	23638099	A	G
4	rs6857409	0	23638294	T	C
4	rs79235896	0	23638309	G	A
4	rs75869796	0	23638345	G	A
4	rs74762623	0	23638484	A	G
4	rs76240580	0	23638774	C	T
4	rs6837484	0	23638836	C	T
4	rs6815195	0	23638979	T	G
4	rs1980038	0	23639667	C	T
4	rs11931815	0	23639855	T	C
4	rs11936160	0	23639872	A	G
4	rs306055	0	23640058	A	G
4	rs6845676	0	23640403	C	A
4	rs306056	0	23640506	G	A
4	rs306057	0	23640517	T	G
4	rs1844816	0	23640686	C	T
4	rs306058	0	23640763	C	A
4	rs67790150	0	23641041	A	G
4	rs56372534	0	23641888	A	G
4	rs306059	0	23641922	A	G
4	rs1565535	0	23642370	G	T
4	rs11726973	0	23643369	T	A
4	rs11726976	0	23643382	T	C
4	rs73606166	0	23645580	G	C
4	rs185497079	0	23646282	G	A
4	rs61796668	0	23648398	C	T
4	rs190383416	0	23648626	G	A
4	rs13112874	0	23648650	C	T
4	rs111961560	0	23648700	C	G
4	rs75296111	0	23648735	C	T
4	rs4697403	0	23649042	C	T
4	rs306062	0	23649144	G	T
4	rs142063572	0	23649226	C	T
4	rs13114348	0	23649235	G	A
4	rs13114349	0	23649241	G	A
4	rs4697404	0	23649324	G	A
4	rs306063	0	23649426	G	A
4	rs7671409	0	23649981	C	T
4	rs12642018	0	23650193	G	A
4	rs306064	0	23650238	G	T
4	rs10011130	0	23650333	T	A
4	rs13121730	0	23650432	C	T
4	rs61796670	0	23650555	G	A
4	rs56399757	0	23652047	T	C
4	rs34425725	0	23652347	A	G
4	rs73111058	0	23652865	A	G
4	rs28449484	0	23652901	G	A
4	rs61796672	0	23652978	A	G
4	rs955456	0	23653216	T	G
4	rs955457	0	23653513	A	C
4	rs66656552	0	23654210	G	A
4	rs13150873	0	23654326	G	A
4	rs13150565	0	23654378	A	G
4	rs567908148	0	23654618	G	A
4	rs11724177	0	23655218	C	T
4	rs74886747	0	23655464	T	A
4	rs73111065	0	23655823	T	C
4	rs2130922	0	23656187	C	T
4	rs12374262	0	23656232	G	T
4	rs73111068	0	23656604	G	T
4	rs625286	0	23656937	T	A
4	rs635362	0	23657101	T	A
4	rs3112978	0	23657602	C	T
4	rs10938955	0	23657645	G	A
4	rs73111073	0	23657720	C	T
4	rs149126523	0	23658241	G	A
4	rs1511452	0	23658386	A	G
4	rs4697405	0	23659430	G	C
4	rs6832335	0	23659575	T	G
4	rs6813616	0	23660409	G	A
4	rs6839015	0	23660502	T	C
4	rs61796676	0	23660620	A	G
4	rs61796677	0	23660751	C	T
4	rs1388333	0	23660881	A	T
4	rs61796678	0	23661111	C	T
4	rs8180290	0	23661239	T	G
4	rs9683673	0	23661273	A	G
4	rs10517021	0	23662176	A	C
4	rs11725137	0	23662857	A	G
4	rs7438193	0	23663027	C	T
4	rs1491386	0	23663069	A	C
4	rs2035827	0	23663235	G	A
4	rs306054	0	23663453	T	G
4	rs1491387	0	23663714	G	C
4	rs1491392	0	23665104	G	A
4	rs4697406	0	23666030	G	A
4	rs4697407	0	23666163	T	C
4	rs66467690	0	23666240	A	G
4	rs114187133	0	23666681	C	T
4	rs73258380	0	23667866	A	G
4	rs7680077	0	23668753	G	A
4	rs306050	0	23669223	C	A
4	rs884947	0	23670071	G	A
4	rs56046708	0	23670294	C	T
4	rs73092867	0	23670489	C	T
4	rs10032003	0	23671235	C	T
4	rs7699544	0	23671912	C	G
4	rs28609185	0	23672401	T	G
4	rs10002524	0	23672444	T	C
4	rs306051	0	23673529	A	G
4	rs2220642	0	23674080	G	A
4	rs116798190	0	23674534	G	A
4	rs306052	0	23675181	A	T
4	rs306053	0	23675698	A	G
4	rs7697439	0	23676790	C	A
4	rs74985885	0	23678081	G	C
4	rs61796681	0	23678196	A	T
4	rs61796682	0	23678241	G	A
4	rs12640279	0	23678441	G	A
4	rs7665084	0	23679262	A	C
4	rs61796683	0	23679445	A	T
4	rs73092872	0	23679762	C	A
4	rs1491395	0	23679807	G	A
4	rs1491394	0	23680177	C	T
4	rs61796684	0	23680287	C	T
4	rs77414916	0	23680861	A	G
4	rs4697408	0	23680862	T	C
4	rs6835294	0	23680867	G	T
4	rs73258381	0	23681759	G	A
4	rs28763624	0	23682654	G	A
4	rs2172151	0	23683165	G	A
4	rs2172152	0	23683234	C	T
4	rs10008808	0	23683303	G	A
4	rs12645303	0	23683929	G	T
4	rs923676	0	23684035	A	G
4	rs13435384	0	23684708	A	C
4	rs4697409	0	23685254	G	A
4	rs67426518	0	23685717	A	C
4	rs2324077	0	23685944	A	C
4	rs77053602	0	23686078	T	C
4	rs2054996	0	23686819	C	T
4	rs4697410	0	23687618	T	C
4	rs1491372	0	23688539	A	G
4	rs11736033	0	23688573	A	G
4	rs1491373	0	23688589	G	A
4	rs12651024	0	23688828	A	G
4	rs114069498	0	23688930	C	T
4	rs59961806	0	23689006	A	T
4	rs139401815	0	23689898	C	T
4	rs6448219	0	23689916	A	G
4	rs6448220	0	23690032	A	G
4	rs6448221	0	23690165	A	G
4	rs6448222	0	23690225	A	C
4	rs113447093	0	23690656	T	C
4	rs1119417	0	23690730	G	A
4	rs142566579	0	23690768	G	A
4	rs142214126	0	23691055	G	A
4	rs61796736	0	23691907	C	T
4	rs2324078	0	23692263	T	G
4	rs2324079	0	23692283	A	T
4	rs4697411	0	23692801	C	T
4	rs9637591	0	23692835	G	T
4	rs4697412	0	23693069	A	G
4	rs61796737	0	23694410	A	G
4	rs1352801	0	23694447	A	C
4	rs6840354	0	23694492	A	G
4	rs73092888	0	23694797	T	C
4	rs13101367	0	23694990	G	A
4	rs13152455	0	23695029	A	T
4	rs12640328	0	23695714	A	G
4	rs73092891	0	23695823	A	G
4	rs13109266	0	23696183	G	A
4	rs2201070	0	23696213	C	G
4	rs76016100	0	23696287	C	T
4	rs116242792	0	23696339	G	A
4	rs16874010	0	23696456	A	G
4	rs4697413	0	23696507	A	G
4	rs73258384	0	23696671	G	A
4	rs1491374	0	23697330	G	A
4	rs1948355	0	23697758	G	A
4	rs6830932	0	23697950	G	C
4	rs2035826	0	23698717	G	A
4	rs1491375	0	23700405	A	G
4	rs73092898	0	23701208	C	T
4	rs1491376	0	23701844	C	T
4	rs1491377	0	23702558	A	G
4	rs9993322	0	23702881	G	C
4	rs77757607	0	23702883	A	C
4	rs1038821	0	23703647	T	G
4	rs76084918	0	23703970	G	A
4	rs28756203	0	23704446	A	G
4	rs28494531	0	23704496	A	G
4	rs10938956	0	23705256	G	A
4	rs12640897	0	23705489	T	C
4	rs28520741	0	23707491	A	T
4	rs188832336	0	23707510	T	C
4	rs73092901	0	23708488	T	A
4	rs1491393	0	23708557	C	T
4	rs10938957	0	23709615	T	C
4	rs79123422	0	23710459	A	G
4	rs35778890	0	23710645	G	A
4	rs73095104	0	23711337	C	T
4	rs73095105	0	23711997	A	C
4	rs13434906	0	23712340	C	T
4	rs11935927	0	23712587	C	T
4	rs2130926	0	23712830	C	T
4	rs2130927	0	23712927	G	A
4	rs2130928	0	23712946	T	C
4	rs2172150	0	23713014	T	G
4	rs1976201	0	23713473	A	T
4	rs114963206	0	23713513	C	T
4	rs1565538	0	23713674	T	C
4	rs4645204	0	23713940	A	G
4	rs76379207	0	23714304	T	C
4	rs4428267	0	23714375	G	A
4	rs1963034	0	23714449	C	T
4	rs10011957	0	23714496	C	T
4	rs10011967	0	23714528	C	T
4	rs1963035	0	23714541	A	G
4	rs1021400	0	23714895	G	A
4	rs1021401	0	23714982	T	C
4	rs57082430	0	23715126	G	A
4	rs7694084	0	23715182	T	C
4	rs7669934	0	23715430	C	G
4	rs10000673	0	23715644	C	T
4	rs10023191	0	23715843	A	G
4	rs36083520	0	23715876	T	C
4	rs10012937	0	23715991	T	C
4	rs73258386	0	23716039	G	A
4	rs13126232	0	23716267	C	T
4	rs13126483	0	23716399	C	T
4	rs78816535	0	23716460	G	T
4	rs7677217	0	23716639	G	A
4	rs7681475	0	23716720	A	G
4	rs41408045	0	23717009	G	A
4	rs7682582	0	23717026	G	A
4	rs11936480	0	23717715	C	T
4	rs34521026	0	23717809	C	T
4	rs6824409	0	23718253	T	C
4	rs28634726	0	23718350	A	C
4	rs6847904	0	23718409	G	A
4	rs73258389	0	23718521	G	A
4	rs79818395	0	23718672	A	G
4	rs144595460	0	23718990	G	A
4	rs10010697	0	23719003	G	A
4	rs10032678	0	23719039	A	T
4	rs56802144	0	23719098	A	C
4	rs6854064	0	23719248	A	G
4	rs7680293	0	23720121	T	C
4	rs28451942	0	23720261	C	A
4	rs871409	0	23720462	C	G
4	rs871410	0	23720642	A	G
4	rs1317528	0	23720825	T	A
4	rs59215358	0	23720934	C	G
4	rs2875252	0	23720961	A	C
4	rs28463187	0	23721068	G	T
4	rs28701895	0	23721126	T	C
4	rs61797781	0	23721180	G	A
4	rs73260449	0	23722081	C	T
4	rs7669176	0	23722089	G	A
4	rs2324075	0	23723119	T	C
4	rs10023404	0	23723126	G	A
4	rs73260452	0	23723208	G	A
4	rs73260453	0	23723218	C	T
4	rs10000950	0	23723320	A	G
4	rs113807051	0	23723431	T	C
4	rs73260454	0	23724014	C	A
4	rs17572286	0	23724215	G	A
4	rs35631011	0	23724229	C	T
4	rs4697414	0	23724255	C	T
4	rs34558241	0	23724479	G	T
4	rs77642306	0	23724490	C	T
4	rs34355462	0	23724491	G	A
4	rs61797785	0	23724501	C	T
4	rs34221784	0	23724518	A	C
4	rs34980382	0	23724605	A	T
4	rs61797786	0	23724637	G	T
4	rs61797787	0	23724848	C	T
4	rs59157015	0	23724894	G	A
4	rs139510961	0	23725016	T	G
4	rs55945499	0	23725070	C	T
4	rs151073351	0	23725107	G	C
4	rs146161778	0	23727142	G	A
4	rs28878537	0	23727688	C	T
4	rs186047663	0	23728205	G	A
4	rs13145561	0	23729031	C	T
4	rs138726233	0	23729049	G	A
4	rs143736109	0	23729051	G	A
4	rs116299322	0	23729493	C	T
4	rs11728613	0	23729555	C	T
4	rs11736863	0	23729566	A	G
4	rs61797801	0	23729825	C	T
4	rs13101374	0	23729862	G	A
4	rs61797802	0	23730222	T	C
4	rs28574960	0	23730247	A	G
4	rs28587638	0	23730660	T	C
4	rs61797803	0	23730852	C	T
4	rs16874043	0	23730887	T	C
4	rs4488927	0	23731305	A	G
4	rs28718041	0	23731951	C	T
4	rs10517023	0	23732218	C	A
4	rs9999768	0	23732837	A	T
4	rs1491391	0	23732990	T	G
4	rs1491390	0	23733217	G	C
4	rs16874049	0	23733594	C	T
4	rs61797804	0	23734161	G	T
4	rs4697415	0	23734403	C	T
4	rs1491389	0	23734719	G	A
4	rs1491388	0	23734870	C	T
4	rs1844814	0	23735026	A	T
4	rs28419460	0	23735127	T	G
4	rs28529375	0	23735280	A	G
4	rs28560006	0	23735652	A	G
4	rs28627594	0	23735820	G	A
4	rs16874051	0	23736129	G	A
4	rs1352802	0	23736348	A	G
4	rs16874052	0	23736523	A	G
4	rs13107733	0	23736573	A	G
4	rs78613340	0	23736624	C	T
4	rs113088939	0	23737225	G	A
4	rs28376996	0	23737436	G	A
4	rs28513982	0	23737528	T	C
4	rs16874055	0	23737782	T	C
4	rs13120568	0	23737797	A	G
4	rs16874060	0	23737865	A	G
4	rs143567377	0	23738068	C	T
4	rs28728084	0	23738300	G	A
4	rs7656180	0	23738906	T	C
4	rs7678279	0	23739047	A	T
4	rs1388330	0	23739319	C	A
4	rs1027228	0	23739736	A	G
4	rs1565537	0	23739796	A	G
4	rs73095144	0	23740516	T	C
4	rs73260455	0	23741583	G	A
4	rs115387355	0	23741674	G	A
4	rs12498774	0	23742679	G	A
4	rs12506378	0	23742935	A	G
4	rs13105801	0	23743016	A	C
4	rs13133595	0	23743023	T	C
4	rs13106401	0	23743029	G	A
4	rs16874072	0	23743450	T	C
4	rs73260456	0	23743838	G	A
4	rs16874073	0	23743962	T	C
4	rs963209	0	23744268	C	T
4	rs1491385	0	23745790	A	G
4	rs2201071	0	23746304	G	A
4	rs73260458	0	23746420	C	T
4	rs16874074	0	23746476	A	G
4	rs13142156	0	23746582	C	T
4	rs1491384	0	23746704	A	G
4	rs1491383	0	23746931	C	T
4	rs12512770	0	23747053	G	A
4	rs6832043	0	23747277	T	C
4	rs55944055	0	23747377	A	G
4	rs113379247	0	23747403	C	T
4	rs6855480	0	23747576	C	T
4	rs6855327	0	23747580	A	C
4	rs28519506	0	23748192	G	C
4	rs12498751	0	23748630	G	A
4	rs7662686	0	23749077	A	G
4	rs35120012	0	23749304	T	G
4	rs17573178	0	23750569	G	A
4	rs61797819	0	23750886	G	A
4	rs59600036	0	23751048	G	A
4	rs59878165	0	23751540	A	G
4	rs147491442	0	23752301	G	A
4	rs1542743	0	23752887	C	A
4	rs16874080	0	23752930	A	G
4	rs7689064	0	23753053	A	C
4	rs10938958	0	23753262	T	G
4	rs10938959	0	23753399	G	T
4	rs10938960	0	23753637	G	A
4	rs17573320	0	23754316	T	A
4	rs1491381	0	23754773	A	G
4	rs12641370	0	23754864	G	C
4	rs7691786	0	23754918	T	A
4	rs10805248	0	23755141	G	A
4	rs1491380	0	23755258	A	G
4	rs16874089	0	23756075	C	T
4	rs16874090	0	23756096	T	C
4	rs16874091	0	23756140	T	C
4	rs967203	0	23756180	G	A
4	rs16874096	0	23756751	A	G
4	rs10003201	0	23756834	G	C
4	rs1159937	0	23757245	C	T
4	rs967140	0	23757308	A	C
4	rs13138252	0	23757800	G	A
4	rs73243606	0	23758021	C	G
4	rs16874106	0	23758243	T	C
4	rs10938961	0	23758258	A	C
4	rs146666788	0	23758372	G	C
4	rs78921971	0	23758567	G	A
4	rs73243607	0	23758662	C	T
4	rs974083	0	23759262	G	A
4	rs13122003	0	23759328	T	C
4	rs4697417	0	23759694	G	A
4	rs4697418	0	23759713	T	C
4	rs1491379	0	23759757	T	C
4	rs73243608	0	23759778	G	C
4	rs11734001	0	23760199	T	C
4	rs6811168	0	23760299	G	A
4	rs16874119	0	23760762	C	T
4	rs28642308	0	23761005	C	T
4	rs28367398	0	23761108	T	G
4	rs13435356	0	23761719	C	T
4	rs28854854	0	23762081	A	C
4	rs28859949	0	23762136	G	A
4	rs74647235	0	23762639	C	T
4	rs56047960	0	23762954	G	A
4	rs55792115	0	23763027	C	A
4	rs13434711	0	23763034	A	G
4	rs10002732	0	23763773	A	G
4	rs78674864	0	23764073	C	T
4	rs79610022	0	23764569	G	C
4	rs78605654	0	23764986	A	C
4	rs16874120	0	23765472	C	T
4	rs61797822	0	23765739	C	T
4	rs6448223	0	23765923	C	T
4	rs113910469	0	23766167	G	C
4	rs16874121	0	23767480	A	C
4	rs115830014	0	23767560	C	T
4	rs74989273	0	23767829	T	A
4	rs10033353	0	23768305	T	G
4	rs74631457	0	23768388	G	A
4	rs76369738	0	23768836	C	T
4	rs7684099	0	23769739	C	T
4	rs10005147	0	23769877	A	G
4	rs885395	0	23770218	A	G
4	rs2005293	0	23770610	T	C
4	rs2002189	0	23770693	G	C
4	rs115192829	0	23771190	G	A
4	rs6826954	0	23771274	T	A
4	rs73243610	0	23771349	A	G
4	rs75249590	0	23771648	C	G
4	rs182072757	0	23772283	A	G
4	rs78264286	0	23772371	C	T
4	rs115801285	0	23772798	T	C
4	rs116296036	0	23772962	G	A
4	rs73095166	0	23773352	T	G
4	rs883080	0	23773424	G	A
4	rs61797824	0	23774566	T	A
4	rs1873533	0	23774949	T	C
4	rs58777294	0	23775138	T	G
4	rs78378539	0	23775407	C	T
4	rs74286765	0	23775983	C	G
4	rs6847280	0	23776122	A	G
4	rs6847465	0	23776124	C	T
4	rs4697421	0	23776731	G	A
4	rs4697044	0	23776907	C	T
4	rs2875277	0	23777085	A	G
4	rs34959637	0	23777148	A	G
4	rs986274	0	23777254	C	G
4	rs79158297	0	23777344	C	G
4	rs4697422	0	23777403	T	C
4	rs1388331	0	23778350	G	A
4	rs13132599	0	23778641	T	G
4	rs77532962	0	23778865	T	C
4	rs75901901	0	23779094	A	G
4	rs113519226	0	23780780	A	G
4	rs11934028	0	23780929	C	A
4	rs2130923	0	23781504	T	A
4	rs2130924	0	23781566	A	G
4	rs2130925	0	23781592	C	T
4	rs2932978	0	23781649	A	G
4	rs114820830	0	23781805	A	G
4	rs6839807	0	23781974	C	T
4	rs116468401	0	23783122	G	A
4	rs111675536	0	23783535	C	G
4	rs115241581	0	23784113	A	G
4	rs79920888	0	23784514	C	T
4	rs73243613	0	23784560	G	A
4	rs73095177	0	23785356	G	T
4	rs7680511	0	23787181	A	G
4	rs143519883	0	23787833	G	A
4	rs2970881	0	23787929	A	T
4	rs113918188	0	23787973	G	A
4	rs2970882	0	23788341	T	C
4	rs1491378	0	23788524	A	G
4	rs2970883	0	23788801	T	C
4	rs79633314	0	23789051	T	C
4	rs71608993	0	23789477	C	T
4	rs1532195	0	23789683	C	G
4	rs1532196	0	23789702	A	C
4	rs2970884	0	23790132	C	T
4	rs142991989	0	23791655	T	A
4	rs73095183	0	23791725	A	C
4	rs60498536	0	23793430	A	G
4	rs17847356	0	23794036	A	T
4	rs2279525	0	23794252	T	C
4	rs60752299	0	23794323	G	A
4	rs3774923	0	23795064	C	T
4	rs6821591	0	23797000	C	T
4	rs3821952	0	23797733	A	C
4	rs768695	0	23798818	G	A
4	rs57180117	0	23799214	T	A
4	rs7679081	0	23799571	C	T
4	rs61481389	0	23799980	A	G
4	rs12650562	0	23801187	C	T
4	rs142548469	0	23801258	T	G
4	rs61196244	0	23801790	T	C
4	rs57851648	0	23802150	T	C
4	rs6856300	0	23802177	C	T
4	rs6833873	0	23802350	T	C
4	rs55782748	0	23802570	C	A
4	rs12506291	0	23802836	A	G
4	rs7682765	0	23803207	T	C
4	rs141974309	0	23804208	G	C
4	rs57829442	0	23804638	C	G
4	rs2932965	0	23805486	A	G
4	rs1873532	0	23806778	C	A
4	rs2970885	0	23806827	G	A
4	rs2932966	0	23806976	A	C
4	rs28750249	0	23807061	T	G
4	rs73095191	0	23809225	A	G
4	rs2970886	0	23810178	C	T
4	rs2970887	0	23810189	C	T
4	rs3774921	0	23810647	C	T
4	rs58130556	0	23811700	C	T
4	rs3774920	0	23812638	T	C
4	rs4697045	0	23812757	G	A
4	rs7667050	0	23813109	T	C
4	rs2970845	0	23813180	C	T
4	rs41339850	0	23813462	G	A
4	rs61562528	0	23813708	T	G
4	rs10938963	0	23813752	G	A
4	rs3736265	0	23814707	G	A
4	rs2932967	0	23815125	G	C
4	rs34074379	0	23815294	G	C
4	rs3755863	0	23815522	C	T
4	rs8192678	0	23815662	C	T
4	rs17574213	0	23815681	G	A
4	rs2970847	0	23815924	T	C
4	rs3755862	0	23816837	C	T
4	rs2970848	0	23817027	A	G
4	rs2932968	0	23817409	G	A
4	rs2970849	0	23817807	T	C
4	rs1472095	0	23818077	C	T
4	rs28575865	0	23818439	T	C
4	rs2932970	0	23818820	G	A
4	rs2932971	0	23818884	C	T
4	rs61688770	0	23820026	T	C
4	rs76362720	0	23820355	T	C
4	rs2970851	0	23820728	A	G
4	rs2932974	0	23821265	G	A
4	rs60276093	0	23821324	T	C
4	rs61162155	0	23821385	G	A
4	rs2970852	0	23821523	C	T
4	rs2932975	0	23821609	G	A
4	rs2932976	0	23822328	G	A
4	rs61436832	0	23822793	A	G
4	rs60744128	0	23823467	G	A
4	rs2970853	0	23823519	A	G
4	rs57140917	0	23823644	A	G
4	rs3774911	0	23823946	T	G
4	rs2932977	0	23824266	A	T
4	rs56752120	0	23825396	A	T
4	rs58986694	0	23825546	T	C
4	rs56982201	0	23825555	T	C
4	rs2290602	0	23825732	T	G
4	rs2290603	0	23826433	A	G
4	rs2970854	0	23826958	T	G
4	rs2970855	0	23827245	A	T
4	rs16874194	0	23827387	T	C
4	rs2970856	0	23827615	G	A
4	rs58848612	0	23827715	A	G
4	rs112202002	0	23827841	C	T
4	rs57924591	0	23828015	G	T
4	rs115320992	0	23828520	G	A
4	rs3774909	0	23828708	C	T
4	rs3774908	0	23828934	A	G
4	rs1388332	0	23829314	T	C
4	rs3774907	0	23829862	G	A
4	rs17847350	0	23829934	A	G
4	rs2290604	0	23830238	A	G
4	rs35133598	0	23830267	T	C
4	rs2305681	0	23830922	T	C
4	rs60442337	0	23831452	G	C
4	rs57029237	0	23831483	G	A
4	rs58910203	0	23832071	A	C
4	rs41266543	0	23833638	T	C
4	rs112951849	0	23833915	T	G
4	rs59852312	0	23834849	T	C
4	rs4619879	0	23834876	C	A
4	rs57308654	0	23835062	A	G
4	rs60346105	0	23835102	A	G
4	rs75957117	0	23835511	G	A
4	rs187305334	0	23835791	C	T
4	rs4697046	0	23836400	C	T
4	rs6448226	0	23836653	G	A
4	rs80215516	0	23837956	C	A
4	rs10755203	0	23839470	T	C
4	rs6839966	0	23839834	C	T
4	rs10938964	0	23840088	G	A
4	rs57619531	0	23840509	A	G
4	rs57326494	0	23841496	A	C
4	rs60904972	0	23842611	G	C
4	rs61795672	0	23843772	T	C
4	rs60459568	0	23843857	A	G
4	rs59114570	0	23844330	T	C
4	rs59744936	0	23844412	G	A
4	rs61261762	0	23845240	G	A
4	rs73097618	0	23845423	T	G
4	rs57256690	0	23846940	C	T
4	rs78196486	0	23847630	A	G
4	rs58051552	0	23848328	T	A
4	rs6448227	0	23848631	T	C
4	rs60919668	0	23849467	T	C
4	rs58433851	0	23849710	C	T
4	rs149440345	0	23850756	G	A
4	rs73243617	0	23850814	A	G
4	rs111981749	0	23851222	G	A
4	rs76327932	0	23851538	C	T
4	rs73097620	0	23851743	C	T
4	rs7665116	0	23853011	T	C
4	rs17885261	0	23853983	G	A
4	rs12374310	0	23854149	G	C
4	rs60132501	0	23854482	C	T
4	rs12374408	0	23854483	A	G
4	rs10018239	0	23854891	A	G
4	rs10007750	0	23854920	T	G
4	rs10018700	0	23855372	A	T
4	rs11731707	0	23855382	A	G
4	rs7437482	0	23855974	A	C
4	rs7672915	0	23856492	C	T
4	rs10011624	0	23856581	T	C
4	rs10002217	0	23856821	G	A
4	rs56109256	0	23856960	T	A
4	rs10002477	0	23857044	G	A
4	rs28758817	0	23857087	C	T
4	rs28546935	0	23857161	G	A
4	rs10002590	0	23857235	G	A
4	rs10002521	0	23857287	C	T
4	rs7657517	0	23857451	T	G
4	rs58236409	0	23857850	T	G
4	rs34888966	0	23858343	C	T
4	rs78340707	0	23858358	A	T
4	rs67520752	0	23858476	C	T
4	rs76712476	0	23858827	A	G
4	rs11941854	0	23858960	T	A
4	rs77097877	0	23859045	T	C
4	rs34478957	0	23859103	C	T
4	rs28608135	0	23859279	G	A
4	rs6850464	0	23859482	A	G
4	rs74868851	0	23859525	T	C
4	rs12645360	0	23859836	G	A
4	rs12640088	0	23860814	A	C
4	rs146899208	0	23861269	T	A
4	rs28609907	0	23861335	T	C
4	rs114492700	0	23861677	T	C
4	rs4574395	0	23861956	A	G
4	rs6448228	0	23862142	A	G
4	rs74451704	0	23862329	T	C
4	rs11724368	0	23862933	A	T
4	rs4697424	0	23863212	C	T
4	rs4697425	0	23863213	A	G
4	rs59664098	0	23863409	G	A
4	rs4452416	0	23863873	T	G
4	rs61301272	0	23864325	A	C
4	rs4235308	0	23864412	T	C
4	rs4697426	0	23864809	C	T
4	rs144732701	0	23865178	A	C
4	rs28579569	0	23865257	T	C
4	rs6855423	0	23865495	C	G
4	rs114278440	0	23865517	G	A
4	rs113297319	0	23865649	T	C
4	rs10213426	0	23865839	T	C
4	rs7656250	0	23866016	C	T
4	rs10212638	0	23866115	A	G
4	rs10213440	0	23866339	T	C
4	rs74983212	0	23866464	T	C
4	rs7687126	0	23866780	T	C
4	rs77399640	0	23866877	C	T
4	rs7662405	0	23866884	A	G
4	rs76232035	0	23867182	T	C
4	rs74893741	0	23867367	A	G
4	rs75474015	0	23867603	T	C
4	rs13113110	0	23867623	G	C
4	rs76820464	0	23867625	T	C
4	rs57120609	0	23867653	T	G
4	rs58726785	0	23868096	T	G
4	rs59109286	0	23868337	G	T
4	rs4631027	0	23868734	A	T
4	rs4631028	0	23868735	A	T
4	rs7438250	0	23868979	A	G
4	rs7677000	0	23869454	C	T
4	rs57260240	0	23870248	C	G
4	rs60239302	0	23870325	G	A
4	rs7683406	0	23870479	A	G
4	rs35621841	0	23870550	A	G
4	rs28495027	0	23870564	T	G
4	rs59161679	0	23870584	T	G
4	rs59349316	0	23870800	G	C
4	rs9996943	0	23871021	T	C
4	rs4637388	0	23871590	A	G
4	rs35282325	0	23871592	A	G
4	rs28651834	0	23872558	C	T
4	rs16874260	0	23873001	C	T
4	rs58563040	0	23873383	A	G
4	rs60824130	0	23873621	G	A
4	rs60743940	0	23873740	G	A
4	rs12503529	0	23873828	T	C
4	rs7663512	0	23874571	C	T
4	rs139800010	0	23874572	G	A
4	rs7688248	0	23874617	T	C
4	rs113905719	0	23874741	A	G
4	rs13106578	0	23874919	T	A
4	rs13131226	0	23874981	C	T
4	rs73243622	0	23875158	C	T
4	rs12502554	0	23875186	A	G
4	rs6838600	0	23875311	A	G
4	rs73097695	0	23875401	T	G
4	rs4550905	0	23875559	G	A
4	rs59050865	0	23875585	G	C
4	rs4361373	0	23875675	C	T
4	rs10028665	0	23875834	C	T
4	rs58535886	0	23875950	G	A
4	rs10006687	0	23876186	A	G
4	rs58790065	0	23876445	C	T
4	rs60571065	0	23876787	T	A
4	rs35837266	0	23876840	C	G
4	rs57640212	0	23877086	C	T
4	rs59959546	0	23877288	C	T
4	rs13128633	0	23877918	T	G
4	rs141391284	0	23878167	G	C
4	rs55913146	0	23878741	T	C
4	rs55743129	0	23878838	A	T
4	rs115179278	0	23879277	C	T
4	rs16874268	0	23879615	T	C
4	rs16874271	0	23879727	A	G
4	rs76107259	0	23879772	G	A
4	rs13117172	0	23880515	C	T
4	rs17637318	0	23880985	T	C
4	rs61076774	0	23881054	G	A
4	rs57684373	0	23881122	T	C
4	rs7674429	0	23881348	C	T
4	rs113112281	0	23881595	G	A
4	rs61445102	0	23881904	C	A
4	rs59165713	0	23881948	C	T
4	rs16874276	0	23881977	G	A
4	rs58990583	0	23882403	T	C
4	rs2305683	0	23882499	C	T
4	rs11734408	0	23882519	A	G
4	rs2305682	0	23882718	C	T
4	rs111994837	0	23882920	C	T
4	rs115063651	0	23883186	G	A
4	rs58920056	0	23883275	C	T
4	rs112313440	0	23883674	T	C
4	rs4469064	0	23883796	A	G
4	rs3796407	0	23884711	G	A
4	rs16874283	0	23884817	A	G
4	rs17575675	0	23884921	C	T
4	rs57531196	0	23884973	C	T
4	rs12500214	0	23885568	G	A
4	rs77983699	0	23885595	T	C
4	rs35121232	0	23886131	C	T
4	rs2946385	0	23886323	G	T
4	rs13129205	0	23887300	C	T
4	rs2970877	0	23887454	T	G
4	rs112391217	0	23887653	C	T
4	rs111898513	0	23887705	G	T
4	rs201760991	0	23888480	A	T
4	rs2970876	0	23888619	A	G
4	rs112215652	0	23888762	G	A
4	rs79936066	0	23889124	G	A
4	rs3774904	0	23889503	A	G
4	rs3774903	0	23889506	C	G
4	rs73243625	0	23889723	C	T
4	rs2970873	0	23889781	A	G
4	rs2970872	0	23889813	A	G
4	rs2970871	0	23890582	T	C
4	rs3774902	0	23890782	G	A
4	rs7695542	0	23892873	T	C
4	rs2970870	0	23893017	A	G
4	rs17576121	0	23893274	T	C
4	rs2970869	0	23893369	T	C
4	rs77870399	0	23893424	C	A
4	rs56869809	0	23893566	G	A
4	rs150476586	0	23893620	G	A
4	rs4383605	0	23895209	T	G
4	rs2970866	0	23895285	C	T
4	rs1878949	0	23895413	A	C
4	rs2970865	0	23895554	G	A
4	rs7657071	0	23896474	C	A
4	rs10938972	0	23897102	G	A
4	rs61795680	0	23897314	C	G
4	rs145702021	0	23897326	T	C
4	rs2970863	0	23897796	G	A
4	rs2970862	0	23898043	G	T
4	rs4568225	0	23898430	C	T
4	rs75264099	0	23898931	T	C
4	rs115401490	0	23898957	T	G
4	rs112407859	0	23899075	G	A
4	rs13127297	0	23899510	G	A
4	rs2946388	0	23899717	T	C
4	rs2970861	0	23899945	G	A
4	rs2946390	0	23900959	T	C
4	rs2970860	0	23901275	G	A
4	rs10030083	0	23901422	C	A
4	rs75652586	0	23902712	C	T
4	rs75585437	0	23902807	G	A
4	rs9991159	0	23902924	C	T
4	rs111730190	0	23903305	A	C
4	rs74324335	0	23903665	T	C
4	rs2946391	0	23903723	A	G
4	rs2946392	0	23903867	A	G
4	rs141145245	0	23904736	C	A
4	rs191325181	0	23904816	G	A
4	rs2946393	0	23905320	A	G
4	rs77997628	0	23905508	C	T
4	rs16874317	0	23906088	T	A
4	rs75268040	0	23907235	C	T
4	rs17576576	0	23907727	A	G
4	rs2946394	0	23907928	A	G
4	rs34135934	0	23907962	G	A
4	rs17576640	0	23908555	T	C
4	rs114483265	0	23908606	C	G
4	rs13108219	0	23908890	C	A
4	rs13108408	0	23908942	C	T
4	rs957615	0	23909565	G	A
4	rs111910525	0	23910475	G	C
4	rs143928079	0	23910773	C	T
4	rs2946398	0	23911002	T	C
4	rs75085008	0	23911334	C	T
4	rs112299761	0	23912577	C	T
4	rs2970858	0	23912684	T	C
4	rs2946399	0	23913579	T	C
4	rs765195	0	23913755	G	A
4	rs2970857	0	23913771	T	C
4	rs148911573	0	23914568	C	T
4	rs79388584	0	23915618	T	C
4	rs2970846	0	23916954	G	C
4	rs11734980	0	23917742	A	C
4	rs145930915	0	23918261	A	G
4	rs2946401	0	23918514	G	A
4	rs7691998	0	23919528	A	G
4	rs2946402	0	23920034	G	A
4	rs2970880	0	23920295	G	A
4	rs66497744	0	23921186	G	A
4	rs2946403	0	23921453	A	G
4	rs2946404	0	23922602	G	C
4	rs2970879	0	23922679	A	C
4	rs7671124	0	23922880	G	A
4	rs61795705	0	23923240	T	C
4	rs141457331	0	23923474	G	A
4	rs115350050	0	23923583	T	C
```
