## Supplementary material for "Characterization of shared and ancestry-specific signals driving complex traits using multi-ancestry fine-mapping": s2.afreq

```
#CHROM	ID	REF	ALT	ALT_FREQS	OBS_CT
4	rs28683563	A	C	0.0813492	1008
4	rs28610353	C	A	0.0248016	1008
4	rs28681635	C	A	0.0248016	1008
4	rs74561602	A	T	0.0248016	1008
4	rs111519777	A	G	0.0238095	1008
4	rs144968013	C	G	0.0248016	1008
4	rs118100396	A	T	0.0634921	1008
4	rs16873216	C	A	0.0248016	1008
4	rs74513435	C	T	0.0248016	1008
4	rs80059245	A	G	0.0287698	1008
4	rs76027112	A	G	0.00793651	1008
4	rs16873217	A	G	0.0248016	1008
4	rs16873218	G	T	0.0248016	1008
4	rs73801248	A	G	0.0248016	1008
4	rs2323700	T	C	0.078373	1008
4	rs10805237	T	C	0.722222	1008
4	rs117288541	T	C	0.0248016	1008
4	rs114168725	G	A	0.0287698	1008
4	rs77823510	A	C	0.0257937	1008
4	rs141578214	T	C	0.0248016	1008
4	rs2044514	T	G	0.0248016	1008
4	rs113335549	T	C	0.0535714	1008
4	rs2044512	A	G	0.0694444	1008
4	rs148342477	G	C	0.0228175	1008
4	rs117408656	G	A	0.0337302	1008
4	rs28609490	G	C	0.077381	1008
4	rs139209127	C	T	0.0198413	1008
4	rs16873220	T	A	0.0248016	1008
4	rs75239927	A	G	0.0525794	1008
4	rs75232765	T	C	0.0248016	1008
4	rs79432945	T	A	0.0248016	1008
4	rs115606788	T	G	0.0248016	1008
4	rs6812944	C	A	0.0248016	1008
4	rs6812812	A	G	0.0248016	1008
4	rs78280872	A	C	0.0248016	1008
4	rs6813160	C	T	0.0248016	1008
4	rs16873221	C	T	0.0297619	1008
4	rs28642719	A	C	0.0248016	1008
4	rs28405361	G	A	0.0248016	1008
4	rs28744653	T	C	0.0248016	1008
4	rs117851372	T	G	0.0287698	1008
4	rs58007184	C	T	0.0525794	1008
4	rs16873222	A	G	0.0248016	1008
4	rs16873223	A	G	0.0248016	1008
4	rs9995340	A	G	0.0248016	1008
4	rs10029581	T	C	0.0248016	1008
4	rs6826008	A	G	0.0257937	1008
4	rs61553000	C	A	0.030754	1008
4	rs149146219	C	A	0.014881	1008
4	rs78329042	T	A	0.0625	1008
4	rs141448876	C	T	0.014881	1008
4	rs149467700	C	T	0.0357143	1008
4	rs112837559	G	C	0.014881	1008
4	rs6448180	A	G	0.0585317	1008
4	rs2271006	A	G	0.808532	1008
4	rs145102847	G	C	0.014881	1008
4	rs150091001	T	C	0.014881	1008
4	rs74908498	G	A	0.0248016	1008
4	rs75637262	G	A	0.0644841	1008
4	rs76901289	G	A	0.014881	1008
4	rs116514905	T	C	0.014881	1008
4	rs1394020	T	G	0.0734127	1008
4	rs1394019	C	G	0.0585317	1008
4	rs139267827	C	T	0.014881	1008
4	rs28736485	G	T	0.0585317	1008
4	rs117059710	A	G	0.0496032	1008
4	rs10938925	G	A	0.731151	1008
4	rs2174190	C	A	0.0585317	1008
4	rs115787119	A	T	0.014881	1008
4	rs1553425	T	C	0.748016	1008
4	rs1553424	C	A	0.729167	1008
4	rs180966686	T	C	0.014881	1008
4	rs4697352	G	T	0.730159	1008
4	rs77385851	A	G	0.0347222	1008
4	rs184940627	G	A	0.014881	1008
4	rs189835612	C	T	0.014881	1008
4	rs76259313	T	C	0.014881	1008
4	rs6851165	G	A	0.803571	1008
4	rs12641961	T	C	0.805556	1008
4	rs180846140	T	C	0.014881	1008
4	rs80075663	T	C	0.014881	1008
4	rs77335875	C	T	0.0585317	1008
4	rs13152813	G	C	0.74504	1008
4	rs75218341	C	T	0.014881	1008
4	rs78545597	C	T	0.014881	1008
4	rs145430528	C	T	0.0257937	1008
4	rs142636747	A	G	0.014881	1008
4	rs188110565	A	G	0.014881	1008
4	rs7691016	T	C	0.799603	1008
4	rs75629550	T	G	0.014881	1008
4	rs13128409	A	G	0.732143	1008
4	rs10433803	A	G	0.805556	1008
4	rs6837504	G	C	0.805556	1008
4	rs13137061	A	C	0.733135	1008
4	rs13113121	T	C	0.748016	1008
4	rs79523108	G	A	0.0347222	1008
4	rs12512189	A	C	0.748016	1008
4	rs75555621	C	T	0.0238095	1008
4	rs6827430	C	T	0.730159	1008
4	rs1503679	A	C	0.733135	1008
4	rs141438286	G	A	0.014881	1008
4	rs181686481	C	T	0.014881	1008
4	rs140948311	C	T	0.014881	1008
4	rs79310191	A	G	0.014881	1008
4	rs140211227	T	C	0.014881	1008
4	rs117072580	C	T	0.014881	1008
4	rs141048832	A	G	0.014881	1008
4	rs79592412	T	A	0.0347222	1008
4	rs961611	C	G	0.0238095	1008
4	rs1503678	G	A	0.729167	1008
4	rs961610	C	G	0.730159	1008
4	rs961609	A	G	0.730159	1008
4	rs74617332	T	G	0.0297619	1008
4	rs75833631	C	T	0.00198413	1008
4	rs77822424	G	T	0.0257937	1008
4	rs67355607	G	T	0.0277778	1008
4	rs144452376	T	C	0.014881	1008
4	rs1503676	A	T	0.730159	1008
4	rs143379563	T	C	0.014881	1008
4	rs111357914	C	T	0.014881	1008
4	rs7349701	C	T	0.730159	1008
4	rs78953598	T	C	0.0238095	1008
4	rs184408579	C	T	0.014881	1008
4	rs142369393	A	G	0.014881	1008
4	rs77916062	T	C	0.0347222	1008
4	rs141935428	A	T	0.014881	1008
4	rs79179426	T	C	0.0605159	1008
4	rs75308200	A	G	0.0585317	1008
4	rs190146751	A	C	0.014881	1008
4	rs76159547	A	G	0.014881	1008
4	rs77515719	G	C	0.014881	1008
4	rs13132256	A	G	0.162698	1008
4	rs111409959	A	C	0.0188492	1008
4	rs191381597	T	C	0.014881	1008
4	rs149202917	G	A	0.0188492	1008
4	rs117265545	G	C	0.046627	1008
4	rs142206625	C	A	0.014881	1008
4	rs75748507	A	C	0.014881	1008
4	rs116984290	A	C	0.0188492	1008
4	rs2134656	G	A	0.800595	1008
4	rs151076426	T	G	0.0585317	1008
4	rs150247791	C	T	0.014881	1008
4	rs138932418	A	G	0.014881	1008
4	rs116420291	A	G	0.014881	1008
4	rs111993958	G	A	0.0188492	1008
4	rs4054389	A	G	0.339286	1008
4	rs115130150	A	G	0.014881	1008
4	rs144391646	T	G	0.0188492	1008
4	rs77965998	A	T	0.0843254	1008
4	rs76920580	T	C	0.0565476	1008
4	rs34650837	T	C	0.014881	1008
4	rs6448181	G	A	0.74504	1008
4	rs149451101	T	C	0.014881	1008
4	rs77655274	C	T	0.0188492	1008
4	rs149768003	G	C	0.0188492	1008
4	rs4697353	A	G	0.728175	1008
4	rs78382630	G	A	0.014881	1008
4	rs7658863	G	A	0.74504	1008
4	rs116030507	T	C	0.0188492	1008
4	rs117115065	C	T	0.0188492	1008
4	rs111424231	G	A	0.0188492	1008
4	rs144262286	C	A	0.014881	1008
4	rs924759	C	G	0.727183	1008
4	rs6848870	A	G	0.0188492	1008
4	rs146964916	G	A	0.014881	1008
4	rs80056915	C	T	0.0803571	1008
4	rs117143842	A	G	0.0327381	1008
4	rs77135796	A	C	0.0228175	1008
4	rs140329748	G	C	0.0863095	1008
4	rs1319647	G	A	0.727183	1008
4	rs986660	C	T	0.727183	1008
4	rs986661	T	A	0.727183	1008
4	rs4697354	C	A	0.725198	1008
4	rs4697355	C	G	0.725198	1008
4	rs1875741	A	G	0.72619	1008
4	rs75410315	A	T	0.0327381	1008
4	rs61792221	G	A	0.72619	1008
4	rs4697356	A	G	0.727183	1008
4	rs4697357	T	A	0.728175	1008
4	rs138815912	T	C	0.0496032	1008
4	rs77719273	T	A	0.0337302	1008
4	rs9994825	A	C	0.803571	1008
4	rs13111679	A	C	0.728175	1008
4	rs10017649	G	A	0.0753968	1008
4	rs10938926	A	G	0.72619	1008
4	rs16873254	A	G	0.077381	1008
4	rs13108620	T	C	0.723214	1008
4	rs10938927	G	T	0.0297619	1008
4	rs58305064	A	G	0.0763889	1008
4	rs116844598	A	G	0.0585317	1008
4	rs73801329	T	C	0.0763889	1008
4	rs4697358	T	G	0.727183	1008
4	rs1111442	A	T	0.727183	1008
4	rs141511845	T	C	0.0188492	1008
4	rs13117405	A	G	0.727183	1008
4	rs73801333	T	C	0.0763889	1008
4	rs75997757	T	G	0.0575397	1008
4	rs73801334	G	A	0.0188492	1008
4	rs181132240	T	A	0.014881	1008
4	rs149245622	A	G	0.014881	1008
4	rs4697359	G	A	0.800595	1008
4	rs76582673	G	T	0.0188492	1008
4	rs151234903	G	A	0.0188492	1008
4	rs140355937	T	C	0.0188492	1008
4	rs10805238	G	A	0.800595	1008
4	rs80292856	C	T	0.0565476	1008
4	rs58626145	A	G	0.0188492	1008
4	rs148993172	T	G	0.014881	1008
4	rs4697027	A	G	0.803571	1008
4	rs78728717	A	T	0.0565476	1008
4	rs146189907	G	A	0.014881	1008
4	rs117596518	G	T	0.0753968	1008
4	rs10016269	A	C	0.0188492	1008
4	rs80076993	G	A	0.0188492	1008
4	rs7667884	G	A	0.769841	1008
4	rs79531322	A	G	0.014881	1008
4	rs79809442	C	T	0.0922619	1008
4	rs3811827	A	T	0.0188492	1008
4	rs4391017	C	T	0.746032	1008
4	rs56782887	A	C	0.0188492	1008
4	rs145181389	C	T	0.014881	1008
4	rs79592853	G	A	0.0644841	1008
4	rs7664442	A	G	0.0565476	1008
4	rs144567597	A	G	0.0128968	1008
4	rs769273	C	T	0.0188492	1008
4	rs769274	A	C	0.014881	1008
4	rs16873263	G	C	0.0188492	1008
4	rs11937013	T	G	0.0188492	1008
4	rs1979891	G	A	0.727183	1008
4	rs1979892	A	G	0.727183	1008
4	rs1979893	A	G	0.727183	1008
4	rs11733861	A	T	0.801587	1008
4	rs11725867	C	T	0.727183	1008
4	rs1354353	G	T	0.0396825	1008
4	rs77741537	C	T	0.0228175	1008
4	rs1354354	C	T	0.753968	1008
4	rs150092374	A	C	0.014881	1008
4	rs59575926	G	C	0.014881	1008
4	rs117668549	T	A	0.0248016	1008
4	rs139272482	C	T	0.0109127	1008
4	rs79579094	T	C	0.00992063	1008
4	rs75463614	C	T	0.0228175	1008
4	rs9994829	T	A	0.014881	1008
4	rs4235299	A	G	0.796627	1008
4	rs4697360	A	G	0.740079	1008
4	rs4697361	A	G	0.740079	1008
4	rs4697362	T	C	0.740079	1008
4	rs80107129	G	A	0.0337302	1008
4	rs10030788	C	T	0.741071	1008
4	rs28559832	C	G	0.798611	1008
4	rs4697363	A	G	0.727183	1008
4	rs77421134	G	A	0.0327381	1008
4	rs74833994	C	T	0.0218254	1008
4	rs12498841	G	A	0.72619	1008
4	rs12506408	A	C	0.727183	1008
4	rs7663634	A	T	0.798611	1008
4	rs138855144	G	T	0.0109127	1008
4	rs7688556	T	C	0.797619	1008
4	rs73091794	A	G	0.014881	1008
4	rs4697364	A	G	0.798611	1008
4	rs78102476	C	T	0.0208333	1008
4	rs116011984	T	C	0.0337302	1008
4	rs11725328	C	G	0.798611	1008
4	rs1503675	T	C	0.742063	1008
4	rs117044901	C	A	0.0109127	1008
4	rs28722533	G	A	0.014881	1008
4	rs6840181	A	G	0.742063	1008
4	rs73803285	G	A	0.014881	1008
4	rs6817872	T	C	0.742063	1008
4	rs4697365	G	A	0.727183	1008
4	rs7667526	T	A	0.727183	1008
4	rs7689234	A	G	0.798611	1008
4	rs28590699	G	A	0.014881	1008
4	rs7689772	C	G	0.727183	1008
4	rs28728375	G	T	0.014881	1008
4	rs28679400	G	A	0.014881	1008
4	rs28463073	C	T	0.014881	1008
4	rs12645155	G	A	0.725198	1008
4	rs191036524	A	G	0.0109127	1008
4	rs146345927	C	T	0.014881	1008
4	rs10023458	T	C	0.797619	1008
4	rs10011658	C	T	0.798611	1008
4	rs148521156	C	T	0.0109127	1008
4	rs9997115	C	A	0.741071	1008
4	rs12644706	T	A	0.15377	1008
4	rs2089066	T	G	0.727183	1008
4	rs2089067	G	A	0.327381	1008
4	rs2102219	T	C	0.717262	1008
4	rs2134658	C	T	0.717262	1008
4	rs2134659	T	C	0.718254	1008
4	rs2134660	C	T	0.789683	1008
4	rs2174191	T	G	0.732143	1008
4	rs147798725	C	T	0.0109127	1008
4	rs79114088	A	G	0.0575397	1008
4	rs144921721	T	G	0.014881	1008
4	rs35570804	A	C	0.030754	1008
4	rs143202179	G	A	0.014881	1008
4	rs12508943	T	C	0.732143	1008
4	rs10433804	A	G	0.732143	1008
4	rs144212028	A	G	0.0109127	1008
4	rs9790595	C	T	0.732143	1008
4	rs7660606	A	G	0.731151	1008
4	rs7661113	G	C	0.732143	1008
4	rs7685693	T	G	0.732143	1008
4	rs989896	A	G	0.732143	1008
4	rs75956041	G	C	0.0238095	1008
4	rs79403179	A	G	0.0575397	1008
4	rs4697366	G	A	0.714286	1008
4	rs13151393	G	A	0.786706	1008
4	rs13151341	A	C	0.730159	1008
4	rs139842788	G	T	0.0238095	1008
4	rs4697367	T	C	0.731151	1008
4	rs61792241	A	C	0.00396825	1008
4	rs78691991	G	A	0.0575397	1008
4	rs989631	G	A	0.730159	1008
4	rs77014536	T	C	0.0337302	1008
4	rs2323763	A	T	0.730159	1008
4	rs188340388	A	G	0.0109127	1008
4	rs78444886	G	T	0.0674603	1008
4	rs1503681	T	C	0.787698	1008
4	rs2055530	G	T	0.730159	1008
4	rs1394025	G	A	0.729167	1008
4	rs10938928	A	G	0.71627	1008
4	rs13137652	A	T	0.152778	1008
4	rs6850764	G	A	0.714286	1008
4	rs112603070	G	A	0.0327381	1008
4	rs6850298	A	G	0.731151	1008
4	rs73094805	T	C	0.014881	1008
4	rs73094808	G	A	0.014881	1008
4	rs991576	G	A	0.789683	1008
4	rs61792243	G	A	0.00297619	1008
4	rs73094813	G	A	0.014881	1008
4	rs1394024	A	G	0.014881	1008
4	rs10470806	T	G	0.789683	1008
4	rs78781206	T	C	0.0486111	1008
4	rs76760063	G	A	0.014881	1008
4	rs187767179	A	G	0.0109127	1008
4	rs61203927	G	T	0.014881	1008
4	rs1394023	A	C	0.014881	1008
4	rs1394022	A	C	0.014881	1008
4	rs73094816	C	G	0.014881	1008
4	rs12642527	T	G	0.152778	1008
4	rs73094818	T	G	0.014881	1008
4	rs73094821	C	A	0.014881	1008
4	rs1354352	A	T	0.386905	1008
4	rs73094824	A	G	0.014881	1008
4	rs78986523	G	T	0.0327381	1008
4	rs7668926	T	G	0.014881	1008
4	rs17621384	C	G	0.135913	1008
4	rs147214288	C	T	0.0109127	1008
4	rs60171338	C	T	0.014881	1008
4	rs12645221	G	C	0.77877	1008
4	rs73094832	A	G	0.014881	1008
4	rs73094834	C	A	0.014881	1008
4	rs4697368	G	C	0.77381	1008
4	rs73094836	C	T	0.014881	1008
4	rs77924014	T	G	0.0337302	1008
4	rs73094838	G	T	0.014881	1008
4	rs73094842	A	G	0.014881	1008
4	rs35847952	A	G	0.757937	1008
4	rs146087490	C	T	0.0128968	1008
4	rs73094843	A	G	0.014881	1008
4	rs76821844	C	T	0.0694444	1008
4	rs117673027	A	G	0.014881	1008
4	rs73094847	C	G	0.014881	1008
4	rs75018604	C	T	0.014881	1008
4	rs73094851	A	G	0.014881	1008
4	rs74864972	A	G	0.0238095	1008
4	rs78731258	A	G	0.0238095	1008
4	rs76252121	A	T	0.0337302	1008
4	rs73094855	A	T	0.014881	1008
4	rs10034634	T	C	0.0337302	1008
4	rs73094857	A	G	0.014881	1008
4	rs73094858	G	A	0.014881	1008
4	rs73094862	T	C	0.014881	1008
4	rs142027929	G	A	0.0694444	1008
4	rs140281993	A	T	0.0109127	1008
4	rs73094863	T	G	0.014881	1008
4	rs150387392	G	A	0.0109127	1008
4	rs6858012	C	T	0.737103	1008
4	rs116840970	C	G	0.176587	1008
4	rs7699664	A	G	0.786706	1008
4	rs10517004	A	G	0.014881	1008
4	rs181546638	T	C	0.0109127	1008
4	rs7665871	G	A	0.0337302	1008
4	rs116943530	C	G	0.0109127	1008
4	rs73094867	G	C	0.014881	1008
4	rs11933516	A	T	0.014881	1008
4	rs73094869	C	A	0.014881	1008
4	rs145508246	T	C	0.030754	1008
4	rs77833763	T	C	0.0228175	1008
4	rs1910456	G	T	0.736111	1008
4	rs11931571	T	C	0.014881	1008
4	rs28672932	A	G	0.0337302	1008
4	rs72619158	A	G	0.0347222	1008
4	rs73094873	G	C	0.014881	1008
4	rs73094875	C	T	0.014881	1008
4	rs60436580	C	G	0.0337302	1008
4	rs60393823	A	G	0.0337302	1008
4	rs4544700	C	T	0.738095	1008
4	rs4301098	A	T	0.281746	1008
4	rs73094879	T	C	0.014881	1008
4	rs138302314	A	C	0.0109127	1008
4	rs11944694	G	A	0.784722	1008
4	rs73094884	A	G	0.014881	1008
4	rs72619159	C	T	0.0337302	1008
4	rs6855806	C	G	0.014881	1008
4	rs147078200	T	C	0.0109127	1008
4	rs11947474	C	T	0.014881	1008
4	rs11938306	A	G	0.014881	1008
4	rs73094891	T	C	0.014881	1008
4	rs117735830	G	A	0.0109127	1008
4	rs1394018	T	C	0.785714	1008
4	rs73094893	G	T	0.014881	1008
4	rs1394017	C	G	0.785714	1008
4	rs6448186	G	C	0.784722	1008
4	rs966151	T	C	0.014881	1008
4	rs78286405	C	G	0.014881	1008
4	rs28501610	A	G	0.390873	1008
4	rs144193378	C	A	0.0297619	1008
4	rs6825402	C	T	0.014881	1008
4	rs6831319	C	T	0.014881	1008
4	rs73096813	G	C	0.014881	1008
4	rs73096814	C	A	0.014881	1008
4	rs74973349	A	G	0.0565476	1008
4	rs73096820	T	G	0.014881	1008
4	rs79295082	G	A	0.0347222	1008
4	rs4447847	T	G	0.784722	1008
4	rs73096821	T	C	0.014881	1008
4	rs73096825	T	C	0.014881	1008
4	rs4377574	G	A	0.786706	1008
4	rs146622386	C	T	0.0109127	1008
4	rs11942917	C	G	0.014881	1008
4	rs112143797	A	T	0.014881	1008
4	rs10026144	G	A	0.785714	1008
4	rs184381161	T	C	0.0109127	1008
4	rs11938680	C	G	0.014881	1008
4	rs79807234	G	A	0.0327381	1008
4	rs59020746	T	C	0.014881	1008
4	rs59576903	T	C	0.014881	1008
4	rs3935084	T	C	0.786706	1008
4	rs75002250	T	C	0.0327381	1008
4	rs6837412	G	A	0.014881	1008
4	rs6836943	A	G	0.014881	1008
4	rs6842327	A	G	0.014881	1008
4	rs116498059	A	G	0.0208333	1008
4	rs79399475	G	A	0.0337302	1008
4	rs4697370	G	C	0.769841	1008
4	rs73096844	A	G	0.014881	1008
4	rs149855362	C	A	0.0109127	1008
4	rs145843289	C	T	0.0267857	1008
4	rs6448188	T	C	0.588294	1008
4	rs140808371	C	T	0.122024	1008
4	rs28468368	G	T	0.014881	1008
4	rs28533881	G	A	0.014881	1008
4	rs28704893	T	C	0.014881	1008
4	rs28405610	A	G	0.014881	1008
4	rs10033720	G	A	0.014881	1008
4	rs150916662	T	A	0.0109127	1008
4	rs4590009	A	T	0.589286	1008
4	rs189749921	G	C	0.0109127	1008
4	rs117159697	A	G	0.0109127	1008
4	rs9995368	G	A	0.014881	1008
4	rs145529400	A	G	0.0297619	1008
4	rs76705362	G	A	0.0238095	1008
4	rs73096867	C	G	0.014881	1008
4	rs6847947	C	T	0.593254	1008
4	rs10213293	T	G	0.593254	1008
4	rs57284161	A	G	0.014881	1008
4	rs55767629	G	A	0.014881	1008
4	rs60318405	A	G	0.014881	1008
4	rs73801424	C	G	0.014881	1008
4	rs4336215	C	A	0.58631	1008
4	rs28457250	G	A	0.014881	1008
4	rs112134541	C	T	0.194444	1008
4	rs9994039	C	T	0.590278	1008
4	rs4607200	T	C	0.593254	1008
4	rs4487324	G	T	0.014881	1008
4	rs28719151	G	A	0.0109127	1008
4	rs76366427	C	T	0.0277778	1008
4	rs79396359	C	T	0.0674603	1008
4	rs4128915	A	T	0.123016	1008
4	rs28463782	A	G	0.014881	1008
4	rs73801426	T	C	0.014881	1008
4	rs6846170	C	T	0.550595	1008
4	rs78370584	G	T	0.014881	1008
4	rs6852250	C	A	0.553571	1008
4	rs77426405	G	A	0.014881	1008
4	rs148970241	C	T	0.014881	1008
4	rs73801427	T	A	0.014881	1008
4	rs10433829	A	G	0.998016	1008
4	rs73099049	A	G	0.0248016	1008
4	rs73801428	T	C	0.014881	1008
4	rs4450910	A	G	0.977183	1008
4	rs6448190	A	G	0.59623	1008
4	rs141329493	A	T	0.0595238	1008
4	rs7666309	G	A	0.578373	1008
4	rs28540647	G	C	0.014881	1008
4	rs140843790	C	T	0.0109127	1008
4	rs13122087	C	A	0.396825	1008
4	rs78707312	G	T	0.014881	1008
4	rs75775145	T	C	0.0396825	1008
4	rs7678585	G	C	0.537698	1008
4	rs74565743	T	A	0.014881	1008
4	rs78007310	A	G	0.014881	1008
4	rs191827580	A	G	0.0109127	1008
4	rs77725021	A	G	0.014881	1008
4	rs187856062	G	A	0.0109127	1008
4	rs77961536	C	T	0.014881	1008
4	rs6820719	G	A	0.548611	1008
4	rs74480740	C	T	0.0109127	1008
4	rs77821837	T	C	0.015873	1008
4	rs116589639	A	G	0.0109127	1008
4	rs151147560	G	A	0.0109127	1008
4	rs9918036	C	T	0.512897	1008
4	rs75140679	T	C	0.0168651	1008
4	rs9917869	T	C	0.535714	1008
4	rs79332359	T	C	0.0168651	1008
4	rs79513544	A	G	0.0198413	1008
4	rs75459574	G	T	0.0902778	1008
4	rs77575446	G	T	0.0198413	1008
4	rs150063831	G	A	0.0119048	1008
4	rs142505373	G	A	0.0119048	1008
4	rs77016846	A	G	0.0198413	1008
4	rs375565237	T	C	0.0119048	1008
4	rs75196809	A	T	0.0168651	1008
4	rs10938930	C	A	0.549603	1008
4	rs73249094	T	G	0.113095	1008
4	rs112458420	T	C	0.0168651	1008
4	rs76750218	T	A	0.0198413	1008
4	rs80347427	T	C	0.0168651	1008
4	rs112244626	A	G	0.0168651	1008
4	rs11728303	T	C	0.672619	1008
4	rs181166654	G	A	0.0119048	1008
4	rs186052626	T	G	0.0119048	1008
4	rs112714933	C	G	0.0168651	1008
4	rs11733138	A	G	0.672619	1008
4	rs79740853	A	G	0.0198413	1008
4	rs55829733	A	C	0.12004	1008
4	rs75376273	C	T	0.0188492	1008
4	rs77992856	A	G	0.0198413	1008
4	rs182725564	G	A	0.0128968	1008
4	rs112603687	C	G	0.015873	1008
4	rs11932311	C	T	0.548611	1008
4	rs28418667	T	C	0.0119048	1008
4	rs7673742	A	G	0.53869	1008
4	rs75442282	G	A	0.015873	1008
4	rs10027924	A	T	0.514881	1008
4	rs75829654	T	C	0.0198413	1008
4	rs10009210	G	A	0.531746	1008
4	rs187645299	G	T	0.0119048	1008
4	rs9291443	A	C	0.0119048	1008
4	rs116208491	G	A	0.0119048	1008
4	rs7676830	T	C	0.532738	1008
4	rs77237956	T	C	0.0119048	1008
4	rs12649499	T	C	0.552579	1008
4	rs186220351	C	T	0.0119048	1008
4	rs12640221	A	G	0.552579	1008
4	rs142490941	A	G	0.0119048	1008
4	rs61794978	C	T	0.535714	1008
4	rs56092131	T	C	0.534722	1008
4	rs4513557	A	G	0.967262	1008
4	rs4498120	G	A	0.93254	1008
4	rs4399974	C	T	0.944444	1008
4	rs117356642	G	A	0.19246	1008
4	rs75807032	T	C	0.196429	1008
4	rs10805239	G	C	0.933532	1008
4	rs10805240	C	T	0.929563	1008
4	rs4235301	A	G	0.945437	1008
4	rs4235302	A	G	0.929563	1008
4	rs4235303	G	T	0.929563	1008
4	rs13112475	A	G	0.0287698	1008
4	rs12647007	C	T	0.929563	1008
4	rs117912763	G	A	0.106151	1008
4	rs7683119	C	T	0.945437	1008
4	rs117405287	A	G	0.0853175	1008
4	rs7683705	C	T	0.929563	1008
4	rs7661790	T	C	0.929563	1008
4	rs180755879	C	A	0.0119048	1008
4	rs4697371	A	G	0.933532	1008
4	rs148299778	G	T	0.0119048	1008
4	rs57831837	G	A	0.944444	1008
4	rs7439115	T	C	0.93254	1008
4	rs4602482	A	G	0.928571	1008
4	rs185810957	T	A	0.0119048	1008
4	rs79207895	C	T	0.0168651	1008
4	rs10213068	A	T	0.0178571	1008
4	rs10213603	G	C	0.0178571	1008
4	rs12504918	A	C	0.389881	1008
4	rs138639060	A	T	0.0138889	1008
4	rs7679645	T	C	0.0178571	1008
4	rs4447848	G	A	0.39881	1008
4	rs142209730	T	A	0.0297619	1008
4	rs188297617	C	T	0.0138889	1008
4	rs28870113	C	T	0.0178571	1008
4	rs6852885	C	T	0.968254	1008
4	rs6830403	T	C	0.417659	1008
4	rs77240050	A	T	0.0327381	1008
4	rs79957770	T	C	0.0138889	1008
4	rs76475528	C	T	0.0138889	1008
4	rs115269900	T	A	0.0138889	1008
4	rs76863482	T	C	0.0138889	1008
4	rs114479310	G	C	0.0138889	1008
4	rs7663672	T	A	0.41369	1008
4	rs112400005	T	A	0.0138889	1008
4	rs9884731	T	C	0.0178571	1008
4	rs7698141	C	G	0.406746	1008
4	rs146004868	G	C	0.0406746	1008
4	rs139273707	A	G	0.0138889	1008
4	rs184454698	G	C	0.0138889	1008
4	rs7657596	T	C	0.402778	1008
4	rs142469341	A	G	0.0347222	1008
4	rs7697602	C	T	0.414683	1008
4	rs7675999	T	C	0.0178571	1008
4	rs7676202	T	C	0.396825	1008
4	rs80020412	C	T	0.0138889	1008
4	rs76191676	C	T	0.0138889	1008
4	rs150618750	C	A	0.0138889	1008
4	rs12646104	C	T	0.393849	1008
4	rs35806999	T	C	0.0178571	1008
4	rs6448193	T	C	0.399802	1008
4	rs4377575	C	G	0.558532	1008
4	rs13127424	G	A	0.389881	1008
4	rs117951913	G	T	0.0267857	1008
4	rs4639055	G	A	0.407738	1008
4	rs7683754	C	G	0.0178571	1008
4	rs149863737	G	A	0.0228175	1008
4	rs28449961	G	A	0.0178571	1008
4	rs112817775	A	G	0.0138889	1008
4	rs2004387	A	C	0.394841	1008
4	rs16873368	A	G	0.0178571	1008
4	rs112594519	T	A	0.0138889	1008
4	rs4282157	A	G	0.457341	1008
4	rs10004011	A	G	0.0178571	1008
4	rs28639375	G	T	0.0178571	1008
4	rs10032859	G	C	0.468254	1008
4	rs114190187	G	A	0.00198413	1008
4	rs28655770	G	A	0.0178571	1008
4	rs73801443	G	C	0.0178571	1008
4	rs7661062	G	C	0.720238	1008
4	rs75802296	T	C	0.0138889	1008
4	rs78622055	T	C	0.0138889	1008
4	rs79104996	A	C	0.0634921	1008
4	rs13110983	G	A	0.093254	1008
4	rs7668474	G	A	0.459325	1008
4	rs79985456	A	G	0.0138889	1008
4	rs7674062	A	G	0.460317	1008
4	rs7681134	A	G	0.458333	1008
4	rs28532091	A	G	0.0178571	1008
4	rs74743595	A	G	0.0138889	1008
4	rs12502489	A	G	0.460317	1008
4	rs142832611	T	C	0.0168651	1008
4	rs143350682	C	G	0.0168651	1008
4	rs76389599	C	G	0.0128968	1008
4	rs75715619	A	T	0.0128968	1008
4	rs6448196	G	A	0.439484	1008
4	rs114608493	G	T	0.0128968	1008
4	rs150461184	T	C	0.0128968	1008
4	rs4273457	C	T	0.44246	1008
4	rs10002939	G	C	0.0128968	1008
4	rs6843147	C	T	0.450397	1008
4	rs6843131	A	G	0.455357	1008
4	rs13112295	T	C	0.448413	1008
4	rs114884713	C	T	0.100198	1008
4	rs12504495	C	T	0.452381	1008
4	rs732766	C	T	0.458333	1008
4	rs79152448	A	G	0.0128968	1008
4	rs76435826	G	A	0.0128968	1008
4	rs20414	C	A	0.451389	1008
4	rs10024413	A	G	0.720238	1008
4	rs75936230	C	G	0.0128968	1008
4	rs139227564	A	C	0.0128968	1008
4	rs13134899	G	A	0.4375	1008
4	rs4293773	C	A	0.450397	1008
4	rs115050246	A	G	0.0128968	1008
4	rs13141445	C	T	0.456349	1008
4	rs74830326	G	A	0.0128968	1008
4	rs140086087	G	A	0.0248016	1008
4	rs4568223	T	A	0.456349	1008
4	rs181255422	G	T	0.0128968	1008
4	rs4420965	A	T	0.475198	1008
4	rs149324225	G	C	0.0109127	1008
4	rs144678672	G	A	0.0297619	1008
4	rs6821257	C	A	0.439484	1008
4	rs150385114	A	G	0.047619	1008
4	rs4697372	T	C	0.287698	1008
4	rs4643794	G	A	0.441468	1008
4	rs6811372	G	T	0.439484	1008
4	rs150858251	C	A	0.0277778	1008
4	rs184740436	A	G	0.0128968	1008
4	rs10017199	C	G	0.457341	1008
4	rs114533692	A	G	0.0128968	1008
4	rs116953676	G	A	0.0426587	1008
4	rs10022712	C	T	0.441468	1008
4	rs35393701	A	G	0.0128968	1008
4	rs12650148	C	A	0.272817	1008
4	rs13101939	G	A	0.309524	1008
4	rs4697373	T	C	0.326389	1008
4	rs10002565	A	G	0.322421	1008
4	rs1073539	A	G	0.18254	1008
4	rs1073538	A	T	0.321429	1008
4	rs3886499	A	G	0.322421	1008
4	rs148455359	G	A	0.046627	1008
4	rs11728066	A	T	0.998016	1008
4	rs73250714	T	G	0.30754	1008
4	rs78709525	T	C	0.0426587	1008
4	rs143407469	C	T	0.0277778	1008
4	rs4626184	A	C	0.322421	1008
4	rs28837393	T	C	0.322421	1008
4	rs13116438	G	T	0.675595	1008
4	rs28790591	C	T	0.0109127	1008
4	rs6843924	G	A	0.308532	1008
4	rs6821134	T	C	0.299603	1008
4	rs13144887	G	A	0.688492	1008
4	rs6821286	G	A	0.289683	1008
4	rs12499985	G	T	0.28869	1008
4	rs12507569	A	G	0.293651	1008
4	rs16873399	G	C	0.293651	1008
4	rs76846131	C	G	0.0615079	1008
4	rs12504948	T	G	0.293651	1008
4	rs10938932	C	T	0.30754	1008
4	rs10517007	T	C	0.297619	1008
4	rs28401641	C	T	0.689484	1008
4	rs16873417	C	T	0.297619	1008
4	rs57052115	T	C	0.297619	1008
4	rs76651081	A	C	0.107143	1008
4	rs16873422	A	G	0.298611	1008
4	rs149485086	A	G	0.014881	1008
4	rs116170039	T	G	0.0357143	1008
4	rs12504348	G	A	0.284722	1008
4	rs8180345	A	G	0.285714	1008
4	rs8180354	G	A	0.984127	1008
4	rs117152814	C	A	0.0416667	1008
4	rs13105941	C	T	0.677579	1008
4	rs116909703	A	G	0.0178571	1008
4	rs10517008	G	C	0.0833333	1008
4	rs10020612	G	T	0.293651	1008
4	rs6811042	T	C	0.303571	1008
4	rs6834052	G	A	0.303571	1008
4	rs6835555	G	A	0.297619	1008
4	rs6829762	T	G	0.297619	1008
4	rs6852876	C	A	0.296627	1008
4	rs6853095	C	T	0.293651	1008
4	rs6852932	A	C	0.286706	1008
4	rs16873439	G	C	0.0109127	1008
4	rs56185489	G	C	0.291667	1008
4	rs28429514	A	C	0.0109127	1008
4	rs11931023	A	G	0.30754	1008
4	rs11940183	C	T	0.0119048	1008
4	rs57055370	A	G	0.0109127	1008
4	rs28473671	G	C	0.0109127	1008
4	rs56194781	G	T	0.276786	1008
4	rs10050052	G	C	0.0109127	1008
4	rs10050273	T	C	0.0109127	1008
4	rs12509199	G	A	0.274802	1008
4	rs4420966	C	T	0.984127	1008
4	rs11722340	T	C	0.699405	1008
4	rs28829686	C	G	0.0109127	1008
4	rs7665396	T	C	0.0109127	1008
4	rs6823217	T	C	0.985119	1008
4	rs12511539	G	A	0.275794	1008
4	rs115641934	A	G	0.0515873	1008
4	rs28678943	A	T	0.0109127	1008
4	rs28455554	A	G	0.0109127	1008
4	rs10032962	G	C	0.0109127	1008
4	rs55959063	T	C	0.0109127	1008
4	rs74664157	G	A	0.104167	1008
4	rs73090615	G	A	0.0109127	1008
4	rs4345165	A	C	0.697421	1008
4	rs112799960	T	C	0.0109127	1008
4	rs113282523	A	G	0.0119048	1008
4	rs11943854	G	A	0.0109127	1008
4	rs11934790	A	T	0.0109127	1008
4	rs11943864	C	T	0.0109127	1008
4	rs4697030	C	A	0.276786	1008
4	rs7658582	T	A	0.0109127	1008
4	rs111845417	G	A	0.0248016	1008
4	rs12504520	A	G	0.293651	1008
4	rs7677347	T	C	0.975198	1008
4	rs13151475	A	T	0.681548	1008
4	rs7699848	A	C	0.975198	1008
4	rs7678328	T	G	0.681548	1008
4	rs12502151	T	C	0.293651	1008
4	rs11930668	G	A	0.0109127	1008
4	rs7658635	C	T	0.975198	1008
4	rs11730457	A	T	0.681548	1008
4	rs10938934	A	G	0.975198	1008
4	rs4697376	G	A	0.975198	1008
4	rs10049539	C	G	0.975198	1008
4	rs10049540	G	A	0.975198	1008
4	rs10938937	T	C	0.293651	1008
4	rs10050029	A	G	0.69246	1008
4	rs4697377	G	T	0.975198	1008
4	rs4697031	A	C	0.975198	1008
4	rs6823187	A	G	0.986111	1008
4	rs9996513	C	T	0.0109127	1008
4	rs10008536	T	C	0.0109127	1008
4	rs6823531	A	T	0.975198	1008
4	rs6829312	G	A	0.975198	1008
4	rs12501121	G	T	0.286706	1008
4	rs17485	A	G	0.975198	1008
4	rs7672322	A	C	0.975198	1008
4	rs7696941	T	C	0.688492	1008
4	rs7672351	A	C	0.986111	1008
4	rs7672860	G	A	0.691468	1008
4	rs151215479	G	A	0.0436508	1008
4	rs7673239	G	A	0.975198	1008
4	rs4235304	A	G	0.975198	1008
4	rs7678820	C	T	0.975198	1008
4	rs76652997	C	T	0.141865	1008
4	rs4417956	G	A	0.683532	1008
4	rs4519787	T	C	0.975198	1008
4	rs4484282	C	T	0.975198	1008
4	rs4593115	A	G	0.975198	1008
4	rs12503311	C	T	0.285714	1008
4	rs4389559	A	G	0.975198	1008
4	rs60260381	G	A	0.286706	1008
4	rs5027575	A	G	0.975198	1008
4	rs117874553	A	C	0.0515873	1008
4	rs4697378	C	T	0.986111	1008
4	rs4697379	C	T	0.975198	1008
4	rs4697380	G	A	0.975198	1008
4	rs4697381	C	A	0.975198	1008
4	rs4697382	G	A	0.975198	1008
4	rs10805244	A	G	0.975198	1008
4	rs10805245	G	T	0.975198	1008
4	rs59117869	C	T	0.0803571	1008
4	rs10938938	G	A	0.975198	1008
4	rs11946408	A	G	0.287698	1008
4	rs28582788	A	C	0.289683	1008
4	rs4536912	G	A	0.295635	1008
4	rs10031641	A	C	0.291667	1008
4	rs74677514	T	C	0.0525794	1008
4	rs16873468	C	G	0.289683	1008
4	rs4632646	A	G	0.289683	1008
4	rs4579103	A	C	0.289683	1008
4	rs4516701	G	C	0.298611	1008
4	rs145295309	A	G	0.0496032	1008
4	rs9291445	G	A	0.287698	1008
4	rs9291446	C	T	0.291667	1008
4	rs10433830	T	C	0.291667	1008
4	rs10938939	C	T	0.291667	1008
4	rs10938940	T	C	0.291667	1008
4	rs28673304	C	T	0.439484	1008
4	rs4550909	G	A	0.444444	1008
4	rs28509280	G	A	0.44246	1008
4	rs4697383	A	G	0.986111	1008
4	rs4697384	C	G	0.446429	1008
4	rs13132892	T	G	0.554563	1008
4	rs10517009	C	T	0.0109127	1008
4	rs77806040	C	A	0.15873	1008
4	rs79743338	T	C	0.0902778	1008
4	rs73250744	A	G	0.43254	1008
4	rs77568618	T	A	0.0515873	1008
4	rs12508423	G	A	0.441468	1008
4	rs28568700	T	C	0.435516	1008
4	rs1159885	A	T	0.448413	1008
4	rs7695499	G	A	0.526786	1008
4	rs76496055	G	A	0.435516	1008
4	rs12499233	A	T	0.439484	1008
4	rs28454890	T	C	0.443452	1008
4	rs7661870	C	G	0.539683	1008
4	rs12507222	G	T	0.4375	1008
4	rs12507992	C	T	0.436508	1008
4	rs12508100	G	A	0.4375	1008
4	rs2036713	C	A	0.536706	1008
4	rs35357170	G	A	0.4375	1008
4	rs984715	G	C	0.986111	1008
4	rs10213352	G	C	0.453373	1008
4	rs57743622	C	T	0.0109127	1008
4	rs1818371	T	C	0.463294	1008
4	rs12502492	A	C	0.452381	1008
4	rs10003824	A	T	0.463294	1008
4	rs2175068	T	G	0.986111	1008
4	rs73250747	A	T	0.447421	1008
4	rs34359091	G	A	0.446429	1008
4	rs12503825	A	G	0.447421	1008
4	rs10029584	C	G	0.184524	1008
4	rs10517010	A	T	0.0109127	1008
4	rs4697385	G	A	0.454365	1008
4	rs73250752	C	A	0.446429	1008
4	rs58856412	T	C	0.457341	1008
4	rs10433831	G	A	0.438492	1008
4	rs10938941	A	T	0.444444	1008
4	rs2175069	A	G	0.531746	1008
4	rs73250758	G	A	0.445437	1008
4	rs1121447	C	T	0.450397	1008
4	rs79288487	G	A	0.293651	1008
4	rs1121446	G	A	0.446429	1008
4	rs12502075	T	C	0.449405	1008
4	rs59832046	A	G	0.479167	1008
4	rs150970966	A	G	0.0446429	1008
4	rs140906676	T	C	0.0396825	1008
4	rs9993310	C	T	0.46627	1008
4	rs16873495	A	C	0.467262	1008
4	rs4697386	A	G	0.459325	1008
4	rs139743607	A	G	0.0109127	1008
4	rs11731411	T	C	0.179563	1008
4	rs1858113	A	C	0.588294	1008
4	rs878505	T	A	0.77877	1008
4	rs882348	G	A	0.194444	1008
4	rs1396668	A	G	0.97619	1008
4	rs56169724	C	T	0.213294	1008
4	rs1553710	C	A	0.675595	1008
4	rs142581180	T	G	0.0228175	1008
4	rs1509244	G	A	0.97619	1008
4	rs1396666	A	C	0.210317	1008
4	rs116903469	T	A	0.0228175	1008
4	rs1396665	A	G	0.97619	1008
4	rs117690960	C	T	0.0119048	1008
4	rs73250759	C	T	0.201389	1008
4	rs1912031	A	G	0.97619	1008
4	rs76482047	A	G	0.078373	1008
4	rs1509243	G	A	0.761905	1008
4	rs117349712	C	T	0.0228175	1008
4	rs2968712	G	T	0.202381	1008
4	rs74920495	T	G	0.031746	1008
4	rs4235306	C	T	0.202381	1008
4	rs137937866	G	A	0.0228175	1008
4	rs7675704	C	G	0.823413	1008
4	rs143854645	A	G	0.0277778	1008
4	rs13126710	C	G	0.950397	1008
4	rs10517011	G	A	0.184524	1008
4	rs151015380	C	A	0.0386905	1008
4	rs187375600	G	A	0.00496032	1008
4	rs61792104	C	G	0.181548	1008
4	rs61792105	A	G	0.181548	1008
4	rs117548418	A	G	0.0248016	1008
4	rs116948853	A	T	0.0248016	1008
4	rs4697388	G	A	0.924603	1008
4	rs117982747	C	T	0.0386905	1008
4	rs33974797	G	T	0.677579	1008
4	rs1472935	T	A	0.712302	1008
4	rs1509245	T	C	0.046627	1008
4	rs2940777	C	T	0.174603	1008
4	rs146584306	A	T	0.0376984	1008
4	rs1588310	C	T	0.452381	1008
4	rs79323931	C	A	0.0406746	1008
4	rs11728319	A	G	0.709325	1008
4	rs138019453	G	C	0.0257937	1008
4	rs6852324	A	G	0.00297619	1008
4	rs6448201	G	A	0.924603	1008
4	rs117440807	T	A	0.0248016	1008
4	rs117836161	T	A	0.0257937	1008
4	rs181120061	A	T	0.00595238	1008
4	rs61792106	G	A	0.190476	1008
4	rs1509247	C	T	0.710317	1008
4	rs61055691	G	A	0.220238	1008
4	rs58263435	A	G	0.217262	1008
4	rs117233240	G	A	0.0386905	1008
4	rs1396669	T	G	0.47123	1008
4	rs13150030	G	A	0.0287698	1008
4	rs34939008	G	A	0.725198	1008
4	rs13151220	G	T	0.0287698	1008
4	rs61792133	C	T	0.242063	1008
4	rs59347347	C	T	0.209325	1008
4	rs2968711	G	A	0.241071	1008
4	rs2940774	C	T	0.241071	1008
4	rs13127239	A	G	0.0277778	1008
4	rs11943464	A	T	0.241071	1008
4	rs12509827	A	G	0.0803571	1008
4	rs76201570	C	T	0.0674603	1008
4	rs16873511	C	G	0.242063	1008
4	rs2940778	C	T	0.483135	1008
4	rs10005577	G	A	0.241071	1008
4	rs7690639	C	T	0.241071	1008
4	rs16873516	G	T	0.242063	1008
4	rs13143346	G	A	0.0277778	1008
4	rs10938942	C	T	0.455357	1008
4	rs59183220	C	T	0.215278	1008
4	rs61792134	A	G	0.251984	1008
4	rs7657892	C	T	0.242063	1008
4	rs7682902	T	C	0.25	1008
4	rs17624524	A	C	0.0327381	1008
4	rs7682628	G	A	0.210317	1008
4	rs6448202	A	G	0.486111	1008
4	rs13133780	A	G	0.0376984	1008
4	rs7666498	T	C	0.243056	1008
4	rs73092564	A	T	0.209325	1008
4	rs35630189	A	T	0.0367063	1008
4	rs7440724	C	T	0.210317	1008
4	rs13148320	C	T	0.248016	1008
4	rs16873524	C	T	0.21131	1008
4	rs13102324	C	T	0.0367063	1008
4	rs57511582	A	G	0.21131	1008
4	rs10938943	G	A	0.454365	1008
4	rs6448203	A	T	0.24504	1008
4	rs13104816	G	A	0.0287698	1008
4	rs7661915	A	G	0.509921	1008
4	rs7662853	A	G	0.217262	1008
4	rs1979985	G	A	0.0277778	1008
4	rs16873525	A	G	0.244048	1008
4	rs35917887	A	G	0.0287698	1008
4	rs67932668	G	A	0.0287698	1008
4	rs6838796	A	G	0.24504	1008
4	rs60235864	C	T	0.0386905	1008
4	rs1467030	T	C	0.247024	1008
4	rs140413503	G	A	0.0188492	1008
4	rs35888581	C	T	0.030754	1008
4	rs6846347	A	T	0.209325	1008
4	rs143061293	G	T	0.0109127	1008
4	rs1509241	T	C	0.479167	1008
4	rs35355506	A	T	0.0297619	1008
4	rs77324903	C	A	0.202381	1008
4	rs7672605	A	C	0.236111	1008
4	rs7672988	C	A	0.272817	1008
4	rs1876758	C	T	0.200397	1008
4	rs16873545	A	G	0.0386905	1008
4	rs13131763	C	T	0.0297619	1008
4	rs7692832	C	T	0.134921	1008
4	rs142229309	C	T	0.0386905	1008
4	rs4697033	A	C	0.640873	1008
4	rs7667621	G	A	0.139881	1008
4	rs7672275	C	T	0.139881	1008
4	rs215489	C	G	0.141865	1008
4	rs147602319	G	C	0.0386905	1008
4	rs76469667	C	T	0.135913	1008
4	rs10012040	T	A	0.604167	1008
4	rs147885977	G	A	0.0396825	1008
4	rs148118468	A	T	0.030754	1008
4	rs970780	G	A	0.655754	1008
4	rs215486	A	C	0.698413	1008
4	rs11722009	C	T	0.481151	1008
4	rs215485	G	T	0.175595	1008
4	rs215484	G	A	0.175595	1008
4	rs215483	G	A	0.175595	1008
4	rs77883897	C	T	0.133929	1008
4	rs973353	C	T	0.133929	1008
4	rs13120308	C	T	0.5625	1008
4	rs12501080	G	A	0.489087	1008
4	rs7672302	G	T	0.140873	1008
4	rs12505190	T	C	0.491071	1008
4	rs7676739	A	G	0.140873	1008
4	rs215482	G	A	0.705357	1008
4	rs1912029	C	T	0.490079	1008
4	rs1876757	G	A	0.490079	1008
4	rs1876756	T	A	0.489087	1008
4	rs2159519	A	C	0.142857	1008
4	rs12643575	C	G	0.494048	1008
4	rs10938944	A	T	0.493056	1008
4	rs1396661	G	C	0.573413	1008
4	rs28556582	G	A	0.0714286	1008
4	rs6849133	G	A	0.141865	1008
4	rs980002	G	A	0.574405	1008
4	rs73250771	A	G	0.0763889	1008
4	rs79846331	G	A	0.135913	1008
4	rs61795305	T	C	0.50496	1008
4	rs77544431	C	A	0.0198413	1008
4	rs7676261	C	A	0.133929	1008
4	rs79175875	A	G	0.0168651	1008
4	rs13108466	T	C	0.0753968	1008
4	rs73100341	A	T	0.137897	1008
4	rs169998	G	A	0.135913	1008
4	rs215479	G	A	0.702381	1008
4	rs887470	A	C	0.505952	1008
4	rs7695048	A	G	0.50496	1008
4	rs215476	A	G	0.71627	1008
4	rs215475	A	G	0.718254	1008
4	rs33997583	G	A	0.0694444	1008
4	rs976892	A	G	0.570437	1008
4	rs17539073	G	A	0.0744048	1008
4	rs12500410	A	T	0.505952	1008
4	rs111301098	G	A	0.268849	1008
4	rs1509238	T	C	0.0257937	1008
4	rs1509237	A	T	0.505952	1008
4	rs1509236	A	G	0.580357	1008
4	rs7674770	A	G	0.505952	1008
4	rs117442719	G	C	0.0208333	1008
4	rs138645337	G	A	0.0367063	1008
4	rs13133046	A	G	0.0714286	1008
4	rs56128764	A	G	0.50496	1008
4	rs13140645	A	G	0.0714286	1008
4	rs4697034	A	G	0.50496	1008
4	rs61795307	T	C	0.505952	1008
4	rs28768473	C	T	0.0734127	1008
4	rs6815309	T	C	0.576389	1008
4	rs215471	A	G	0.72123	1008
4	rs13113954	T	G	0.0704365	1008
4	rs73100346	T	G	0.143849	1008
4	rs61795309	A	G	0.142857	1008
4	rs7672063	T	C	0.50496	1008
4	rs6858724	A	G	0.143849	1008
4	rs215470	T	C	0.145833	1008
4	rs13141744	T	G	0.0744048	1008
4	rs73801849	C	G	0.137897	1008
4	rs215469	C	T	0.708333	1008
4	rs75790653	T	C	0.031746	1008
4	rs34787495	G	A	0.0694444	1008
4	rs4697035	A	G	0.505952	1008
4	rs11728936	A	T	0.505952	1008
4	rs215467	C	T	0.136905	1008
4	rs215466	C	T	0.135913	1008
4	rs215465	G	A	0.21131	1008
4	rs215464	G	C	0.135913	1008
4	rs215463	T	G	0.135913	1008
4	rs215462	G	A	0.135913	1008
4	rs215460	C	T	0.135913	1008
4	rs215459	A	C	0.139881	1008
4	rs215458	C	T	0.135913	1008
4	rs215457	G	A	0.137897	1008
4	rs35618667	T	C	0.0753968	1008
4	rs1966392	T	C	0.71627	1008
4	rs117938174	T	A	0.0396825	1008
4	rs11731233	T	G	0.0753968	1008
4	rs169997	G	A	0.214286	1008
4	rs1355148	T	A	0.500992	1008
4	rs215426	G	A	0.137897	1008
4	rs215425	G	A	0.214286	1008
4	rs35176124	G	A	0.0763889	1008
4	rs2875215	C	T	0.493056	1008
4	rs2875216	A	C	0.502976	1008
4	rs73100368	A	G	0.138889	1008
4	rs13105782	A	G	0.50496	1008
4	rs61795311	A	C	0.49504	1008
4	rs73802353	A	G	0.138889	1008
4	rs16873587	T	A	0.138889	1008
4	rs10488999	G	A	0.49504	1008
4	rs2159518	G	A	0.500992	1008
4	rs2036715	A	G	0.502976	1008
4	rs215423	C	T	0.704365	1008
4	rs60208147	T	C	0.0386905	1008
4	rs61795312	A	T	0.491071	1008
4	rs17539638	A	T	0.490079	1008
4	rs10938946	G	A	0.491071	1008
4	rs172553	C	A	0.139881	1008
4	rs2036714	G	C	0.5	1008
4	rs215419	T	C	0.215278	1008
4	rs13144501	T	C	0.0753968	1008
4	rs215418	G	A	0.213294	1008
4	rs73250780	A	G	0.0724206	1008
4	rs78398061	C	T	0.0367063	1008
4	rs215416	A	G	0.212302	1008
4	rs215414	T	G	0.213294	1008
4	rs80250667	A	G	0.0297619	1008
4	rs215413	A	T	0.212302	1008
4	rs215412	G	A	0.0704365	1008
4	rs215411	T	A	0.0714286	1008
4	rs215410	T	G	0.212302	1008
4	rs215409	G	A	0.139881	1008
4	rs215408	T	C	0.710317	1008
4	rs215407	T	C	0.212302	1008
4	rs215406	C	G	0.212302	1008
4	rs75890584	A	G	0.0208333	1008
4	rs215405	T	G	0.212302	1008
4	rs215404	A	T	0.213294	1008
4	rs215403	C	T	0.212302	1008
4	rs123491	A	C	0.719246	1008
4	rs11734453	A	T	0.0674603	1008
4	rs79376927	T	C	0.0218254	1008
4	rs215402	C	T	0.707341	1008
4	rs12648151	T	A	0.494048	1008
4	rs215401	C	G	0.212302	1008
4	rs74802293	G	A	0.0367063	1008
4	rs215456	G	A	0.706349	1008
4	rs215454	G	A	0.705357	1008
4	rs215453	G	A	0.21131	1008
4	rs16873612	G	A	0.139881	1008
4	rs1605813	A	G	0.497024	1008
4	rs215452	T	C	0.21131	1008
4	rs1396670	A	G	0.142857	1008
4	rs10488998	C	T	0.484127	1008
4	rs215449	A	C	0.71131	1008
4	rs737990	C	A	0.483135	1008
4	rs73097042	C	G	0.142857	1008
4	rs12646182	G	A	0.493056	1008
4	rs76860619	G	T	0.141865	1008
4	rs144623551	C	G	0.0287698	1008
4	rs1509252	C	T	0.484127	1008
4	rs77568913	T	C	0.0684524	1008
4	rs28370392	C	T	0.141865	1008
4	rs111744846	G	A	0.0654762	1008
4	rs215446	T	C	0.640873	1008
4	rs215445	C	A	0.62996	1008
4	rs141268879	G	A	0.0396825	1008
4	rs215444	A	G	0.145833	1008
4	rs9998176	T	C	0.142857	1008
4	rs28378011	T	A	0.142857	1008
4	rs17540376	A	T	0.486111	1008
4	rs1509251	A	G	0.298611	1008
4	rs184605934	G	A	0.0208333	1008
4	rs215443	A	G	0.639881	1008
4	rs215442	C	A	0.700397	1008
4	rs6815495	A	C	0.140873	1008
4	rs6448204	G	A	0.140873	1008
4	rs76062007	C	T	0.169643	1008
4	rs215441	C	G	0.00198413	1008
4	rs7665401	A	G	0.497024	1008
4	rs215440	T	C	0.640873	1008
4	rs114921780	G	A	0.00892857	1008
4	rs215439	T	C	0.640873	1008
4	rs177357	T	C	0.631944	1008
4	rs123495	T	C	0.62996	1008
4	rs123494	G	C	0.62996	1008
4	rs123493	A	G	0.630952	1008
4	rs215438	C	T	0.699405	1008
4	rs215437	C	G	0.628968	1008
4	rs215436	C	G	0.700397	1008
4	rs1509249	T	C	0.232143	1008
4	rs972210	A	T	0.125992	1008
4	rs13137688	T	C	0.28869	1008
4	rs13110224	A	G	0.691468	1008
4	rs73097072	A	C	0.193452	1008
4	rs215435	T	C	0.684524	1008
4	rs61795328	C	T	0.0565476	1008
4	rs73250788	A	T	0.0565476	1008
4	rs73250789	C	T	0.0565476	1008
4	rs215434	C	A	0.617063	1008
4	rs215433	A	G	0.333333	1008
4	rs80215111	T	A	0.0793651	1008
4	rs12646408	T	G	0.190476	1008
4	rs215432	T	A	0.685516	1008
4	rs6839959	A	G	0.0654762	1008
4	rs215431	G	T	0.683532	1008
4	rs6817487	T	C	0.0654762	1008
4	rs118103043	T	A	0.0406746	1008
4	rs75588920	G	A	0.00297619	1008
4	rs215429	A	C	0.433532	1008
4	rs215428	G	A	0.621032	1008
4	rs3885408	A	G	0.0654762	1008
4	rs215427	T	G	0.691468	1008
4	rs74286759	A	T	0.188492	1008
4	rs12696861	C	G	0.435516	1008
4	rs73097077	C	T	0.189484	1008
4	rs147498222	T	C	0.0327381	1008
4	rs12501285	C	T	0.0496032	1008
4	rs58741062	G	A	0.189484	1008
4	rs17613288	T	C	0.0982143	1008
4	rs59601025	A	G	0.366071	1008
4	rs73097082	C	G	0.289683	1008
4	rs4697389	C	T	0.691468	1008
4	rs4697390	T	C	0.0575397	1008
4	rs10488997	G	A	0.0575397	1008
4	rs75434424	C	T	0.185516	1008
4	rs10488995	T	A	0.190476	1008
4	rs118024037	A	G	0.0178571	1008
4	rs34017810	A	G	0.0992063	1008
4	rs7667791	C	A	0.0664683	1008
4	rs9997082	A	C	0.338294	1008
4	rs2215390	T	C	0.333333	1008
4	rs77675442	A	T	0.285714	1008
4	rs146736397	A	T	0.0178571	1008
4	rs13129559	C	T	0.333333	1008
4	rs13113359	T	C	0.634921	1008
4	rs13138267	G	A	0.335317	1008
4	rs141685931	C	T	0.030754	1008
4	rs74592899	C	G	0.172619	1008
4	rs1304559	T	C	0.69246	1008
4	rs143128777	C	T	0.015873	1008
4	rs117900182	C	T	0.0178571	1008
4	rs11724385	A	G	0.286706	1008
4	rs139148787	C	T	0.282738	1008
4	rs2215389	T	C	0.62996	1008
4	rs2215388	T	G	0.633929	1008
4	rs75747372	C	T	0.257937	1008
4	rs77287466	G	A	0.183532	1008
4	rs2323994	G	A	0.334325	1008
4	rs79323269	A	G	0.186508	1008
4	rs11737342	G	A	0.688492	1008
4	rs141534648	A	G	0.0238095	1008
4	rs114165151	T	C	0.0406746	1008
4	rs11737626	G	A	0.0972222	1008
4	rs13105239	A	C	0.338294	1008
4	rs61795331	G	A	0.0575397	1008
4	rs7670496	G	A	0.334325	1008
4	rs723394	G	A	0.676587	1008
4	rs79188896	A	G	0.10119	1008
4	rs723393	G	A	0.676587	1008
4	rs12331728	A	G	0.338294	1008
4	rs6828425	A	G	0.688492	1008
4	rs6829223	G	A	0.677579	1008
4	rs200737436	G	A	0.0188492	1008
4	rs117783251	G	A	0.093254	1008
4	rs1117779	G	T	0.6875	1008
4	rs1117778	C	A	0.686508	1008
4	rs7689858	A	C	0.685516	1008
4	rs10010445	A	G	0.33631	1008
4	rs10010833	A	T	0.686508	1008
4	rs11947190	C	T	0.353175	1008
4	rs11933826	T	A	0.0565476	1008
4	rs74791938	G	T	0.282738	1008
4	rs79070116	C	T	0.285714	1008
4	rs77037669	C	T	0.285714	1008
4	rs887471	T	C	0.686508	1008
4	rs77192993	T	C	0.286706	1008
4	rs740835	C	T	0.332341	1008
4	rs12498626	G	A	0.285714	1008
4	rs734406	G	A	0.332341	1008
4	rs6818808	A	G	0.700397	1008
4	rs10006697	T	C	0.62004	1008
4	rs11728280	T	C	0.621032	1008
4	rs17613642	T	A	0.235119	1008
4	rs10938949	G	A	0.688492	1008
4	rs11724046	G	C	0.621032	1008
4	rs1034965	A	G	0.697421	1008
4	rs16873729	C	T	0.260913	1008
4	rs11935529	G	A	0.28373	1008
4	rs79599549	A	G	0.102183	1008
4	rs740834	T	C	0.62996	1008
4	rs17613848	G	A	0.172619	1008
4	rs6830891	A	T	0.0634921	1008
4	rs6857002	T	G	0.0744048	1008
4	rs6831833	G	T	0.0347222	1008
4	rs34857848	T	A	0.555556	1008
4	rs13130879	G	A	0.177579	1008
4	rs16873748	C	G	0.0585317	1008
4	rs16873749	C	T	0.0555556	1008
4	rs144165139	A	G	0.0128968	1008
4	rs756516	A	G	0.183532	1008
4	rs16873755	A	G	0.0585317	1008
4	rs16867688	A	G	0.12996	1008
4	rs61270443	A	T	0.0823413	1008
4	rs1468599	C	G	0.0803571	1008
4	rs73103160	G	A	0.183532	1008
4	rs73103162	T	C	0.243056	1008
4	rs12505641	G	A	0.320437	1008
4	rs61696662	T	A	0.242063	1008
4	rs57384045	A	T	0.0813492	1008
4	rs4426761	C	T	0.128968	1008
4	rs79015644	C	A	0.0585317	1008
4	rs76976988	G	A	0.128968	1008
4	rs9884852	T	C	0.677579	1008
4	rs139498080	T	C	0.0119048	1008
4	rs11723564	A	G	0.352183	1008
4	rs12508078	G	A	0.241071	1008
4	rs117398917	T	C	0.128968	1008
4	rs558656087	G	T	0.0128968	1008
4	rs7673400	G	A	0.241071	1008
4	rs77201861	C	T	0.0406746	1008
4	rs7697668	T	C	0.242063	1008
4	rs117154640	G	A	0.0664683	1008
4	rs79753195	C	A	0.18254	1008
4	rs141150201	T	C	0.0119048	1008
4	rs147590841	A	G	0.0138889	1008
4	rs2323995	T	G	0.352183	1008
4	rs6845157	G	A	0.0535714	1008
4	rs1468598	G	T	0.352183	1008
4	rs4317189	T	C	0.677579	1008
4	rs16873765	G	A	0.183532	1008
4	rs7689747	T	A	0.672619	1008
4	rs684968	C	G	0.673611	1008
4	rs80198893	C	T	0.128968	1008
4	rs73103176	A	T	0.181548	1008
4	rs111883197	G	A	0.240079	1008
4	rs149372064	T	A	0.0109127	1008
4	rs6835965	G	A	0.0744048	1008
4	rs35413707	C	A	0.0744048	1008
4	rs12648910	G	A	0.0753968	1008
4	rs1995964	C	T	0.181548	1008
4	rs6841477	A	G	0.0753968	1008
4	rs16873777	A	G	0.12996	1008
4	rs16873779	A	G	0.12996	1008
4	rs4697392	T	C	0.0585317	1008
4	rs216103	G	T	0.35119	1008
4	rs59477387	G	A	0.181548	1008
4	rs4697393	A	T	0.0585317	1008
4	rs138163994	C	T	0.0109127	1008
4	rs7657202	C	G	0.077381	1008
4	rs7657054	A	C	0.077381	1008
4	rs113836717	G	A	0.127976	1008
4	rs216108	G	T	0.350198	1008
4	rs56754377	C	T	0.1875	1008
4	rs75380289	G	T	0.0128968	1008
4	rs216107	T	C	0.526786	1008
4	rs17542397	T	G	0.0674603	1008
4	rs216106	T	C	0.350198	1008
4	rs181594282	C	T	0.00793651	1008
4	rs28633851	C	G	0.239087	1008
4	rs34741421	G	A	0.291667	1008
4	rs113370805	C	T	0.130952	1008
4	rs77143679	A	G	0.0198413	1008
4	rs28887258	G	A	0.181548	1008
4	rs11722745	C	T	0.173611	1008
4	rs28867811	G	A	0.181548	1008
4	rs11931328	G	A	0.078373	1008
4	rs216116	T	C	0.352183	1008
4	rs150414829	G	A	0.0128968	1008
4	rs10433832	T	C	0.243056	1008
4	rs10433833	C	A	0.242063	1008
4	rs138131642	A	G	0.0128968	1008
4	rs571664854	C	G	0.0109127	1008
4	rs28505370	A	C	0.241071	1008
4	rs141996782	G	T	0.0128968	1008
4	rs7681148	C	T	0.238095	1008
4	rs78119922	T	C	0.130952	1008
4	rs112641949	A	G	0.130952	1008
4	rs185865215	G	T	0.0109127	1008
4	rs190192762	T	G	0.00694444	1008
4	rs11945573	A	G	0.077381	1008
4	rs139844854	G	A	0.0109127	1008
4	rs7689568	C	G	0.0109127	1008
4	rs34506106	A	G	0.177579	1008
4	rs73805216	C	T	0.077381	1008
4	rs77506399	T	C	0.240079	1008
4	rs7654858	G	T	0.240079	1008
4	rs183352	T	C	0.352183	1008
4	rs12510268	T	A	0.240079	1008
4	rs73805217	A	G	0.077381	1008
4	rs28673041	T	A	0.240079	1008
4	rs9684213	G	T	0.516865	1008
4	rs28572730	A	G	0.240079	1008
4	rs28456306	C	T	0.240079	1008
4	rs1155194	G	A	0.130952	1008
4	rs145092095	C	A	0.0138889	1008
4	rs1606147	C	T	0.240079	1008
4	rs140566585	C	T	0.0376984	1008
4	rs144658410	C	T	0.0694444	1008
4	rs1912756	G	A	0.240079	1008
4	rs191075376	G	A	0.0168651	1008
4	rs141684290	C	T	0.0376984	1008
4	rs7670966	T	C	0.332341	1008
4	rs10012527	G	A	0.184524	1008
4	rs6448205	A	C	0.0555556	1008
4	rs7699363	C	T	0.0555556	1008
4	rs7699745	C	T	0.0555556	1008
4	rs17554527	C	T	0.175595	1008
4	rs76974993	C	T	0.0555556	1008
4	rs140640278	G	C	0.0138889	1008
4	rs9685618	T	G	0.078373	1008
4	rs216113	C	T	0.349206	1008
4	rs17554625	C	T	0.0565476	1008
4	rs78883652	C	G	0.0555556	1008
4	rs142429970	G	A	0.0138889	1008
4	rs78563495	T	C	0.0555556	1008
4	rs78746220	C	T	0.00297619	1008
4	rs6448206	C	T	0.0555556	1008
4	rs1877236	G	A	0.331349	1008
4	rs6448207	G	C	0.0555556	1008
4	rs6448208	C	G	0.0555556	1008
4	rs28705971	A	T	0.184524	1008
4	rs216112	C	T	0.347222	1008
4	rs56661289	A	G	0.184524	1008
4	rs7657910	T	C	0.0555556	1008
4	rs16873798	A	C	0.078373	1008
4	rs17554659	C	G	0.176587	1008
4	rs17554688	A	G	0.00297619	1008
4	rs1397825	A	G	0.078373	1008
4	rs6448209	T	C	0.0555556	1008
4	rs6448210	A	G	0.0555556	1008
4	rs6448211	G	C	0.0555556	1008
4	rs79847520	C	T	0.0257937	1008
4	rs17625142	C	T	0.191468	1008
4	rs6854092	T	C	0.0555556	1008
4	rs216111	A	G	0.348214	1008
4	rs35795604	A	G	0.0555556	1008
4	rs77912191	G	T	0.0565476	1008
4	rs1588539	C	T	0.197421	1008
4	rs149215704	G	A	0.0109127	1008
4	rs73802405	G	C	0.0763889	1008
4	rs143469725	G	A	0.0128968	1008
4	rs76979264	G	A	0.12996	1008
4	rs56255769	T	A	0.0763889	1008
4	rs60560576	C	T	0.0763889	1008
4	rs142811917	A	C	0.046627	1008
4	rs75095390	T	A	0.00297619	1008
4	rs112293772	T	C	0.12996	1008
4	rs59245947	A	G	0.0555556	1008
4	rs146981883	C	T	0.0109127	1008
4	rs1588540	A	G	0.184524	1008
4	rs113516593	G	A	0.0565476	1008
4	rs75461462	G	C	0.0555556	1008
4	rs1511434	T	C	0.383929	1008
4	rs113236376	C	T	0.0555556	1008
4	rs61795358	C	A	0.176587	1008
4	rs13105578	A	G	0.28869	1008
4	rs2191354	G	A	0.329365	1008
4	rs2215387	C	T	0.185516	1008
4	rs60532418	C	T	0.0753968	1008
4	rs2109398	G	A	0.0555556	1008
4	rs112739336	G	A	0.0555556	1008
4	rs76695246	A	T	0.0555556	1008
4	rs33975584	T	C	0.181548	1008
4	rs1003561	A	G	0.0555556	1008
4	rs11930167	T	A	0.0763889	1008
4	rs6836512	C	T	0.0555556	1008
4	rs13129262	A	C	0.18254	1008
4	rs118037897	G	A	0.0208333	1008
4	rs78603371	A	G	0.0555556	1008
4	rs12510874	C	T	0.0555556	1008
4	rs76016027	T	A	0.00297619	1008
4	rs10517013	A	T	0.0555556	1008
4	rs16867691	G	T	0.0753968	1008
4	rs10517014	G	T	0.0555556	1008
4	rs993693	G	A	0.12996	1008
4	rs28520740	C	T	0.196429	1008
4	rs10017157	C	T	0.0753968	1008
4	rs1397826	T	C	0.0555556	1008
4	rs4458441	G	A	0.650794	1008
4	rs7663816	G	C	0.0585317	1008
4	rs114792982	G	T	0.0555556	1008
4	rs113049046	G	A	0.0555556	1008
4	rs4619878	C	A	0.0763889	1008
4	rs111870235	C	A	0.0555556	1008
4	rs112110475	G	A	0.0555556	1008
4	rs138780851	A	G	0.0119048	1008
4	rs28824778	G	A	0.185516	1008
4	rs7676340	G	A	0.0555556	1008
4	rs12510490	C	T	0.0555556	1008
4	rs79324913	G	T	0.0555556	1008
4	rs10517015	G	A	0.0555556	1008
4	rs12510656	C	G	0.0119048	1008
4	rs77582552	C	T	0.0119048	1008
4	rs77901449	A	T	0.0555556	1008
4	rs77512760	A	T	0.12996	1008
4	rs4697394	C	T	0.0555556	1008
4	rs1511445	A	G	0.652778	1008
4	rs869473	G	T	0.12996	1008
4	rs59046113	T	C	0.12996	1008
4	rs74464588	G	T	0.0198413	1008
4	rs143871450	A	G	0.0119048	1008
4	rs1119131	A	G	0.651786	1008
4	rs7686614	A	G	0.0793651	1008
4	rs79726233	G	A	0.12996	1008
4	rs6845386	G	T	0.0555556	1008
4	rs117079288	G	A	0.0257937	1008
4	rs112025617	A	C	0.184524	1008
4	rs144000370	A	G	0.0119048	1008
4	rs79527831	T	A	0.0555556	1008
4	rs11946682	C	T	0.184524	1008
4	rs2323996	C	T	0.188492	1008
4	rs11946861	C	T	0.184524	1008
4	rs149237340	A	G	0.0267857	1008
4	rs12512531	G	C	0.0555556	1008
4	rs4395488	C	T	0.383929	1008
4	rs73258343	A	G	0.0525794	1008
4	rs113490961	A	G	0.0555556	1008
4	rs60437841	G	A	0.180556	1008
4	rs4410515	C	T	0.184524	1008
4	rs118131545	A	G	0.0337302	1008
4	rs16873852	C	T	0.0555556	1008
4	rs74808712	C	T	0.0208333	1008
4	rs16873865	C	T	0.18254	1008
4	rs57506072	A	C	0.12996	1008
4	rs78350727	A	C	0.014881	1008
4	rs1511443	C	A	0.650794	1008
4	rs79169481	C	T	0.0119048	1008
4	rs17625606	T	C	0.178571	1008
4	rs16873871	A	G	0.130952	1008
4	rs17555374	G	A	0.0555556	1008
4	rs1511441	G	A	0.0555556	1008
4	rs1511440	A	G	0.0555556	1008
4	rs1511439	T	C	0.0555556	1008
4	rs9790508	G	A	0.35119	1008
4	rs17555539	T	G	0.0555556	1008
4	rs17555602	G	A	0.0555556	1008
4	rs75763905	A	T	0.0744048	1008
4	rs144736040	A	C	0.0128968	1008
4	rs186530605	A	G	0.0119048	1008
4	rs79117600	T	A	0.047619	1008
4	rs192713767	C	T	0.014881	1008
4	rs77709564	G	A	0.0496032	1008
4	rs73105052	T	C	0.125	1008
4	rs10021542	A	G	0.598214	1008
4	rs147209843	C	T	0.0168651	1008
4	rs61199456	G	A	0.123016	1008
4	rs10428458	A	G	0.0496032	1008
4	rs1976635	G	A	0.938492	1008
4	rs73802417	A	G	0.0496032	1008
4	rs73802418	T	C	0.0496032	1008
4	rs117973354	T	C	0.0605159	1008
4	rs6448212	G	T	0.838294	1008
4	rs56909119	C	T	0.046627	1008
4	rs1511451	G	A	0.298611	1008
4	rs28472573	G	A	0.0763889	1008
4	rs76215961	G	A	0.0128968	1008
4	rs143567831	T	C	0.0119048	1008
4	rs60003326	G	A	0.0496032	1008
4	rs2102560	T	A	0.59127	1008
4	rs143599643	A	G	0.0128968	1008
4	rs16873878	T	C	0.0793651	1008
4	rs116917414	G	A	0.0535714	1008
4	rs146569695	C	T	0.0605159	1008
4	rs7683779	T	C	0.842262	1008
4	rs146889629	A	C	0.0138889	1008
4	rs75391043	T	G	0.047619	1008
4	rs116857869	T	A	0.0198413	1008
4	rs114143781	C	G	0.0605159	1008
4	rs950950	C	T	0.843254	1008
4	rs950949	A	G	0.592262	1008
4	rs950948	A	T	0.843254	1008
4	rs78926611	A	G	0.0654762	1008
4	rs2055890	C	T	0.844246	1008
4	rs2175455	G	T	0.844246	1008
4	rs145948128	T	C	0.0128968	1008
4	rs78319492	T	C	0.0694444	1008
4	rs78893715	G	A	0.047619	1008
4	rs4331766	C	T	0.743056	1008
4	rs4622988	C	T	0.368056	1008
4	rs112625189	C	T	0.143849	1008
4	rs9784459	A	G	0.137897	1008
4	rs58874680	C	G	0.123016	1008
4	rs57429233	T	G	0.123016	1008
4	rs73105087	C	T	0.123016	1008
4	rs2089842	A	T	0.328373	1008
4	rs10017437	C	T	0.0188492	1008
4	rs2875251	T	C	0.21627	1008
4	rs7694126	T	A	0.330357	1008
4	rs77683779	T	C	0.00793651	1008
4	rs28824569	C	G	0.00793651	1008
4	rs6448213	T	C	0.208333	1008
4	rs28830470	G	A	0.00793651	1008
4	rs28802668	T	C	0.0823413	1008
4	rs6839529	G	C	0.0744048	1008
4	rs10026757	G	T	0.00793651	1008
4	rs67436520	A	G	0.210317	1008
4	rs7683226	G	A	0.113095	1008
4	rs28867777	G	A	0.00793651	1008
4	rs28850402	C	A	0.00793651	1008
4	rs79043286	G	A	0.00793651	1008
4	rs28713551	C	T	0.00793651	1008
4	rs28876831	C	T	0.00793651	1008
4	rs4566642	C	T	0.00793651	1008
4	rs6846806	A	G	0.00793651	1008
4	rs6830349	T	C	0.331349	1008
4	rs1912755	A	T	0.329365	1008
4	rs141884486	G	T	0.0297619	1008
4	rs13103252	A	G	0.328373	1008
4	rs12506146	A	G	0.1875	1008
4	rs28763713	A	T	0.122024	1008
4	rs78666869	T	C	0.0218254	1008
4	rs7662017	C	T	0.326389	1008
4	rs10017400	A	G	0.122024	1008
4	rs187781864	A	G	0.0357143	1008
4	rs73105101	C	T	0.122024	1008
4	rs73258348	T	G	0.219246	1008
4	rs11727130	A	G	0.12996	1008
4	rs10006564	A	G	0.122024	1008
4	rs10028975	C	T	0.122024	1008
4	rs9996142	T	C	0.124008	1008
4	rs10031701	C	T	0.122024	1008
4	rs10031917	G	C	0.122024	1008
4	rs10009448	A	G	0.121032	1008
4	rs10009451	A	G	0.123016	1008
4	rs13145651	A	G	0.328373	1008
4	rs58341605	A	G	0.122024	1008
4	rs73106912	C	T	0.122024	1008
4	rs73106915	A	G	0.12996	1008
4	rs4697036	C	A	0.185516	1008
4	rs58167866	A	G	0.12996	1008
4	rs28435609	A	G	0.128968	1008
4	rs55760345	C	A	0.121032	1008
4	rs13108746	C	T	0.998016	1008
4	rs60382719	A	G	0.128968	1008
4	rs58214642	A	G	0.121032	1008
4	rs73106921	G	A	0.121032	1008
4	rs73106923	T	C	0.121032	1008
4	rs73106924	C	T	0.121032	1008
4	rs9884250	G	C	0.128968	1008
4	rs9884254	G	A	0.0753968	1008
4	rs78799882	A	G	0.121032	1008
4	rs80016633	C	T	0.015873	1008
4	rs117363473	T	A	0.014881	1008
4	rs140941433	A	G	0.014881	1008
4	rs56134488	C	T	0.210317	1008
4	rs10470807	C	T	0.114087	1008
4	rs9884601	T	C	0.114087	1008
4	rs1511454	A	G	0.0188492	1008
4	rs10049900	C	T	0.110119	1008
4	rs75562027	A	G	0.0456349	1008
4	rs6810684	G	A	0.109127	1008
4	rs11943350	A	G	0.0734127	1008
4	rs79061748	A	G	0.0734127	1008
4	rs59593498	G	C	0.125992	1008
4	rs55727900	A	T	0.125992	1008
4	rs10027713	A	C	0.103175	1008
4	rs10017553	T	C	0.25	1008
4	rs10027997	A	G	0.479167	1008
4	rs73106937	A	T	0.138889	1008
4	rs1397829	A	G	0.973214	1008
4	rs6849268	C	T	0.46627	1008
4	rs74779230	A	G	0.15377	1008
4	rs77209314	A	G	0.149802	1008
4	rs78130944	C	T	0.14881	1008
4	rs1511453	G	A	0.194444	1008
4	rs978235	C	T	0.889881	1008
4	rs79120000	C	T	0.14881	1008
4	rs11733446	T	C	0.151786	1008
4	rs79524095	A	C	0.0367063	1008
4	rs2875245	G	A	0.352183	1008
4	rs117381123	A	C	0.0436508	1008
4	rs66575145	C	T	0.548611	1008
4	rs71608958	C	T	0.147817	1008
4	rs13105614	A	C	0.144841	1008
4	rs13106221	G	A	0.339286	1008
4	rs35036569	G	A	0.131944	1008
4	rs35323184	A	T	0.144841	1008
4	rs35426469	A	T	0.144841	1008
4	rs61797495	G	C	0.144841	1008
4	rs34203874	C	T	0.194444	1008
4	rs184595448	G	A	0.00992063	1008
4	rs189111178	T	C	0.00992063	1008
4	rs55657888	C	A	0.489087	1008
4	rs78918121	G	A	0.0436508	1008
4	rs13140325	T	C	0.146825	1008
4	rs4697038	A	G	0.146825	1008
4	rs10018135	C	T	0.210317	1008
4	rs7665464	G	A	0.194444	1008
4	rs4697039	A	G	0.151786	1008
4	rs4697397	T	C	0.146825	1008
4	rs4697040	G	A	0.146825	1008
4	rs34658173	G	A	0.144841	1008
4	rs34686085	A	G	0.146825	1008
4	rs35297743	T	G	0.146825	1008
4	rs35106703	G	C	0.146825	1008
4	rs61797501	C	T	0.184524	1008
4	rs36031666	T	G	0.144841	1008
4	rs2324074	A	C	0.144841	1008
4	rs1912758	T	C	0.144841	1008
4	rs139812003	A	G	0.0208333	1008
4	rs1112601	C	T	0.144841	1008
4	rs2324073	G	A	0.144841	1008
4	rs1912759	G	A	0.527778	1008
4	rs7677519	A	G	0.144841	1008
4	rs1912760	C	T	0.672619	1008
4	rs7677861	A	G	0.146825	1008
4	rs60792940	G	A	0.218254	1008
4	rs117731576	T	A	0.0128968	1008
4	rs7678500	A	G	0.144841	1008
4	rs13129407	G	A	0.131944	1008
4	rs13134720	G	C	0.145833	1008
4	rs13134344	A	G	0.144841	1008
4	rs13134550	C	T	0.144841	1008
4	rs13135184	G	A	0.144841	1008
4	rs1511438	A	G	0.145833	1008
4	rs1511437	T	A	0.145833	1008
4	rs13103227	G	A	0.145833	1008
4	rs1606148	C	T	0.195437	1008
4	rs116233169	G	A	0.00297619	1008
4	rs57301779	T	G	0.598214	1008
4	rs34330552	A	G	0.146825	1008
4	rs34119851	C	T	0.146825	1008
4	rs34057927	T	C	0.195437	1008
4	rs34367467	C	G	0.146825	1008
4	rs13104038	C	T	0.146825	1008
4	rs13104217	C	A	0.146825	1008
4	rs34291641	A	G	0.146825	1008
4	rs61797539	T	C	0.146825	1008
4	rs17631802	G	A	0.146825	1008
4	rs34607096	G	T	0.194444	1008
4	rs61795060	C	A	0.133929	1008
4	rs34989163	G	A	0.194444	1008
4	rs61795061	T	C	0.146825	1008
4	rs34145586	C	T	0.342262	1008
4	rs35435225	A	T	0.34127	1008
4	rs78109537	T	C	0.146825	1008
4	rs71608959	C	T	0.146825	1008
4	rs6820701	G	A	0.506944	1008
4	rs1397828	G	T	0.194444	1008
4	rs61795062	C	G	0.146825	1008
4	rs144105958	C	T	0.0357143	1008
4	rs79359232	G	A	0.0396825	1008
4	rs1511436	G	A	0.97619	1008
4	rs2067858	G	A	0.21627	1008
4	rs7669479	A	G	0.97619	1008
4	rs10517019	T	A	0.358135	1008
4	rs17632009	T	A	0.146825	1008
4	rs2137047	T	G	0.97619	1008
4	rs35472143	G	A	0.610119	1008
4	rs16873934	G	A	0.0823413	1008
4	rs11943096	C	G	0.610119	1008
4	rs11929831	T	C	0.610119	1008
4	rs75530198	G	A	0.146825	1008
4	rs11934211	A	T	0.610119	1008
4	rs34841951	G	A	0.146825	1008
4	rs7676738	C	T	0.97619	1008
4	rs7681518	C	T	0.97619	1008
4	rs61795063	A	G	0.146825	1008
4	rs61795064	C	T	0.133929	1008
4	rs16873936	A	G	0.185516	1008
4	rs191017859	G	C	0.0357143	1008
4	rs13140421	C	T	0.134921	1008
4	rs6847002	C	T	0.97619	1008
4	rs6847543	G	A	0.202381	1008
4	rs13116465	T	C	0.147817	1008
4	rs60622358	C	T	0.589286	1008
4	rs117547167	G	T	0.0823413	1008
4	rs13140916	A	G	0.147817	1008
4	rs17632146	G	T	0.147817	1008
4	rs6853468	G	A	0.97619	1008
4	rs6853140	A	G	0.625992	1008
4	rs56112034	A	G	0.147817	1008
4	rs13123056	T	C	0.194444	1008
4	rs77647571	C	T	0.0605159	1008
4	rs10032829	G	T	0.212302	1008
4	rs145843146	T	C	0.0396825	1008
4	rs13124215	T	A	0.194444	1008
4	rs61795066	T	C	0.147817	1008
4	rs13148875	G	T	0.97619	1008
4	rs142055014	C	T	0.0357143	1008
4	rs138129464	G	A	0.00992063	1008
4	rs6812096	A	C	0.611111	1008
4	rs11930184	G	A	0.738095	1008
4	rs1397827	G	A	0.202381	1008
4	rs78202125	A	G	0.0823413	1008
4	rs142139615	C	G	0.0218254	1008
4	rs13131821	T	C	0.147817	1008
4	rs150169453	A	G	0.00992063	1008
4	rs79634450	T	A	0.0823413	1008
4	rs4697398	T	G	0.940476	1008
4	rs2203082	A	T	0.137897	1008
4	rs2203081	G	T	0.93254	1008
4	rs2203080	C	A	0.424603	1008
4	rs4697399	A	G	0.492063	1008
4	rs113089161	C	T	0.00992063	1008
4	rs80093580	G	A	0.00992063	1008
4	rs4697041	G	A	0.509921	1008
4	rs28533065	T	C	0.220238	1008
4	rs58259819	A	G	0.284722	1008
4	rs11732020	A	T	0.492063	1008
4	rs28449689	A	T	0.155754	1008
4	rs11723862	C	T	0.639881	1008
4	rs35953043	G	A	0.210317	1008
4	rs28367546	A	C	0.781746	1008
4	rs13118648	G	C	0.97619	1008
4	rs28404292	G	A	0.183532	1008
4	rs67925430	G	T	0.492063	1008
4	rs61795110	G	A	0.134921	1008
4	rs13118562	A	G	0.503968	1008
4	rs142870803	A	G	0.0357143	1008
4	rs146084055	T	G	0.00992063	1008
4	rs35926927	T	G	0.151786	1008
4	rs13138738	G	A	0.21131	1008
4	rs187789846	G	A	0.0376984	1008
4	rs34551852	T	C	0.484127	1008
4	rs28461664	C	T	0.494048	1008
4	rs116947449	G	A	0.0823413	1008
4	rs7672087	T	C	0.133929	1008
4	rs61795112	A	G	0.136905	1008
4	rs8180368	G	T	0.59127	1008
4	rs6810541	G	T	0.977183	1008
4	rs61795113	A	G	0.133929	1008
4	rs10155058	G	A	0.575397	1008
4	rs74626470	A	G	0.0128968	1008
4	rs10155059	G	A	0.575397	1008
4	rs143129407	T	A	0.0128968	1008
4	rs13135406	T	C	0.823413	1008
4	rs6816475	C	A	0.822421	1008
4	rs6816458	A	G	0.823413	1008
4	rs6816995	G	T	0.494048	1008
4	rs6816844	C	T	0.787698	1008
4	rs6818216	G	T	0.575397	1008
4	rs6823016	A	G	0.786706	1008
4	rs9291450	T	C	0.822421	1008
4	rs13116416	A	G	0.825397	1008
4	rs907319	A	G	0.826389	1008
4	rs79675722	A	G	0.0823413	1008
4	rs966650	G	A	0.133929	1008
4	rs34236267	G	A	0.21131	1008
4	rs907318	G	C	0.575397	1008
4	rs907317	C	A	0.786706	1008
4	rs907316	T	G	0.492063	1008
4	rs10938950	G	A	0.575397	1008
4	rs12648322	A	G	0.786706	1008
4	rs35437014	T	A	0.21131	1008
4	rs12645475	T	C	0.822421	1008
4	rs34808621	A	G	0.21131	1008
4	rs10014705	T	C	0.574405	1008
4	rs117582374	G	A	0.0823413	1008
4	rs71608960	G	C	0.21131	1008
4	rs11734142	A	G	0.574405	1008
4	rs66926968	T	C	0.574405	1008
4	rs117226060	G	A	0.0823413	1008
4	rs117438296	A	G	0.0357143	1008
4	rs13131611	G	A	0.133929	1008
4	rs28532349	A	G	0.574405	1008
4	rs13112409	T	C	0.21131	1008
4	rs58827650	C	A	0.492063	1008
4	rs57813199	T	G	0.27877	1008
4	rs74467287	T	A	0.0357143	1008
4	rs10006184	C	G	0.785714	1008
4	rs10006294	C	G	0.785714	1008
4	rs28682329	G	A	0.571429	1008
4	rs6448215	A	C	0.138889	1008
4	rs6448216	T	C	0.138889	1008
4	rs28526502	G	A	0.573413	1008
4	rs76972512	T	G	0.0823413	1008
4	rs7693599	C	T	0.821429	1008
4	rs7693965	C	A	0.97619	1008
4	rs1511444	C	T	0.785714	1008
4	rs190005306	T	A	0.0823413	1008
4	rs28481497	T	A	0.588294	1008
4	rs185618236	T	C	0.0168651	1008
4	rs7695574	T	C	0.97619	1008
4	rs35038557	G	A	0.133929	1008
4	rs13121107	G	A	0.824405	1008
4	rs28538856	G	A	0.505952	1008
4	rs66471889	C	T	0.589286	1008
4	rs68069803	G	A	0.589286	1008
4	rs2036883	A	T	0.97619	1008
4	rs2036882	C	T	0.821429	1008
4	rs2036881	G	C	0.785714	1008
4	rs12108313	G	A	0.573413	1008
4	rs143712051	A	G	0.0357143	1008
4	rs13121124	C	T	0.785714	1008
4	rs13121520	G	A	0.212302	1008
4	rs117461487	G	A	0.0823413	1008
4	rs4697400	A	C	0.97619	1008
4	rs145995561	A	C	0.0823413	1008
4	rs10001543	A	G	0.574405	1008
4	rs118071133	G	A	0.0357143	1008
4	rs73109014	A	G	0.00793651	1008
4	rs2875249	G	A	0.97619	1008
4	rs117938310	A	G	0.0823413	1008
4	rs6812997	T	C	0.784722	1008
4	rs116893290	C	T	0.0823413	1008
4	rs12643574	A	G	0.785714	1008
4	rs1588544	G	A	0.97619	1008
4	rs12649598	C	T	0.785714	1008
4	rs117330798	G	T	0.0823413	1008
4	rs1588543	G	A	0.133929	1008
4	rs34786719	G	C	0.212302	1008
4	rs13135811	G	C	0.784722	1008
4	rs13111247	T	G	0.212302	1008
4	rs1588542	G	A	0.97619	1008
4	rs10027853	C	T	0.785714	1008
4	rs55865055	A	G	0.491071	1008
4	rs55656936	A	C	0.785714	1008
4	rs13435393	A	G	0.573413	1008
4	rs118152883	G	A	0.0823413	1008
4	rs4389561	T	G	0.78373	1008
4	rs2875250	A	T	0.785714	1008
4	rs116164481	G	C	0.0823413	1008
4	rs2324071	T	C	0.97619	1008
4	rs4697401	C	T	0.97619	1008
4	rs114292517	G	A	0.0823413	1008
4	rs192992851	A	G	0.00992063	1008
4	rs4391019	T	C	0.703373	1008
4	rs10001239	C	T	0.703373	1008
4	rs117727779	G	A	0.0823413	1008
4	rs117871568	G	A	0.0823413	1008
4	rs34010152	G	T	0.212302	1008
4	rs116976542	T	C	0.0823413	1008
4	rs117386892	G	T	0.0823413	1008
4	rs114906001	A	G	0.0823413	1008
4	rs28834395	G	A	0.785714	1008
4	rs7689888	G	A	0.785714	1008
4	rs117824866	A	G	0.0823413	1008
4	rs4458443	C	T	0.703373	1008
4	rs1511448	G	A	0.491071	1008
4	rs1511447	G	A	0.703373	1008
4	rs16873945	A	G	0.703373	1008
4	rs34405511	C	T	0.703373	1008
4	rs34753596	G	A	0.704365	1008
4	rs16873946	A	G	0.0823413	1008
4	rs16873950	T	C	0.573413	1008
4	rs7686688	T	C	0.133929	1008
4	rs13110354	C	T	0.212302	1008
4	rs13110977	G	T	0.212302	1008
4	rs13110597	C	T	0.212302	1008
4	rs6845167	T	C	0.573413	1008
4	rs117477316	A	G	0.0664683	1008
4	rs883119	T	C	0.785714	1008
4	rs117068197	C	T	0.0357143	1008
4	rs868355	A	G	0.785714	1008
4	rs117854525	C	T	0.0357143	1008
4	rs883120	C	T	0.703373	1008
4	rs868356	G	A	0.190476	1008
4	rs34852915	C	T	0.212302	1008
4	rs867416	G	A	0.703373	1008
4	rs13118539	G	A	0.213294	1008
4	rs16873952	G	A	0.0912698	1008
4	rs10938951	A	G	0.703373	1008
4	rs141292596	C	T	0.031746	1008
4	rs13146636	T	C	0.703373	1008
4	rs13120046	G	A	0.703373	1008
4	rs990219	G	A	0.703373	1008
4	rs990218	T	C	0.97619	1008
4	rs990217	G	A	0.703373	1008
4	rs71608983	G	A	0.212302	1008
4	rs1511450	A	G	0.706349	1008
4	rs1511449	G	A	0.491071	1008
4	rs10517017	A	G	0.703373	1008
4	rs116018037	C	T	0.0357143	1008
4	rs147915057	G	A	0.0357143	1008
4	rs10938952	G	A	0.703373	1008
4	rs10938953	A	T	0.491071	1008
4	rs67936880	G	A	0.706349	1008
4	rs6858848	A	C	0.0128968	1008
4	rs1912757	A	C	0.703373	1008
4	rs184467915	C	T	0.0128968	1008
4	rs4607203	A	G	0.703373	1008
4	rs2175454	C	G	0.492063	1008
4	rs2137049	C	T	0.703373	1008
4	rs2137048	A	G	0.703373	1008
4	rs1588545	T	C	0.703373	1008
4	rs118090929	G	A	0.0357143	1008
4	rs12647344	C	A	0.703373	1008
4	rs117370977	A	G	0.0416667	1008
4	rs12641301	A	G	0.705357	1008
4	rs12650599	T	A	0.703373	1008
4	rs4521332	A	T	0.492063	1008
4	rs4399975	T	C	0.706349	1008
4	rs4555617	A	G	0.706349	1008
4	rs34405467	A	G	0.21131	1008
4	rs75595588	G	A	0.0823413	1008
4	rs60495014	G	A	0.492063	1008
4	rs13123134	C	A	0.191468	1008
4	rs78734709	C	G	0.0128968	1008
4	rs79141951	C	G	0.0128968	1008
4	rs73804828	G	A	0.0823413	1008
4	rs13123614	A	G	0.183532	1008
4	rs6857409	T	C	0.18254	1008
4	rs117778845	A	G	0.00992063	1008
4	rs6837484	C	T	0.492063	1008
4	rs6815195	T	G	0.492063	1008
4	rs1980038	C	T	0.97619	1008
4	rs11931815	T	C	0.674603	1008
4	rs11936160	A	G	0.18254	1008
4	rs306055	A	G	0.21131	1008
4	rs306056	G	A	0.893849	1008
4	rs306057	T	G	0.210317	1008
4	rs146671981	G	T	0.0357143	1008
4	rs1844816	C	T	0.68254	1008
4	rs306058	C	A	0.21131	1008
4	rs67790150	A	G	0.50496	1008
4	rs116898300	T	A	0.0357143	1008
4	rs56372534	A	G	0.502976	1008
4	rs1565535	G	T	0.50496	1008
4	rs11726973	T	A	0.501984	1008
4	rs11726976	T	C	0.492063	1008
4	rs144509234	G	C	0.0823413	1008
4	rs73606166	G	C	0.490079	1008
4	rs200198297	C	G	0.0823413	1008
4	rs369304398	G	C	0.0357143	1008
4	rs189945678	T	C	0.0357143	1008
4	rs373343203	C	T	0.0357143	1008
4	rs187226780	G	A	0.00992063	1008
4	rs111961560	C	G	0.492063	1008
4	rs75296111	C	T	0.492063	1008
4	rs61160828	C	G	0.0823413	1008
4	rs183940465	G	T	0.0357143	1008
4	rs4697403	C	T	0.135913	1008
4	rs193057829	C	T	0.0357143	1008
4	rs186615276	G	A	0.0168651	1008
4	rs306062	G	T	0.21131	1008
4	rs142063572	C	T	0.160714	1008
4	rs13114348	G	A	0.183532	1008
4	rs13114349	G	A	0.183532	1008
4	rs144390404	G	T	0.0376984	1008
4	rs150704415	C	T	0.0376984	1008
4	rs4697404	G	A	0.492063	1008
4	rs118191497	G	T	0.0813492	1008
4	rs306063	G	A	0.21131	1008
4	rs151017888	C	T	0.0376984	1008
4	rs7671409	C	T	0.134921	1008
4	rs117115385	G	A	0.00992063	1008
4	rs12642018	G	A	0.492063	1008
4	rs306064	G	T	0.97619	1008
4	rs10011130	T	A	0.674603	1008
4	rs13121730	C	T	0.133929	1008
4	rs117889023	A	G	0.0357143	1008
4	rs117328851	G	A	0.0367063	1008
4	rs117441493	T	C	0.0396825	1008
4	rs56399757	T	C	0.134921	1008
4	rs147810396	A	G	0.0525794	1008
4	rs34425725	A	G	0.183532	1008
4	rs28449484	G	A	0.492063	1008
4	rs142866705	G	A	0.0267857	1008
4	rs955456	T	G	0.493056	1008
4	rs955457	A	C	0.492063	1008
4	rs66656552	G	A	0.492063	1008
4	rs13150873	G	A	0.681548	1008
4	rs13150565	A	G	0.133929	1008
4	rs114034583	C	T	0.0357143	1008
4	rs567908148	G	A	0.222222	1008
4	rs186607216	A	G	0.0357143	1008
4	rs11724177	C	T	0.674603	1008
4	rs150525151	A	G	0.0357143	1008
4	rs2130922	C	T	0.766865	1008
4	rs12374262	G	T	0.492063	1008
4	rs625286	T	A	0.893849	1008
4	rs635362	T	A	0.893849	1008
4	rs3112978	C	T	0.21131	1008
4	rs10938955	G	A	0.492063	1008
4	rs1511452	A	G	0.68254	1008
4	rs116895767	G	A	0.0357143	1008
4	rs117301090	T	C	0.0357143	1008
4	rs117447810	A	G	0.0376984	1008
4	rs4697405	G	C	0.492063	1008
4	rs6832335	T	G	0.183532	1008
4	rs6813616	G	A	0.492063	1008
4	rs6839015	T	C	0.492063	1008
4	rs61796676	A	G	0.183532	1008
4	rs1388333	A	T	0.675595	1008
4	rs61796678	C	T	0.134921	1008
4	rs8180290	T	G	0.97619	1008
4	rs9683673	A	G	0.97619	1008
4	rs10517021	A	C	0.200397	1008
4	rs11725137	A	G	0.151786	1008
4	rs7438193	C	T	0.474206	1008
4	rs2035827	G	A	0.674603	1008
4	rs306054	T	G	0.210317	1008
4	rs1491387	G	C	0.00297619	1008
4	rs1491392	G	A	0.675595	1008
4	rs114971199	G	A	0.0357143	1008
4	rs138361420	A	G	0.0357143	1008
4	rs4697406	G	A	0.150794	1008
4	rs4697407	T	C	0.199405	1008
4	rs66467690	A	G	0.47619	1008
4	rs117940127	C	A	0.0357143	1008
4	rs58362020	C	A	0.0486111	1008
4	rs117345054	T	C	0.0257937	1008
4	rs117694365	A	C	0.0357143	1008
4	rs7680077	G	A	0.47619	1008
4	rs306050	C	A	0.210317	1008
4	rs884947	G	A	0.475198	1008
4	rs56046708	C	T	0.475198	1008
4	rs118039931	A	G	0.0357143	1008
4	rs145391038	G	A	0.0357143	1008
4	rs10032003	C	T	0.674603	1008
4	rs78368022	T	A	0.0128968	1008
4	rs7699544	C	G	0.475198	1008
4	rs28609185	T	G	0.675595	1008
4	rs10002524	T	C	0.675595	1008
4	rs306051	A	G	0.21627	1008
4	rs140525266	G	A	0.0128968	1008
4	rs2220642	G	A	0.677579	1008
4	rs145220193	T	A	0.0456349	1008
4	rs306052	A	T	0.327381	1008
4	rs142473514	T	C	0.0357143	1008
4	rs306053	A	G	0.0238095	1008
4	rs184872224	C	T	0.0267857	1008
4	rs7697439	C	A	0.669643	1008
4	rs114131489	C	A	0.0357143	1008
4	rs115845332	A	T	0.0357143	1008
4	rs73804839	A	C	0.0823413	1008
4	rs12640279	G	A	0.47619	1008
4	rs7665084	A	C	0.674603	1008
4	rs1491395	G	A	0.674603	1008
4	rs1491394	C	T	0.674603	1008
4	rs116981578	G	A	0.0823413	1008
4	rs115285392	T	C	0.0486111	1008
4	rs4697408	T	C	0.480159	1008
4	rs6835294	G	T	0.149802	1008
4	rs118041177	T	C	0.0367063	1008
4	rs117834352	C	T	0.0357143	1008
4	rs73258381	G	A	0.0238095	1008
4	rs115695007	G	A	0.0357143	1008
4	rs61658208	A	T	0.0585317	1008
4	rs139041917	T	C	0.014881	1008
4	rs28763624	G	A	0.47619	1008
4	rs2172151	G	A	0.47619	1008
4	rs2172152	C	T	0.661706	1008
4	rs10008808	G	A	0.108135	1008
4	rs115204133	G	T	0.0357143	1008
4	rs75152591	C	T	0.0416667	1008
4	rs12645303	G	T	0.0228175	1008
4	rs923676	A	G	0.673611	1008
4	rs13435384	A	C	0.0257937	1008
4	rs4697409	G	A	0.14881	1008
4	rs67426518	A	C	0.47619	1008
4	rs2324077	A	C	0.0257937	1008
4	rs142048949	T	G	0.0128968	1008
4	rs73804841	T	A	0.0823413	1008
4	rs151178224	C	T	0.0357143	1008
4	rs2054996	C	T	0.681548	1008
4	rs4697410	T	C	0.475198	1008
4	rs1491372	A	G	0.152778	1008
4	rs11736033	A	G	0.151786	1008
4	rs1491373	G	A	0.152778	1008
4	rs12651024	A	G	0.0257937	1008
4	rs59961806	A	T	0.210317	1008
4	rs58489001	G	T	0.0188492	1008
4	rs6448219	A	G	0.659722	1008
4	rs6448220	A	G	0.473214	1008
4	rs6448221	A	G	0.659722	1008
4	rs6448222	A	C	0.672619	1008
4	rs150052571	A	C	0.0823413	1008
4	rs1119417	G	A	0.474206	1008
4	rs527849815	G	A	0.0128968	1008
4	rs2324078	T	G	0.509921	1008
4	rs2324079	A	T	0.474206	1008
4	rs73804844	G	A	0.0823413	1008
4	rs4697411	C	T	0.149802	1008
4	rs9637591	G	T	0.473214	1008
4	rs4697412	A	G	0.659722	1008
4	rs1352801	A	C	0.0257937	1008
4	rs6840354	A	G	0.150794	1008
4	rs13101367	G	A	0.150794	1008
4	rs13152455	A	T	0.150794	1008
4	rs12640328	A	G	0.108135	1008
4	rs191346744	G	A	0.0357143	1008
4	rs183587224	C	A	0.0357143	1008
4	rs187495555	C	G	0.00992063	1008
4	rs13109266	G	A	0.151786	1008
4	rs2201070	C	G	0.672619	1008
4	rs4697413	A	G	0.659722	1008
4	rs1491374	G	A	0.0257937	1008
4	rs1948355	G	A	0.779762	1008
4	rs145578220	A	G	0.0357143	1008
4	rs118012974	G	A	0.0357143	1008
4	rs6830932	G	C	0.78869	1008
4	rs116862925	C	A	0.0228175	1008
4	rs2035826	G	A	0.150794	1008
4	rs140962236	C	T	0.0367063	1008
4	rs1491375	A	G	0.210317	1008
4	rs190494778	C	T	0.0376984	1008
4	rs73092898	C	T	0.0208333	1008
4	rs75685130	G	A	0.0833333	1008
4	rs138793682	C	G	0.0386905	1008
4	rs1491376	C	T	0.208333	1008
4	rs1491377	A	G	0.450397	1008
4	rs9993322	G	C	0.209325	1008
4	rs1038821	T	G	0.210317	1008
4	rs28494531	A	G	0.209325	1008
4	rs78634816	A	G	0.0813492	1008
4	rs59564598	C	T	0.0813492	1008
4	rs10938956	G	A	0.207341	1008
4	rs12640897	T	C	0.209325	1008
4	rs117544992	T	C	0.0386905	1008
4	rs77442279	A	G	0.0813492	1008
4	rs28520741	A	T	0.208333	1008
4	rs1491393	C	T	0.823413	1008
4	rs10938957	T	C	0.208333	1008
4	rs73804848	T	C	0.0823413	1008
4	rs76071048	T	A	0.0813492	1008
4	rs35778890	G	A	0.198413	1008
4	rs117242465	G	A	0.0823413	1008
4	rs11935927	C	T	0.208333	1008
4	rs2130926	C	T	0.654762	1008
4	rs2130927	G	A	0.654762	1008
4	rs2130928	T	C	0.654762	1008
4	rs2172150	T	G	0.654762	1008
4	rs151042759	T	C	0.00892857	1008
4	rs75044397	C	G	0.0813492	1008
4	rs1976201	A	T	0.654762	1008
4	rs1565538	T	C	0.654762	1008
4	rs4645204	A	G	0.654762	1008
4	rs4428267	G	A	0.654762	1008
4	rs79672177	T	C	0.0813492	1008
4	rs1963034	C	T	0.445437	1008
4	rs10011967	C	T	0.655754	1008
4	rs1963035	A	G	0.655754	1008
4	rs56143620	G	C	0.0823413	1008
4	rs1021400	G	A	0.654762	1008
4	rs1021401	T	C	0.654762	1008
4	rs7694084	T	C	0.818452	1008
4	rs7669934	C	G	0.654762	1008
4	rs10000673	C	T	0.736111	1008
4	rs10023191	A	G	0.654762	1008
4	rs36083520	T	C	0.0248016	1008
4	rs10012937	T	C	0.445437	1008
4	rs13126232	C	T	0.209325	1008
4	rs13126483	C	T	0.654762	1008
4	rs7677217	G	A	0.209325	1008
4	rs7681475	A	G	0.654762	1008
4	rs7682582	G	A	0.654762	1008
4	rs115392559	T	A	0.0813492	1008
4	rs11936480	C	T	0.441468	1008
4	rs34521026	C	T	0.00198413	1008
4	rs6824409	T	C	0.654762	1008
4	rs28634726	A	C	0.197421	1008
4	rs6847904	G	A	0.736111	1008
4	rs58211682	G	A	0.0833333	1008
4	rs10010697	G	A	0.735119	1008
4	rs10032678	A	T	0.445437	1008
4	rs75887305	G	A	0.0843254	1008
4	rs6854064	A	G	0.445437	1008
4	rs74932625	C	T	0.0843254	1008
4	rs7680293	T	C	0.737103	1008
4	rs28451942	C	A	0.199405	1008
4	rs117310692	C	T	0.0178571	1008
4	rs871409	C	G	0.445437	1008
4	rs871410	A	G	0.291667	1008
4	rs1317528	T	A	0.198413	1008
4	rs2875252	A	C	0.200397	1008
4	rs28463187	G	T	0.292659	1008
4	rs28701895	T	C	0.291667	1008
4	rs77249901	T	C	0.0912698	1008
4	rs78752715	G	A	0.0833333	1008
4	rs117467441	T	C	0.0515873	1008
4	rs73260449	C	T	0.439484	1008
4	rs7669176	G	A	0.291667	1008
4	rs75019820	T	C	0.0833333	1008
4	rs1472094	G	A	0.0843254	1008
4	rs140618977	C	T	0.0694444	1008
4	rs2324075	T	C	0.588294	1008
4	rs73260452	G	A	0.046627	1008
4	rs73260453	C	T	0.243056	1008
4	rs10000950	A	G	0.357143	1008
4	rs113807051	T	C	0.00793651	1008
4	rs149093775	A	C	0.0218254	1008
4	rs73260454	C	A	0.332341	1008
4	rs76694407	T	G	0.0833333	1008
4	rs17572286	G	A	0.325397	1008
4	rs35631011	C	T	0.325397	1008
4	rs4697414	C	T	0.968254	1008
4	rs74286763	T	C	0.0833333	1008
4	rs34558241	G	T	0.332341	1008
4	rs34355462	G	A	0.332341	1008
4	rs61797785	C	T	0.00892857	1008
4	rs34221784	A	C	0.967262	1008
4	rs146633516	A	G	0.0833333	1008
4	rs34980382	A	T	0.333333	1008
4	rs61797786	G	T	0.0704365	1008
4	rs61797787	C	T	0.00892857	1008
4	rs59157015	G	A	0.25496	1008
4	rs139510961	T	G	0.333333	1008
4	rs55945499	C	T	0.323413	1008
4	rs151073351	G	C	0.333333	1008
4	rs377731967	G	C	0.0694444	1008
4	rs547990024	T	G	0.0734127	1008
4	rs146161778	G	A	0.334325	1008
4	rs571076862	C	T	0.0178571	1008
4	rs550252630	C	G	0.0178571	1008
4	rs28878537	C	T	0.0714286	1008
4	rs57510050	C	T	0.0763889	1008
4	rs13145561	C	T	0.338294	1008
4	rs138726233	G	A	0.0853175	1008
4	rs184736887	T	C	0.0208333	1008
4	rs11728613	C	T	0.338294	1008
4	rs11736863	A	G	0.951389	1008
4	rs74679677	C	A	0.0763889	1008
4	rs61797801	C	T	0.0109127	1008
4	rs13101374	G	A	0.247024	1008
4	rs151221527	T	C	0.0218254	1008
4	rs61797802	T	C	0.0109127	1008
4	rs28574960	A	G	0.0109127	1008
4	rs12645798	C	T	0.0763889	1008
4	rs28587638	T	C	0.0724206	1008
4	rs116983592	A	G	0.0218254	1008
4	rs117380771	G	A	0.0744048	1008
4	rs76822910	C	T	0.0763889	1008
4	rs28718041	C	T	0.0109127	1008
4	rs10517023	C	A	0.630952	1008
4	rs9999768	A	T	0.0724206	1008
4	rs1491391	T	G	0.300595	1008
4	rs1491390	G	C	0.247024	1008
4	rs78357032	A	G	0.0208333	1008
4	rs56966863	C	A	0.0257937	1008
4	rs16874049	C	T	0.207341	1008
4	rs61797804	G	T	0.0109127	1008
4	rs4697415	C	T	0.246032	1008
4	rs79127289	G	A	0.0763889	1008
4	rs77677783	G	A	0.0763889	1008
4	rs1491389	G	A	0.404762	1008
4	rs1491388	C	T	0.246032	1008
4	rs1844814	A	T	0.246032	1008
4	rs28419460	T	G	0.0109127	1008
4	rs59109280	T	C	0.104167	1008
4	rs28529375	A	G	0.0109127	1008
4	rs78442709	G	A	0.0208333	1008
4	rs28560006	A	G	0.0109127	1008
4	rs28627594	G	A	0.0109127	1008
4	rs16874051	G	A	0.227183	1008
4	rs1352802	A	G	0.246032	1008
4	rs16874052	A	G	0.0615079	1008
4	rs13107733	A	G	0.340278	1008
4	rs28376996	G	A	0.0109127	1008
4	rs28513982	T	C	0.0873016	1008
4	rs16874055	T	C	0.205357	1008
4	rs13120568	A	G	0.556548	1008
4	rs16874060	A	G	0.0615079	1008
4	rs79708852	T	C	0.0763889	1008
4	rs77286591	T	C	0.0763889	1008
4	rs74663697	C	T	0.0128968	1008
4	rs28728084	G	A	0.0873016	1008
4	rs76610207	T	A	0.0763889	1008
4	rs7656180	T	C	0.233135	1008
4	rs7678279	A	T	0.237103	1008
4	rs1388330	C	A	0.349206	1008
4	rs1027228	A	G	0.96131	1008
4	rs1565537	A	G	0.339286	1008
4	rs74919234	G	A	0.0763889	1008
4	rs76857670	C	T	0.0763889	1008
4	rs73260455	G	A	0.0634921	1008
4	rs115387355	G	A	0.00198413	1008
4	rs80322370	G	C	0.0277778	1008
4	rs12498774	G	A	0.237103	1008
4	rs12506378	A	G	0.241071	1008
4	rs13105801	A	C	0.206349	1008
4	rs13133595	T	C	0.349206	1008
4	rs13106401	G	A	0.349206	1008
4	rs16874072	T	C	0.0634921	1008
4	rs73260456	G	A	0.0634921	1008
4	rs16874073	T	C	0.0634921	1008
4	rs75752078	C	A	0.0277778	1008
4	rs79904763	A	G	0.0277778	1008
4	rs963209	C	T	0.203373	1008
4	rs77567479	G	A	0.0763889	1008
4	rs78280787	C	A	0.0277778	1008
4	rs78902571	C	T	0.0277778	1008
4	rs1491385	A	G	0.972222	1008
4	rs2201071	G	A	0.594246	1008
4	rs73260458	C	T	0.0634921	1008
4	rs13142156	C	T	0.199405	1008
4	rs79447888	A	G	0.0277778	1008
4	rs117423135	A	G	0.0753968	1008
4	rs1491384	A	G	0.594246	1008
4	rs1491383	C	T	0.206349	1008
4	rs12512770	G	A	0.199405	1008
4	rs6832043	T	C	0.206349	1008
4	rs55944055	A	G	0.0634921	1008
4	rs113379247	C	T	0.00595238	1008
4	rs77349918	T	C	0.0277778	1008
4	rs6855480	C	T	0.206349	1008
4	rs6855327	A	C	0.206349	1008
4	rs138713045	T	C	0.0376984	1008
4	rs141741269	A	T	0.0208333	1008
4	rs79046648	A	C	0.0277778	1008
4	rs28519506	G	C	0.0109127	1008
4	rs12498751	G	A	0.0277778	1008
4	rs12640765	G	A	0.0763889	1008
4	rs7662686	A	G	0.972222	1008
4	rs35120012	T	G	0.241071	1008
4	rs76476591	A	G	0.0277778	1008
4	rs117667113	A	G	0.0486111	1008
4	rs74751279	C	A	0.0277778	1008
4	rs75626013	C	A	0.0277778	1008
4	rs74569538	A	T	0.0277778	1008
4	rs79514465	T	G	0.0277778	1008
4	rs77195932	A	C	0.0277778	1008
4	rs78891382	T	A	0.0277778	1008
4	rs1491382	T	A	0.0843254	1008
4	rs1542743	C	A	0.264881	1008
4	rs16874080	A	G	0.210317	1008
4	rs7689064	A	C	0.0277778	1008
4	rs10938958	T	G	0.264881	1008
4	rs10938959	G	T	0.264881	1008
4	rs10938960	G	A	0.264881	1008
4	rs17573320	T	A	0.00198413	1008
4	rs1491381	A	G	0.972222	1008
4	rs77441542	C	A	0.077381	1008
4	rs12641370	G	C	0.348214	1008
4	rs75524956	T	G	0.0287698	1008
4	rs10805248	G	A	0.973214	1008
4	rs1491380	A	G	0.305556	1008
4	rs74524240	A	G	0.0277778	1008
4	rs149083635	A	G	0.0218254	1008
4	rs16874089	C	T	0.00992063	1008
4	rs16874090	T	C	0.262897	1008
4	rs967203	G	A	0.34127	1008
4	rs16874096	A	G	0.125992	1008
4	rs10003201	G	C	0.973214	1008
4	rs79324773	A	G	0.0793651	1008
4	rs1159937	C	T	0.934524	1008
4	rs967140	A	C	0.0267857	1008
4	rs13138252	G	A	0.556548	1008
4	rs73243606	C	G	0.0376984	1008
4	rs10938961	A	C	0.594246	1008
4	rs74447256	G	T	0.0793651	1008
4	rs73243607	C	T	0.0376984	1008
4	rs974083	G	A	0.729167	1008
4	rs13122003	T	C	0.582341	1008
4	rs4697417	G	A	0.582341	1008
4	rs4697418	T	C	0.669643	1008
4	rs1491379	T	C	0.146825	1008
4	rs73243608	G	C	0.0376984	1008
4	rs11734001	T	C	0.714286	1008
4	rs6811168	G	A	0.109127	1008
4	rs16874117	T	G	0.0873016	1008
4	rs79752463	C	T	0.0882937	1008
4	rs79673430	T	A	0.0793651	1008
4	rs28642308	C	T	0.367063	1008
4	rs28367398	T	G	0.225198	1008
4	rs13435356	C	T	0.382937	1008
4	rs28854854	A	C	0.389881	1008
4	rs28859949	G	A	0.382937	1008
4	rs56047960	G	A	0.198413	1008
4	rs55792115	C	A	0.381944	1008
4	rs13434711	A	G	0.511905	1008
4	rs113592195	G	A	0.0793651	1008
4	rs10002732	A	G	0.35119	1008
4	rs78674864	C	T	0.030754	1008
4	rs79610022	G	C	0.0396825	1008
4	rs78605654	A	C	0.0386905	1008
4	rs16874120	C	T	0.229167	1008
4	rs61797822	C	T	0.0496032	1008
4	rs6448223	C	T	0.458333	1008
4	rs113910469	G	C	0.109127	1008
4	rs76706113	A	G	0.0863095	1008
4	rs12641124	A	G	0.0823413	1008
4	rs16874121	A	C	0.201389	1008
4	rs115830014	C	T	0.0376984	1008
4	rs74989273	T	A	0.0376984	1008
4	rs10033353	T	G	0.790675	1008
4	rs74631457	G	A	0.0376984	1008
4	rs76369738	C	T	0.0367063	1008
4	rs76180685	C	G	0.0248016	1008
4	rs10938962	T	A	0.889881	1008
4	rs10005147	A	G	0.0138889	1008
4	rs885395	A	G	0.740079	1008
4	rs2005293	T	C	0.130952	1008
4	rs2002189	G	C	0.853175	1008
4	rs150563085	C	T	0.0704365	1008
4	rs6849272	C	T	0.0813492	1008
4	rs6826954	T	A	0.77381	1008
4	rs73243610	A	G	0.34623	1008
4	rs75249590	C	G	0.0138889	1008
4	rs143273391	T	C	0.0198413	1008
4	rs73095166	T	G	0.0863095	1008
4	rs1873533	T	C	0.137897	1008
4	rs58777294	T	G	0.233135	1008
4	rs78378539	C	T	0.167659	1008
4	rs74286765	C	G	0.16369	1008
4	rs6847280	A	G	0.165675	1008
4	rs6847465	C	T	0.0684524	1008
4	rs79152313	G	C	0.0674603	1008
4	rs58194754	T	C	0.077381	1008
4	rs4697421	G	A	0.231151	1008
4	rs4697044	C	T	0.16369	1008
4	rs2875277	A	G	0.232143	1008
4	rs986274	C	G	0.233135	1008
4	rs79158297	C	G	0.0138889	1008
4	rs4697422	T	C	0.766865	1008
4	rs77234412	G	A	0.0297619	1008
4	rs1388331	G	A	0.839286	1008
4	rs13132599	T	G	0.708333	1008
4	rs77532962	T	C	0.00198413	1008
4	rs75901901	A	G	0.134921	1008
4	rs78023166	G	A	0.0763889	1008
4	rs113837593	G	A	0.0763889	1008
4	rs113519226	A	G	0.294643	1008
4	rs11934028	C	A	0.200397	1008
4	rs2130923	T	A	0.18254	1008
4	rs2130924	A	G	0.389881	1008
4	rs2130925	C	T	0.125	1008
4	rs2932978	A	G	0.30754	1008
4	rs12650076	A	G	0.0704365	1008
4	rs76033337	T	C	0.0625	1008
4	rs79920888	C	T	0.149802	1008
4	rs73243613	G	A	0.244048	1008
4	rs73095177	G	T	0.15873	1008
4	rs200880363	C	T	0.0565476	1008
4	rs370209820	G	A	0.0565476	1008
4	rs114648684	G	C	0.0575397	1008
4	rs7680511	A	G	0.156746	1008
4	rs2970881	A	T	0.193452	1008
4	rs113918188	G	A	0.156746	1008
4	rs118057159	T	A	0.0376984	1008
4	rs2970882	T	C	0.350198	1008
4	rs1491378	A	G	0.350198	1008
4	rs2970883	T	C	0.730159	1008
4	rs1532195	C	G	0.193452	1008
4	rs1532196	A	C	0.350198	1008
4	rs2970884	C	T	0.190476	1008
4	rs142991989	T	A	0.0178571	1008
4	rs73095183	A	C	0.156746	1008
4	rs150105466	G	A	0.0297619	1008
4	rs9790699	C	T	0.0575397	1008
4	rs2279525	T	C	0.196429	1008
4	rs3774923	C	T	0.170635	1008
4	rs17847352	A	G	0.0376984	1008
4	rs6821591	C	T	0.694444	1008
4	rs3821952	A	C	0.177579	1008
4	rs768695	G	A	0.694444	1008
4	rs7679081	C	T	0.516865	1008
4	rs80301887	C	T	0.0595238	1008
4	rs12650562	C	T	0.517857	1008
4	rs57851648	T	C	0.0168651	1008
4	rs6856300	C	T	0.694444	1008
4	rs6833873	T	C	0.694444	1008
4	rs55782748	C	A	0.00198413	1008
4	rs12506291	A	G	0.448413	1008
4	rs141974309	G	C	0.177579	1008
4	rs57829442	C	G	0.177579	1008
4	rs74921872	T	C	0.0625	1008
4	rs2932965	A	G	0.77877	1008
4	rs1873532	C	A	0.440476	1008
4	rs2970885	G	A	0.775794	1008
4	rs2932966	A	C	0.0823413	1008
4	rs28750249	T	G	0.0168651	1008
4	rs77306942	T	C	0.0644841	1008
4	rs73095191	A	G	0.177579	1008
4	rs2970886	C	T	0.0823413	1008
4	rs2970887	C	T	0.0823413	1008
4	rs3774921	C	T	0.694444	1008
4	rs78933325	T	G	0.0615079	1008
4	rs58130556	C	T	0.176587	1008
4	rs3774920	T	C	0.176587	1008
4	rs4697045	G	A	0.694444	1008
4	rs7667050	T	C	0.694444	1008
4	rs2970845	C	T	0.0823413	1008
4	rs41339850	G	A	0.175595	1008
4	rs140622448	C	T	0.0367063	1008
4	rs61562528	T	G	0.175595	1008
4	rs10938963	G	A	0.44246	1008
4	rs3736265	G	A	0.172619	1008
4	rs2932967	G	C	0.77877	1008
4	rs3755863	C	T	0.445437	1008
4	rs8192678	C	T	0.44246	1008
4	rs2970847	T	C	0.779762	1008
4	rs3755862	C	T	0.174603	1008
4	rs2970848	A	G	0.257937	1008
4	rs75614222	G	A	0.0446429	1008
4	rs2932968	G	A	0.777778	1008
4	rs3774918	T	C	0.0615079	1008
4	rs2970849	T	C	0.259921	1008
4	rs1472095	C	T	0.0823413	1008
4	rs28575865	T	C	0.014881	1008
4	rs3774915	C	T	0.031746	1008
4	rs2932970	G	A	0.0823413	1008
4	rs2932971	C	T	0.0823413	1008
4	rs2970851	A	G	0.0833333	1008
4	rs2932974	G	A	0.777778	1008
4	rs60276093	T	C	0.44246	1008
4	rs2970852	C	T	0.0823413	1008
4	rs2932975	G	A	0.0823413	1008
4	rs2932976	G	A	0.0833333	1008
4	rs80016421	T	C	0.0615079	1008
4	rs2970853	A	G	0.718254	1008
4	rs57140917	A	G	0.0843254	1008
4	rs3774911	T	G	0.185516	1008
4	rs79450964	G	C	0.0615079	1008
4	rs2932977	A	T	0.781746	1008
4	rs2290602	T	G	0.0892857	1008
4	rs2290603	A	G	0.782738	1008
4	rs2970854	T	G	0.0823413	1008
4	rs2970855	A	T	0.520833	1008
4	rs16874194	T	C	0.185516	1008
4	rs2970856	G	A	0.782738	1008
4	rs141485199	A	G	0.031746	1008
4	rs144910230	T	A	0.031746	1008
4	rs3774908	A	G	0.186508	1008
4	rs1388332	T	C	0.186508	1008
4	rs76403213	G	A	0.0605159	1008
4	rs3774907	G	A	0.774802	1008
4	rs2290604	A	G	0.186508	1008
4	rs2290605	A	C	0.0515873	1008
4	rs74690076	A	T	0.0605159	1008
4	rs58910203	A	C	0.0109127	1008
4	rs3774906	G	T	0.0595238	1008
4	rs4619879	C	A	0.52877	1008
4	rs4697046	C	T	0.535714	1008
4	rs6448226	G	A	0.525794	1008
4	rs10755203	T	C	0.785714	1008
4	rs6839966	C	T	0.18254	1008
4	rs10938964	G	A	0.529762	1008
4	rs57326494	A	C	0.0109127	1008
4	rs60904972	G	C	0.185516	1008
4	rs60459568	A	G	0.1875	1008
4	rs59114570	T	C	0.188492	1008
4	rs59744936	G	A	0.186508	1008
4	rs73097618	T	G	0.185516	1008
4	rs78196486	A	G	0.0892857	1008
4	rs78114950	T	C	0.0644841	1008
4	rs58051552	T	A	0.188492	1008
4	rs78873885	A	G	0.0644841	1008
4	rs6448227	T	C	0.763889	1008
4	rs60919668	T	C	0.402778	1008
4	rs58433851	C	T	0.0912698	1008
4	rs76327932	C	T	0.0902778	1008
4	rs73097620	C	T	0.253968	1008
4	rs7665116	T	C	0.265873	1008
4	rs17885261	G	A	0.524802	1008
4	rs12374310	G	C	0.479167	1008
4	rs12374408	A	G	0.581349	1008
4	rs10018239	A	G	0.239087	1008
4	rs10007750	T	G	0.239087	1008
4	rs10018700	A	T	0.390873	1008
4	rs11731707	A	G	0.234127	1008
4	rs7437482	A	C	0.261905	1008
4	rs7672915	C	T	0.472222	1008
4	rs10011624	T	C	0.412698	1008
4	rs117775481	T	A	0.0992063	1008
4	rs10002217	G	A	0.625	1008
4	rs56109256	T	A	0.112103	1008
4	rs10002477	G	A	0.605159	1008
4	rs28758817	C	T	0.21131	1008
4	rs10002590	G	A	0.159722	1008
4	rs10002521	C	T	0.625992	1008
4	rs7657517	T	G	0.160714	1008
4	rs34888966	C	T	0.311508	1008
4	rs67520752	C	T	0.311508	1008
4	rs117693000	C	T	0.0396825	1008
4	rs11941854	T	A	0.0277778	1008
4	rs77097877	T	C	0.112103	1008
4	rs34478957	C	T	0.464286	1008
4	rs28608135	G	A	0.605159	1008
4	rs6850464	A	G	0.160714	1008
4	rs74868851	T	C	0.113095	1008
4	rs12645360	G	A	0.423611	1008
4	rs12640088	A	C	0.114087	1008
4	rs28609907	T	C	0.46627	1008
4	rs6448228	A	G	0.447421	1008
4	rs74451704	T	C	0.0287698	1008
4	rs11724368	A	T	0.333333	1008
4	rs4697424	C	T	0.234127	1008
4	rs4697425	A	G	0.334325	1008
4	rs4452416	T	G	0.115079	1008
4	rs61301272	A	C	0.161706	1008
4	rs4235308	T	C	0.456349	1008
4	rs4697426	C	T	0.21131	1008
4	rs28579569	T	C	0.161706	1008
4	rs6855423	C	G	0.635913	1008
4	rs114278440	G	A	0.109127	1008
4	rs113297319	T	C	0.109127	1008
4	rs10213426	T	C	0.224206	1008
4	rs7656250	C	T	0.628968	1008
4	rs10212638	A	G	0.109127	1008
4	rs10213440	T	C	0.224206	1008
4	rs7687126	T	C	0.224206	1008
4	rs77399640	C	T	0.109127	1008
4	rs7662405	A	G	0.115079	1008
4	rs76232035	T	C	0.109127	1008
4	rs74893741	A	G	0.0188492	1008
4	rs75474015	T	C	0.109127	1008
4	rs13113110	G	C	0.21131	1008
4	rs76820464	T	C	0.127976	1008
4	rs57120609	T	G	0.0188492	1008
4	rs58726785	T	G	0.109127	1008
4	rs59109286	G	T	0.109127	1008
4	rs7438250	A	G	0.22619	1008
4	rs7677000	C	T	0.136905	1008
4	rs185162977	A	T	0.031746	1008
4	rs7683406	A	G	0.46627	1008
4	rs35621841	A	G	0.200397	1008
4	rs28495027	T	G	0.161706	1008
4	rs59161679	T	G	0.0228175	1008
4	rs59349316	G	C	0.0228175	1008
4	rs59646071	G	A	0.0228175	1008
4	rs111543810	A	G	0.0228175	1008
4	rs9996943	T	C	0.494048	1008
4	rs4637388	A	G	0.0833333	1008
4	rs35282325	A	G	0.304563	1008
4	rs59002841	C	A	0.133929	1008
4	rs28651834	C	T	0.00892857	1008
4	rs58563040	A	G	0.0813492	1008
4	rs12503529	T	C	0.0823413	1008
4	rs7663512	C	T	0.583333	1008
4	rs7688248	T	C	0.540675	1008
4	rs113905719	A	G	0.0724206	1008
4	rs13106578	T	A	0.696429	1008
4	rs13131226	C	T	0.696429	1008
4	rs73243622	C	T	0.00595238	1008
4	rs6838600	A	G	0.680556	1008
4	rs4550905	G	A	0.680556	1008
4	rs4361373	C	T	0.833333	1008
4	rs10028665	C	T	0.031746	1008
4	rs117941512	G	T	0.119048	1008
4	rs10006687	A	G	0.0327381	1008
4	rs35837266	C	G	0.277778	1008
4	rs16874265	C	A	0.119048	1008
4	rs13128633	T	G	0.15873	1008
4	rs55913146	T	C	0.0724206	1008
4	rs725289	A	T	0.118056	1008
4	rs55743129	A	T	0.103175	1008
4	rs16874273	A	T	0.119048	1008
4	rs13117172	C	T	0.444444	1008
4	rs17637318	T	C	0.030754	1008
4	rs61076774	G	A	0.12004	1008
4	rs7674429	C	T	0.445437	1008
4	rs147398016	A	C	0.030754	1008
4	rs117810271	T	C	0.12004	1008
4	rs58990583	T	C	0.12004	1008
4	rs2305683	C	T	0.12004	1008
4	rs11734408	A	G	0.031746	1008
4	rs2305682	C	T	0.119048	1008
4	rs4469064	A	G	0.12004	1008
4	rs3796407	G	A	0.0744048	1008
4	rs12500214	G	A	0.128968	1008
4	rs77983699	T	C	0.0853175	1008
4	rs2946385	G	T	0.34127	1008
4	rs3774905	T	C	0.118056	1008
4	rs13129205	C	T	0.56746	1008
4	rs2970877	T	G	0.0357143	1008
4	rs2970876	A	G	0.540675	1008
4	rs3774904	A	G	0.453373	1008
4	rs3774903	C	G	0.453373	1008
4	rs2970873	A	G	0.697421	1008
4	rs2970872	A	G	0.213294	1008
4	rs117828097	G	T	0.0585317	1008
4	rs2970871	T	C	0.609127	1008
4	rs3774902	G	A	0.387897	1008
4	rs184124506	G	T	0.0168651	1008
4	rs3774901	C	T	0.128968	1008
4	rs2970870	A	G	0.600198	1008
4	rs17576121	T	C	0.0327381	1008
4	rs2970869	T	C	0.642857	1008
4	rs3755857	A	G	0.130952	1008
4	rs16874293	A	G	0.12996	1008
4	rs4383605	T	G	0.0327381	1008
4	rs2970866	C	T	0.640873	1008
4	rs72491296	G	A	0.0615079	1008
4	rs1878949	A	C	0.382937	1008
4	rs2970865	G	A	0.512897	1008
4	rs7657071	C	A	0.0982143	1008
4	rs10938972	G	A	0.380952	1008
4	rs61795680	C	G	0.0327381	1008
4	rs2970863	G	A	0.511905	1008
4	rs2970862	G	T	0.640873	1008
4	rs4568225	C	T	0.0327381	1008
4	rs13127297	G	A	0.470238	1008
4	rs2946388	T	C	0.512897	1008
4	rs2970861	G	A	0.511905	1008
4	rs142633298	G	A	0.128968	1008
4	rs2946390	T	C	0.12996	1008
4	rs2970860	G	A	0.031746	1008
4	rs10030083	C	A	0.382937	1008
4	rs75652586	C	T	0.380952	1008
4	rs75585437	G	A	0.031746	1008
4	rs9991159	C	T	0.365079	1008
4	rs16874306	A	C	0.145833	1008
4	rs77682567	A	T	0.145833	1008
4	rs2946391	A	G	0.12004	1008
4	rs2946392	A	G	0.673611	1008
4	rs79367505	C	T	0.145833	1008
4	rs2946393	A	G	0.12004	1008
4	rs16874317	T	A	0.139881	1008
4	rs116978747	C	T	0.0912698	1008
4	rs17576576	A	G	0.0297619	1008
4	rs2946394	A	G	0.0406746	1008
4	rs34135934	G	A	0.40873	1008
4	rs78467239	C	T	0.0972222	1008
4	rs149672631	G	A	0.0208333	1008
4	rs145443547	C	T	0.0912698	1008
4	rs17576640	T	C	0.0287698	1008
4	rs13108219	C	A	0.382937	1008
4	rs13108408	C	T	0.380952	1008
4	rs16874340	C	G	0.094246	1008
4	rs188462134	T	C	0.0138889	1008
4	rs957615	G	A	0.383929	1008
4	rs957616	G	A	0.093254	1008
4	rs2946398	T	C	0.525794	1008
4	rs72619164	G	A	0.0694444	1008
4	rs78061703	A	T	0.094246	1008
4	rs2970858	T	C	0.381944	1008
4	rs75666297	G	A	0.094246	1008
4	rs2946399	T	C	0.806548	1008
4	rs765195	G	A	0.510913	1008
4	rs2970857	T	C	0.511905	1008
4	rs147679500	C	T	0.0188492	1008
4	rs2970846	G	C	0.822421	1008
4	rs75752286	T	C	0.100198	1008
4	rs11734980	A	C	0.0257937	1008
4	rs79905000	T	G	0.100198	1008
4	rs2946401	G	A	0.373016	1008
4	rs117104144	T	G	0.015873	1008
4	rs57681219	G	A	0.100198	1008
4	rs7691998	A	G	0.0248016	1008
4	rs182728515	T	A	0.0119048	1008
4	rs74789771	C	T	0.0972222	1008
4	rs117527666	A	C	0.100198	1008
4	rs2946402	G	A	0.375	1008
4	rs78278053	G	C	0.0972222	1008
4	rs2970880	G	A	0.374008	1008
4	rs143709958	C	A	0.0505952	1008
4	rs66497744	G	A	0.420635	1008
4	rs2946403	A	G	0.520833	1008
4	rs138516729	C	T	0.0198413	1008
4	rs2946404	G	C	0.513889	1008
4	rs2970879	A	C	0.510913	1008
4	rs7671124	G	A	0.417659	1008
4	rs61795705	T	C	0.128968	1008
```
