## Supplementary material for "Characterization of shared and ancestry-specific signals driving complex traits using multi-ancestry fine-mapping": s2_ref.bim

```
4	rs28683563	0	22924269	A	C
4	rs28610353	0	22925028	C	A
4	rs28681635	0	22925685	C	A
4	rs74561602	0	22927294	A	T
4	rs111519777	0	22927597	A	G
4	rs144968013	0	22928208	C	G
4	rs118100396	0	22929083	A	T
4	rs16873216	0	22929393	C	A
4	rs74513435	0	22930945	C	T
4	rs80059245	0	22931294	A	G
4	rs76027112	0	22931698	A	G
4	rs16873217	0	22931791	A	G
4	rs16873218	0	22932014	G	T
4	rs73801248	0	22933524	A	G
4	rs2323700	0	22934689	T	C
4	rs10805237	0	22935712	T	C
4	rs117288541	0	22935896	T	C
4	rs114168725	0	22936011	G	A
4	rs77823510	0	22936554	A	C
4	rs141578214	0	22936802	T	C
4	rs2044514	0	22936870	T	G
4	rs113335549	0	22936998	T	C
4	rs2044512	0	22937281	A	G
4	rs148342477	0	22937494	G	C
4	rs117408656	0	22938435	G	A
4	rs28609490	0	22938472	G	C
4	rs139209127	0	22938651	C	T
4	rs16873220	0	22939295	T	A
4	rs75239927	0	22939589	A	G
4	rs75232765	0	22939595	T	C
4	rs79432945	0	22939596	T	A
4	rs115606788	0	22939600	T	G
4	rs6812944	0	22939795	C	A
4	rs6812812	0	22939816	A	G
4	rs78280872	0	22939866	A	C
4	rs6813160	0	22939875	C	T
4	rs16873221	0	22940211	C	T
4	rs28642719	0	22940294	A	C
4	rs28405361	0	22940496	G	A
4	rs28744653	0	22940582	T	C
4	rs117851372	0	22940588	T	G
4	rs58007184	0	22940642	C	T
4	rs16873222	0	22940712	A	G
4	rs16873223	0	22940780	A	G
4	rs9995340	0	22941398	A	G
4	rs10029581	0	22941409	T	C
4	rs6826008	0	22941693	A	G
4	rs61553000	0	22942269	C	A
4	rs149146219	0	22942848	C	A
4	rs78329042	0	22943491	T	A
4	rs141448876	0	22944294	C	T
4	rs149467700	0	22944498	C	T
4	rs112837559	0	22944676	G	C
4	rs6448180	0	22946063	A	G
4	rs2271006	0	22946924	A	G
4	rs145102847	0	22947006	G	C
4	rs150091001	0	22947512	T	C
4	rs74908498	0	22947696	G	A
4	rs75637262	0	22948240	G	A
4	rs76901289	0	22948556	G	A
4	rs116514905	0	22949898	T	C
4	rs1394020	0	22950275	T	G
4	rs1394019	0	22950458	C	G
4	rs139267827	0	22950805	C	T
4	rs28736485	0	22950815	G	T
4	rs117059710	0	22951119	A	G
4	rs10938925	0	22951715	G	A
4	rs2174190	0	22952700	C	A
4	rs115787119	0	22952809	A	T
4	rs1553425	0	22952953	T	C
4	rs1553424	0	22953141	C	A
4	rs180966686	0	22953699	T	C
4	rs4697352	0	22955142	G	T
4	rs77385851	0	22955221	A	G
4	rs184940627	0	22955632	G	A
4	rs189835612	0	22955657	C	T
4	rs76259313	0	22955863	T	C
4	rs6851165	0	22956144	G	A
4	rs12641961	0	22956594	T	C
4	rs180846140	0	22956837	T	C
4	rs80075663	0	22956931	T	C
4	rs77335875	0	22956986	C	T
4	rs13152813	0	22957543	G	C
4	rs75218341	0	22957740	C	T
4	rs78545597	0	22958507	C	T
4	rs145430528	0	22958960	C	T
4	rs142636747	0	22959130	A	G
4	rs188110565	0	22959427	A	G
4	rs7691016	0	22959437	T	C
4	rs75629550	0	22960711	T	G
4	rs13128409	0	22960754	A	G
4	rs10433803	0	22960777	A	G
4	rs6837504	0	22961490	G	C
4	rs13137061	0	22962353	A	C
4	rs13113121	0	22962472	T	C
4	rs79523108	0	22962925	G	A
4	rs12512189	0	22963467	A	C
4	rs75555621	0	22965070	C	T
4	rs6827430	0	22965089	C	T
4	rs1503679	0	22966620	A	C
4	rs141438286	0	22966912	G	A
4	rs181686481	0	22967751	C	T
4	rs140948311	0	22967846	C	T
4	rs79310191	0	22968102	A	G
4	rs140211227	0	22968801	T	C
4	rs117072580	0	22969200	C	T
4	rs141048832	0	22969210	A	G
4	rs79592412	0	22969294	T	A
4	rs961611	0	22969672	C	G
4	rs1503678	0	22969703	G	A
4	rs961610	0	22969704	C	G
4	rs961609	0	22970002	A	G
4	rs74617332	0	22970468	T	G
4	rs75833631	0	22970480	C	T
4	rs77822424	0	22971029	G	T
4	rs67355607	0	22972198	G	T
4	rs144452376	0	22972773	T	C
4	rs1503676	0	22973256	A	T
4	rs143379563	0	22974239	T	C
4	rs111357914	0	22974397	C	T
4	rs7349701	0	22974480	C	T
4	rs78953598	0	22974553	T	C
4	rs184408579	0	22974594	C	T
4	rs142369393	0	22975525	A	G
4	rs77916062	0	22976343	T	C
4	rs141935428	0	22977009	A	T
4	rs79179426	0	22977289	T	C
4	rs75308200	0	22978445	A	G
4	rs190146751	0	22978524	A	C
4	rs76159547	0	22978753	A	G
4	rs77515719	0	22978988	G	C
4	rs13132256	0	22979347	A	G
4	rs111409959	0	22979541	A	C
4	rs191381597	0	22980252	T	C
4	rs149202917	0	22980364	G	A
4	rs117265545	0	22980623	G	C
4	rs142206625	0	22981026	C	A
4	rs75748507	0	22981106	A	C
4	rs116984290	0	22981434	A	C
4	rs2134656	0	22981715	G	A
4	rs151076426	0	22982042	T	G
4	rs150247791	0	22982399	C	T
4	rs138932418	0	22982750	A	G
4	rs116420291	0	22983048	A	G
4	rs111993958	0	22983410	G	A
4	rs4054389	0	22983686	A	G
4	rs115130150	0	22984108	A	G
4	rs144391646	0	22984573	T	G
4	rs77965998	0	22984708	A	T
4	rs76920580	0	22984993	T	C
4	rs34650837	0	22985915	T	C
4	rs6448181	0	22986299	G	A
4	rs149451101	0	22986300	T	C
4	rs77655274	0	22986820	C	T
4	rs149768003	0	22987253	G	C
4	rs4697353	0	22987608	A	G
4	rs78382630	0	22987679	G	A
4	rs7658863	0	22987846	G	A
4	rs116030507	0	22989147	T	C
4	rs117115065	0	22989752	C	T
4	rs111424231	0	22989922	G	A
4	rs144262286	0	22991563	C	A
4	rs924759	0	22991729	C	G
4	rs6848870	0	22992702	A	G
4	rs146964916	0	22993707	G	A
4	rs80056915	0	22994130	C	T
4	rs117143842	0	22995817	A	G
4	rs77135796	0	22996325	A	C
4	rs140329748	0	22996632	G	C
4	rs1319647	0	22996816	G	A
4	rs986660	0	22997057	C	T
4	rs986661	0	22997093	T	A
4	rs4697354	0	22997459	C	A
4	rs4697355	0	22997572	C	G
4	rs1875741	0	22997979	A	G
4	rs75410315	0	22998003	A	T
4	rs61792221	0	22998188	G	A
4	rs4697356	0	22998279	A	G
4	rs4697357	0	22998467	T	A
4	rs138815912	0	22998608	T	C
4	rs77719273	0	22999793	T	A
4	rs9994825	0	23001098	A	C
4	rs13111679	0	23001208	A	C
4	rs10017649	0	23001214	G	A
4	rs10938926	0	23002014	A	G
4	rs16873254	0	23003189	A	G
4	rs13108620	0	23003811	T	C
4	rs10938927	0	23004766	G	T
4	rs58305064	0	23005484	A	G
4	rs116844598	0	23006345	A	G
4	rs73801329	0	23006975	T	C
4	rs4697358	0	23006989	T	G
4	rs1111442	0	23007186	A	T
4	rs141511845	0	23007212	T	C
4	rs13117405	0	23007420	A	G
4	rs73801333	0	23007449	T	C
4	rs75997757	0	23007715	T	G
4	rs73801334	0	23008032	G	A
4	rs181132240	0	23008139	T	A
4	rs149245622	0	23008614	A	G
4	rs4697359	0	23009296	G	A
4	rs76582673	0	23009379	G	T
4	rs151234903	0	23009726	G	A
4	rs140355937	0	23009809	T	C
4	rs10805238	0	23010006	G	A
4	rs80292856	0	23010211	C	T
4	rs58626145	0	23011091	A	G
4	rs148993172	0	23011162	T	G
4	rs4697027	0	23011439	A	G
4	rs78728717	0	23011840	A	T
4	rs146189907	0	23012269	G	A
4	rs117596518	0	23012859	G	T
4	rs10016269	0	23013202	A	C
4	rs80076993	0	23014135	G	A
4	rs7667884	0	23014237	G	A
4	rs79531322	0	23014532	A	G
4	rs79809442	0	23014555	C	T
4	rs3811827	0	23015053	A	T
4	rs4391017	0	23015784	C	T
4	rs56782887	0	23016007	A	C
4	rs145181389	0	23016975	C	T
4	rs79592853	0	23018210	G	A
4	rs7664442	0	23018704	A	G
4	rs144567597	0	23018729	A	G
4	rs769273	0	23018748	C	T
4	rs769274	0	23018817	A	C
4	rs16873263	0	23019233	G	C
4	rs11937013	0	23019570	T	G
4	rs1979891	0	23019808	G	A
4	rs1979892	0	23019862	A	G
4	rs1979893	0	23020446	A	G
4	rs11733861	0	23020848	A	T
4	rs11725867	0	23021416	C	T
4	rs1354353	0	23021935	G	T
4	rs77741537	0	23022133	C	T
4	rs1354354	0	23022136	C	T
4	rs150092374	0	23022788	A	C
4	rs59575926	0	23022989	G	C
4	rs117668549	0	23023687	T	A
4	rs139272482	0	23025172	C	T
4	rs79579094	0	23025226	T	C
4	rs75463614	0	23025456	C	T
4	rs9994829	0	23025503	T	A
4	rs4235299	0	23025511	A	G
4	rs4697360	0	23025896	A	G
4	rs4697361	0	23025900	A	G
4	rs4697362	0	23025942	T	C
4	rs80107129	0	23026117	G	A
4	rs10030788	0	23026422	C	T
4	rs28559832	0	23026780	C	G
4	rs4697363	0	23027657	A	G
4	rs77421134	0	23028361	G	A
4	rs74833994	0	23028364	C	T
4	rs12498841	0	23028407	G	A
4	rs12506408	0	23028450	A	C
4	rs7663634	0	23029048	A	T
4	rs138855144	0	23029115	G	T
4	rs7688556	0	23029137	T	C
4	rs73091794	0	23029345	A	G
4	rs4697364	0	23029395	A	G
4	rs78102476	0	23029455	C	T
4	rs116011984	0	23030185	T	C
4	rs11725328	0	23030668	C	G
4	rs1503675	0	23031020	T	C
4	rs117044901	0	23031073	C	A
4	rs28722533	0	23031227	G	A
4	rs6840181	0	23031679	A	G
4	rs73803285	0	23031734	G	A
4	rs6817872	0	23031788	T	C
4	rs4697365	0	23032220	G	A
4	rs7667526	0	23032666	T	A
4	rs7689234	0	23032707	A	G
4	rs28590699	0	23032767	G	A
4	rs7689772	0	23032898	C	G
4	rs28728375	0	23032939	G	T
4	rs28679400	0	23033101	G	A
4	rs28463073	0	23033769	C	T
4	rs12645155	0	23033801	G	A
4	rs191036524	0	23033859	A	G
4	rs146345927	0	23034478	C	T
4	rs10023458	0	23034572	T	C
4	rs10011658	0	23034615	C	T
4	rs148521156	0	23034682	C	T
4	rs9997115	0	23034691	C	A
4	rs12644706	0	23034978	T	A
4	rs2089066	0	23036037	T	G
4	rs2089067	0	23036334	G	A
4	rs2102219	0	23036522	T	C
4	rs2134658	0	23036921	C	T
4	rs2134659	0	23036952	T	C
4	rs2134660	0	23036976	C	T
4	rs2174191	0	23037191	T	G
4	rs147798725	0	23037310	C	T
4	rs79114088	0	23037664	A	G
4	rs144921721	0	23037775	T	G
4	rs35570804	0	23038516	A	C
4	rs143202179	0	23038849	G	A
4	rs12508943	0	23039119	T	C
4	rs10433804	0	23039254	A	G
4	rs144212028	0	23039694	A	G
4	rs9790595	0	23040359	C	T
4	rs7660606	0	23040791	A	G
4	rs7661113	0	23040820	G	C
4	rs7685693	0	23040881	T	G
4	rs989896	0	23043148	A	G
4	rs75956041	0	23043240	G	C
4	rs79403179	0	23043595	A	G
4	rs4697366	0	23043726	G	A
4	rs13151393	0	23044751	G	A
4	rs13151341	0	23045013	A	C
4	rs139842788	0	23045113	G	T
4	rs4697367	0	23045465	T	C
4	rs61792241	0	23045917	A	C
4	rs78691991	0	23046030	G	A
4	rs989631	0	23046522	G	A
4	rs77014536	0	23046661	T	C
4	rs2323763	0	23046995	A	T
4	rs188340388	0	23047277	A	G
4	rs78444886	0	23047536	G	T
4	rs1503681	0	23048146	T	C
4	rs2055530	0	23048861	G	T
4	rs1394025	0	23049102	G	A
4	rs10938928	0	23050029	A	G
4	rs13137652	0	23050479	A	T
4	rs6850764	0	23051044	G	A
4	rs112603070	0	23051090	G	A
4	rs6850298	0	23051138	A	G
4	rs73094805	0	23051567	T	C
4	rs73094808	0	23051754	G	A
4	rs991576	0	23051861	G	A
4	rs61792243	0	23053691	G	A
4	rs73094813	0	23053752	G	A
4	rs1394024	0	23054050	A	G
4	rs10470806	0	23054405	T	G
4	rs78781206	0	23054548	T	C
4	rs76760063	0	23054701	G	A
4	rs187767179	0	23055691	A	G
4	rs61203927	0	23056007	G	T
4	rs1394023	0	23056662	A	C
4	rs1394022	0	23056910	A	C
4	rs73094816	0	23057081	C	G
4	rs12642527	0	23057538	T	G
4	rs73094818	0	23058264	T	G
4	rs73094821	0	23058345	C	A
4	rs1354352	0	23058488	A	T
4	rs73094824	0	23059480	A	G
4	rs78986523	0	23063170	G	T
4	rs7668926	0	23063491	T	G
4	rs17621384	0	23063503	C	G
4	rs147214288	0	23063640	C	T
4	rs60171338	0	23064076	C	T
4	rs12645221	0	23064144	G	C
4	rs73094832	0	23065592	A	G
4	rs73094834	0	23065768	C	A
4	rs4697368	0	23066281	G	C
4	rs73094836	0	23066773	C	T
4	rs77924014	0	23066977	T	G
4	rs73094838	0	23067819	G	T
4	rs73094842	0	23068052	A	G
4	rs35847952	0	23069234	A	G
4	rs146087490	0	23069749	C	T
4	rs73094843	0	23069802	A	G
4	rs76821844	0	23070008	C	T
4	rs117673027	0	23070095	A	G
4	rs73094847	0	23070521	C	G
4	rs75018604	0	23070646	C	T
4	rs73094851	0	23071035	A	G
4	rs74864972	0	23071644	A	G
4	rs78731258	0	23071911	A	G
4	rs76252121	0	23072169	A	T
4	rs73094855	0	23073208	A	T
4	rs10034634	0	23073338	T	C
4	rs73094857	0	23073358	A	G
4	rs73094858	0	23073365	G	A
4	rs73094862	0	23074095	T	C
4	rs142027929	0	23074126	G	A
4	rs140281993	0	23074482	A	T
4	rs73094863	0	23074559	T	G
4	rs150387392	0	23074720	G	A
4	rs6858012	0	23075255	C	T
4	rs116840970	0	23075427	C	G
4	rs7699664	0	23075489	A	G
4	rs10517004	0	23076539	A	G
4	rs181546638	0	23076600	T	C
4	rs7665871	0	23076898	G	A
4	rs116943530	0	23077158	C	G
4	rs73094867	0	23077270	G	C
4	rs11933516	0	23078425	A	T
4	rs73094869	0	23078810	C	A
4	rs145508246	0	23078854	T	C
4	rs77833763	0	23079424	T	C
4	rs1910456	0	23079448	G	T
4	rs11931571	0	23079979	T	C
4	rs28672932	0	23080419	A	G
4	rs72619158	0	23080740	A	G
4	rs73094873	0	23080885	G	C
4	rs73094875	0	23081128	C	T
4	rs60436580	0	23081932	C	G
4	rs60393823	0	23082203	A	G
4	rs4544700	0	23082624	C	T
4	rs4301098	0	23083121	A	T
4	rs73094879	0	23084691	T	C
4	rs138302314	0	23084808	A	C
4	rs11944694	0	23085015	G	A
4	rs73094884	0	23086339	A	G
4	rs72619159	0	23086752	C	T
4	rs6855806	0	23087451	C	G
4	rs147078200	0	23087515	T	C
4	rs11947474	0	23087559	C	T
4	rs11938306	0	23087615	A	G
4	rs73094891	0	23087918	T	C
4	rs117735830	0	23087980	G	A
4	rs1394018	0	23088051	T	C
4	rs73094893	0	23089907	G	T
4	rs1394017	0	23089939	C	G
4	rs6448186	0	23090638	G	C
4	rs966151	0	23091525	T	C
4	rs78286405	0	23092354	C	G
4	rs28501610	0	23093341	A	G
4	rs144193378	0	23094705	C	A
4	rs6825402	0	23095293	C	T
4	rs6831319	0	23095769	C	T
4	rs73096813	0	23096592	G	C
4	rs73096814	0	23096873	C	A
4	rs74973349	0	23098189	A	G
4	rs73096820	0	23098426	T	G
4	rs79295082	0	23098907	G	A
4	rs4447847	0	23098962	T	G
4	rs73096821	0	23099546	T	C
4	rs73096825	0	23099728	T	C
4	rs4377574	0	23102008	G	A
4	rs146622386	0	23103240	C	T
4	rs11942917	0	23103495	C	G
4	rs112143797	0	23104099	A	T
4	rs10026144	0	23104198	G	A
4	rs184381161	0	23104579	T	C
4	rs11938680	0	23105401	C	G
4	rs79807234	0	23105402	G	A
4	rs59020746	0	23105788	T	C
4	rs59576903	0	23105834	T	C
4	rs3935084	0	23107283	T	C
4	rs75002250	0	23108061	T	C
4	rs6837412	0	23109442	G	A
4	rs6836943	0	23109448	A	G
4	rs6842327	0	23109744	A	G
4	rs116498059	0	23109923	A	G
4	rs79399475	0	23110913	G	A
4	rs4697370	0	23112196	G	C
4	rs73096844	0	23112387	A	G
4	rs149855362	0	23112765	C	A
4	rs145843289	0	23113015	C	T
4	rs6448188	0	23113109	T	C
4	rs140808371	0	23114161	C	T
4	rs28468368	0	23114401	G	T
4	rs28533881	0	23114858	G	A
4	rs28704893	0	23115928	T	C
4	rs28405610	0	23115991	A	G
4	rs10033720	0	23117347	G	A
4	rs150916662	0	23117413	T	A
4	rs4590009	0	23117548	A	T
4	rs189749921	0	23117708	G	C
4	rs117159697	0	23118572	A	G
4	rs9995368	0	23119308	G	A
4	rs145529400	0	23120555	A	G
4	rs76705362	0	23120595	G	A
4	rs73096867	0	23121068	C	G
4	rs6847947	0	23123307	C	T
4	rs10213293	0	23123472	T	G
4	rs57284161	0	23123996	A	G
4	rs55767629	0	23124029	G	A
4	rs60318405	0	23124146	A	G
4	rs73801424	0	23125355	C	G
4	rs4336215	0	23126600	C	A
4	rs28457250	0	23126747	G	A
4	rs112134541	0	23128859	C	T
4	rs9994039	0	23128898	C	T
4	rs4607200	0	23129245	T	C
4	rs4487324	0	23129493	G	T
4	rs28719151	0	23129798	G	A
4	rs76366427	0	23130471	C	T
4	rs79396359	0	23130852	C	T
4	rs4128915	0	23131719	A	T
4	rs28463782	0	23132102	A	G
4	rs73801426	0	23132822	T	C
4	rs6846170	0	23133160	C	T
4	rs78370584	0	23133235	G	T
4	rs6852250	0	23133743	C	A
4	rs77426405	0	23133747	G	A
4	rs148970241	0	23133814	C	T
4	rs73801427	0	23134616	T	A
4	rs10433829	0	23135054	A	G
4	rs73099049	0	23135342	A	G
4	rs73801428	0	23136442	T	C
4	rs4450910	0	23139154	A	G
4	rs6448190	0	23139342	A	G
4	rs141329493	0	23141753	A	T
4	rs7666309	0	23142121	G	A
4	rs28540647	0	23142531	G	C
4	rs140843790	0	23142592	C	T
4	rs13122087	0	23143096	C	A
4	rs78707312	0	23143381	G	T
4	rs75775145	0	23143471	T	C
4	rs7678585	0	23143654	G	C
4	rs74565743	0	23144548	T	A
4	rs78007310	0	23144552	A	G
4	rs191827580	0	23145854	A	G
4	rs77725021	0	23145996	A	G
4	rs187856062	0	23146682	G	A
4	rs77961536	0	23146757	C	T
4	rs6820719	0	23146887	G	A
4	rs74480740	0	23146976	C	T
4	rs77821837	0	23147406	T	C
4	rs116589639	0	23148538	A	G
4	rs151147560	0	23148693	G	A
4	rs9918036	0	23149164	C	T
4	rs75140679	0	23149694	T	C
4	rs9917869	0	23150586	T	C
4	rs79332359	0	23150602	T	C
4	rs79513544	0	23150754	A	G
4	rs75459574	0	23151030	G	T
4	rs77575446	0	23151143	G	T
4	rs150063831	0	23152671	G	A
4	rs142505373	0	23153454	G	A
4	rs77016846	0	23154778	A	G
4	rs375565237	0	23156018	T	C
4	rs75196809	0	23157189	A	T
4	rs10938930	0	23157281	C	A
4	rs73249094	0	23158166	T	G
4	rs112458420	0	23158182	T	C
4	rs76750218	0	23158416	T	A
4	rs80347427	0	23158613	T	C
4	rs112244626	0	23159653	A	G
4	rs11728303	0	23160351	T	C
4	rs181166654	0	23160369	G	A
4	rs186052626	0	23160376	T	G
4	rs112714933	0	23160649	C	G
4	rs11733138	0	23160661	A	G
4	rs79740853	0	23161618	A	G
4	rs55829733	0	23162122	A	C
4	rs75376273	0	23162335	C	T
4	rs77992856	0	23164142	A	G
4	rs182725564	0	23164778	G	A
4	rs112603687	0	23165584	C	G
4	rs11932311	0	23165631	C	T
4	rs28418667	0	23165967	T	C
4	rs7673742	0	23166641	A	G
4	rs75442282	0	23166706	G	A
4	rs10027924	0	23167796	A	T
4	rs75829654	0	23168919	T	C
4	rs10009210	0	23168982	G	A
4	rs187645299	0	23169083	G	T
4	rs9291443	0	23169236	A	C
4	rs116208491	0	23169263	G	A
4	rs7676830	0	23169854	T	C
4	rs77237956	0	23170718	T	C
4	rs12649499	0	23170938	T	C
4	rs186220351	0	23170970	C	T
4	rs12640221	0	23171027	A	G
4	rs142490941	0	23171081	A	G
4	rs61794978	0	23171223	C	T
4	rs56092131	0	23172994	T	C
4	rs4513557	0	23173446	A	G
4	rs4498120	0	23173926	G	A
4	rs4399974	0	23174241	C	T
4	rs117356642	0	23174479	G	A
4	rs75807032	0	23174802	T	C
4	rs10805239	0	23175096	G	C
4	rs10805240	0	23175107	C	T
4	rs4235301	0	23176455	A	G
4	rs4235302	0	23176560	A	G
4	rs4235303	0	23176648	G	T
4	rs13112475	0	23177172	A	G
4	rs12647007	0	23177426	C	T
4	rs117912763	0	23178645	G	A
4	rs7683119	0	23179908	C	T
4	rs117405287	0	23180009	A	G
4	rs7683705	0	23180167	C	T
4	rs7661790	0	23180193	T	C
4	rs180755879	0	23180245	C	A
4	rs4697371	0	23181207	A	G
4	rs148299778	0	23182304	G	T
4	rs57831837	0	23182411	G	A
4	rs7439115	0	23182687	T	C
4	rs4602482	0	23182794	A	G
4	rs185810957	0	23183504	T	A
4	rs79207895	0	23186017	C	T
4	rs10213068	0	23186966	A	T
4	rs10213603	0	23186968	G	C
4	rs12504918	0	23187396	A	C
4	rs138639060	0	23188107	A	T
4	rs7679645	0	23188201	T	C
4	rs4447848	0	23189686	G	A
4	rs142209730	0	23190819	T	A
4	rs188297617	0	23192185	C	T
4	rs28870113	0	23194263	C	T
4	rs6852885	0	23194288	C	T
4	rs6830403	0	23194506	T	C
4	rs77240050	0	23195314	A	T
4	rs79957770	0	23195455	T	C
4	rs76475528	0	23195462	C	T
4	rs115269900	0	23195525	T	A
4	rs76863482	0	23196564	T	C
4	rs114479310	0	23196807	G	C
4	rs7663672	0	23198032	T	A
4	rs112400005	0	23199112	T	A
4	rs9884731	0	23199623	T	C
4	rs7698141	0	23199742	C	G
4	rs146004868	0	23202716	G	C
4	rs139273707	0	23203332	A	G
4	rs184454698	0	23203522	G	C
4	rs7657596	0	23204471	T	C
4	rs142469341	0	23205259	A	G
4	rs7697602	0	23205481	C	T
4	rs7675999	0	23205540	T	C
4	rs7676202	0	23205618	T	C
4	rs80020412	0	23205738	C	T
4	rs76191676	0	23205880	C	T
4	rs150618750	0	23206094	C	A
4	rs12646104	0	23206406	C	T
4	rs35806999	0	23207127	T	C
4	rs6448193	0	23208536	T	C
4	rs4377575	0	23208605	C	G
4	rs13127424	0	23209159	G	A
4	rs117951913	0	23209223	G	T
4	rs4639055	0	23210154	G	A
4	rs7683754	0	23210327	C	G
4	rs149863737	0	23212578	G	A
4	rs28449961	0	23212909	G	A
4	rs112817775	0	23213388	A	G
4	rs2004387	0	23214299	A	C
4	rs16873368	0	23214565	A	G
4	rs112594519	0	23214869	T	A
4	rs4282157	0	23215134	A	G
4	rs10004011	0	23215484	A	G
4	rs28639375	0	23216917	G	T
4	rs10032859	0	23217478	G	C
4	rs114190187	0	23217505	G	A
4	rs28655770	0	23218249	G	A
4	rs73801443	0	23218716	G	C
4	rs7661062	0	23218905	G	C
4	rs75802296	0	23219018	T	C
4	rs78622055	0	23219135	T	C
4	rs79104996	0	23219544	A	C
4	rs13110983	0	23219632	G	A
4	rs7668474	0	23220263	G	A
4	rs79985456	0	23220288	A	G
4	rs7674062	0	23221028	A	G
4	rs7681134	0	23222298	A	G
4	rs28532091	0	23223081	A	G
4	rs74743595	0	23223710	A	G
4	rs12502489	0	23225480	A	G
4	rs142832611	0	23225919	T	C
4	rs143350682	0	23225922	C	G
4	rs76389599	0	23226006	C	G
4	rs75715619	0	23226499	A	T
4	rs6448196	0	23227463	G	A
4	rs114608493	0	23227861	G	T
4	rs150461184	0	23231491	T	C
4	rs4273457	0	23231865	C	T
4	rs10002939	0	23232200	G	C
4	rs6843147	0	23232826	C	T
4	rs6843131	0	23232845	A	G
4	rs13112295	0	23232864	T	C
4	rs114884713	0	23233663	C	T
4	rs12504495	0	23234123	C	T
4	rs732766	0	23234499	C	T
4	rs79152448	0	23234710	A	G
4	rs76435826	0	23234798	G	A
4	rs20414	0	23235331	C	A
4	rs10024413	0	23237373	A	G
4	rs75936230	0	23237488	C	G
4	rs139227564	0	23237516	A	C
4	rs13134899	0	23237842	G	A
4	rs4293773	0	23238483	C	A
4	rs115050246	0	23238660	A	G
4	rs13141445	0	23238818	C	T
4	rs74830326	0	23239056	G	A
4	rs140086087	0	23239493	G	A
4	rs4568223	0	23239946	T	A
4	rs181255422	0	23240272	G	T
4	rs4420965	0	23240305	A	T
4	rs149324225	0	23240597	G	C
4	rs144678672	0	23241684	G	A
4	rs6821257	0	23242414	C	A
4	rs150385114	0	23243416	A	G
4	rs4697372	0	23244074	T	C
4	rs4643794	0	23245408	G	A
4	rs6811372	0	23245664	G	T
4	rs150858251	0	23246171	C	A
4	rs184740436	0	23246877	A	G
4	rs10017199	0	23247456	C	G
4	rs114533692	0	23247710	A	G
4	rs116953676	0	23247868	G	A
4	rs10022712	0	23248672	C	T
4	rs35393701	0	23249966	A	G
4	rs12650148	0	23251268	C	A
4	rs13101939	0	23252757	G	A
4	rs4697373	0	23253317	T	C
4	rs10002565	0	23254906	A	G
4	rs1073539	0	23255632	A	G
4	rs1073538	0	23255643	A	T
4	rs3886499	0	23255651	A	G
4	rs148455359	0	23256507	G	A
4	rs11728066	0	23256709	A	T
4	rs73250714	0	23256939	T	G
4	rs78709525	0	23258089	T	C
4	rs143407469	0	23258469	C	T
4	rs4626184	0	23258506	A	C
4	rs28837393	0	23258937	T	C
4	rs13116438	0	23260636	G	T
4	rs28790591	0	23261064	C	T
4	rs6843924	0	23263113	G	A
4	rs6821134	0	23263275	T	C
4	rs13144887	0	23264389	G	A
4	rs6821286	0	23265128	G	A
4	rs12499985	0	23265393	G	T
4	rs12507569	0	23265535	A	G
4	rs16873399	0	23265876	G	C
4	rs76846131	0	23266040	C	G
4	rs12504948	0	23266101	T	G
4	rs10938932	0	23266728	C	T
4	rs10517007	0	23267024	T	C
4	rs28401641	0	23267075	C	T
4	rs16873417	0	23267131	C	T
4	rs57052115	0	23267182	T	C
4	rs76651081	0	23267260	A	C
4	rs16873422	0	23267868	A	G
4	rs149485086	0	23268368	A	G
4	rs116170039	0	23268423	T	G
4	rs12504348	0	23269549	G	A
4	rs8180345	0	23269998	A	G
4	rs8180354	0	23270082	G	A
4	rs117152814	0	23270284	C	A
4	rs13105941	0	23271587	C	T
4	rs116909703	0	23272060	A	G
4	rs10517008	0	23272197	G	C
4	rs10020612	0	23272760	G	T
4	rs6811042	0	23273892	T	C
4	rs6834052	0	23273913	G	A
4	rs6835555	0	23274625	G	A
4	rs6829762	0	23274782	T	G
4	rs6852876	0	23274842	C	A
4	rs6853095	0	23274965	C	T
4	rs6852932	0	23274985	A	C
4	rs16873439	0	23275166	G	C
4	rs56185489	0	23275344	G	C
4	rs28429514	0	23276178	A	C
4	rs11931023	0	23276731	A	G
4	rs11940183	0	23276770	C	T
4	rs57055370	0	23277098	A	G
4	rs28473671	0	23277536	G	C
4	rs56194781	0	23277778	G	T
4	rs10050052	0	23277806	G	C
4	rs10050273	0	23277977	T	C
4	rs12509199	0	23278741	G	A
4	rs4420966	0	23279526	C	T
4	rs11722340	0	23279975	T	C
4	rs28829686	0	23280117	C	G
4	rs7665396	0	23280735	T	C
4	rs6823217	0	23281194	T	C
4	rs12511539	0	23281251	G	A
4	rs115641934	0	23281278	A	G
4	rs28678943	0	23282021	A	T
4	rs28455554	0	23282382	A	G
4	rs10032962	0	23282580	G	C
4	rs55959063	0	23282997	T	C
4	rs74664157	0	23284324	G	A
4	rs73090615	0	23284662	G	A
4	rs4345165	0	23284797	A	C
4	rs112799960	0	23284819	T	C
4	rs113282523	0	23284883	A	G
4	rs11943854	0	23285010	G	A
4	rs11934790	0	23285108	A	T
4	rs11943864	0	23285160	C	T
4	rs4697030	0	23285453	C	A
4	rs7658582	0	23285555	T	A
4	rs111845417	0	23285889	G	A
4	rs12504520	0	23287240	A	G
4	rs7677347	0	23288062	T	C
4	rs13151475	0	23288153	A	T
4	rs7699848	0	23288558	A	C
4	rs7678328	0	23288579	T	G
4	rs12502151	0	23288580	T	C
4	rs11930668	0	23288677	G	A
4	rs7658635	0	23288742	C	T
4	rs11730457	0	23288923	A	T
4	rs10938934	0	23288989	A	G
4	rs4697376	0	23289125	G	A
4	rs10049539	0	23289465	C	G
4	rs10049540	0	23289476	G	A
4	rs10938937	0	23289655	T	C
4	rs10050029	0	23289721	A	G
4	rs4697377	0	23290199	G	T
4	rs4697031	0	23290204	A	C
4	rs6823187	0	23290407	A	G
4	rs9996513	0	23290414	C	T
4	rs10008536	0	23290520	T	C
4	rs6823531	0	23290560	A	T
4	rs6829312	0	23290840	G	A
4	rs12501121	0	23290918	G	T
4	rs17485	0	23291021	A	G
4	rs7672322	0	23291081	A	C
4	rs7696941	0	23291125	T	C
4	rs7672351	0	23291139	A	C
4	rs7672860	0	23291140	G	A
4	rs151215479	0	23291228	G	A
4	rs7673239	0	23291292	G	A
4	rs4235304	0	23291486	A	G
4	rs7678820	0	23291982	C	T
4	rs76652997	0	23291986	C	T
4	rs4417956	0	23292151	G	A
4	rs4519787	0	23292423	T	C
4	rs4484282	0	23292458	C	T
4	rs4593115	0	23293011	A	G
4	rs12503311	0	23293043	C	T
4	rs4389559	0	23293158	A	G
4	rs60260381	0	23293439	G	A
4	rs5027575	0	23293475	A	G
4	rs117874553	0	23293499	A	C
4	rs4697378	0	23293640	C	T
4	rs4697379	0	23293662	C	T
4	rs4697380	0	23293706	G	A
4	rs4697381	0	23293802	C	A
4	rs4697382	0	23293821	G	A
4	rs10805244	0	23294252	A	G
4	rs10805245	0	23294255	G	T
4	rs59117869	0	23294326	C	T
4	rs10938938	0	23294359	G	A
4	rs11946408	0	23294388	A	G
4	rs28582788	0	23294506	A	C
4	rs4536912	0	23294528	G	A
4	rs10031641	0	23294584	A	C
4	rs74677514	0	23294695	T	C
4	rs16873468	0	23294877	C	G
4	rs4632646	0	23295005	A	G
4	rs4579103	0	23295006	A	C
4	rs4516701	0	23295433	G	C
4	rs145295309	0	23295514	A	G
4	rs9291445	0	23295919	G	A
4	rs9291446	0	23295936	C	T
4	rs10433830	0	23296024	T	C
4	rs10938939	0	23296159	C	T
4	rs10938940	0	23296240	T	C
4	rs28673304	0	23297545	C	T
4	rs4550909	0	23298217	G	A
4	rs28509280	0	23300830	G	A
4	rs4697383	0	23301361	A	G
4	rs4697384	0	23301374	C	G
4	rs13132892	0	23301412	T	G
4	rs10517009	0	23301509	C	T
4	rs77806040	0	23301710	C	A
4	rs79743338	0	23302097	T	C
4	rs73250744	0	23302192	A	G
4	rs77568618	0	23302640	T	A
4	rs12508423	0	23302803	G	A
4	rs28568700	0	23303430	T	C
4	rs1159885	0	23304043	A	T
4	rs7695499	0	23305261	G	A
4	rs76496055	0	23306465	G	A
4	rs12499233	0	23306655	A	T
4	rs28454890	0	23307246	T	C
4	rs7661870	0	23307312	C	G
4	rs12507222	0	23307526	G	T
4	rs12507992	0	23307693	C	T
4	rs12508100	0	23307822	G	A
4	rs2036713	0	23307920	C	A
4	rs35357170	0	23308008	G	A
4	rs984715	0	23308612	G	C
4	rs10213352	0	23308679	G	C
4	rs57743622	0	23309072	C	T
4	rs1818371	0	23309366	T	C
4	rs12502492	0	23309835	A	C
4	rs10003824	0	23310383	A	T
4	rs2175068	0	23311156	T	G
4	rs73250747	0	23311209	A	T
4	rs34359091	0	23311397	G	A
4	rs12503825	0	23311521	A	G
4	rs10029584	0	23311553	C	G
4	rs10517010	0	23312074	A	T
4	rs4697385	0	23312399	G	A
4	rs73250752	0	23313213	C	A
4	rs58856412	0	23313534	T	C
4	rs10433831	0	23315245	G	A
4	rs10938941	0	23316067	A	T
4	rs2175069	0	23317124	A	G
4	rs73250758	0	23317697	G	A
4	rs1121447	0	23317799	C	T
4	rs79288487	0	23318160	G	A
4	rs1121446	0	23318307	G	A
4	rs12502075	0	23318413	T	C
4	rs59832046	0	23318616	A	G
4	rs150970966	0	23319150	A	G
4	rs140906676	0	23319159	T	C
4	rs9993310	0	23319480	C	T
4	rs16873495	0	23320940	A	C
4	rs4697386	0	23321206	A	G
4	rs139743607	0	23321710	A	G
4	rs11731411	0	23323428	T	C
4	rs1858113	0	23324095	A	C
4	rs878505	0	23324263	T	A
4	rs882348	0	23325040	G	A
4	rs1396668	0	23325633	A	G
4	rs56169724	0	23325804	C	T
4	rs1553710	0	23326660	C	A
4	rs142581180	0	23327107	T	G
4	rs1509244	0	23327357	G	A
4	rs1396666	0	23327594	A	C
4	rs116903469	0	23327920	T	A
4	rs1396665	0	23328349	A	G
4	rs117690960	0	23328370	C	T
4	rs73250759	0	23328409	C	T
4	rs1912031	0	23329039	A	G
4	rs76482047	0	23330130	A	G
4	rs1509243	0	23330304	G	A
4	rs117349712	0	23331211	C	T
4	rs2968712	0	23331344	G	T
4	rs74920495	0	23331519	T	G
4	rs4235306	0	23331705	C	T
4	rs137937866	0	23331840	G	A
4	rs7675704	0	23332100	C	G
4	rs143854645	0	23332270	A	G
4	rs13126710	0	23332578	C	G
4	rs10517011	0	23333141	G	A
4	rs151015380	0	23333497	C	A
4	rs187375600	0	23333644	G	A
4	rs61792104	0	23333867	C	G
4	rs61792105	0	23333975	A	G
4	rs117548418	0	23334446	A	G
4	rs116948853	0	23334457	A	T
4	rs4697388	0	23334811	G	A
4	rs117982747	0	23336054	C	T
4	rs33974797	0	23336142	G	T
4	rs1472935	0	23337997	T	A
4	rs1509245	0	23338490	T	C
4	rs2940777	0	23338785	C	T
4	rs146584306	0	23338955	A	T
4	rs1588310	0	23339028	C	T
4	rs79323931	0	23339035	C	A
4	rs11728319	0	23340149	A	G
4	rs138019453	0	23340250	G	C
4	rs6852324	0	23340488	A	G
4	rs6448201	0	23340766	G	A
4	rs117440807	0	23341080	T	A
4	rs117836161	0	23341933	T	A
4	rs181120061	0	23342443	A	T
4	rs61792106	0	23342698	G	A
4	rs1509247	0	23343798	C	T
4	rs61055691	0	23343859	G	A
4	rs58263435	0	23345187	A	G
4	rs117233240	0	23345287	G	A
4	rs1396669	0	23345454	T	G
4	rs13150030	0	23345779	G	A
4	rs34939008	0	23346184	G	A
4	rs13151220	0	23346349	G	T
4	rs61792133	0	23346804	C	T
4	rs59347347	0	23348665	C	T
4	rs2968711	0	23349321	G	A
4	rs2940774	0	23349343	C	T
4	rs13127239	0	23349762	A	G
4	rs11943464	0	23350099	A	T
4	rs12509827	0	23350299	A	G
4	rs76201570	0	23350377	C	T
4	rs16873511	0	23350844	C	G
4	rs2940778	0	23351112	C	T
4	rs10005577	0	23351305	G	A
4	rs7690639	0	23351883	C	T
4	rs16873516	0	23352070	G	T
4	rs13143346	0	23352332	G	A
4	rs10938942	0	23352821	C	T
4	rs59183220	0	23353180	C	T
4	rs61792134	0	23353465	A	G
4	rs7657892	0	23354241	C	T
4	rs7682902	0	23354371	T	C
4	rs17624524	0	23355190	A	C
4	rs7682628	0	23355956	G	A
4	rs6448202	0	23356083	A	G
4	rs13133780	0	23356384	A	G
4	rs7666498	0	23356724	T	C
4	rs73092564	0	23357110	A	T
4	rs35630189	0	23357415	A	T
4	rs7440724	0	23357539	C	T
4	rs13148320	0	23358383	C	T
4	rs16873524	0	23358408	C	T
4	rs13102324	0	23358644	C	T
4	rs57511582	0	23358648	A	G
4	rs10938943	0	23359146	G	A
4	rs6448203	0	23359377	A	T
4	rs13104816	0	23359628	G	A
4	rs7661915	0	23360024	A	G
4	rs7662853	0	23360453	A	G
4	rs1979985	0	23360457	G	A
4	rs16873525	0	23360769	A	G
4	rs35917887	0	23361517	A	G
4	rs67932668	0	23361634	G	A
4	rs6838796	0	23362794	A	G
4	rs60235864	0	23363268	C	T
4	rs1467030	0	23363589	T	C
4	rs140413503	0	23363695	G	A
4	rs35888581	0	23363843	C	T
4	rs6846347	0	23364042	A	T
4	rs143061293	0	23364321	G	T
4	rs1509241	0	23364493	T	C
4	rs35355506	0	23365655	A	T
4	rs77324903	0	23366473	C	A
4	rs7672605	0	23366676	A	C
4	rs7672988	0	23366777	C	A
4	rs1876758	0	23366950	C	T
4	rs16873545	0	23368298	A	G
4	rs13131763	0	23368639	C	T
4	rs7692832	0	23369922	C	T
4	rs142229309	0	23370433	C	T
4	rs4697033	0	23372447	A	C
4	rs7667621	0	23373499	G	A
4	rs7672275	0	23373654	C	T
4	rs215489	0	23373667	C	G
4	rs147602319	0	23374370	G	C
4	rs76469667	0	23374437	C	T
4	rs10012040	0	23374482	T	A
4	rs147885977	0	23376417	G	A
4	rs148118468	0	23376613	A	T
4	rs970780	0	23376654	G	A
4	rs215486	0	23376658	A	C
4	rs11722009	0	23376916	C	T
4	rs215485	0	23376954	G	T
4	rs215484	0	23377010	G	A
4	rs215483	0	23377121	G	A
4	rs77883897	0	23377563	C	T
4	rs973353	0	23378051	C	T
4	rs13120308	0	23378999	C	T
4	rs12501080	0	23379434	G	A
4	rs7672302	0	23379521	G	T
4	rs12505190	0	23379628	T	C
4	rs7676739	0	23379678	A	G
4	rs215482	0	23379801	G	A
4	rs1912029	0	23379976	C	T
4	rs1876757	0	23380007	G	A
4	rs1876756	0	23380042	T	A
4	rs2159519	0	23380825	A	C
4	rs12643575	0	23380981	C	G
4	rs10938944	0	23381297	A	T
4	rs1396661	0	23381364	G	C
4	rs28556582	0	23381856	G	A
4	rs6849133	0	23382073	G	A
4	rs980002	0	23382361	G	A
4	rs73250771	0	23383336	A	G
4	rs79846331	0	23383622	G	A
4	rs61795305	0	23383669	T	C
4	rs77544431	0	23384581	C	A
4	rs7676261	0	23385321	C	A
4	rs79175875	0	23385588	A	G
4	rs13108466	0	23386003	T	C
4	rs73100341	0	23386199	A	T
4	rs169998	0	23386583	G	A
4	rs215479	0	23387069	G	A
4	rs887470	0	23387885	A	C
4	rs7695048	0	23388026	A	G
4	rs215476	0	23388250	A	G
4	rs215475	0	23388399	A	G
4	rs33997583	0	23388617	G	A
4	rs976892	0	23390149	A	G
4	rs17539073	0	23390161	G	A
4	rs12500410	0	23390766	A	T
4	rs111301098	0	23391351	G	A
4	rs1509238	0	23391411	T	C
4	rs1509237	0	23391471	A	T
4	rs1509236	0	23391836	A	G
4	rs7674770	0	23391914	A	G
4	rs117442719	0	23391968	G	C
4	rs138645337	0	23392991	G	A
4	rs13133046	0	23393356	A	G
4	rs56128764	0	23393465	A	G
4	rs13140645	0	23394602	A	G
4	rs4697034	0	23394710	A	G
4	rs61795307	0	23396147	T	C
4	rs28768473	0	23398167	C	T
4	rs6815309	0	23398372	T	C
4	rs215471	0	23399291	A	G
4	rs13113954	0	23399348	T	G
4	rs73100346	0	23399807	T	G
4	rs61795309	0	23400127	A	G
4	rs7672063	0	23400530	T	C
4	rs6858724	0	23401522	A	G
4	rs215470	0	23401949	T	C
4	rs13141744	0	23402753	T	G
4	rs73801849	0	23402865	C	G
4	rs215469	0	23403222	C	T
4	rs75790653	0	23404260	T	C
4	rs34787495	0	23405363	G	A
4	rs4697035	0	23405576	A	G
4	rs11728936	0	23405799	A	T
4	rs215467	0	23406562	C	T
4	rs215466	0	23406949	C	T
4	rs215465	0	23407162	G	A
4	rs215464	0	23408973	G	C
4	rs215463	0	23409029	T	G
4	rs215462	0	23409845	G	A
4	rs215460	0	23410426	C	T
4	rs215459	0	23410620	A	C
4	rs215458	0	23411087	C	T
4	rs215457	0	23411270	G	A
4	rs35618667	0	23411336	T	C
4	rs1966392	0	23411435	T	C
4	rs117938174	0	23411521	T	A
4	rs11731233	0	23411536	T	G
4	rs169997	0	23411859	G	A
4	rs1355148	0	23411985	T	A
4	rs215426	0	23412045	G	A
4	rs215425	0	23412143	G	A
4	rs35176124	0	23412370	G	A
4	rs2875215	0	23413701	C	T
4	rs2875216	0	23413809	A	C
4	rs73100368	0	23414024	A	G
4	rs13105782	0	23414483	A	G
4	rs61795311	0	23414678	A	C
4	rs73802353	0	23414683	A	G
4	rs16873587	0	23414767	T	A
4	rs10488999	0	23414974	G	A
4	rs2159518	0	23416412	G	A
4	rs2036715	0	23416521	A	G
4	rs215423	0	23417259	C	T
4	rs60208147	0	23417316	T	C
4	rs61795312	0	23417396	A	T
4	rs17539638	0	23417549	A	T
4	rs10938946	0	23419055	G	A
4	rs172553	0	23419084	C	A
4	rs2036714	0	23420348	G	C
4	rs215419	0	23420788	T	C
4	rs13144501	0	23420953	T	C
4	rs215418	0	23421101	G	A
4	rs73250780	0	23422016	A	G
4	rs78398061	0	23422302	C	T
4	rs215416	0	23422764	A	G
4	rs215414	0	23423173	T	G
4	rs80250667	0	23423219	A	G
4	rs215413	0	23423405	A	T
4	rs215412	0	23423586	G	A
4	rs215411	0	23423603	T	A
4	rs215410	0	23424060	T	G
4	rs215409	0	23424204	G	A
4	rs215408	0	23424293	T	C
4	rs215407	0	23424545	T	C
4	rs215406	0	23425040	C	G
4	rs75890584	0	23425434	A	G
4	rs215405	0	23425474	T	G
4	rs215404	0	23425588	A	T
4	rs215403	0	23425653	C	T
4	rs123491	0	23425990	A	C
4	rs11734453	0	23426512	A	T
4	rs79376927	0	23426691	T	C
4	rs215402	0	23426926	C	T
4	rs12648151	0	23428505	T	A
4	rs215401	0	23428579	C	G
4	rs74802293	0	23428673	G	A
4	rs215456	0	23429260	G	A
4	rs215454	0	23429460	G	A
4	rs215453	0	23429780	G	A
4	rs16873612	0	23429843	G	A
4	rs1605813	0	23430768	A	G
4	rs215452	0	23430854	T	C
4	rs1396670	0	23432096	A	G
4	rs10488998	0	23432380	C	T
4	rs215449	0	23433898	A	C
4	rs737990	0	23434406	C	A
4	rs73097042	0	23434620	C	G
4	rs12646182	0	23434835	G	A
4	rs76860619	0	23435255	G	T
4	rs144623551	0	23436329	C	G
4	rs1509252	0	23436459	C	T
4	rs77568913	0	23437788	T	C
4	rs28370392	0	23438106	C	T
4	rs111744846	0	23438252	G	A
4	rs215446	0	23438665	T	C
4	rs215445	0	23440006	C	A
4	rs141268879	0	23440190	G	A
4	rs215444	0	23440247	A	G
4	rs9998176	0	23440284	T	C
4	rs28378011	0	23440286	T	A
4	rs17540376	0	23440343	A	T
4	rs1509251	0	23440730	A	G
4	rs184605934	0	23441353	G	A
4	rs215443	0	23441408	A	G
4	rs215442	0	23442240	C	A
4	rs6815495	0	23442573	A	C
4	rs6448204	0	23442711	G	A
4	rs76062007	0	23443139	C	T
4	rs215441	0	23443426	C	G
4	rs7665401	0	23443552	A	G
4	rs215440	0	23443661	T	C
4	rs114921780	0	23443747	G	A
4	rs215439	0	23443812	T	C
4	rs177357	0	23444445	T	C
4	rs123495	0	23445179	T	C
4	rs123494	0	23445212	G	C
4	rs123493	0	23445780	A	G
4	rs215438	0	23446529	C	T
4	rs215437	0	23446906	C	G
4	rs215436	0	23446949	C	G
4	rs1509249	0	23447627	T	C
4	rs972210	0	23447648	A	T
4	rs13137688	0	23447666	T	C
4	rs13110224	0	23447824	A	G
4	rs73097072	0	23448351	A	C
4	rs215435	0	23448626	T	C
4	rs61795328	0	23449855	C	T
4	rs73250788	0	23450109	A	T
4	rs73250789	0	23450369	C	T
4	rs215434	0	23450473	C	A
4	rs215433	0	23450572	A	G
4	rs80215111	0	23450645	T	A
4	rs12646408	0	23450822	T	G
4	rs215432	0	23451144	T	A
4	rs6839959	0	23451190	A	G
4	rs215431	0	23451207	G	T
4	rs6817487	0	23451237	T	C
4	rs118103043	0	23451551	T	A
4	rs75588920	0	23451604	G	A
4	rs215429	0	23451696	A	C
4	rs215428	0	23451900	G	A
4	rs3885408	0	23452193	A	G
4	rs215427	0	23452440	T	G
4	rs74286759	0	23453870	A	T
4	rs12696861	0	23454379	C	G
4	rs73097077	0	23454595	C	T
4	rs147498222	0	23454801	T	C
4	rs12501285	0	23454841	C	T
4	rs58741062	0	23454842	G	A
4	rs17613288	0	23454910	T	C
4	rs59601025	0	23455230	A	G
4	rs73097082	0	23455677	C	G
4	rs4697389	0	23456531	C	T
4	rs4697390	0	23456789	T	C
4	rs10488997	0	23457345	G	A
4	rs75434424	0	23457388	C	T
4	rs10488995	0	23457546	T	A
4	rs118024037	0	23460535	A	G
4	rs34017810	0	23460671	A	G
4	rs7667791	0	23461564	C	A
4	rs9997082	0	23461583	A	C
4	rs2215390	0	23462295	T	C
4	rs77675442	0	23462418	A	T
4	rs146736397	0	23462501	A	T
4	rs13129559	0	23462730	C	T
4	rs13113359	0	23464064	T	C
4	rs13138267	0	23464189	G	A
4	rs141685931	0	23464445	C	T
4	rs74592899	0	23466278	C	G
4	rs1304559	0	23466369	T	C
4	rs143128777	0	23466676	C	T
4	rs117900182	0	23466931	C	T
4	rs11724385	0	23467036	A	G
4	rs139148787	0	23467508	C	T
4	rs2215389	0	23468063	T	C
4	rs2215388	0	23468538	T	G
4	rs75747372	0	23469047	C	T
4	rs77287466	0	23469263	G	A
4	rs2323994	0	23469584	G	A
4	rs79323269	0	23469709	A	G
4	rs11737342	0	23470831	G	A
4	rs141534648	0	23470906	A	G
4	rs114165151	0	23471198	T	C
4	rs11737626	0	23471563	G	A
4	rs13105239	0	23472007	A	C
4	rs61795331	0	23473585	G	A
4	rs7670496	0	23473644	G	A
4	rs723394	0	23473748	G	A
4	rs79188896	0	23473766	A	G
4	rs723393	0	23473797	G	A
4	rs12331728	0	23474365	A	G
4	rs6828425	0	23474395	A	G
4	rs6829223	0	23474539	G	A
4	rs200737436	0	23474609	G	A
4	rs117783251	0	23474978	G	A
4	rs1117779	0	23475032	G	T
4	rs1117778	0	23475182	C	A
4	rs7689858	0	23475489	A	C
4	rs10010445	0	23475851	A	G
4	rs10010833	0	23476298	A	T
4	rs11947190	0	23476360	C	T
4	rs11933826	0	23476363	T	A
4	rs74791938	0	23476511	G	T
4	rs79070116	0	23476532	C	T
4	rs77037669	0	23476595	C	T
4	rs887471	0	23476755	T	C
4	rs77192993	0	23476971	T	C
4	rs740835	0	23477012	C	T
4	rs12498626	0	23477482	G	A
4	rs734406	0	23477667	G	A
4	rs6818808	0	23477944	A	G
4	rs10006697	0	23478313	T	C
4	rs11728280	0	23478842	T	C
4	rs17613642	0	23478878	T	A
4	rs10938949	0	23478946	G	A
4	rs11724046	0	23478950	G	C
4	rs1034965	0	23479740	A	G
4	rs16873729	0	23480613	C	T
4	rs11935529	0	23481440	G	A
4	rs79599549	0	23482476	A	G
4	rs740834	0	23483330	T	C
4	rs17613848	0	23485012	G	A
4	rs6830891	0	23485189	A	T
4	rs6857002	0	23485264	T	G
4	rs6831833	0	23485419	G	T
4	rs34857848	0	23485506	T	A
4	rs13130879	0	23485983	G	A
4	rs16873748	0	23486104	C	G
4	rs16873749	0	23486333	C	T
4	rs144165139	0	23486441	A	G
4	rs756516	0	23487104	A	G
4	rs16873755	0	23487277	A	G
4	rs16867688	0	23487489	A	G
4	rs61270443	0	23487759	A	T
4	rs1468599	0	23488160	C	G
4	rs73103160	0	23488371	G	A
4	rs73103162	0	23488811	T	C
4	rs12505641	0	23488892	G	A
4	rs61696662	0	23489495	T	A
4	rs57384045	0	23489803	A	T
4	rs4426761	0	23489812	C	T
4	rs79015644	0	23490322	C	A
4	rs76976988	0	23490352	G	A
4	rs9884852	0	23490475	T	C
4	rs139498080	0	23490541	T	C
4	rs11723564	0	23491099	A	G
4	rs12508078	0	23491487	G	A
4	rs117398917	0	23491506	T	C
4	rs558656087	0	23491667	G	T
4	rs7673400	0	23492041	G	A
4	rs77201861	0	23492056	C	T
4	rs7697668	0	23492078	T	C
4	rs117154640	0	23492381	G	A
4	rs79753195	0	23493061	C	A
4	rs141150201	0	23493517	T	C
4	rs147590841	0	23494278	A	G
4	rs2323995	0	23494312	T	G
4	rs6845157	0	23494408	G	A
4	rs1468598	0	23494678	G	T
4	rs4317189	0	23495538	T	C
4	rs16873765	0	23496187	G	A
4	rs7689747	0	23496341	T	A
4	rs684968	0	23496919	C	G
4	rs80198893	0	23497070	C	T
4	rs73103176	0	23497988	A	T
4	rs111883197	0	23498095	G	A
4	rs149372064	0	23498254	T	A
4	rs6835965	0	23498281	G	A
4	rs35413707	0	23498283	C	A
4	rs12648910	0	23498298	G	A
4	rs1995964	0	23498412	C	T
4	rs6841477	0	23498915	A	G
4	rs16873777	0	23500674	A	G
4	rs16873779	0	23500705	A	G
4	rs4697392	0	23500899	T	C
4	rs216103	0	23501089	G	T
4	rs59477387	0	23501198	G	A
4	rs4697393	0	23501279	A	T
4	rs138163994	0	23501386	C	T
4	rs7657202	0	23501904	C	G
4	rs7657054	0	23501919	A	C
4	rs113836717	0	23502883	G	A
4	rs216108	0	23503444	G	T
4	rs56754377	0	23503581	C	T
4	rs75380289	0	23503656	G	T
4	rs216107	0	23503823	T	C
4	rs17542397	0	23504128	T	G
4	rs216106	0	23504482	T	C
4	rs181594282	0	23505473	C	T
4	rs28633851	0	23505869	C	G
4	rs34741421	0	23506362	G	A
4	rs113370805	0	23506683	C	T
4	rs77143679	0	23506882	A	G
4	rs28887258	0	23507659	G	A
4	rs11722745	0	23507771	C	T
4	rs28867811	0	23507824	G	A
4	rs11931328	0	23507952	G	A
4	rs216116	0	23508363	T	C
4	rs150414829	0	23508558	G	A
4	rs10433832	0	23508746	T	C
4	rs10433833	0	23508946	C	A
4	rs138131642	0	23508955	A	G
4	rs571664854	0	23509213	C	G
4	rs28505370	0	23509513	A	C
4	rs141996782	0	23510004	G	T
4	rs7681148	0	23510676	C	T
4	rs78119922	0	23511366	T	C
4	rs112641949	0	23511642	A	G
4	rs185865215	0	23511690	G	T
4	rs190192762	0	23511699	T	G
4	rs11945573	0	23511987	A	G
4	rs139844854	0	23512389	G	A
4	rs7689568	0	23512576	C	G
4	rs34506106	0	23512617	A	G
4	rs73805216	0	23512648	C	T
4	rs77506399	0	23513587	T	C
4	rs7654858	0	23513826	G	T
4	rs183352	0	23514548	T	C
4	rs12510268	0	23514606	T	A
4	rs73805217	0	23515047	A	G
4	rs28673041	0	23516248	T	A
4	rs9684213	0	23516266	G	T
4	rs28572730	0	23516403	A	G
4	rs28456306	0	23516586	C	T
4	rs1155194	0	23516635	G	A
4	rs145092095	0	23517122	C	A
4	rs1606147	0	23517521	C	T
4	rs140566585	0	23517526	C	T
4	rs144658410	0	23517566	C	T
4	rs1912756	0	23517660	G	A
4	rs191075376	0	23517731	G	A
4	rs141684290	0	23517755	C	T
4	rs7670966	0	23517891	T	C
4	rs10012527	0	23518794	G	A
4	rs6448205	0	23518825	A	C
4	rs7699363	0	23518943	C	T
4	rs7699745	0	23519170	C	T
4	rs17554527	0	23519755	C	T
4	rs76974993	0	23519997	C	T
4	rs140640278	0	23520068	G	C
4	rs9685618	0	23520071	T	G
4	rs216113	0	23520530	C	T
4	rs17554625	0	23520711	C	T
4	rs78883652	0	23521194	C	G
4	rs142429970	0	23521352	G	A
4	rs78563495	0	23521640	T	C
4	rs78746220	0	23521796	C	T
4	rs6448206	0	23521949	C	T
4	rs1877236	0	23521969	G	A
4	rs6448207	0	23521971	G	C
4	rs6448208	0	23522485	C	G
4	rs28705971	0	23522553	A	T
4	rs216112	0	23522707	C	T
4	rs56661289	0	23523222	A	G
4	rs7657910	0	23523223	T	C
4	rs16873798	0	23523429	A	C
4	rs17554659	0	23523599	C	G
4	rs17554688	0	23523779	A	G
4	rs1397825	0	23523948	A	G
4	rs6448209	0	23524075	T	C
4	rs6448210	0	23524106	A	G
4	rs6448211	0	23524169	G	C
4	rs79847520	0	23524499	C	T
4	rs17625142	0	23524663	C	T
4	rs6854092	0	23524735	T	C
4	rs216111	0	23524794	A	G
4	rs35795604	0	23524960	A	G
4	rs77912191	0	23525021	G	T
4	rs1588539	0	23525998	C	T
4	rs149215704	0	23526118	G	A
4	rs73802405	0	23526160	G	C
4	rs143469725	0	23526418	G	A
4	rs76979264	0	23526504	G	A
4	rs56255769	0	23526791	T	A
4	rs60560576	0	23527191	C	T
4	rs142811917	0	23527412	A	C
4	rs75095390	0	23527491	T	A
4	rs112293772	0	23527761	T	C
4	rs59245947	0	23527877	A	G
4	rs146981883	0	23528151	C	T
4	rs1588540	0	23528222	A	G
4	rs113516593	0	23528395	G	A
4	rs75461462	0	23528591	G	C
4	rs1511434	0	23529424	T	C
4	rs113236376	0	23529732	C	T
4	rs61795358	0	23529831	C	A
4	rs13105578	0	23529896	A	G
4	rs2191354	0	23530196	G	A
4	rs2215387	0	23530919	C	T
4	rs60532418	0	23531101	C	T
4	rs2109398	0	23531411	G	A
4	rs112739336	0	23531768	G	A
4	rs76695246	0	23531975	A	T
4	rs33975584	0	23532248	T	C
4	rs1003561	0	23532789	A	G
4	rs11930167	0	23533053	T	A
4	rs6836512	0	23533608	C	T
4	rs13129262	0	23533622	A	C
4	rs118037897	0	23533731	G	A
4	rs78603371	0	23533824	A	G
4	rs12510874	0	23534143	C	T
4	rs76016027	0	23534246	T	A
4	rs10517013	0	23534895	A	T
4	rs16867691	0	23535047	G	T
4	rs10517014	0	23535139	G	T
4	rs993693	0	23535260	G	A
4	rs28520740	0	23535494	C	T
4	rs10017157	0	23535912	C	T
4	rs1397826	0	23536013	T	C
4	rs4458441	0	23536324	G	A
4	rs7663816	0	23536360	G	C
4	rs114792982	0	23537041	G	T
4	rs113049046	0	23537050	G	A
4	rs4619878	0	23537234	C	A
4	rs111870235	0	23537256	C	A
4	rs112110475	0	23537403	G	A
4	rs138780851	0	23537512	A	G
4	rs28824778	0	23538007	G	A
4	rs7676340	0	23538028	G	A
4	rs12510490	0	23538865	C	T
4	rs79324913	0	23539147	G	T
4	rs10517015	0	23539244	G	A
4	rs12510656	0	23539426	C	G
4	rs77582552	0	23539495	C	T
4	rs77901449	0	23540771	A	T
4	rs77512760	0	23541005	A	T
4	rs4697394	0	23541368	C	T
4	rs1511445	0	23541933	A	G
4	rs869473	0	23542478	G	T
4	rs59046113	0	23543753	T	C
4	rs74464588	0	23543783	G	T
4	rs143871450	0	23543786	A	G
4	rs1119131	0	23543819	A	G
4	rs7686614	0	23544807	A	G
4	rs79726233	0	23544883	G	A
4	rs6845386	0	23545027	G	T
4	rs117079288	0	23545088	G	A
4	rs112025617	0	23545115	A	C
4	rs144000370	0	23545563	A	G
4	rs79527831	0	23546018	T	A
4	rs11946682	0	23546116	C	T
4	rs2323996	0	23546394	C	T
4	rs11946861	0	23546531	C	T
4	rs149237340	0	23546566	A	G
4	rs12512531	0	23546569	G	C
4	rs4395488	0	23546911	C	T
4	rs73258343	0	23547046	A	G
4	rs113490961	0	23547209	A	G
4	rs60437841	0	23547839	G	A
4	rs4410515	0	23548282	C	T
4	rs118131545	0	23548496	A	G
4	rs16873852	0	23548957	C	T
4	rs74808712	0	23549492	C	T
4	rs16873865	0	23549753	C	T
4	rs57506072	0	23549788	A	C
4	rs78350727	0	23549888	A	C
4	rs1511443	0	23550101	C	A
4	rs79169481	0	23550322	C	T
4	rs17625606	0	23550676	T	C
4	rs16873871	0	23550712	A	G
4	rs17555374	0	23551071	G	A
4	rs1511441	0	23551567	G	A
4	rs1511440	0	23551739	A	G
4	rs1511439	0	23551827	T	C
4	rs9790508	0	23552019	G	A
4	rs17555539	0	23552234	T	G
4	rs17555602	0	23552420	G	A
4	rs75763905	0	23552479	A	T
4	rs144736040	0	23552727	A	C
4	rs186530605	0	23553501	A	G
4	rs79117600	0	23553848	T	A
4	rs192713767	0	23554222	C	T
4	rs77709564	0	23554380	G	A
4	rs73105052	0	23554863	T	C
4	rs10021542	0	23555237	A	G
4	rs147209843	0	23555468	C	T
4	rs61199456	0	23555526	G	A
4	rs10428458	0	23555968	A	G
4	rs1976635	0	23556286	G	A
4	rs73802417	0	23556660	A	G
4	rs73802418	0	23556816	T	C
4	rs117973354	0	23557055	T	C
4	rs6448212	0	23557339	G	T
4	rs56909119	0	23557531	C	T
4	rs1511451	0	23557645	G	A
4	rs28472573	0	23558327	G	A
4	rs76215961	0	23558407	G	A
4	rs143567831	0	23558760	T	C
4	rs60003326	0	23558762	G	A
4	rs2102560	0	23558846	T	A
4	rs143599643	0	23559009	A	G
4	rs16873878	0	23559807	T	C
4	rs116917414	0	23559886	G	A
4	rs146569695	0	23560308	C	T
4	rs7683779	0	23560611	T	C
4	rs146889629	0	23560683	A	C
4	rs75391043	0	23561167	T	G
4	rs116857869	0	23561245	T	A
4	rs114143781	0	23561445	C	G
4	rs950950	0	23561662	C	T
4	rs950949	0	23561707	A	G
4	rs950948	0	23561815	A	T
4	rs78926611	0	23561978	A	G
4	rs2055890	0	23562139	C	T
4	rs2175455	0	23562148	G	T
4	rs145948128	0	23562287	T	C
4	rs78319492	0	23562724	T	C
4	rs78893715	0	23562927	G	A
4	rs4331766	0	23563103	C	T
4	rs4622988	0	23563570	C	T
4	rs112625189	0	23563593	C	T
4	rs9784459	0	23563931	A	G
4	rs58874680	0	23565305	C	G
4	rs57429233	0	23565387	T	G
4	rs73105087	0	23565839	C	T
4	rs2089842	0	23566079	A	T
4	rs10017437	0	23566334	C	T
4	rs2875251	0	23566880	T	C
4	rs7694126	0	23567180	T	A
4	rs77683779	0	23567567	T	C
4	rs28824569	0	23568126	C	G
4	rs6448213	0	23568332	T	C
4	rs28830470	0	23568333	G	A
4	rs28802668	0	23568399	T	C
4	rs6839529	0	23568648	G	C
4	rs10026757	0	23569026	G	T
4	rs67436520	0	23569030	A	G
4	rs7683226	0	23569316	G	A
4	rs28867777	0	23569326	G	A
4	rs28850402	0	23569349	C	A
4	rs79043286	0	23569368	G	A
4	rs28713551	0	23569427	C	T
4	rs28876831	0	23569564	C	T
4	rs4566642	0	23569841	C	T
4	rs6846806	0	23570075	A	G
4	rs6830349	0	23570747	T	C
4	rs1912755	0	23571565	A	T
4	rs141884486	0	23571951	G	T
4	rs13103252	0	23572152	A	G
4	rs12506146	0	23572504	A	G
4	rs28763713	0	23572850	A	T
4	rs78666869	0	23572960	T	C
4	rs7662017	0	23572964	C	T
4	rs10017400	0	23573553	A	G
4	rs187781864	0	23573945	A	G
4	rs73105101	0	23574035	C	T
4	rs73258348	0	23574824	T	G
4	rs11727130	0	23574876	A	G
4	rs10006564	0	23575223	A	G
4	rs10028975	0	23575246	C	T
4	rs9996142	0	23575304	T	C
4	rs10031701	0	23575829	C	T
4	rs10031917	0	23575842	G	C
4	rs10009448	0	23575883	A	G
4	rs10009451	0	23575898	A	G
4	rs13145651	0	23576325	A	G
4	rs58341605	0	23576399	A	G
4	rs73106912	0	23576471	C	T
4	rs73106915	0	23577005	A	G
4	rs4697036	0	23577026	C	A
4	rs58167866	0	23577117	A	G
4	rs28435609	0	23577312	A	G
4	rs55760345	0	23578138	C	A
4	rs13108746	0	23578197	C	T
4	rs60382719	0	23578466	A	G
4	rs58214642	0	23578479	A	G
4	rs73106921	0	23578748	G	A
4	rs73106923	0	23578755	T	C
4	rs73106924	0	23578775	C	T
4	rs9884250	0	23578874	G	C
4	rs9884254	0	23579235	G	A
4	rs78799882	0	23579248	A	G
4	rs80016633	0	23579532	C	T
4	rs117363473	0	23579731	T	A
4	rs140941433	0	23580023	A	G
4	rs56134488	0	23580970	C	T
4	rs10470807	0	23581156	C	T
4	rs9884601	0	23581602	T	C
4	rs1511454	0	23582481	A	G
4	rs10049900	0	23583719	C	T
4	rs75562027	0	23584036	A	G
4	rs6810684	0	23584402	G	A
4	rs11943350	0	23585678	A	G
4	rs79061748	0	23585684	A	G
4	rs59593498	0	23586779	G	C
4	rs55727900	0	23586851	A	T
4	rs10027713	0	23587215	A	C
4	rs10017553	0	23587418	T	C
4	rs10027997	0	23587465	A	G
4	rs73106937	0	23587585	A	T
4	rs1397829	0	23587996	A	G
4	rs6849268	0	23588056	C	T
4	rs74779230	0	23588090	A	G
4	rs77209314	0	23588208	A	G
4	rs78130944	0	23588363	C	T
4	rs1511453	0	23588462	G	A
4	rs978235	0	23588559	C	T
4	rs79120000	0	23588610	C	T
4	rs11733446	0	23588832	T	C
4	rs79524095	0	23589055	A	C
4	rs2875245	0	23589160	G	A
4	rs117381123	0	23589584	A	C
4	rs66575145	0	23590019	C	T
4	rs71608958	0	23590046	C	T
4	rs13105614	0	23590120	A	C
4	rs13106221	0	23590136	G	A
4	rs35036569	0	23590211	G	A
4	rs35323184	0	23590382	A	T
4	rs35426469	0	23590395	A	T
4	rs61797495	0	23590451	G	C
4	rs34203874	0	23590530	C	T
4	rs184595448	0	23590841	G	A
4	rs189111178	0	23590867	T	C
4	rs55657888	0	23590873	C	A
4	rs78918121	0	23590924	G	A
4	rs13140325	0	23591014	T	C
4	rs4697038	0	23591140	A	G
4	rs10018135	0	23591162	C	T
4	rs7665464	0	23591401	G	A
4	rs4697039	0	23591442	A	G
4	rs4697397	0	23591522	T	C
4	rs4697040	0	23591589	G	A
4	rs34658173	0	23591641	G	A
4	rs34686085	0	23591695	A	G
4	rs35297743	0	23592101	T	G
4	rs35106703	0	23592131	G	C
4	rs61797501	0	23592272	C	T
4	rs36031666	0	23592323	T	G
4	rs2324074	0	23592446	A	C
4	rs1912758	0	23592475	T	C
4	rs139812003	0	23592562	A	G
4	rs1112601	0	23592563	C	T
4	rs2324073	0	23592737	G	A
4	rs1912759	0	23593005	G	A
4	rs7677519	0	23593131	A	G
4	rs1912760	0	23593138	C	T
4	rs7677861	0	23593299	A	G
4	rs60792940	0	23593379	G	A
4	rs117731576	0	23593490	T	A
4	rs7678500	0	23593622	A	G
4	rs13129407	0	23593632	G	A
4	rs13134720	0	23593733	G	C
4	rs13134344	0	23593779	A	G
4	rs13134550	0	23593808	C	T
4	rs13135184	0	23593938	G	A
4	rs1511438	0	23594273	A	G
4	rs1511437	0	23594343	T	A
4	rs13103227	0	23594747	G	A
4	rs1606148	0	23595092	C	T
4	rs116233169	0	23595093	G	A
4	rs57301779	0	23595190	T	G
4	rs34330552	0	23595207	A	G
4	rs34119851	0	23595226	C	T
4	rs34057927	0	23595251	T	C
4	rs34367467	0	23595280	C	G
4	rs13104038	0	23595334	C	T
4	rs13104217	0	23595365	C	A
4	rs34291641	0	23595480	A	G
4	rs61797539	0	23595641	T	C
4	rs17631802	0	23595674	G	A
4	rs34607096	0	23595994	G	T
4	rs61795060	0	23596091	C	A
4	rs34989163	0	23596093	G	A
4	rs61795061	0	23596098	T	C
4	rs34145586	0	23596138	C	T
4	rs35435225	0	23596221	A	T
4	rs78109537	0	23596276	T	C
4	rs71608959	0	23596325	C	T
4	rs6820701	0	23596594	G	A
4	rs1397828	0	23596719	G	T
4	rs61795062	0	23596767	C	G
4	rs144105958	0	23597035	C	T
4	rs79359232	0	23597036	G	A
4	rs1511436	0	23597085	G	A
4	rs2067858	0	23597211	G	A
4	rs7669479	0	23597331	A	G
4	rs10517019	0	23597396	T	A
4	rs17632009	0	23597603	T	A
4	rs2137047	0	23597767	T	G
4	rs35472143	0	23597788	G	A
4	rs16873934	0	23598002	G	A
4	rs11943096	0	23598144	C	G
4	rs11929831	0	23598441	T	C
4	rs75530198	0	23598457	G	A
4	rs11934211	0	23598516	A	T
4	rs34841951	0	23598549	G	A
4	rs7676738	0	23598582	C	T
4	rs7681518	0	23598734	C	T
4	rs61795063	0	23598771	A	G
4	rs61795064	0	23598822	C	T
4	rs16873936	0	23600058	A	G
4	rs191017859	0	23600132	G	C
4	rs13140421	0	23600150	C	T
4	rs6847002	0	23600207	C	T
4	rs6847543	0	23600309	G	A
4	rs13116465	0	23600323	T	C
4	rs60622358	0	23600420	C	T
4	rs117547167	0	23600443	G	T
4	rs13140916	0	23600510	A	G
4	rs17632146	0	23600766	G	T
4	rs6853468	0	23600819	G	A
4	rs6853140	0	23600892	A	G
4	rs56112034	0	23600897	A	G
4	rs13123056	0	23600950	T	C
4	rs77647571	0	23600966	C	T
4	rs10032829	0	23601001	G	T
4	rs145843146	0	23601158	T	C
4	rs13124215	0	23601453	T	A
4	rs61795066	0	23601502	T	C
4	rs13148875	0	23601560	G	T
4	rs142055014	0	23601666	C	T
4	rs138129464	0	23602117	G	A
4	rs6812096	0	23602156	A	C
4	rs11930184	0	23602254	G	A
4	rs1397827	0	23602292	G	A
4	rs78202125	0	23602369	A	G
4	rs142139615	0	23602504	C	G
4	rs13131821	0	23602602	T	C
4	rs150169453	0	23602724	A	G
4	rs79634450	0	23602853	T	A
4	rs4697398	0	23603051	T	G
4	rs2203082	0	23603114	A	T
4	rs2203081	0	23603152	G	T
4	rs2203080	0	23603183	C	A
4	rs4697399	0	23603249	A	G
4	rs113089161	0	23603316	C	T
4	rs80093580	0	23603327	G	A
4	rs4697041	0	23603378	G	A
4	rs28533065	0	23603438	T	C
4	rs58259819	0	23603508	A	G
4	rs11732020	0	23603711	A	T
4	rs28449689	0	23603764	A	T
4	rs11723862	0	23603809	C	T
4	rs35953043	0	23603810	G	A
4	rs28367546	0	23604199	A	C
4	rs13118648	0	23604284	G	C
4	rs28404292	0	23604287	G	A
4	rs67925430	0	23604385	G	T
4	rs61795110	0	23604428	G	A
4	rs13118562	0	23604501	A	G
4	rs142870803	0	23604549	A	G
4	rs146084055	0	23604774	T	G
4	rs35926927	0	23605182	T	G
4	rs13138738	0	23605232	G	A
4	rs187789846	0	23605264	G	A
4	rs34551852	0	23605540	T	C
4	rs28461664	0	23605973	C	T
4	rs116947449	0	23605991	G	A
4	rs7672087	0	23606265	T	C
4	rs61795112	0	23606719	A	G
4	rs8180368	0	23607068	G	T
4	rs6810541	0	23607172	G	T
4	rs61795113	0	23607232	A	G
4	rs10155058	0	23607322	G	A
4	rs74626470	0	23607568	A	G
4	rs10155059	0	23607604	G	A
4	rs143129407	0	23607694	T	A
4	rs13135406	0	23607899	T	C
4	rs6816475	0	23607928	C	A
4	rs6816458	0	23607947	A	G
4	rs6816995	0	23608001	G	T
4	rs6816844	0	23608056	C	T
4	rs6818216	0	23608557	G	T
4	rs6823016	0	23608842	A	G
4	rs9291450	0	23608953	T	C
4	rs13116416	0	23609524	A	G
4	rs907319	0	23609670	A	G
4	rs79675722	0	23609766	A	G
4	rs966650	0	23609928	G	A
4	rs34236267	0	23609964	G	A
4	rs907318	0	23610009	G	C
4	rs907317	0	23610077	C	A
4	rs907316	0	23610144	T	G
4	rs10938950	0	23610330	G	A
4	rs12648322	0	23610445	A	G
4	rs35437014	0	23610579	T	A
4	rs12645475	0	23610607	T	C
4	rs34808621	0	23610617	A	G
4	rs10014705	0	23610811	T	C
4	rs117582374	0	23610860	G	A
4	rs71608960	0	23610972	G	C
4	rs11734142	0	23610993	A	G
4	rs66926968	0	23611238	T	C
4	rs117226060	0	23611330	G	A
4	rs117438296	0	23611332	A	G
4	rs13131611	0	23611480	G	A
4	rs28532349	0	23611631	A	G
4	rs13112409	0	23611658	T	C
4	rs58827650	0	23611823	C	A
4	rs57813199	0	23611956	T	G
4	rs74467287	0	23612000	T	A
4	rs10006184	0	23612043	C	G
4	rs10006294	0	23612180	C	G
4	rs28682329	0	23612784	G	A
4	rs6448215	0	23612798	A	C
4	rs6448216	0	23612834	T	C
4	rs28526502	0	23613097	G	A
4	rs76972512	0	23613250	T	G
4	rs7693599	0	23613403	C	T
4	rs7693965	0	23613573	C	A
4	rs1511444	0	23613974	C	T
4	rs190005306	0	23614875	T	A
4	rs28481497	0	23614876	T	A
4	rs185618236	0	23614939	T	C
4	rs7695574	0	23614941	T	C
4	rs35038557	0	23614998	G	A
4	rs13121107	0	23615048	G	A
4	rs28538856	0	23615171	G	A
4	rs66471889	0	23615258	C	T
4	rs68069803	0	23615305	G	A
4	rs2036883	0	23615792	A	T
4	rs2036882	0	23615845	C	T
4	rs2036881	0	23615948	G	C
4	rs12108313	0	23616145	G	A
4	rs143712051	0	23616374	A	G
4	rs13121124	0	23622489	C	T
4	rs13121520	0	23622531	G	A
4	rs117461487	0	23622544	G	A
4	rs4697400	0	23622681	A	C
4	rs145995561	0	23622825	A	C
4	rs10001543	0	23622931	A	G
4	rs118071133	0	23623011	G	A
4	rs73109014	0	23623028	A	G
4	rs2875249	0	23623314	G	A
4	rs117938310	0	23623428	A	G
4	rs6812997	0	23623499	T	C
4	rs116893290	0	23623817	C	T
4	rs12643574	0	23624142	A	G
4	rs1588544	0	23624201	G	A
4	rs12649598	0	23624221	C	T
4	rs117330798	0	23624224	G	T
4	rs1588543	0	23624271	G	A
4	rs34786719	0	23624282	G	C
4	rs13135811	0	23624332	G	C
4	rs13111247	0	23624394	T	G
4	rs1588542	0	23624507	G	A
4	rs10027853	0	23624592	C	T
4	rs55865055	0	23624699	A	G
4	rs55656936	0	23624812	A	C
4	rs13435393	0	23624845	A	G
4	rs118152883	0	23625194	G	A
4	rs4389561	0	23625197	T	G
4	rs2875250	0	23625383	A	T
4	rs116164481	0	23625444	G	C
4	rs2324071	0	23625482	T	C
4	rs4697401	0	23625696	C	T
4	rs114292517	0	23625800	G	A
4	rs192992851	0	23625830	A	G
4	rs4391019	0	23625889	T	C
4	rs10001239	0	23626018	C	T
4	rs117727779	0	23626019	G	A
4	rs117871568	0	23626337	G	A
4	rs34010152	0	23626531	G	T
4	rs116976542	0	23626798	T	C
4	rs117386892	0	23626801	G	T
4	rs114906001	0	23626944	A	G
4	rs28834395	0	23627088	G	A
4	rs7689888	0	23628060	G	A
4	rs117824866	0	23628562	A	G
4	rs4458443	0	23628966	C	T
4	rs1511448	0	23629112	G	A
4	rs1511447	0	23629325	G	A
4	rs16873945	0	23629454	A	G
4	rs34405511	0	23629890	C	T
4	rs34753596	0	23629904	G	A
4	rs16873946	0	23630049	A	G
4	rs16873950	0	23630253	T	C
4	rs7686688	0	23630693	T	C
4	rs13110354	0	23630697	C	T
4	rs13110977	0	23630812	G	T
4	rs13110597	0	23630814	C	T
4	rs6845167	0	23631034	T	C
4	rs117477316	0	23631092	A	G
4	rs883119	0	23631126	T	C
4	rs117068197	0	23631242	C	T
4	rs868355	0	23631309	A	G
4	rs117854525	0	23631328	C	T
4	rs883120	0	23631376	C	T
4	rs868356	0	23631474	G	A
4	rs34852915	0	23631518	C	T
4	rs867416	0	23631789	G	A
4	rs13118539	0	23631863	G	A
4	rs16873952	0	23632143	G	A
4	rs10938951	0	23632179	A	G
4	rs141292596	0	23632485	C	T
4	rs13146636	0	23632488	T	C
4	rs13120046	0	23632544	G	A
4	rs990219	0	23632622	G	A
4	rs990218	0	23632752	T	C
4	rs990217	0	23632980	G	A
4	rs71608983	0	23633035	G	A
4	rs1511450	0	23633340	A	G
4	rs1511449	0	23633393	G	A
4	rs10517017	0	23633629	A	G
4	rs116018037	0	23633656	C	T
4	rs147915057	0	23634461	G	A
4	rs10938952	0	23634474	G	A
4	rs10938953	0	23634488	A	T
4	rs67936880	0	23634688	G	A
4	rs6858848	0	23634956	A	C
4	rs1912757	0	23635033	A	C
4	rs184467915	0	23635256	C	T
4	rs4607203	0	23635293	A	G
4	rs2175454	0	23635354	C	G
4	rs2137049	0	23635580	C	T
4	rs2137048	0	23635616	A	G
4	rs1588545	0	23636147	T	C
4	rs118090929	0	23636354	G	A
4	rs12647344	0	23636814	C	A
4	rs117370977	0	23636818	A	G
4	rs12641301	0	23636914	A	G
4	rs12650599	0	23636939	T	A
4	rs4521332	0	23637192	A	T
4	rs4399975	0	23637305	T	C
4	rs4555617	0	23637340	A	G
4	rs34405467	0	23637711	A	G
4	rs75595588	0	23637716	G	A
4	rs60495014	0	23637782	G	A
4	rs13123134	0	23637800	C	A
4	rs78734709	0	23637874	C	G
4	rs79141951	0	23637877	C	G
4	rs73804828	0	23637976	G	A
4	rs13123614	0	23638099	A	G
4	rs6857409	0	23638294	T	C
4	rs117778845	0	23638742	A	G
4	rs6837484	0	23638836	C	T
4	rs6815195	0	23638979	T	G
4	rs1980038	0	23639667	C	T
4	rs11931815	0	23639855	T	C
4	rs11936160	0	23639872	A	G
4	rs306055	0	23640058	A	G
4	rs306056	0	23640506	G	A
4	rs306057	0	23640517	T	G
4	rs146671981	0	23640605	G	T
4	rs1844816	0	23640686	C	T
4	rs306058	0	23640763	C	A
4	rs67790150	0	23641041	A	G
4	rs116898300	0	23641201	T	A
4	rs56372534	0	23641888	A	G
4	rs1565535	0	23642370	G	T
4	rs11726973	0	23643369	T	A
4	rs11726976	0	23643382	T	C
4	rs144509234	0	23645268	G	C
4	rs73606166	0	23645580	G	C
4	rs200198297	0	23645682	C	G
4	rs369304398	0	23647500	G	C
4	rs189945678	0	23647915	T	C
4	rs373343203	0	23648128	C	T
4	rs187226780	0	23648343	G	A
4	rs111961560	0	23648700	C	G
4	rs75296111	0	23648735	C	T
4	rs61160828	0	23648895	C	G
4	rs183940465	0	23648905	G	T
4	rs4697403	0	23649042	C	T
4	rs193057829	0	23649047	C	T
4	rs186615276	0	23649054	G	A
4	rs306062	0	23649144	G	T
4	rs142063572	0	23649226	C	T
4	rs13114348	0	23649235	G	A
4	rs13114349	0	23649241	G	A
4	rs144390404	0	23649258	G	T
4	rs150704415	0	23649259	C	T
4	rs4697404	0	23649324	G	A
4	rs118191497	0	23649398	G	T
4	rs306063	0	23649426	G	A
4	rs151017888	0	23649835	C	T
4	rs7671409	0	23649981	C	T
4	rs117115385	0	23650130	G	A
4	rs12642018	0	23650193	G	A
4	rs306064	0	23650238	G	T
4	rs10011130	0	23650333	T	A
4	rs13121730	0	23650432	C	T
4	rs117889023	0	23650616	A	G
4	rs117328851	0	23651233	G	A
4	rs117441493	0	23651263	T	C
4	rs56399757	0	23652047	T	C
4	rs147810396	0	23652102	A	G
4	rs34425725	0	23652347	A	G
4	rs28449484	0	23652901	G	A
4	rs142866705	0	23653094	G	A
4	rs955456	0	23653216	T	G
4	rs955457	0	23653513	A	C
4	rs66656552	0	23654210	G	A
4	rs13150873	0	23654326	G	A
4	rs13150565	0	23654378	A	G
4	rs114034583	0	23654452	C	T
4	rs567908148	0	23654618	G	A
4	rs186607216	0	23655022	A	G
4	rs11724177	0	23655218	C	T
4	rs150525151	0	23655996	A	G
4	rs2130922	0	23656187	C	T
4	rs12374262	0	23656232	G	T
4	rs625286	0	23656937	T	A
4	rs635362	0	23657101	T	A
4	rs3112978	0	23657602	C	T
4	rs10938955	0	23657645	G	A
4	rs1511452	0	23658386	A	G
4	rs116895767	0	23658417	G	A
4	rs117301090	0	23658684	T	C
4	rs117447810	0	23659207	A	G
4	rs4697405	0	23659430	G	C
4	rs6832335	0	23659575	T	G
4	rs6813616	0	23660409	G	A
4	rs6839015	0	23660502	T	C
4	rs61796676	0	23660620	A	G
4	rs1388333	0	23660881	A	T
4	rs61796678	0	23661111	C	T
4	rs8180290	0	23661239	T	G
4	rs9683673	0	23661273	A	G
4	rs10517021	0	23662176	A	C
4	rs11725137	0	23662857	A	G
4	rs7438193	0	23663027	C	T
4	rs2035827	0	23663235	G	A
4	rs306054	0	23663453	T	G
4	rs1491387	0	23663714	G	C
4	rs1491392	0	23665104	G	A
4	rs114971199	0	23665735	G	A
4	rs138361420	0	23665964	A	G
4	rs4697406	0	23666030	G	A
4	rs4697407	0	23666163	T	C
4	rs66467690	0	23666240	A	G
4	rs117940127	0	23666336	C	A
4	rs58362020	0	23667314	C	A
4	rs117345054	0	23667768	T	C
4	rs117694365	0	23668393	A	C
4	rs7680077	0	23668753	G	A
4	rs306050	0	23669223	C	A
4	rs884947	0	23670071	G	A
4	rs56046708	0	23670294	C	T
4	rs118039931	0	23670816	A	G
4	rs145391038	0	23671204	G	A
4	rs10032003	0	23671235	C	T
4	rs78368022	0	23671823	T	A
4	rs7699544	0	23671912	C	G
4	rs28609185	0	23672401	T	G
4	rs10002524	0	23672444	T	C
4	rs306051	0	23673529	A	G
4	rs140525266	0	23673625	G	A
4	rs2220642	0	23674080	G	A
4	rs145220193	0	23674673	T	A
4	rs306052	0	23675181	A	T
4	rs142473514	0	23675523	T	C
4	rs306053	0	23675698	A	G
4	rs184872224	0	23676474	C	T
4	rs7697439	0	23676790	C	A
4	rs114131489	0	23677255	C	A
4	rs115845332	0	23678296	A	T
4	rs73804839	0	23678305	A	C
4	rs12640279	0	23678441	G	A
4	rs7665084	0	23679262	A	C
4	rs1491395	0	23679807	G	A
4	rs1491394	0	23680177	C	T
4	rs116981578	0	23680414	G	A
4	rs115285392	0	23680661	T	C
4	rs4697408	0	23680862	T	C
4	rs6835294	0	23680867	G	T
4	rs118041177	0	23681569	T	C
4	rs117834352	0	23681732	C	T
4	rs73258381	0	23681759	G	A
4	rs115695007	0	23682222	G	A
4	rs61658208	0	23682351	A	T
4	rs139041917	0	23682352	T	C
4	rs28763624	0	23682654	G	A
4	rs2172151	0	23683165	G	A
4	rs2172152	0	23683234	C	T
4	rs10008808	0	23683303	G	A
4	rs115204133	0	23683414	G	T
4	rs75152591	0	23683501	C	T
4	rs12645303	0	23683929	G	T
4	rs923676	0	23684035	A	G
4	rs13435384	0	23684708	A	C
4	rs4697409	0	23685254	G	A
4	rs67426518	0	23685717	A	C
4	rs2324077	0	23685944	A	C
4	rs142048949	0	23686061	T	G
4	rs73804841	0	23686065	T	A
4	rs151178224	0	23686150	C	T
4	rs2054996	0	23686819	C	T
4	rs4697410	0	23687618	T	C
4	rs1491372	0	23688539	A	G
4	rs11736033	0	23688573	A	G
4	rs1491373	0	23688589	G	A
4	rs12651024	0	23688828	A	G
4	rs59961806	0	23689006	A	T
4	rs58489001	0	23689549	G	T
4	rs6448219	0	23689916	A	G
4	rs6448220	0	23690032	A	G
4	rs6448221	0	23690165	A	G
4	rs6448222	0	23690225	A	C
4	rs150052571	0	23690400	A	C
4	rs1119417	0	23690730	G	A
4	rs527849815	0	23691504	G	A
4	rs2324078	0	23692263	T	G
4	rs2324079	0	23692283	A	T
4	rs73804844	0	23692757	G	A
4	rs4697411	0	23692801	C	T
4	rs9637591	0	23692835	G	T
4	rs4697412	0	23693069	A	G
4	rs1352801	0	23694447	A	C
4	rs6840354	0	23694492	A	G
4	rs13101367	0	23694990	G	A
4	rs13152455	0	23695029	A	T
4	rs12640328	0	23695714	A	G
4	rs191346744	0	23695812	G	A
4	rs183587224	0	23695813	C	A
4	rs187495555	0	23696112	C	G
4	rs13109266	0	23696183	G	A
4	rs2201070	0	23696213	C	G
4	rs4697413	0	23696507	A	G
4	rs1491374	0	23697330	G	A
4	rs1948355	0	23697758	G	A
4	rs145578220	0	23697763	A	G
4	rs118012974	0	23697854	G	A
4	rs6830932	0	23697950	G	C
4	rs116862925	0	23698123	C	A
4	rs2035826	0	23698717	G	A
4	rs140962236	0	23699729	C	T
4	rs1491375	0	23700405	A	G
4	rs190494778	0	23701168	C	T
4	rs73092898	0	23701208	C	T
4	rs75685130	0	23701234	G	A
4	rs138793682	0	23701425	C	G
4	rs1491376	0	23701844	C	T
4	rs1491377	0	23702558	A	G
4	rs9993322	0	23702881	G	C
4	rs1038821	0	23703647	T	G
4	rs28494531	0	23704496	A	G
4	rs78634816	0	23704535	A	G
4	rs59564598	0	23704820	C	T
4	rs10938956	0	23705256	G	A
4	rs12640897	0	23705489	T	C
4	rs117544992	0	23705738	T	C
4	rs77442279	0	23707093	A	G
4	rs28520741	0	23707491	A	T
4	rs1491393	0	23708557	C	T
4	rs10938957	0	23709615	T	C
4	rs73804848	0	23710014	T	C
4	rs76071048	0	23710020	T	A
4	rs35778890	0	23710645	G	A
4	rs117242465	0	23711540	G	A
4	rs11935927	0	23712587	C	T
4	rs2130926	0	23712830	C	T
4	rs2130927	0	23712927	G	A
4	rs2130928	0	23712946	T	C
4	rs2172150	0	23713014	T	G
4	rs151042759	0	23713060	T	C
4	rs75044397	0	23713066	C	G
4	rs1976201	0	23713473	A	T
4	rs1565538	0	23713674	T	C
4	rs4645204	0	23713940	A	G
4	rs4428267	0	23714375	G	A
4	rs79672177	0	23714435	T	C
4	rs1963034	0	23714449	C	T
4	rs10011967	0	23714528	C	T
4	rs1963035	0	23714541	A	G
4	rs56143620	0	23714575	G	C
4	rs1021400	0	23714895	G	A
4	rs1021401	0	23714982	T	C
4	rs7694084	0	23715182	T	C
4	rs7669934	0	23715430	C	G
4	rs10000673	0	23715644	C	T
4	rs10023191	0	23715843	A	G
4	rs36083520	0	23715876	T	C
4	rs10012937	0	23715991	T	C
4	rs13126232	0	23716267	C	T
4	rs13126483	0	23716399	C	T
4	rs7677217	0	23716639	G	A
4	rs7681475	0	23716720	A	G
4	rs7682582	0	23717026	G	A
4	rs115392559	0	23717418	T	A
4	rs11936480	0	23717715	C	T
4	rs34521026	0	23717809	C	T
4	rs6824409	0	23718253	T	C
4	rs28634726	0	23718350	A	C
4	rs6847904	0	23718409	G	A
4	rs58211682	0	23718744	G	A
4	rs10010697	0	23719003	G	A
4	rs10032678	0	23719039	A	T
4	rs75887305	0	23719141	G	A
4	rs6854064	0	23719248	A	G
4	rs74932625	0	23719289	C	T
4	rs7680293	0	23720121	T	C
4	rs28451942	0	23720261	C	A
4	rs117310692	0	23720326	C	T
4	rs871409	0	23720462	C	G
4	rs871410	0	23720642	A	G
4	rs1317528	0	23720825	T	A
4	rs2875252	0	23720961	A	C
4	rs28463187	0	23721068	G	T
4	rs28701895	0	23721126	T	C
4	rs77249901	0	23721162	T	C
4	rs78752715	0	23721285	G	A
4	rs117467441	0	23721433	T	C
4	rs73260449	0	23722081	C	T
4	rs7669176	0	23722089	G	A
4	rs75019820	0	23722187	T	C
4	rs1472094	0	23722420	G	A
4	rs140618977	0	23722778	C	T
4	rs2324075	0	23723119	T	C
4	rs73260452	0	23723208	G	A
4	rs73260453	0	23723218	C	T
4	rs10000950	0	23723320	A	G
4	rs113807051	0	23723431	T	C
4	rs149093775	0	23723461	A	C
4	rs73260454	0	23724014	C	A
4	rs76694407	0	23724209	T	G
4	rs17572286	0	23724215	G	A
4	rs35631011	0	23724229	C	T
4	rs4697414	0	23724255	C	T
4	rs74286763	0	23724334	T	C
4	rs34558241	0	23724479	G	T
4	rs34355462	0	23724491	G	A
4	rs61797785	0	23724501	C	T
4	rs34221784	0	23724518	A	C
4	rs146633516	0	23724544	A	G
4	rs34980382	0	23724605	A	T
4	rs61797786	0	23724637	G	T
4	rs61797787	0	23724848	C	T
4	rs59157015	0	23724894	G	A
4	rs139510961	0	23725016	T	G
4	rs55945499	0	23725070	C	T
4	rs151073351	0	23725107	G	C
4	rs377731967	0	23725328	G	C
4	rs547990024	0	23725565	T	G
4	rs146161778	0	23727142	G	A
4	rs571076862	0	23727680	C	T
4	rs550252630	0	23727683	C	G
4	rs28878537	0	23727688	C	T
4	rs57510050	0	23727844	C	T
4	rs13145561	0	23729031	C	T
4	rs138726233	0	23729049	G	A
4	rs184736887	0	23729270	T	C
4	rs11728613	0	23729555	C	T
4	rs11736863	0	23729566	A	G
4	rs74679677	0	23729730	C	A
4	rs61797801	0	23729825	C	T
4	rs13101374	0	23729862	G	A
4	rs151221527	0	23730054	T	C
4	rs61797802	0	23730222	T	C
4	rs28574960	0	23730247	A	G
4	rs12645798	0	23730539	C	T
4	rs28587638	0	23730660	T	C
4	rs116983592	0	23731194	A	G
4	rs117380771	0	23731530	G	A
4	rs76822910	0	23731707	C	T
4	rs28718041	0	23731951	C	T
4	rs10517023	0	23732218	C	A
4	rs9999768	0	23732837	A	T
4	rs1491391	0	23732990	T	G
4	rs1491390	0	23733217	G	C
4	rs78357032	0	23733437	A	G
4	rs56966863	0	23733561	C	A
4	rs16874049	0	23733594	C	T
4	rs61797804	0	23734161	G	T
4	rs4697415	0	23734403	C	T
4	rs79127289	0	23734502	G	A
4	rs77677783	0	23734703	G	A
4	rs1491389	0	23734719	G	A
4	rs1491388	0	23734870	C	T
4	rs1844814	0	23735026	A	T
4	rs28419460	0	23735127	T	G
4	rs59109280	0	23735147	T	C
4	rs28529375	0	23735280	A	G
4	rs78442709	0	23735429	G	A
4	rs28560006	0	23735652	A	G
4	rs28627594	0	23735820	G	A
4	rs16874051	0	23736129	G	A
4	rs1352802	0	23736348	A	G
4	rs16874052	0	23736523	A	G
4	rs13107733	0	23736573	A	G
4	rs28376996	0	23737436	G	A
4	rs28513982	0	23737528	T	C
4	rs16874055	0	23737782	T	C
4	rs13120568	0	23737797	A	G
4	rs16874060	0	23737865	A	G
4	rs79708852	0	23737910	T	C
4	rs77286591	0	23737942	T	C
4	rs74663697	0	23738071	C	T
4	rs28728084	0	23738300	G	A
4	rs76610207	0	23738799	T	A
4	rs7656180	0	23738906	T	C
4	rs7678279	0	23739047	A	T
4	rs1388330	0	23739319	C	A
4	rs1027228	0	23739736	A	G
4	rs1565537	0	23739796	A	G
4	rs74919234	0	23741325	G	A
4	rs76857670	0	23741582	C	T
4	rs73260455	0	23741583	G	A
4	rs115387355	0	23741674	G	A
4	rs80322370	0	23742477	G	C
4	rs12498774	0	23742679	G	A
4	rs12506378	0	23742935	A	G
4	rs13105801	0	23743016	A	C
4	rs13133595	0	23743023	T	C
4	rs13106401	0	23743029	G	A
4	rs16874072	0	23743450	T	C
4	rs73260456	0	23743838	G	A
4	rs16874073	0	23743962	T	C
4	rs75752078	0	23743970	C	A
4	rs79904763	0	23744163	A	G
4	rs963209	0	23744268	C	T
4	rs77567479	0	23744444	G	A
4	rs78280787	0	23745028	C	A
4	rs78902571	0	23745149	C	T
4	rs1491385	0	23745790	A	G
4	rs2201071	0	23746304	G	A
4	rs73260458	0	23746420	C	T
4	rs13142156	0	23746582	C	T
4	rs79447888	0	23746650	A	G
4	rs117423135	0	23746653	A	G
4	rs1491384	0	23746704	A	G
4	rs1491383	0	23746931	C	T
4	rs12512770	0	23747053	G	A
4	rs6832043	0	23747277	T	C
4	rs55944055	0	23747377	A	G
4	rs113379247	0	23747403	C	T
4	rs77349918	0	23747479	T	C
4	rs6855480	0	23747576	C	T
4	rs6855327	0	23747580	A	C
4	rs138713045	0	23747697	T	C
4	rs141741269	0	23747780	A	T
4	rs79046648	0	23747933	A	C
4	rs28519506	0	23748192	G	C
4	rs12498751	0	23748630	G	A
4	rs12640765	0	23748901	G	A
4	rs7662686	0	23749077	A	G
4	rs35120012	0	23749304	T	G
4	rs76476591	0	23749314	A	G
4	rs117667113	0	23749316	A	G
4	rs74751279	0	23749452	C	A
4	rs75626013	0	23749464	C	A
4	rs74569538	0	23749560	A	T
4	rs79514465	0	23749991	T	G
4	rs77195932	0	23750274	A	C
4	rs78891382	0	23751274	T	A
4	rs1491382	0	23752215	T	A
4	rs1542743	0	23752887	C	A
4	rs16874080	0	23752930	A	G
4	rs7689064	0	23753053	A	C
4	rs10938958	0	23753262	T	G
4	rs10938959	0	23753399	G	T
4	rs10938960	0	23753637	G	A
4	rs17573320	0	23754316	T	A
4	rs1491381	0	23754773	A	G
4	rs77441542	0	23754782	C	A
4	rs12641370	0	23754864	G	C
4	rs75524956	0	23754893	T	G
4	rs10805248	0	23755141	G	A
4	rs1491380	0	23755258	A	G
4	rs74524240	0	23755611	A	G
4	rs149083635	0	23755785	A	G
4	rs16874089	0	23756075	C	T
4	rs16874090	0	23756096	T	C
4	rs967203	0	23756180	G	A
4	rs16874096	0	23756751	A	G
4	rs10003201	0	23756834	G	C
4	rs79324773	0	23756993	A	G
4	rs1159937	0	23757245	C	T
4	rs967140	0	23757308	A	C
4	rs13138252	0	23757800	G	A
4	rs73243606	0	23758021	C	G
4	rs10938961	0	23758258	A	C
4	rs74447256	0	23758463	G	T
4	rs73243607	0	23758662	C	T
4	rs974083	0	23759262	G	A
4	rs13122003	0	23759328	T	C
4	rs4697417	0	23759694	G	A
4	rs4697418	0	23759713	T	C
4	rs1491379	0	23759757	T	C
4	rs73243608	0	23759778	G	C
4	rs11734001	0	23760199	T	C
4	rs6811168	0	23760299	G	A
4	rs16874117	0	23760443	T	G
4	rs79752463	0	23760594	C	T
4	rs79673430	0	23760999	T	A
4	rs28642308	0	23761005	C	T
4	rs28367398	0	23761108	T	G
4	rs13435356	0	23761719	C	T
4	rs28854854	0	23762081	A	C
4	rs28859949	0	23762136	G	A
4	rs56047960	0	23762954	G	A
4	rs55792115	0	23763027	C	A
4	rs13434711	0	23763034	A	G
4	rs113592195	0	23763751	G	A
4	rs10002732	0	23763773	A	G
4	rs78674864	0	23764073	C	T
4	rs79610022	0	23764569	G	C
4	rs78605654	0	23764986	A	C
4	rs16874120	0	23765472	C	T
4	rs61797822	0	23765739	C	T
4	rs6448223	0	23765923	C	T
4	rs113910469	0	23766167	G	C
4	rs76706113	0	23766282	A	G
4	rs12641124	0	23767382	A	G
4	rs16874121	0	23767480	A	C
4	rs115830014	0	23767560	C	T
4	rs74989273	0	23767829	T	A
4	rs10033353	0	23768305	T	G
4	rs74631457	0	23768388	G	A
4	rs76369738	0	23768836	C	T
4	rs76180685	0	23769140	C	G
4	rs10938962	0	23769356	T	A
4	rs10005147	0	23769877	A	G
4	rs885395	0	23770218	A	G
4	rs2005293	0	23770610	T	C
4	rs2002189	0	23770693	G	C
4	rs150563085	0	23770702	C	T
4	rs6849272	0	23771028	C	T
4	rs6826954	0	23771274	T	A
4	rs73243610	0	23771349	A	G
4	rs75249590	0	23771648	C	G
4	rs143273391	0	23772604	T	C
4	rs73095166	0	23773352	T	G
4	rs1873533	0	23774949	T	C
4	rs58777294	0	23775138	T	G
4	rs78378539	0	23775407	C	T
4	rs74286765	0	23775983	C	G
4	rs6847280	0	23776122	A	G
4	rs6847465	0	23776124	C	T
4	rs79152313	0	23776419	G	C
4	rs58194754	0	23776470	T	C
4	rs4697421	0	23776731	G	A
4	rs4697044	0	23776907	C	T
4	rs2875277	0	23777085	A	G
4	rs986274	0	23777254	C	G
4	rs79158297	0	23777344	C	G
4	rs4697422	0	23777403	T	C
4	rs77234412	0	23777594	G	A
4	rs1388331	0	23778350	G	A
4	rs13132599	0	23778641	T	G
4	rs77532962	0	23778865	T	C
4	rs75901901	0	23779094	A	G
4	rs78023166	0	23780267	G	A
4	rs113837593	0	23780413	G	A
4	rs113519226	0	23780780	A	G
4	rs11934028	0	23780929	C	A
4	rs2130923	0	23781504	T	A
4	rs2130924	0	23781566	A	G
4	rs2130925	0	23781592	C	T
4	rs2932978	0	23781649	A	G
4	rs12650076	0	23782679	A	G
4	rs76033337	0	23783890	T	C
4	rs79920888	0	23784514	C	T
4	rs73243613	0	23784560	G	A
4	rs73095177	0	23785356	G	T
4	rs200880363	0	23785757	C	T
4	rs370209820	0	23786731	G	A
4	rs114648684	0	23787169	G	C
4	rs7680511	0	23787181	A	G
4	rs2970881	0	23787929	A	T
4	rs113918188	0	23787973	G	A
4	rs118057159	0	23788174	T	A
4	rs2970882	0	23788341	T	C
4	rs1491378	0	23788524	A	G
4	rs2970883	0	23788801	T	C
4	rs1532195	0	23789683	C	G
4	rs1532196	0	23789702	A	C
4	rs2970884	0	23790132	C	T
4	rs142991989	0	23791655	T	A
4	rs73095183	0	23791725	A	C
4	rs150105466	0	23792105	G	A
4	rs9790699	0	23792768	C	T
4	rs2279525	0	23794252	T	C
4	rs3774923	0	23795064	C	T
4	rs17847352	0	23795794	A	G
4	rs6821591	0	23797000	C	T
4	rs3821952	0	23797733	A	C
4	rs768695	0	23798818	G	A
4	rs7679081	0	23799571	C	T
4	rs80301887	0	23801006	C	T
4	rs12650562	0	23801187	C	T
4	rs57851648	0	23802150	T	C
4	rs6856300	0	23802177	C	T
4	rs6833873	0	23802350	T	C
4	rs55782748	0	23802570	C	A
4	rs12506291	0	23802836	A	G
4	rs141974309	0	23804208	G	C
4	rs57829442	0	23804638	C	G
4	rs74921872	0	23805170	T	C
4	rs2932965	0	23805486	A	G
4	rs1873532	0	23806778	C	A
4	rs2970885	0	23806827	G	A
4	rs2932966	0	23806976	A	C
4	rs28750249	0	23807061	T	G
4	rs77306942	0	23809108	T	C
4	rs73095191	0	23809225	A	G
4	rs2970886	0	23810178	C	T
4	rs2970887	0	23810189	C	T
4	rs3774921	0	23810647	C	T
4	rs78933325	0	23811337	T	G
4	rs58130556	0	23811700	C	T
4	rs3774920	0	23812638	T	C
4	rs4697045	0	23812757	G	A
4	rs7667050	0	23813109	T	C
4	rs2970845	0	23813180	C	T
4	rs41339850	0	23813462	G	A
4	rs140622448	0	23813489	C	T
4	rs61562528	0	23813708	T	G
4	rs10938963	0	23813752	G	A
4	rs3736265	0	23814707	G	A
4	rs2932967	0	23815125	G	C
4	rs3755863	0	23815522	C	T
4	rs8192678	0	23815662	C	T
4	rs2970847	0	23815924	T	C
4	rs3755862	0	23816837	C	T
4	rs2970848	0	23817027	A	G
4	rs75614222	0	23817293	G	A
4	rs2932968	0	23817409	G	A
4	rs3774918	0	23817627	T	C
4	rs2970849	0	23817807	T	C
4	rs1472095	0	23818077	C	T
4	rs28575865	0	23818439	T	C
4	rs3774915	0	23818614	C	T
4	rs2932970	0	23818820	G	A
4	rs2932971	0	23818884	C	T
4	rs2970851	0	23820728	A	G
4	rs2932974	0	23821265	G	A
4	rs60276093	0	23821324	T	C
4	rs2970852	0	23821523	C	T
4	rs2932975	0	23821609	G	A
4	rs2932976	0	23822328	G	A
4	rs80016421	0	23822433	T	C
4	rs2970853	0	23823519	A	G
4	rs57140917	0	23823644	A	G
4	rs3774911	0	23823946	T	G
4	rs79450964	0	23824077	G	C
4	rs2932977	0	23824266	A	T
4	rs2290602	0	23825732	T	G
4	rs2290603	0	23826433	A	G
4	rs2970854	0	23826958	T	G
4	rs2970855	0	23827245	A	T
4	rs16874194	0	23827387	T	C
4	rs2970856	0	23827615	G	A
4	rs141485199	0	23827969	A	G
4	rs144910230	0	23828553	T	A
4	rs3774908	0	23828934	A	G
4	rs1388332	0	23829314	T	C
4	rs76403213	0	23829845	G	A
4	rs3774907	0	23829862	G	A
4	rs2290604	0	23830238	A	G
4	rs2290605	0	23830405	A	C
4	rs74690076	0	23830651	A	T
4	rs58910203	0	23832071	A	C
4	rs3774906	0	23832084	G	T
4	rs4619879	0	23834876	C	A
4	rs4697046	0	23836400	C	T
4	rs6448226	0	23836653	G	A
4	rs10755203	0	23839470	T	C
4	rs6839966	0	23839834	C	T
4	rs10938964	0	23840088	G	A
4	rs57326494	0	23841496	A	C
4	rs60904972	0	23842611	G	C
4	rs60459568	0	23843857	A	G
4	rs59114570	0	23844330	T	C
4	rs59744936	0	23844412	G	A
4	rs73097618	0	23845423	T	G
4	rs78196486	0	23847630	A	G
4	rs78114950	0	23848206	T	C
4	rs58051552	0	23848328	T	A
4	rs78873885	0	23848533	A	G
4	rs6448227	0	23848631	T	C
4	rs60919668	0	23849467	T	C
4	rs58433851	0	23849710	C	T
4	rs76327932	0	23851538	C	T
4	rs73097620	0	23851743	C	T
4	rs7665116	0	23853011	T	C
4	rs17885261	0	23853983	G	A
4	rs12374310	0	23854149	G	C
4	rs12374408	0	23854483	A	G
4	rs10018239	0	23854891	A	G
4	rs10007750	0	23854920	T	G
4	rs10018700	0	23855372	A	T
4	rs11731707	0	23855382	A	G
4	rs7437482	0	23855974	A	C
4	rs7672915	0	23856492	C	T
4	rs10011624	0	23856581	T	C
4	rs117775481	0	23856584	T	A
4	rs10002217	0	23856821	G	A
4	rs56109256	0	23856960	T	A
4	rs10002477	0	23857044	G	A
4	rs28758817	0	23857087	C	T
4	rs10002590	0	23857235	G	A
4	rs10002521	0	23857287	C	T
4	rs7657517	0	23857451	T	G
4	rs34888966	0	23858343	C	T
4	rs67520752	0	23858476	C	T
4	rs117693000	0	23858689	C	T
4	rs11941854	0	23858960	T	A
4	rs77097877	0	23859045	T	C
4	rs34478957	0	23859103	C	T
4	rs28608135	0	23859279	G	A
4	rs6850464	0	23859482	A	G
4	rs74868851	0	23859525	T	C
4	rs12645360	0	23859836	G	A
4	rs12640088	0	23860814	A	C
4	rs28609907	0	23861335	T	C
4	rs6448228	0	23862142	A	G
4	rs74451704	0	23862329	T	C
4	rs11724368	0	23862933	A	T
4	rs4697424	0	23863212	C	T
4	rs4697425	0	23863213	A	G
4	rs4452416	0	23863873	T	G
4	rs61301272	0	23864325	A	C
4	rs4235308	0	23864412	T	C
4	rs4697426	0	23864809	C	T
4	rs28579569	0	23865257	T	C
4	rs6855423	0	23865495	C	G
4	rs114278440	0	23865517	G	A
4	rs113297319	0	23865649	T	C
4	rs10213426	0	23865839	T	C
4	rs7656250	0	23866016	C	T
4	rs10212638	0	23866115	A	G
4	rs10213440	0	23866339	T	C
4	rs7687126	0	23866780	T	C
4	rs77399640	0	23866877	C	T
4	rs7662405	0	23866884	A	G
4	rs76232035	0	23867182	T	C
4	rs74893741	0	23867367	A	G
4	rs75474015	0	23867603	T	C
4	rs13113110	0	23867623	G	C
4	rs76820464	0	23867625	T	C
4	rs57120609	0	23867653	T	G
4	rs58726785	0	23868096	T	G
4	rs59109286	0	23868337	G	T
4	rs7438250	0	23868979	A	G
4	rs7677000	0	23869454	C	T
4	rs185162977	0	23869783	A	T
4	rs7683406	0	23870479	A	G
4	rs35621841	0	23870550	A	G
4	rs28495027	0	23870564	T	G
4	rs59161679	0	23870584	T	G
4	rs59349316	0	23870800	G	C
4	rs59646071	0	23870828	G	A
4	rs111543810	0	23870880	A	G
4	rs9996943	0	23871021	T	C
4	rs4637388	0	23871590	A	G
4	rs35282325	0	23871592	A	G
4	rs59002841	0	23872463	C	A
4	rs28651834	0	23872558	C	T
4	rs58563040	0	23873383	A	G
4	rs12503529	0	23873828	T	C
4	rs7663512	0	23874571	C	T
4	rs7688248	0	23874617	T	C
4	rs113905719	0	23874741	A	G
4	rs13106578	0	23874919	T	A
4	rs13131226	0	23874981	C	T
4	rs73243622	0	23875158	C	T
4	rs6838600	0	23875311	A	G
4	rs4550905	0	23875559	G	A
4	rs4361373	0	23875675	C	T
4	rs10028665	0	23875834	C	T
4	rs117941512	0	23875902	G	T
4	rs10006687	0	23876186	A	G
4	rs35837266	0	23876840	C	G
4	rs16874265	0	23877229	C	A
4	rs13128633	0	23877918	T	G
4	rs55913146	0	23878741	T	C
4	rs725289	0	23878778	A	T
4	rs55743129	0	23878838	A	T
4	rs16874273	0	23880347	A	T
4	rs13117172	0	23880515	C	T
4	rs17637318	0	23880985	T	C
4	rs61076774	0	23881054	G	A
4	rs7674429	0	23881348	C	T
4	rs147398016	0	23881664	A	C
4	rs117810271	0	23881759	T	C
4	rs58990583	0	23882403	T	C
4	rs2305683	0	23882499	C	T
4	rs11734408	0	23882519	A	G
4	rs2305682	0	23882718	C	T
4	rs4469064	0	23883796	A	G
4	rs3796407	0	23884711	G	A
4	rs12500214	0	23885568	G	A
4	rs77983699	0	23885595	T	C
4	rs2946385	0	23886323	G	T
4	rs3774905	0	23886905	T	C
4	rs13129205	0	23887300	C	T
4	rs2970877	0	23887454	T	G
4	rs2970876	0	23888619	A	G
4	rs3774904	0	23889503	A	G
4	rs3774903	0	23889506	C	G
4	rs2970873	0	23889781	A	G
4	rs2970872	0	23889813	A	G
4	rs117828097	0	23889917	G	T
4	rs2970871	0	23890582	T	C
4	rs3774902	0	23890782	G	A
4	rs184124506	0	23890855	G	T
4	rs3774901	0	23891094	C	T
4	rs2970870	0	23893017	A	G
4	rs17576121	0	23893274	T	C
4	rs2970869	0	23893369	T	C
4	rs3755857	0	23893700	A	G
4	rs16874293	0	23894047	A	G
4	rs4383605	0	23895209	T	G
4	rs2970866	0	23895285	C	T
4	rs72491296	0	23895341	G	A
4	rs1878949	0	23895413	A	C
4	rs2970865	0	23895554	G	A
4	rs7657071	0	23896474	C	A
4	rs10938972	0	23897102	G	A
4	rs61795680	0	23897314	C	G
4	rs2970863	0	23897796	G	A
4	rs2970862	0	23898043	G	T
4	rs4568225	0	23898430	C	T
4	rs13127297	0	23899510	G	A
4	rs2946388	0	23899717	T	C
4	rs2970861	0	23899945	G	A
4	rs142633298	0	23900577	G	A
4	rs2946390	0	23900959	T	C
4	rs2970860	0	23901275	G	A
4	rs10030083	0	23901422	C	A
4	rs75652586	0	23902712	C	T
4	rs75585437	0	23902807	G	A
4	rs9991159	0	23902924	C	T
4	rs16874306	0	23903443	A	C
4	rs77682567	0	23903701	A	T
4	rs2946391	0	23903723	A	G
4	rs2946392	0	23903867	A	G
4	rs79367505	0	23904462	C	T
4	rs2946393	0	23905320	A	G
4	rs16874317	0	23906088	T	A
4	rs116978747	0	23907356	C	T
4	rs17576576	0	23907727	A	G
4	rs2946394	0	23907928	A	G
4	rs34135934	0	23907962	G	A
4	rs78467239	0	23908043	C	T
4	rs149672631	0	23908159	G	A
4	rs145443547	0	23908183	C	T
4	rs17576640	0	23908555	T	C
4	rs13108219	0	23908890	C	A
4	rs13108408	0	23908942	C	T
4	rs16874340	0	23909123	C	G
4	rs188462134	0	23909234	T	C
4	rs957615	0	23909565	G	A
4	rs957616	0	23909599	G	A
4	rs2946398	0	23911002	T	C
4	rs72619164	0	23911227	G	A
4	rs78061703	0	23912513	A	T
4	rs2970858	0	23912684	T	C
4	rs75666297	0	23912994	G	A
4	rs2946399	0	23913579	T	C
4	rs765195	0	23913755	G	A
4	rs2970857	0	23913771	T	C
4	rs147679500	0	23915463	C	T
4	rs2970846	0	23916954	G	C
4	rs75752286	0	23917138	T	C
4	rs11734980	0	23917742	A	C
4	rs79905000	0	23918153	T	G
4	rs2946401	0	23918514	G	A
4	rs117104144	0	23918997	T	G
4	rs57681219	0	23919096	G	A
4	rs7691998	0	23919528	A	G
4	rs182728515	0	23919537	T	A
4	rs74789771	0	23919816	C	T
4	rs117527666	0	23920011	A	C
4	rs2946402	0	23920034	G	A
4	rs78278053	0	23920139	G	C
4	rs2970880	0	23920295	G	A
4	rs143709958	0	23921073	C	A
4	rs66497744	0	23921186	G	A
4	rs2946403	0	23921453	A	G
4	rs138516729	0	23921897	C	T
4	rs2946404	0	23922602	G	C
4	rs2970879	0	23922679	A	C
4	rs7671124	0	23922880	G	A
4	rs61795705	0	23923240	T	C
```
