## Supplementary material for "Characterization of shared and ancestry-specific signals driving complex traits using multi-ancestry fine-mapping": susiex_nc3.cs80.cs

```
CS_ID	SNP	BP	REF_ALLELE	ALT_ALLELE	REF_FRQ	BETA	SE	-LOG10P	CS_PIP	OVRL_PIP
1	rs215412	23423586	A,A	G,G	0.695825,0.929563	0.0272513,-0.0108045	0.00429762,0.0167057	9.64159,0.285847	0.226444	0.226444
1	rs215411	23423603	A,A	T,T	0.694831,0.928571	0.0270814,-0.0105738	0.00429368,0.0165981	9.54666,0.28059	0.18198	0.18198
1	rs215483	23377121	A,A	G,G	0.685885,0.824405	0.0257425,0.0132885	0.00425961,0.0112351	8.82129,0.625432	0.0583399	0.0583399
1	rs215419	23420788	C,C	T,T	0.686879,0.784722	0.0261961,0.000406027	0.00426327,0.0104003	9.09599,0.0137397	0.057907	0.057907
1	rs215484	23377010	A,A	G,G	0.688867,0.824405	0.0259037,0.0108776	0.0042707,0.0112351	8.88081,0.477617	0.0547276	0.0547276
1	rs215485	23376954	T,T	G,G	0.688867,0.824405	0.0258095,0.0109772	0.0042707,0.0112351	8.82129,0.483403	0.048436	0.048436
1	rs215410	23424060	G,G	T,T	0.688867,0.787698	0.025998,0.000204004	0.0042707,0.0104531	8.94054,0.00681543	0.041793	0.041793
1	rs215418	23421101	A,A	G,G	0.686879,0.786706	0.0259108,0.000560255	0.00426327,0.0104354	8.91387,0.0190047	0.0388971	0.0388971
1	rs215401	23428579	G,G	C,C	0.690855,0.787698	0.0258104,0.000151517	0.00427824,0.0104531	8.79318,0.00505183	0.0299992	0.0299992
1	rs215414	23423173	G,G	T,T	0.686879,0.786706	0.0257207,0.000305517	0.00426327,0.0104354	8.79357,0.0102639	0.0298545	0.0298545
1	rs215413	23423405	T,T	A,A	0.687873,0.787698	0.0256483,0.000510164	0.00426697,0.0104531	8.73398,0.0172428	0.0264312	0.0264312
1	rs215453	23429780	A,A	G,G	0.689861,0.78869	0.0256933,-0.000859211	0.00427445,0.010471	8.73398,0.0293732	0.026426	0.026426
```
