## Supplementary material for "Characterization of shared and ancestry-specific signals driving complex traits using multi-ancestry fine-mapping": susiex_nc3.cs80.snp

```
BP	SNP	PIP(CS1)	LogBF(CS1,Pop1)	LogBF(CS1,Pop2)
22924269	rs28683563	1.72302e-09	-1.42615	-0.752491
22924442	rs116796345	5.24253e-09	-1.06592	-2.70282e-10
22925028	rs28610353	4.81624e-09	-1.5718e-10	-1.15073
22925106	rs73249007	6.77735e-09	-0.809141	-2.70282e-10
22925377	rs73249008	6.8429e-09	-0.799515	-2.70282e-10
22925685	rs28681635	4.94572e-09	-1.5718e-10	-1.1242
22926584	rs149594239	9.85776e-09	-0.434467	-2.70282e-10
22927294	rs74561602	3.83057e-09	-1.5718e-10	-1.37971
22927597	rs111519777	8.25779e-10	-1.82002	-1.09414
22927812	rs35054478	2.39549e-09	-1.84914	-2.70282e-10
22928208	rs144968013	4.7465e-09	-1.5718e-10	-1.16532
22928400	rs73249011	5.24395e-09	-1.06565	-2.70282e-10
22929083	rs118100396	1.34931e-08	-1.5718e-10	-0.120546
22929393	rs16873216	5.24169e-09	-1.5718e-10	-1.06608
22930945	rs74513435	4.77688e-09	-1.5718e-10	-1.15894
22931294	rs80059245	4.86445e-09	-1.5718e-10	-1.14077
22931698	rs76027112	1.09015e-09	-1.41981	-1.2166
22931791	rs16873217	4.74094e-09	-1.5718e-10	-1.16649
22931982	rs73249012	4.58806e-09	-1.19927	-2.70282e-10
22932014	rs16873218	4.74094e-09	-1.5718e-10	-1.16649
22932663	rs17614660	4.49336e-09	-1.22013	-2.70282e-10
22932761	rs115248042	2.45496e-09	-1.82462	-2.70282e-10
22932946	rs73249013	2.92884e-09	-1.64812	-2.70282e-10
22932959	rs17542673	3.40694e-09	-1.49691	-2.70282e-10
22933524	rs73801248	4.69379e-09	-1.5718e-10	-1.17649
22934689	rs2323700	2.37214e-09	-1.15559	-0.70334
22935712	rs10805237	9.39098e-10	-1.71127	-1.07429
22935896	rs117288541	4.84936e-09	-1.5718e-10	-1.14388
22936011	rs114168725	5.45251e-09	-1.5718e-10	-1.02665
22936554	rs77823510	1.1622e-08	-1.5718e-10	-0.269827
22936802	rs141578214	4.87875e-09	-1.5718e-10	-1.13784
22936870	rs2044514	4.97268e-09	-1.5718e-10	-1.11877
22936962	rs2044513	4.41171e-09	-1.23846	-2.70282e-10
22936998	rs113335549	2.59876e-09	-1.3454	-0.422298
22937281	rs2044512	2.76963e-09	-1.17338	-0.530635
22937394	rs143348220	2.55127e-09	-1.78614	-2.70282e-10
22937494	rs148342477	1.64258e-08	-1.5718e-10	0.0761258
22938435	rs117408656	5.0915e-09	-1.5718e-10	-1.09515
22938472	rs28609490	2.14045e-09	-1.18179	-0.779916
22938475	rs116476869	2.37194e-09	-1.85902	-2.70282e-10
22938651	rs139209127	2.60134e-08	-1.5718e-10	0.535884
22938869	rs17542763	4.73849e-09	-1.16701	-2.70282e-10
22939295	rs16873220	5.15095e-09	-1.5718e-10	-1.08355
22939589	rs75239927	1.96925e-09	-1.53925	-0.505828
22939595	rs75232765	4.77718e-09	-1.5718e-10	-1.15888
22939596	rs79432945	4.81426e-09	-1.5718e-10	-1.15114
22939600	rs115606788	4.78087e-09	-1.5718e-10	-1.1581
22939780	rs73249014	4.86366e-09	-1.14094	-2.70282e-10
22939795	rs6812944	5.13158e-09	-1.5718e-10	-1.08731
22939816	rs6812812	5.26275e-09	-1.5718e-10	-1.06207
22939866	rs78280872	5.18202e-09	-1.5718e-10	-1.07753
22939875	rs6813160	5.38268e-09	-1.5718e-10	-1.03954
22940211	rs16873221	5.0077e-09	-1.5718e-10	-1.11175
22940294	rs28642719	5.36841e-09	-1.5718e-10	-1.0422
22940496	rs28405361	5.238e-09	-1.5718e-10	-1.06679
22940582	rs28744653	5.27102e-09	-1.5718e-10	-1.0605
22940588	rs117851372	7.23986e-09	-1.5718e-10	-0.743125
22940642	rs58007184	2.62842e-09	-1.48715	-0.269193
22940712	rs16873222	5.26076e-09	-1.5718e-10	-1.06245
22940780	rs16873223	5.10135e-09	-1.5718e-10	-1.09322
22941398	rs9995340	5.3228e-09	-1.5718e-10	-1.05073
22941409	rs10029581	5.52775e-09	-1.5718e-10	-1.01295
22941693	rs6826008	6.57324e-09	-1.5718e-10	-0.839719
22942269	rs61553000	6.92124e-09	-1.5718e-10	-0.788132
22942848	rs149146219	5.52486e-09	-1.5718e-10	-1.01347
22943491	rs78329042	2.57952e-07	-1.5718e-10	2.83005
22943834	rs17543011	2.68829e-08	0.568763	-2.70282e-10
22943874	rs36078094	4.44838e-09	-1.23019	-2.70282e-10
22944294	rs141448876	5.23427e-09	-1.5718e-10	-1.0675
22944498	rs149467700	4.55094e-09	-1.5718e-10	-1.20739
22944676	rs112837559	5.52486e-09	-1.5718e-10	-1.01347
22945538	rs116453738	2.38901e-09	-1.85185	-2.70282e-10
22946063	rs6448180	3.29858e-09	-0.159223	-1.37001
22946755	rs141366837	3.74317e-09	-1.40279	-2.70282e-10
22946924	rs2271006	1.84575e-08	1.3385	-1.14575
22947006	rs145102847	5.74614e-09	-1.5718e-10	-0.974199
22947512	rs150091001	5.83155e-09	-1.5718e-10	-0.959445
22947696	rs74908498	7.61075e-10	-1.77987	-1.21588
22948240	rs75637262	3.04379e-08	-1.5718e-10	0.692962
22948556	rs76901289	5.82159e-09	-1.5718e-10	-0.961153
22949898	rs116514905	5.7474e-09	-1.5718e-10	-0.973978
22950275	rs1394020	3.60249e-09	-0.112403	-1.3287
22950458	rs1394019	3.62361e-09	-0.0749953	-1.36026
22950805	rs139267827	6.06023e-09	-1.5718e-10	-0.920979
22950815	rs28736485	3.86941e-09	-0.0143128	-1.35531
22951119	rs117059710	4.9806e-09	-1.5718e-10	-1.11718
22951715	rs10938925	1.66519e-09	-1.20896	-1.00383
22951847	rs193253549	6.86252e-09	-0.796652	-2.70282e-10
22952700	rs2174190	3.83902e-09	-0.0221996	-1.35531
22952809	rs115787119	5.97494e-09	-1.5718e-10	-0.935153
22952953	rs1553425	1.34172e-09	-1.17418	-1.25459
22953141	rs1553424	1.70184e-09	-1.07863	-1.11238
22953699	rs180966686	6.4131e-09	-1.5718e-10	-0.864384
22955142	rs4697352	3.3257e-09	-0.342983	-1.17806
22955221	rs77385851	9.46608e-10	-1.41257	-1.36502
22955632	rs184940627	6.43415e-09	-1.5718e-10	-0.861107
22955657	rs189835612	6.43415e-09	-1.5718e-10	-0.861107
22955863	rs76259313	6.17878e-09	-1.5718e-10	-0.901605
22956144	rs6851165	4.38775e-08	2.33323	-1.27455
22956218	rs115614697	4.00963e-09	-1.33403	-2.70282e-10
22956594	rs12641961	4.13319e-08	2.30142	-1.30251
22956837	rs180846140	6.42712e-09	-1.5718e-10	-0.8622
22956931	rs80075663	6.45598e-09	-1.5718e-10	-0.85772
22956986	rs77335875	3.68312e-09	-0.066176	-1.35279
22957199	rs115940211	2.44342e-09	-1.82933	-2.70282e-10
22957543	rs13152813	2.68862e-09	-0.435766	-1.29793
22957740	rs75218341	6.80393e-09	-1.5718e-10	-0.805226
22958507	rs78545597	6.34442e-09	-1.5718e-10	-0.875151
22958960	rs145430528	7.46208e-09	-1.5718e-10	-0.712892
22959130	rs142636747	6.44754e-09	-1.5718e-10	-0.859029
22959427	rs188110565	6.7471e-09	-1.5718e-10	-0.813614
22959437	rs7691016	4.39625e-08	2.34941	-1.2888
22960066	rs115228614	2.45203e-09	-1.82581	-2.70282e-10
22960711	rs75629550	6.46307e-09	-1.5718e-10	-0.856622
22960754	rs13128409	4.07087e-09	-0.145801	-1.17307
22960777	rs10433803	4.85185e-08	2.44245	-1.28323
22961490	rs6837504	4.65872e-08	2.4079	-1.2893
22962253	rs79599130	6.51841e-09	-0.848096	-2.70282e-10
22962353	rs13137061	4.56055e-09	-0.0490444	-1.15624
22962472	rs13113121	3.75032e-09	-0.0809408	-1.31995
22962925	rs79523108	1.05452e-09	-1.30513	-1.36452
22963040	rs115769985	3.34942e-09	-1.51394	-2.70282e-10
22963292	rs61792218	2.46877e-09	-1.81901	-2.70282e-10
22963467	rs12512189	4.02199e-09	-0.00589899	-1.32505
22963858	rs78572230	5.91017e-09	-0.946051	-2.70282e-10
22965070	rs75555621	1.09467e-08	0.812061	-1.14175
22965089	rs6827430	3.37379e-09	-0.408469	-1.09822
22965396	rs141139000	3.57329e-09	-1.44924	-2.70282e-10
22966289	rs138751905	3.53919e-09	-1.45883	-2.70282e-10
22966620	rs1503679	4.6715e-09	-0.113724	-1.06752
22966912	rs141438286	6.40351e-09	-1.5718e-10	-0.86588
22967751	rs181686481	4.50527e-09	-1.5718e-10	-1.21748
22967846	rs140948311	6.31361e-09	-1.5718e-10	-0.880018
22968102	rs79310191	6.40222e-09	-1.5718e-10	-0.866082
22968801	rs140211227	6.39528e-09	-1.5718e-10	-0.867166
22969200	rs117072580	6.37454e-09	-1.5718e-10	-0.870415
22969210	rs141048832	6.43778e-09	-1.5718e-10	-0.860543
22969294	rs79592412	1.1166e-09	-1.31129	-1.30114
22969672	rs961611	1.08874e-08	0.836443	-1.17156
22969703	rs1503678	3.96592e-09	-0.233913	-1.11107
22969704	rs961610	3.59e-09	-0.342917	-1.10166
22970002	rs961609	3.46796e-09	-0.388707	-1.09045
22970312	rs143660860	7.1997e-09	-0.748687	-2.70282e-10
22970332	rs35231001	2.73247e-09	-1.71752	-2.70282e-10
22970468	rs74617332	2.43398e-08	-1.5718e-10	0.469387
22970480	rs75833631	2.69724e-09	-0.867289	-0.863207
22970822	rs146621567	4.55721e-09	-1.20602	-2.70282e-10
22971029	rs77822424	3.96677e-09	-1.5718e-10	-1.34477
22972198	rs67355607	8.74875e-10	-1.53334	-1.32306
22972281	rs139413440	2.51211e-09	-1.8016	-2.70282e-10
22972773	rs144452376	6.36384e-09	-1.5718e-10	-0.872094
22973256	rs1503676	1.42103e-09	-1.14303	-1.22831
22974239	rs143379563	6.32954e-09	-1.5718e-10	-0.877499
22974397	rs111357914	5.99887e-09	-1.5718e-10	-0.931156
22974480	rs7349701	3.82941e-09	-0.189164	-1.19085
22974553	rs78953598	4.644e-09	-1.5718e-10	-1.18715
22974594	rs184408579	6.31132e-09	-1.5718e-10	-0.880382
22974850	rs115338979	4.29869e-09	-1.26442	-2.70282e-10
22975324	rs73249017	3.29026e-09	-1.53176	-2.70282e-10
22975525	rs142369393	6.30799e-09	-1.5718e-10	-0.88091
22976343	rs77916062	3.72878e-09	-0.0302685	-1.37638
22977009	rs141935428	6.29112e-09	-1.5718e-10	-0.883588
22977289	rs79179426	8.74033e-09	0.816314	-1.37109
22977865	rs79954189	2.37151e-09	-1.8592	-2.70282e-10
22978445	rs75308200	3.84692e-09	7.90548e-05	-1.37553
22978524	rs190146751	6.27711e-09	-1.5718e-10	-0.885817
22978753	rs76159547	6.37825e-09	-1.5718e-10	-0.869833
22978988	rs77515719	6.60527e-09	-1.5718e-10	-0.834859
22979347	rs13132256	2.83185e-08	1.97361	-1.35282
22979541	rs111409959	5.63086e-09	-1.5718e-10	-0.994464
22979781	rs73249018	2.61822e-09	-1.76023	-2.70282e-10
22980252	rs191381597	6.33246e-09	-1.5718e-10	-0.877038
22980364	rs149202917	6.02535e-09	-1.5718e-10	-0.926751
22980623	rs117265545	5.6904e-09	-1.5718e-10	-0.983947
22980685	rs77084817	3.4699e-09	-1.4786	-2.70282e-10
22981026	rs142206625	6.33246e-09	-1.5718e-10	-0.877038
22981106	rs75748507	6.32227e-09	-1.5718e-10	-0.878649
22981340	rs186597672	2.77666e-09	-1.70148	-2.70282e-10
22981434	rs116984290	6.546e-09	-1.5718e-10	-0.843872
22981715	rs2134656	1.46192e-08	1.30624	-1.34663
22982042	rs151076426	3.83566e-09	-1.5718e-10	-1.37839
22982399	rs150247791	6.34803e-09	-1.5718e-10	-0.874582
22982750	rs138932418	6.34052e-09	-1.5718e-10	-0.875766
22983048	rs116420291	6.2683e-09	-1.5718e-10	-0.887222
22983410	rs111993958	5.51218e-09	-1.5718e-10	-1.01577
22983686	rs4054389	8.82651e-09	-1.5718e-10	-0.544967
22984108	rs115130150	5.58477e-09	-1.5718e-10	-1.00268
22984573	rs144391646	5.79551e-09	-1.5718e-10	-0.965644
22984708	rs77965998	3.83444e-09	-1.5718e-10	-1.3787
22984993	rs76920580	6.85564e-10	-1.72629	-1.37395
22985129	rs146809996	2.44288e-09	-1.82955	-2.70282e-10
22985915	rs34650837	5.55369e-09	-1.5718e-10	-1.00826
22986162	rs74462666	2.44229e-09	-1.82979	-2.70282e-10
22986299	rs6448181	1.94479e-08	1.54734	-1.30233
22986300	rs149451101	5.55369e-09	-1.5718e-10	-1.00826
22986820	rs77655274	6.96775e-09	-1.5718e-10	-0.781434
22987253	rs149768003	6.3048e-09	-1.5718e-10	-0.881415
22987488	rs116564259	2.4086e-09	-1.84368	-2.70282e-10
22987608	rs4697353	2.30223e-08	1.55065	-1.13692
22987679	rs78382630	5.59507e-09	-1.5718e-10	-1.00084
22987736	rs149223509	3.93036e-09	-1.354	-2.70282e-10
22987846	rs7658863	1.22535e-08	1.09318	-1.31009
22988232	rs73249020	2.45425e-09	-1.82491	-2.70282e-10
22989147	rs116030507	6.49262e-09	-1.5718e-10	-0.85206
22989315	rs114562117	3.46556e-09	-1.47985	-2.70282e-10
22989752	rs117115065	6.421e-09	-1.5718e-10	-0.863154
22989922	rs111424231	7.10095e-09	-1.5718e-10	-0.762498
22990757	rs11725727	2.94848e-09	-1.64144	-2.70282e-10
22991563	rs144262286	5.68036e-09	-1.5718e-10	-0.985712
22991729	rs924759	2.70832e-08	1.62403	-1.04784
22992174	rs115218315	2.46582e-09	-1.8202	-2.70282e-10
22992297	rs116657598	2.41834e-09	-1.83965	-2.70282e-10
22992702	rs6848870	8.77059e-09	-1.5718e-10	-0.551322
22993707	rs146964916	5.67002e-09	-1.5718e-10	-0.987535
22994130	rs80056915	1.11115e-08	-1.5718e-10	-0.314746
22994477	rs184362285	3.5179e-09	-1.46486	-2.70282e-10
22995817	rs117143842	1.26883e-08	-1.5718e-10	-0.182046
22996325	rs77135796	4.82741e-09	-1.5718e-10	-1.14842
22996617	rs148239004	5.82952e-09	-0.959792	-2.70282e-10
22996632	rs140329748	7.89131e-09	-1.5718e-10	-0.656965
22996816	rs1319647	1.87957e-08	1.29902	-1.08811
22997057	rs986660	1.8863e-08	1.29902	-1.08454
22997093	rs986661	1.96137e-08	1.34556	-1.09206
22997401	rs78833611	2.40334e-09	-1.84587	-2.70282e-10
22997459	rs4697354	1.84631e-08	1.27697	-1.08392
22997572	rs4697355	1.80222e-08	1.2528	-1.08392
22997979	rs1875741	1.69701e-08	1.2528	-1.14407
22998003	rs75410315	7.90998e-10	-1.68862	-1.26856
22998188	rs61792221	1.82258e-08	1.29902	-1.11891
22998279	rs4697356	1.52153e-08	1.16353	-1.16395
22998467	rs4697357	1.84172e-08	1.32114	-1.13058
22998608	rs138815912	4.17044e-09	-1.5718e-10	-1.2947
22999793	rs77719273	8.18598e-10	-1.6591	-1.26378
23001098	rs9994825	2.32428e-08	1.72577	-1.3025
23001208	rs13111679	2.13785e-08	1.36013	-1.02047
23001214	rs10017649	1.00288e-09	-1.68257	-1.03728
23002014	rs10938926	2.14116e-08	1.26936	-0.928158
23003189	rs16873254	1.0066e-09	-1.6935	-1.02265
23003811	rs13108620	2.08387e-08	1.26936	-0.955277
23004254	rs147287011	3.04109e-09	-1.61051	-2.70282e-10
23004766	rs10938927	3.52618e-08	-1.5718e-10	0.840073
23005484	rs58305064	9.75503e-10	-1.71028	-1.03725
23006345	rs116844598	2.20241e-08	-1.5718e-10	0.36941
23006975	rs73801329	9.65456e-10	-1.72064	-1.03725
23006989	rs4697358	2.48091e-08	1.44964	-0.961156
23007005	rs35372902	2.57361e-09	-1.77742	-2.70282e-10
23007164	rs114306027	1.1379e-08	-0.290953	-2.70282e-10
23007186	rs1111442	2.36364e-08	1.38246	-0.942395
23007212	rs141511845	7.82492e-09	-1.5718e-10	-0.665413
23007420	rs13117405	2.31145e-08	1.36013	-0.942395
23007449	rs73801333	9.69214e-10	-1.7239	-1.0301
23007715	rs75997757	6.91645e-10	-1.72854	-1.36287
23008032	rs73801334	7.9778e-09	-1.5718e-10	-0.646064
23008139	rs181132240	6.61291e-09	-1.5718e-10	-0.833703
23008614	rs149245622	6.61454e-09	-1.5718e-10	-0.833457
23009296	rs4697359	2.4806e-08	1.72577	-1.2374
23009331	rs142542547	2.56431e-09	-1.78104	-2.70282e-10
23009379	rs76582673	7.80115e-09	-1.5718e-10	-0.668455
23009726	rs151234903	7.8422e-09	-1.5718e-10	-0.663207
23009809	rs140355937	7.81115e-09	-1.5718e-10	-0.667174
23010006	rs10805238	2.78119e-08	1.83758	-1.23484
23010211	rs80292856	7.3008e-10	-1.66861	-1.36872
23011091	rs58626145	8.37579e-09	-1.5718e-10	-0.597381
23011162	rs148993172	6.66642e-09	-1.5718e-10	-0.825644
23011439	rs4697027	2.54882e-08	1.78219	-1.2667
23011840	rs78728717	7.16119e-10	-1.688	-1.36863
23012269	rs146189907	6.69846e-09	-1.5718e-10	-0.820849
23012859	rs117596518	3.32297e-08	-1.5718e-10	0.780718
23013202	rs10016269	8.25359e-09	-1.5718e-10	-0.612078
23013229	rs73249021	3.90883e-09	-1.35949	-2.70282e-10
23013352	rs13109451	2.48555e-09	-1.81223	-2.70282e-10
23013675	rs139515688	2.374e-09	-1.85815	-2.70282e-10
23014135	rs80076993	7.30058e-09	-1.5718e-10	-0.734773
23014237	rs7667884	2.0398e-08	1.34627	-1.05356
23014526	rs148487100	2.64269e-09	-1.75093	-2.70282e-10
23014532	rs79531322	6.75347e-09	-1.5718e-10	-0.81267
23014555	rs79809442	6.87965e-09	-1.5718e-10	-0.794158
23014660	rs113961968	5.3033e-09	-1.0544	-2.70282e-10
23014955	rs75014964	3.04656e-09	-1.60871	-2.70282e-10
23015053	rs3811827	7.37923e-09	-1.5718e-10	-0.724057
23015784	rs4391017	1.76973e-08	1.37588	-1.22519
23016007	rs56782887	7.36362e-09	-1.5718e-10	-0.726175
23016975	rs145181389	6.679e-09	-1.5718e-10	-0.823758
23018210	rs79592853	3.93855e-09	-1.5718e-10	-1.35192
23018704	rs7664442	7.25961e-10	-1.68042	-1.36257
23018729	rs144567597	5.96112e-09	-1.5718e-10	-0.937469
23018748	rs769273	7.21705e-09	-1.5718e-10	-0.74628
23018817	rs769274	6.74138e-09	-1.5718e-10	-0.814461
23019233	rs16873263	7.03074e-09	-1.5718e-10	-0.772434
23019570	rs11937013	8.40621e-09	-1.5718e-10	-0.593756
23019808	rs1979891	2.13766e-08	1.17721	-0.837637
23019862	rs1979892	2.1034e-08	1.17721	-0.853794
23020446	rs1979893	2.12612e-08	1.17721	-0.84305
23020848	rs11733861	2.35519e-08	1.64698	-1.2105
23021416	rs11725867	2.0099e-08	1.06675	-0.788803
23021657	rs78185699	2.38481e-09	-1.85361	-2.70282e-10
23021935	rs1354353	6.00262e-08	-1.5718e-10	1.37205
23022133	rs77741537	4.52269e-09	-1.5718e-10	-1.21362
23022136	rs1354354	1.41212e-08	0.596798	-0.671844
23022788	rs150092374	4.78051e-09	-1.5718e-10	-1.15818
23022989	rs59575926	5.80429e-09	-1.5718e-10	-0.964129
23023255	rs35648174	2.95899e-09	-1.63788	-2.70282e-10
23023519	rs138006765	2.37124e-09	-1.85931	-2.70282e-10
23023687	rs117668549	4.69937e-09	-1.5718e-10	-1.1753
23025172	rs139272482	7.94254e-09	-1.5718e-10	-0.650493
23025226	rs79579094	9.89029e-09	-1.5718e-10	-0.431173
23025456	rs75463614	3.30169e-09	-0.63455	-0.893743
23025503	rs9994829	7.98147e-09	-1.5718e-10	-0.645604
23025511	rs4235299	1.10844e-08	0.405052	-0.722239
23025896	rs4697360	7.73161e-09	0.108831	-0.78624
23025900	rs4697361	7.73161e-09	0.108831	-0.78624
23025942	rs4697362	7.66404e-09	0.0906485	-0.776836
23026117	rs80107129	7.8581e-10	-1.67313	-1.29064
23026422	rs10030788	7.62754e-09	0.0511337	-0.742095
23026780	rs28559832	1.14358e-08	0.391898	-0.677873
23027094	rs114105899	2.7187e-09	-1.72257	-2.70282e-10
23027657	rs4697363	5.52344e-09	-0.00589842	-1.00783
23028131	rs151113390	4.99018e-09	-1.11525	-2.70282e-10
23028361	rs77421134	4.05407e-09	-1.5718e-10	-1.323
23028364	rs74833994	5.08898e-09	-1.5718e-10	-1.09565
23028407	rs12498841	5.36823e-09	-0.0751413	-0.967088
23028450	rs12506408	5.36792e-09	-0.0751413	-0.967146
23028495	rs187248559	2.37992e-09	-1.85566	-2.70282e-10
23029048	rs7663634	1.11944e-08	0.348045	-0.655357
23029115	rs138855144	8.28427e-09	-1.5718e-10	-0.608369
23029137	rs7688556	1.12744e-08	0.302454	-0.602645
23029345	rs73091794	5.311e-09	-1.5718e-10	-1.05295
23029395	rs4697364	1.0943e-08	0.302454	-0.632477
23029455	rs78102476	1.8032e-08	-1.5718e-10	0.16942
23029625	rs36096204	2.3896e-09	-1.8516	-2.70282e-10
23030185	rs116011984	7.36655e-10	-1.7219	-1.30646
23030668	rs11725328	9.9029e-09	0.0302349	-0.460134
23031020	rs1503675	7.56563e-09	-0.0360727	-0.663038
23031073	rs117044901	4.95367e-09	-1.5718e-10	-1.1226
23031227	rs28722533	5.43783e-09	-1.5718e-10	-1.02935
23031246	rs116768254	2.99839e-09	-1.62465	-2.70282e-10
23031679	rs6840181	7.40569e-09	-0.0393893	-0.681088
23031734	rs73803285	5.71784e-09	-1.5718e-10	-0.979135
23031788	rs6817872	7.45646e-09	-0.0568865	-0.65676
23032220	rs4697365	5.79214e-09	-0.0574814	-0.908743
23032666	rs7667526	5.41474e-09	-0.129975	-0.903627
23032707	rs7689234	1.16177e-08	0.214789	-0.484989
23032767	rs28590699	5.62836e-09	-1.5718e-10	-0.994908
23032898	rs7689772	5.324e-09	-0.146875	-0.903627
23032939	rs28728375	5.32768e-09	-1.5718e-10	-1.04981
23032993	rs6847739	2.92391e-09	-1.6498	-2.70282e-10
23033101	rs28679400	6.24213e-09	-1.5718e-10	-0.891406
23033769	rs28463073	6.64351e-09	-1.5718e-10	-0.829086
23033801	rs12645155	5.24526e-09	-0.213461	-0.85194
23033859	rs191036524	6.34989e-09	-1.5718e-10	-0.874289
23034478	rs146345927	6.45698e-09	-1.5718e-10	-0.857565
23034572	rs10023458	1.15313e-08	0.193678	-0.471338
23034615	rs10011658	1.17061e-08	0.214789	-0.477406
23034682	rs148521156	6.01291e-09	-1.5718e-10	-0.928818
23034691	rs9997115	7.1111e-09	-0.18042	-0.58065
23034978	rs12644706	7.45972e-08	2.4253	-0.835927
23035947	rs115215408	2.51642e-09	-1.79989	-2.70282e-10
23036037	rs2089066	4.61804e-09	-0.264327	-0.928428
23036334	rs2089067	1.92539e-09	-1.08532	-0.982277
23036522	rs2102219	3.78015e-09	-0.229955	-1.16301
23036921	rs2134658	3.82941e-09	-0.196886	-1.18313
23036952	rs2134659	3.87338e-09	-0.178559	-1.19004
23036976	rs2134660	7.79679e-09	0.280909	-0.949924
23037191	rs2174191	4.70666e-09	-0.166041	-1.00771
23037310	rs147798725	6.27673e-09	-1.5718e-10	-0.885877
23037664	rs79114088	6.74821e-10	-1.73687	-1.37917
23037775	rs144921721	6.80879e-09	-1.5718e-10	-0.804511
23038516	rs35570804	6.0471e-10	-1.85675	-1.36898
23038849	rs143202179	6.36826e-09	-1.5718e-10	-0.8714
23039119	rs12508943	4.4431e-09	-0.26532	-0.966053
23039254	rs10433804	4.4841e-09	-0.26532	-0.95687
23039694	rs144212028	6.16317e-09	-1.5718e-10	-0.904135
23040359	rs9790595	4.76674e-09	-0.213972	-0.947092
23040557	rs115867740	8.00433e-09	-0.642744	-2.70282e-10
23040791	rs7660606	4.39298e-09	-0.298897	-0.943823
23040820	rs7661113	4.88466e-09	-0.213972	-0.922655
23040881	rs7685693	4.64017e-09	-0.26532	-0.922655
23042911	rs112689876	2.37226e-09	-1.85889	-2.70282e-10
23043148	rs989896	4.90616e-09	-0.26532	-0.866914
23043240	rs75956041	5.11734e-09	-1.5718e-10	-1.09009
23043595	rs79403179	7.14979e-10	-1.67857	-1.37966
23043726	rs4697366	3.80677e-09	-0.296728	-1.08922
23043942	rs6815781	2.39832e-09	-1.84796	-2.70282e-10
23044751	rs13151393	7.49979e-09	0.0605531	-0.768405
23045013	rs13151341	4.87372e-09	-0.281714	-0.857155
23045113	rs139842788	5.26869e-09	-1.5718e-10	-1.06095
23045465	rs4697367	4.93291e-09	-0.26532	-0.861478
23045917	rs61792241	1.13086e-09	-1.34226	-1.25749
23046030	rs78691991	6.85146e-10	-1.72119	-1.37966
23046522	rs989631	4.31838e-09	-0.397292	-0.862554
23046661	rs77014536	7.44942e-10	-1.70047	-1.3167
23046995	rs2323763	4.63468e-09	-0.332006	-0.857155
23047277	rs188340388	1.15986e-08	-1.5718e-10	-0.271841
23047536	rs78444886	8.0211e-09	-1.5718e-10	-0.640651
23048146	rs1503681	7.20637e-09	0.128905	-0.876666
23048861	rs2055530	4.48354e-09	-0.348058	-0.874256
23049084	rs61792242	2.38448e-09	-1.85374	-2.70282e-10
23049102	rs1394025	4.87002e-09	-0.281714	-0.857916
23050029	rs10938928	3.45714e-09	-0.362131	-1.12015
23050479	rs13137652	6.69404e-08	2.29567	-0.814598
23051044	rs6850764	3.45834e-09	-0.362131	-1.11981
23051090	rs112603070	7.17848e-10	-1.80792	-1.24631
23051138	rs6850298	4.37317e-09	-0.364028	-0.883212
23051567	rs73094805	5.96983e-09	-1.5718e-10	-0.936009
23051754	rs73094808	5.83542e-09	-1.5718e-10	-0.958781
23051861	rs991576	7.35529e-09	0.128905	-0.856212
23052939	rs80089127	5.60461e-09	-0.999136	-2.70282e-10
23053691	rs61792243	1.28276e-09	-1.22989	-1.24383
23053752	rs73094813	5.92316e-09	-1.5718e-10	-0.943857
23054050	rs1394024	5.92178e-09	-1.5718e-10	-0.94409
23054341	rs113856509	2.44367e-09	-1.82923	-2.70282e-10
23054405	rs10470806	6.60606e-09	0.0882945	-0.923034
23054548	rs78781206	7.22644e-10	-1.6911	-1.35647
23054701	rs76760063	5.94336e-09	-1.5718e-10	-0.940452
23055691	rs187767179	6.7152e-09	-1.5718e-10	-0.818353
23056007	rs61203927	5.96371e-09	-1.5718e-10	-0.937034
23056662	rs1394023	6.00565e-09	-1.5718e-10	-0.930026
23056910	rs1394022	6.01258e-09	-1.5718e-10	-0.928873
23057081	rs73094816	6.03189e-09	-1.5718e-10	-0.925666
23057538	rs12642527	7.55505e-08	2.38861	-0.786538
23057646	rs71608943	2.38598e-09	-1.85312	-2.70282e-10
23058264	rs73094818	6.04825e-09	-1.5718e-10	-0.922958
23058345	rs73094821	6.05528e-09	-1.5718e-10	-0.921796
23058488	rs1354352	2.00736e-09	-0.823035	-1.20287
23059480	rs73094824	6.07649e-09	-1.5718e-10	-0.9183
23061893	rs140575756	2.49097e-09	-1.81006	-2.70282e-10
23063170	rs78986523	5.178e-09	-1.5718e-10	-1.07831
23063491	rs7668926	6.53578e-09	-1.5718e-10	-0.845435
23063503	rs17621384	4.74348e-07	4.32756	-0.88834
23063640	rs147214288	6.9239e-09	-1.5718e-10	-0.787748
23064076	rs60171338	6.05689e-09	-1.5718e-10	-0.92153
23064144	rs12645221	5.54729e-09	-0.0156046	-0.993812
23065592	rs73094832	6.1139e-09	-1.5718e-10	-0.912162
23065768	rs73094834	6.13558e-09	-1.5718e-10	-0.908622
23066281	rs4697368	5.56983e-09	0.0831298	-1.08849
23066773	rs73094836	6.15093e-09	-1.5718e-10	-0.906123
23066977	rs77924014	7.41495e-10	-1.68495	-1.33687
23067661	rs11727225	2.60974e-09	-1.76347	-2.70282e-10
23067662	rs11727227	2.61316e-09	-1.76217	-2.70282e-10
23067819	rs73094838	6.09239e-09	-1.5718e-10	-0.915687
23068052	rs73094842	6.10123e-09	-1.5718e-10	-0.914236
23069234	rs35847952	3.18127e-09	-0.439437	-1.12601
23069749	rs146087490	2.59727e-08	-1.5718e-10	0.534321
23069802	rs73094843	6.12284e-09	-1.5718e-10	-0.910701
23070008	rs76821844	7.99627e-09	-1.5718e-10	-0.643751
23070095	rs117673027	4.3861e-09	-1.5718e-10	-1.24429
23070521	rs73094847	6.16003e-09	-1.5718e-10	-0.904645
23070646	rs75018604	6.16736e-09	-1.5718e-10	-0.903456
23071035	rs73094851	6.17471e-09	-1.5718e-10	-0.902264
23071644	rs74864972	5.16955e-09	-1.5718e-10	-1.07994
23071911	rs78731258	5.16955e-09	-1.5718e-10	-1.07994
23072169	rs76252121	7.44127e-10	-1.67618	-1.34209
23072302	rs73249084	2.66331e-09	-1.74316	-2.70282e-10
23073208	rs73094855	6.24173e-09	-1.5718e-10	-0.891469
23073338	rs10034634	7.56627e-10	-1.66408	-1.33753
23073358	rs73094857	6.24927e-09	-1.5718e-10	-0.890262
23073365	rs73094858	6.24927e-09	-1.5718e-10	-0.890262
23073953	rs144978442	6.62228e-09	-0.832288	-2.70282e-10
23074095	rs73094862	6.28249e-09	-1.5718e-10	-0.88496
23074126	rs142027929	7.94633e-09	-1.5718e-10	-0.650016
23074482	rs140281993	7.25269e-09	-1.5718e-10	-0.741354
23074559	rs73094863	6.10292e-09	-1.5718e-10	-0.913959
23074720	rs150387392	9.92369e-09	-1.5718e-10	-0.427802
23075255	rs6858012	4.89307e-09	-0.230311	-0.904596
23075427	rs116840970	4.38504e-09	-1.5718e-10	-1.24453
23075489	rs7699664	9.74128e-09	0.260518	-0.706872
23076539	rs10517004	5.92124e-09	-1.5718e-10	-0.944181
23076600	rs181546638	1.03875e-08	-1.5718e-10	-0.382125
23076898	rs7665871	7.47103e-10	-1.67219	-1.34209
23077158	rs116943530	7.53586e-09	-1.5718e-10	-0.703054
23077270	rs73094867	6.86754e-09	-1.5718e-10	-0.79592
23078425	rs11933516	6.94159e-09	-1.5718e-10	-0.785196
23078810	rs73094869	6.92294e-09	-1.5718e-10	-0.787887
23078854	rs145508246	4.3312e-09	-1.5718e-10	-1.25688
23079424	rs77833763	4.78175e-09	-1.5718e-10	-1.15792
23079448	rs1910456	5.17961e-09	-0.197245	-0.880752
23079979	rs11931571	6.96871e-09	-1.5718e-10	-0.781297
23080419	rs28672932	7.42563e-10	-1.67219	-1.34818
23080740	rs72619158	6.94373e-09	-1.5718e-10	-0.784887
23080885	rs73094873	6.98153e-09	-1.5718e-10	-0.779458
23081128	rs73094875	7.55549e-09	-1.5718e-10	-0.700452
23081932	rs60436580	7.53361e-10	-1.65259	-1.35335
23082203	rs60393823	7.59783e-10	-1.64358	-1.35387
23082624	rs4544700	5.24632e-09	-0.0926729	-0.972527
23083121	rs4301098	1.86951e-09	-0.934368	-1.16268
23084691	rs73094879	7.12631e-09	-1.5718e-10	-0.758933
23084808	rs138302314	9.47526e-09	-1.5718e-10	-0.474042
23085015	rs11944694	1.22137e-08	0.39298	-0.613147
23086339	rs73094884	7.27683e-09	-1.5718e-10	-0.738031
23086639	rs34702810	2.80437e-09	-1.69155	-2.70282e-10
23086752	rs72619159	6.79846e-09	-1.5718e-10	-0.806031
23087099	rs147902762	8.81805e-09	-0.545926	-2.70282e-10
23087451	rs6855806	7.19967e-09	-1.5718e-10	-0.748691
23087515	rs147078200	9.52175e-09	-1.5718e-10	-0.469148
23087559	rs11947474	7.20973e-09	-1.5718e-10	-0.747295
23087615	rs11938306	7.20973e-09	-1.5718e-10	-0.747295
23087843	rs141990639	3.47132e-09	-1.47819	-2.70282e-10
23087918	rs73094891	7.19967e-09	-1.5718e-10	-0.748691
23087980	rs117735830	8.03101e-09	-1.5718e-10	-0.639416
23088051	rs1394018	1.1436e-08	0.437266	-0.72323
23089599	rs142726578	5.81084e-09	-0.963002	-2.70282e-10
23089907	rs73094893	7.226e-09	-1.5718e-10	-0.74504
23089939	rs1394017	1.00555e-08	0.303515	-0.71812
23090076	rs76841154	4.59646e-09	-1.19744	-2.70282e-10
23090638	rs6448186	1.11724e-08	0.39298	-0.702259
23090899	rs114986991	2.37901e-09	-1.85604	-2.70282e-10
23091231	rs75871589	2.72469e-09	-1.72037	-2.70282e-10
23091517	rs73249085	1.10553e-08	-0.319814	-2.70282e-10
23091525	rs966151	7.51815e-09	-1.5718e-10	-0.705406
23091565	rs115662387	2.50735e-09	-1.8035	-2.70282e-10
23092039	rs73249086	2.45116e-09	-1.82617	-2.70282e-10
23092354	rs78286405	9.09723e-09	-1.5718e-10	-0.514756
23093341	rs28501610	1.13996e-08	1.08265	-1.3718
23093657	rs77175430	3.47705e-09	-1.47654	-2.70282e-10
23094705	rs144193378	7.10385e-09	-1.5718e-10	-0.76209
23095293	rs6825402	7.64931e-09	-1.5718e-10	-0.688111
23095769	rs6831319	7.38274e-09	-1.5718e-10	-0.723582
23096592	rs73096813	7.66053e-09	-1.5718e-10	-0.686645
23096873	rs73096814	7.66053e-09	-1.5718e-10	-0.686645
23098189	rs74973349	4.87645e-09	-1.5718e-10	-1.13831
23098426	rs73096820	7.60473e-09	-1.5718e-10	-0.693957
23098907	rs79295082	7.29901e-10	-1.68404	-1.35354
23098962	rs4447847	1.00103e-08	0.237051	-0.656167
23099546	rs73096821	7.61583e-09	-1.5718e-10	-0.692498
23099728	rs73096825	7.61583e-09	-1.5718e-10	-0.692498
23101351	rs115838731	2.44715e-09	-1.8278	-2.70282e-10
23102008	rs4377574	9.47095e-09	0.260518	-0.735016
23103240	rs146622386	9.66528e-09	-1.5718e-10	-0.454187
23103495	rs11942917	7.36884e-09	-1.5718e-10	-0.725466
23104099	rs112143797	7.62218e-09	-1.5718e-10	-0.691665
23104198	rs10026144	1.06481e-08	0.349214	-0.706562
23104579	rs184381161	9.66528e-09	-1.5718e-10	-0.454187
23105401	rs11938680	7.64931e-09	-1.5718e-10	-0.688111
23105402	rs79807234	7.11284e-10	-1.79413	-1.26928
23105788	rs59020746	7.56061e-09	-1.5718e-10	-0.699775
23105826	rs149802826	2.57649e-09	-1.7763	-2.70282e-10
23105834	rs59576903	8.74973e-09	-1.5718e-10	-0.553703
23107283	rs3935084	9.45705e-09	0.281964	-0.75793
23108061	rs75002250	7.06462e-10	-1.80034	-1.26988
23108848	rs113364911	2.48747e-09	-1.81146	-2.70282e-10
23109442	rs6837412	7.36884e-09	-1.5718e-10	-0.725466
23109448	rs6836943	7.61583e-09	-1.5718e-10	-0.692498
23109744	rs6842327	7.52903e-09	-1.5718e-10	-0.703961
23109923	rs116498059	1.02831e-09	-1.35826	-1.33654
23110913	rs79399475	7.24446e-10	-1.69069	-1.35438
23112196	rs4697370	6.324e-09	0.214144	-1.09252
23112387	rs73096844	7.43216e-09	-1.5718e-10	-0.71691
23112765	rs149855362	7.4865e-09	-1.5718e-10	-0.709626
23113015	rs145843289	3.87432e-09	-1.5718e-10	-1.36836
23113109	rs6448188	7.28812e-09	-0.708965	-0.0275154
23113956	rs114609812	5.14358e-09	-1.08498	-2.70282e-10
23114161	rs140808371	1.01996e-08	0.172888	-0.573264
23114401	rs28468368	8.35593e-09	-1.5718e-10	-0.599755
23114858	rs28533881	8.34288e-09	-1.5718e-10	-0.601319
23115490	rs138347578	5.58382e-09	-1.00285	-2.70282e-10
23115928	rs28704893	8.64699e-09	-1.5718e-10	-0.565515
23115991	rs28405610	8.63319e-09	-1.5718e-10	-0.567113
23117347	rs10033720	8.57985e-09	-1.5718e-10	-0.57331
23117413	rs150916662	7.84329e-09	-1.5718e-10	-0.663068
23117541	rs114170257	2.51518e-09	-1.80038	-2.70282e-10
23117548	rs4590009	8.87193e-09	-0.527799	-0.0120356
23117708	rs189749921	7.7993e-09	-1.5718e-10	-0.668692
23118572	rs117159697	7.82062e-09	-1.5718e-10	-0.665963
23118935	rs6448189	2.40476e-09	-1.84528	-2.70282e-10
23119308	rs9995368	8.58691e-09	-1.5718e-10	-0.572488
23120555	rs145529400	3.93479e-09	-1.5718e-10	-1.35287
23120595	rs76705362	4.75748e-09	-1.5718e-10	-1.16301
23121068	rs73096867	8.32997e-09	-1.5718e-10	-0.602867
23123307	rs6847947	6.49109e-09	-0.548026	-0.30427
23123472	rs10213293	5.98093e-09	-0.59775	-0.336401
23123996	rs57284161	8.29897e-09	-1.5718e-10	-0.606595
23124029	rs55767629	9.34811e-09	-1.5718e-10	-0.487552
23124146	rs60318405	8.21086e-09	-1.5718e-10	-0.61727
23125355	rs73801424	7.54504e-09	-1.5718e-10	-0.701837
23126600	rs4336215	7.00196e-09	-0.512698	-0.263839
23126747	rs28457250	8.59351e-09	-1.5718e-10	-0.571719
23128417	rs73249088	7.3391e-09	-0.72951	-2.70282e-10
23128747	rs139961533	4.02587e-09	-1.32999	-2.70282e-10
23128842	rs13137151	2.38449e-09	-1.85374	-2.70282e-10
23128859	rs112134541	4.91907e-09	-1.5718e-10	-1.12961
23128898	rs9994039	6.34505e-09	-0.547064	-0.327987
23129245	rs4607200	5.75466e-09	-0.610057	-0.362659
23129493	rs4487324	7.33246e-09	-1.5718e-10	-0.730415
23129798	rs28719151	6.61153e-09	-1.5718e-10	-0.833912
23130471	rs76366427	1.27745e-08	-1.5718e-10	-0.175272
23130852	rs79396359	5.9153e-09	-1.5718e-10	-0.945184
23131719	rs4128915	4.12911e-07	3.88906	-0.588556
23132102	rs28463782	7.49648e-09	-1.5718e-10	-0.708292
23132272	rs3924815	2.51954e-09	-1.79865	-2.70282e-10
23132822	rs73801426	7.14604e-09	-1.5718e-10	-0.756168
23133160	rs6846170	4.00663e-09	-0.454223	-0.880553
23133235	rs78370584	7.03877e-09	-1.5718e-10	-0.771293
23133743	rs6852250	3.98323e-09	-0.45241	-0.888223
23133747	rs77426405	7.00051e-09	-1.5718e-10	-0.776743
23133814	rs148970241	7.00051e-09	-1.5718e-10	-0.776743
23134616	rs73801427	6.92621e-09	-1.5718e-10	-0.787414
23135054	rs10433829	1.11238e-09	-1.38484	-1.23138
23135342	rs73099049	5.55443e-09	-1.5718e-10	-1.00813
23135905	rs55813347	2.07098e-08	0.30788	-2.70282e-10
23136442	rs73801428	7.33255e-09	-1.5718e-10	-0.730404
23137763	rs113273000	2.86262e-09	-1.67099	-2.70282e-10
23139154	rs4450910	1.95314e-09	-1.21721	-0.836078
23139342	rs6448190	6.18424e-09	-0.494629	-0.406093
23139879	rs13151097	2.42672e-09	-1.83619	-2.70282e-10
23141753	rs141329493	4.24921e-09	-1.5718e-10	-1.27599
23142121	rs7666309	4.5139e-09	-0.365211	-0.850354
23142531	rs28540647	8.40082e-09	-1.5718e-10	-0.594397
23142592	rs140843790	1.05364e-08	-1.5718e-10	-0.367888
23142690	rs73249090	3.68291e-09	-1.41902	-2.70282e-10
23143096	rs13122087	2.37266e-09	-1.2787	-0.58002
23143381	rs78707312	7.21e-09	-1.5718e-10	-0.747258
23143471	rs75775145	4.17856e-09	-1.5718e-10	-1.29276
23143654	rs7678585	2.19781e-09	-1.54521	-0.390051
23144548	rs74565743	7.73189e-09	-1.5718e-10	-0.677374
23144552	rs78007310	7.69676e-09	-1.5718e-10	-0.681927
23145854	rs191827580	1.01741e-08	-1.5718e-10	-0.402878
23145996	rs77725021	7.51415e-09	-1.5718e-10	-0.705938
23146682	rs187856062	1.01423e-08	-1.5718e-10	-0.40601
23146757	rs77961536	7.46972e-09	-1.5718e-10	-0.711869
23146820	rs183248943	2.86277e-09	-1.67094	-2.70282e-10
23146887	rs6820719	3.10359e-09	-1.50457	-0.0855937
23146976	rs74480740	7.60864e-09	-1.5718e-10	-0.693442
23147406	rs77821837	7.73368e-09	-1.5718e-10	-0.677141
23148538	rs116589639	6.52306e-09	-1.5718e-10	-0.847384
23148693	rs151147560	1.08357e-08	-1.5718e-10	-0.339881
23149164	rs9918036	1.54773e-09	-1.54245	-0.743489
23149694	rs75140679	8.51689e-09	-1.5718e-10	-0.580675
23150586	rs9917869	1.48673e-09	-1.84173	-0.484421
23150602	rs79332359	7.50114e-09	-1.5718e-10	-0.707671
23150754	rs79513544	5.63625e-09	-1.5718e-10	-0.993508
23150841	rs13141143	5.95359e-09	-0.938731	-2.70282e-10
23151030	rs75459574	4.77416e-08	1.36179	-0.218715
23151143	rs77575446	4.86164e-09	-1.5718e-10	-1.14135
23151986	rs114567474	1.86639e-08	0.203865	-2.70282e-10
23152671	rs150063831	1.05985e-08	-1.5718e-10	-0.36201
23153454	rs142505373	1.05985e-08	-1.5718e-10	-0.36201
23154778	rs77016846	5.26239e-09	-1.5718e-10	-1.06214
23156018	rs375565237	1.35205e-08	-1.5718e-10	-0.118519
23157189	rs75196809	7.41568e-09	-1.5718e-10	-0.71913
23157281	rs10938930	3.74963e-09	-1.33342	-0.0676537
23157442	rs116199954	3.01419e-09	-1.6194	-2.70282e-10
23158166	rs73249094	2.26115e-09	-1.15377	-0.75309
23158182	rs112458420	8.05491e-09	-1.5718e-10	-0.636445
23158416	rs76750218	4.96702e-09	-1.5718e-10	-1.11991
23158613	rs80347427	8.03704e-09	-1.5718e-10	-0.638666
23159653	rs112244626	7.46631e-09	-1.5718e-10	-0.712325
23159737	rs115211687	4.77037e-09	-1.1603	-2.70282e-10
23160351	rs11728303	2.25295e-08	1.52989	-1.13779
23160369	rs181166654	1.34915e-08	-1.5718e-10	-0.120667
23160376	rs186052626	1.34915e-08	-1.5718e-10	-0.120667
23160487	rs61794975	2.40531e-09	-1.84505	-2.70282e-10
23160597	rs114421871	3.66702e-09	-1.42335	-2.70282e-10
23160649	rs112714933	6.20106e-09	-1.5718e-10	-0.898006
23160661	rs11733138	5.33714e-09	0.0748946	-1.12293
23161305	rs115868659	4.34912e-09	-1.25275	-2.70282e-10
23161618	rs79740853	5.35018e-09	-1.5718e-10	-1.0456
23162122	rs55829733	1.29164e-09	-1.77813	-0.688683
23162335	rs75376273	5.86038e-09	-1.5718e-10	-0.954513
23163284	rs73099086	4.01159e-09	-1.33354	-2.70282e-10
23164142	rs77992856	5.13316e-09	-1.5718e-10	-1.08701
23164778	rs182725564	1.68123e-08	-1.5718e-10	0.0993855
23165142	rs141687845	2.38982e-09	-1.85151	-2.70282e-10
23165584	rs112603687	6.5007e-09	-1.5718e-10	-0.850817
23165631	rs11932311	3.82768e-09	-1.46748	0.0870166
23165967	rs28418667	5.35672e-09	-1.5718e-10	-1.04437
23166641	rs7673742	3.47051e-09	-1.24762	-0.230805
23166706	rs75442282	5.33366e-09	-1.5718e-10	-1.04869
23166995	rs149127093	1.46171e-08	-0.0405366	-2.70282e-10
23167796	rs10027924	2.02234e-09	-1.51788	-0.500596
23168919	rs75829654	5.27908e-09	-1.5718e-10	-1.05898
23168982	rs10009210	2.63716e-09	-1.46446	-0.288566
23169083	rs187645299	9.73356e-09	-1.5718e-10	-0.447146
23169236	rs9291443	6.54006e-09	-1.5718e-10	-0.84478
23169263	rs116208491	5.50619e-09	-1.5718e-10	-1.01685
23169854	rs7676830	2.26371e-09	-1.52757	-0.378152
23169994	rs7677041	2.64095e-09	-1.75159	-2.70282e-10
23170718	rs77237956	5.04845e-09	-1.5718e-10	-1.10365
23170938	rs12649499	3.38856e-09	-1.44112	-0.0611961
23170970	rs186220351	9.25017e-09	-1.5718e-10	-0.498085
23171027	rs12640221	3.2951e-09	-1.4691	-0.0611961
23171081	rs142490941	9.17434e-09	-1.5718e-10	-0.506316
23171223	rs61794978	2.28487e-09	-1.44034	-0.45608
23171613	rs115151349	3.03084e-09	-1.61389	-2.70282e-10
23171839	rs148373971	4.65274e-09	-1.18527	-2.70282e-10
23172376	rs138025758	2.53645e-09	-1.79196	-2.70282e-10
23172994	rs56092131	2.15734e-09	-1.45911	-0.49474
23173446	rs4513557	3.23868e-09	-0.932095	-0.615467
23173926	rs4498120	1.97756e-09	-1.53776	-0.503104
23174241	rs4399974	5.80333e-09	-1.22677	0.262474
23174479	rs117356642	6.68992e-09	-1.5718e-10	-0.822124
23174694	rs190473067	4.60137e-09	-1.19637	-2.70282e-10
23174802	rs75807032	7.41261e-09	-1.5718e-10	-0.719544
23175096	rs10805239	2.33687e-09	-1.29387	-0.580042
23175107	rs10805240	2.37332e-09	-1.28998	-0.568452
23176455	rs4235301	5.33835e-09	-1.26782	0.220014
23176560	rs4235302	2.29652e-09	-1.30921	-0.582123
23176648	rs4235303	2.33201e-09	-1.29387	-0.582123
23176926	rs61794980	2.43754e-09	-1.83174	-2.70282e-10
23177172	rs13112475	7.51863e-10	-1.73367	-1.27426
23177274	rs144509470	4.57997e-09	-1.20103	-2.70282e-10
23177426	rs12647007	2.30871e-09	-1.26335	-0.622691
23177455	rs145218285	2.49596e-09	-1.80805	-2.70282e-10
23178645	rs117912763	3.83055e-09	-1.5718e-10	-1.37972
23179133	rs141258390	6.17207e-09	-0.902693	-2.70282e-10
23179908	rs7683119	4.99032e-09	-1.50228	0.38705
23180009	rs117405287	1.59313e-08	-1.5718e-10	0.0455574
23180167	rs7683705	1.7407e-09	-1.5437	-0.624738
23180193	rs7661790	2.37542e-09	-1.18322	-0.674335
23180245	rs180755879	8.56436e-09	-1.5718e-10	-0.575117
23181207	rs4697371	2.00999e-09	-1.29404	-0.73056
23182192	rs115313501	7.72592e-09	-0.678146	-2.70282e-10
23182304	rs148299778	8.70894e-09	-1.5718e-10	-0.558376
23182411	rs57831837	5.38608e-09	-1.21381	0.174904
23182687	rs7439115	2.01105e-09	-1.3168	-0.70727
23182794	rs4602482	2.18123e-09	-1.27938	-0.663459
23183504	rs185810957	1.22529e-08	-1.5718e-10	-0.216967
23186017	rs79207895	4.58544e-09	-1.5718e-10	-1.19984
23186966	rs10213068	6.45995e-10	-1.81689	-1.3428
23186968	rs10213603	6.49634e-10	-1.81607	-1.338
23187396	rs12504918	6.02269e-10	-1.85049	-1.37929
23188107	rs138639060	8.59849e-10	-1.76189	-1.11183
23188108	rs73249097	5.56521e-09	-1.00619	-2.70282e-10
23188201	rs7679645	6.40596e-10	-1.83144	-1.33664
23188826	rs115337082	2.65752e-09	-1.74533	-2.70282e-10
23189189	rs114869325	2.94447e-09	-1.6428	-2.70282e-10
23189686	rs4447848	6.45996e-10	-1.83479	-1.3249
23190819	rs142209730	4.74704e-09	-1.5718e-10	-1.1652
23190978	rs114603144	2.53121e-09	-1.79403	-2.70282e-10
23192185	rs188297617	8.60268e-10	-1.74936	-1.12388
23194263	rs28870113	6.48699e-10	-1.81525	-1.34027
23194288	rs6852885	2.66058e-09	-1.83924	0.0950529
23194506	rs6830403	6.01197e-10	-1.85874	-1.37282
23195115	rs17544269	2.53442e-09	-1.79276	-2.70282e-10
23195283	rs150417970	2.39566e-09	-1.84907	-2.70282e-10
23195314	rs77240050	3.84088e-09	-1.5718e-10	-1.37703
23195455	rs79957770	8.76688e-10	-1.73599	-1.11834
23195462	rs76475528	8.76688e-10	-1.73599	-1.11834
23195525	rs115269900	8.75036e-10	-1.73599	-1.12023
23196026	rs139332888	1.51615e-08	-0.00396738	-2.70282e-10
23196564	rs76863482	8.77391e-10	-1.74352	-1.11001
23196807	rs114479310	8.62275e-10	-1.74243	-1.12848
23197689	rs115576785	2.38043e-09	-1.85545	-2.70282e-10
23198032	rs7663672	5.96888e-10	-1.85913	-1.37963
23199112	rs112400005	1.06901e-09	-1.50435	-1.15164
23199623	rs9884731	6.67949e-10	-1.76141	-1.36486
23199627	rs61795008	2.4796e-09	-1.81463	-2.70282e-10
23199742	rs7698141	6.11731e-10	-1.85697	-1.35722
23200040	rs78529442	2.37225e-09	-1.85889	-2.70282e-10
23200218	rs74958267	2.57708e-09	-1.77607	-2.70282e-10
23200408	rs78112103	2.37467e-09	-1.85787	-2.70282e-10
23202143	rs114300749	2.59255e-09	-1.77009	-2.70282e-10
23202716	rs146004868	4.05546e-09	-1.5718e-10	-1.32266
23203332	rs139273707	1.02794e-09	-1.51582	-1.17935
23203522	rs184454698	1.08537e-09	-1.4713	-1.16951
23204471	rs7657596	5.97821e-10	-1.85879	-1.3784
23205259	rs142469341	4.0433e-09	-1.5718e-10	-1.32567
23205481	rs7697602	6.01762e-10	-1.85635	-1.37427
23205540	rs7675999	6.28108e-10	-1.823	-1.36477
23205618	rs7676202	5.97767e-10	-1.85934	-1.37794
23205738	rs80020412	1.09473e-09	-1.43923	-1.19299
23205880	rs76191676	1.0975e-09	-1.44542	-1.18427
23206094	rs150618750	8.729e-10	-1.6775	-1.18116
23206406	rs12646104	5.97619e-10	-1.85904	-1.37849
23207127	rs35806999	6.3104e-10	-1.81414	-1.36897
23208536	rs6448193	6.00668e-10	-1.85933	-1.37311
23208605	rs4377575	6.00509e-10	-1.85934	-1.37337
23209159	rs13127424	6.03482e-10	-1.84886	-1.37891
23209223	rs117951913	3.92493e-09	-1.5718e-10	-1.35538
23210154	rs4639055	5.97928e-10	-1.85744	-1.37957
23210327	rs7683754	6.3939e-10	-1.8109	-1.35907
23210743	rs61795009	4.03873e-09	-1.3268	-2.70282e-10
23211820	rs116181388	3.09157e-09	-1.59405	-2.70282e-10
23212578	rs149863737	7.86168e-09	-1.5718e-10	-0.660726
23212909	rs28449961	7.12423e-10	-1.79739	-1.26442
23213388	rs112817775	8.43891e-10	-1.69947	-1.19299
23214299	rs2004387	5.9826e-10	-1.85933	-1.37712
23214521	rs13112602	2.41073e-09	-1.8428	-2.70282e-10
23214565	rs16873368	7.71291e-10	-1.68976	-1.29265
23214869	rs112594519	1.05994e-09	-1.47371	-1.1908
23214983	rs76700586	2.02217e-08	0.284032	-2.70282e-10
23215134	rs4282157	6.81219e-10	-1.80705	-1.29955
23215484	rs10004011	8.64447e-10	-1.59987	-1.26852
23216548	rs73249101	8.04518e-09	-0.637653	-2.70282e-10
23216917	rs28639375	7.64955e-10	-1.73842	-1.25224
23217478	rs10032859	6.77397e-10	-1.82271	-1.28951
23217505	rs114190187	1.94476e-09	-1.44263	-0.614958
23218249	rs28655770	8.56419e-10	-1.61028	-1.26744
23218716	rs73801443	8.56933e-10	-1.60903	-1.26809
23218777	rs115519415	6.17936e-09	-0.901512	-2.70282e-10
23218905	rs7661062	5.97378e-10	-1.85934	-1.37859
23219018	rs75802296	8.9129e-10	-1.64837	-1.18944
23219135	rs78622055	1.03903e-09	-1.49653	-1.18791
23219544	rs79104996	1.2809e-08	-1.5718e-10	-0.172582
23219632	rs13110983	6.6523e-10	-1.85495	-1.2754
23220263	rs7668474	7.37019e-10	-1.84294	-1.18492
23220288	rs79985456	9.8041e-10	-1.6381	-1.10441
23221028	rs7674062	7.06861e-10	-1.85132	-1.21832
23222298	rs7681134	7.80787e-10	-1.82012	-1.15006
23222406	rs115278682	8.2391e-09	-0.613836	-2.70282e-10
23222822	rs113902109	2.81497e-09	-1.68778	-2.70282e-10
23223081	rs28532091	7.91207e-10	-1.761	-1.19592
23223710	rs74743595	8.52569e-10	-1.70834	-1.17389
23225480	rs12502489	7.72901e-10	-1.81367	-1.16666
23225919	rs142832611	1.15636e-09	-1.43312	-1.14432
23225922	rs143350682	1.03919e-09	-1.46321	-1.22108
23225959	rs77682088	2.52974e-09	-1.79461	-2.70282e-10
23226006	rs76389599	9.37667e-10	-1.59951	-1.18758
23226149	rs150904413	2.40498e-09	-1.84519	-2.70282e-10
23226180	rs113430643	1.82871e-08	0.183469	-2.70282e-10
23226499	rs75715619	4.94853e-09	-1.5718e-10	-1.12364
23227463	rs6448196	9.74091e-10	-1.77396	-0.975017
23227861	rs114608493	8.69994e-10	-1.68676	-1.17524
23231491	rs150461184	9.44092e-10	-1.5844	-1.19586
23231865	rs4273457	1.03492e-09	-1.70514	-0.983261
23232200	rs10002939	7.26143e-10	-1.75926	-1.28347
23232223	rs76434349	2.37915e-09	-1.85598	-2.70282e-10
23232826	rs6843147	1.04991e-09	-1.6984	-0.975624
23232845	rs6843131	1.08102e-09	-1.63723	-1.00759
23232864	rs13112295	1.08289e-09	-1.67936	-0.963733
23233663	rs114884713	3.85458e-09	-1.5718e-10	-1.37346
23233883	rs56179536	9.39148e-09	-0.482923	-2.70282e-10
23234123	rs12504495	8.93617e-10	-1.7076	-1.1276
23234288	rs116372648	2.80984e-09	-1.6896	-2.70282e-10
23234499	rs732766	9.32019e-10	-1.70129	-1.09184
23234710	rs79152448	8.70123e-10	-1.68542	-1.17643
23234798	rs76435826	8.75203e-10	-1.68286	-1.17317
23235331	rs20414	9.44155e-10	-1.64752	-1.13267
23237373	rs10024413	8.14376e-10	-1.85921	-1.06885
23237488	rs75936230	9.29252e-10	-1.59634	-1.19976
23237516	rs139227564	1.73154e-08	-1.5718e-10	0.128872
23237842	rs13134899	9.88098e-10	-1.67506	-1.05964
23238483	rs4293773	8.12606e-10	-1.70351	-1.22673
23238660	rs115050246	9.23702e-10	-1.59467	-1.20743
23238818	rs13141445	8.87928e-10	-1.6502	-1.19139
23239056	rs74830326	9.17097e-10	-1.65404	-1.15523
23239493	rs140086087	3.85058e-09	-1.5718e-10	-1.3745
23239946	rs4568223	9.578e-10	-1.66491	-1.10093
23240183	rs137926183	2.9836e-08	0.672988	-2.70282e-10
23240272	rs181255422	9.15817e-10	-1.64694	-1.16372
23240305	rs4420965	8.03211e-10	-1.72302	-1.21884
23240597	rs149324225	3.88399e-09	-1.5718e-10	-1.36586
23241684	rs144678672	4.13079e-09	-1.5718e-10	-1.30426
23242414	rs6821257	9.52621e-10	-1.659	-1.11226
23243416	rs150385114	3.85827e-09	-1.5718e-10	-1.37251
23243607	rs138075234	2.47156e-09	-1.81788	-2.70282e-10
23243649	rs74962554	2.37757e-09	-1.85665	-2.70282e-10
23244074	rs4697372	8.77206e-09	0.697937	-1.24909
23245408	rs4643794	1.0255e-09	-1.66593	-1.03161
23245664	rs6811372	9.3794e-10	-1.71646	-1.07034
23246171	rs150858251	5.35163e-09	-1.5718e-10	-1.04532
23246877	rs184740436	9.9168e-10	-1.55324	-1.17785
23247456	rs10017199	9.67561e-10	-1.63238	-1.12333
23247710	rs114533692	9.51468e-10	-1.6013	-1.17117
23247868	rs116953676	3.83558e-09	-1.5718e-10	-1.37841
23247879	rs17551517	7.09933e-09	-0.762727	-2.70282e-10
23248672	rs10022712	9.62992e-10	-1.71059	-1.04985
23249435	rs115036347	2.49632e-09	-1.80791	-2.70282e-10
23249906	rs116698514	2.57081e-09	-1.77851	-2.70282e-10
23249966	rs35393701	9.61504e-10	-1.60545	-1.15653
23251268	rs12650148	3.9364e-09	-0.17515	-1.17731
23251393	rs150219114	4.15243e-09	-1.29903	-2.70282e-10
23251488	rs61795013	4.41578e-09	-1.23754	-2.70282e-10
23252757	rs13101939	1.91678e-09	-0.97821	-1.09387
23253317	rs4697373	6.57601e-10	-1.76326	-1.37863
23253490	rs115343856	2.4363e-09	-1.83225	-2.70282e-10
23254906	rs10002565	7.28797e-10	-1.66131	-1.37778
23255632	rs1073539	2.06198e-09	-1.11398	-0.885082
23255643	rs1073538	7.28718e-10	-1.66139	-1.3778
23255651	rs3886499	7.33182e-10	-1.65552	-1.37757
23256507	rs148455359	1.12537e-08	-1.5718e-10	-0.302029
23256709	rs11728066	2.23061e-08	1.49449	-1.11235
23256939	rs73250714	7.67783e-10	-1.6427	-1.34427
23258089	rs78709525	8.65935e-09	-1.5718e-10	-0.564087
23258263	rs6448197	6.39285e-08	1.43504	-2.70282e-10
23258469	rs143407469	4.19864e-09	-1.5718e-10	-1.28797
23258482	rs111552327	2.52605e-09	-1.79607	-2.70282e-10
23258506	rs4626184	7.23674e-10	-1.67279	-1.37335
23258937	rs28837393	7.23674e-10	-1.67279	-1.37335
23259285	rs9993305	8.73559e-08	1.74726	-2.70282e-10
23260636	rs13116438	1.50666e-09	-0.944645	-1.36819
23260710	rs61795015	5.83827e-09	-0.958292	-2.70282e-10
23261064	rs28790591	4.39608e-09	-1.5718e-10	-1.24201
23261771	rs138864638	6.04239e-09	-0.923926	-2.70282e-10
23263113	rs6843924	9.22318e-10	-1.45489	-1.3487
23263146	rs66569988	3.78264e-09	-1.3923	-2.70282e-10
23263275	rs6821134	8.83614e-10	-1.55557	-1.29089
23263538	rs114586006	2.83728e-09	-1.67988	-2.70282e-10
23264389	rs13144887	1.4258e-09	-0.988466	-1.37953
23265128	rs6821286	8.40163e-10	-1.70908	-1.1878
23265378	rs61795016	9.26697e-09	-0.49627	-2.70282e-10
23265393	rs12499985	9.21638e-10	-1.6352	-1.16913
23265403	rs7665094	8.12144e-08	1.67437	-2.70282e-10
23265535	rs12507569	9.25608e-10	-1.5907	-1.20934
23265876	rs16873399	9.09589e-10	-1.56289	-1.2546
23266040	rs76846131	8.64459e-09	-1.5718e-10	-0.565793
23266101	rs12504948	1.12859e-09	-1.36615	-1.23561
23266728	rs10938932	1.00785e-09	-1.41239	-1.30252
23267024	rs10517007	9.41368e-10	-1.52027	-1.26288
23267075	rs28401641	1.38628e-09	-1.01659	-1.37951
23267131	rs16873417	9.40297e-10	-1.52027	-1.26402
23267182	rs57052115	9.2484e-10	-1.53546	-1.2654
23267234	rs116477286	7.77787e-09	-0.671444	-2.70282e-10
23267260	rs76651081	4.20407e-09	-1.5718e-10	-1.28667
23267868	rs16873422	9.04321e-10	-1.55761	-1.26569
23268368	rs149485086	2.86942e-08	-1.5718e-10	0.63397
23268423	rs116170039	1.40951e-09	-1.12419	-1.25529
23269549	rs12504348	7.51984e-10	-1.66725	-1.34052
23269998	rs8180345	7.55717e-10	-1.6658	-1.33701
23270082	rs8180354	2.47662e-08	1.83773	-1.35098
23270284	rs117152814	5.44979e-09	-1.5718e-10	-1.02715
23270939	rs78850300	4.24482e-09	-1.27703	-2.70282e-10
23271587	rs13105941	2.17854e-09	-0.56562	-1.37845
23272060	rs116909703	1.24279e-08	-1.5718e-10	-0.202781
23272197	rs10517008	3.58862e-09	-1.82643	0.381475
23272760	rs10020612	1.07762e-09	-1.29123	-1.35673
23273892	rs6811042	8.03599e-10	-1.58454	-1.35684
23273913	rs6834052	8.10076e-10	-1.57764	-1.35571
23274066	rs74939423	2.37392e-09	-1.85818	-2.70282e-10
23274625	rs6835555	8.17212e-10	-1.55643	-1.36815
23274782	rs6829762	8.16408e-10	-1.55643	-1.36913
23274842	rs6852876	8.09278e-10	-1.56359	-1.37075
23274965	rs6853095	8.36541e-10	-1.53446	-1.36674
23274985	rs6852932	9.02531e-10	-1.50223	-1.32305
23275166	rs16873439	6.15992e-09	-1.5718e-10	-0.904663
23275280	rs76933624	8.37916e-09	-0.596979	-2.70282e-10
23275344	rs56185489	8.03121e-10	-1.61976	-1.32222
23276178	rs28429514	5.99303e-09	-1.5718e-10	-0.93213
23276731	rs11931023	8.51939e-10	-1.5058	-1.37717
23276770	rs11940183	6.00005e-09	-1.5718e-10	-0.930959
23277098	rs57055370	5.96566e-09	-1.5718e-10	-0.936707
23277536	rs28473671	5.96639e-09	-1.5718e-10	-0.936585
23277778	rs56194781	7.86683e-10	-1.62612	-1.33654
23277806	rs10050052	5.94348e-09	-1.5718e-10	-0.940432
23277977	rs10050273	5.96566e-09	-1.5718e-10	-0.936707
23278741	rs12509199	7.90956e-10	-1.64239	-1.31485
23278748	rs138819530	8.95935e-09	-0.530029	-2.70282e-10
23278752	rs149366366	8.69381e-09	-0.560115	-2.70282e-10
23279526	rs4420966	3.58186e-08	2.22832	-1.37258
23279975	rs11722340	2.25157e-09	-0.547903	-1.3632
23280117	rs28829686	6.21627e-09	-1.5718e-10	-0.895557
23280735	rs7665396	6.33954e-09	-1.5718e-10	-0.87592
23281194	rs6823217	4.4095e-08	2.4431	-1.37948
23281251	rs12511539	8.30026e-10	-1.58598	-1.32305
23281278	rs115641934	1.094e-08	-1.5718e-10	-0.330298
23282021	rs28678943	5.95526e-09	-1.5718e-10	-0.938452
23282382	rs28455554	6.04497e-09	-1.5718e-10	-0.9235
23282580	rs10032962	6.03923e-09	-1.5718e-10	-0.924449
23282818	rs4285071	5.51361e-09	-1.01551	-2.70282e-10
23282997	rs55959063	6.00508e-09	-1.5718e-10	-0.930121
23283084	rs75521412	2.60307e-09	-1.76604	-2.70282e-10
23284324	rs74664157	4.08267e-09	-1.5718e-10	-1.31598
23284662	rs73090615	5.89488e-09	-1.5718e-10	-0.948643
23284797	rs4345165	1.93338e-09	-0.7063	-1.35716
23284819	rs112799960	5.93865e-09	-1.5718e-10	-0.941244
23284883	rs113282523	6.32952e-09	-1.5718e-10	-0.877502
23285010	rs11943854	5.94488e-09	-1.5718e-10	-0.940196
23285108	rs11934790	5.94488e-09	-1.5718e-10	-0.940196
23285160	rs11943864	5.70221e-09	-1.5718e-10	-0.981873
23285453	rs4697030	8.37913e-10	-1.57712	-1.32244
23285555	rs7658582	5.99518e-09	-1.5718e-10	-0.931771
23285889	rs111845417	3.83064e-09	-1.5718e-10	-1.3797
23287240	rs12504520	8.62318e-10	-1.51381	-1.35704
23288062	rs7677347	2.03352e-08	1.66254	-1.37292
23288153	rs13151475	2.04373e-09	-0.636672	-1.37128
23288496	rs144428189	5.6976e-09	-0.982681	-2.70282e-10
23288558	rs7699848	2.18096e-08	1.73277	-1.37315
23288579	rs7678328	2.08443e-09	-0.617662	-1.37057
23288580	rs12502151	7.10818e-10	-1.69909	-1.36497
23288677	rs11930668	5.81643e-09	-1.5718e-10	-0.962039
23288742	rs7658635	2.18005e-08	1.73277	-1.37357
23288923	rs11730457	2.15316e-09	-0.582552	-1.37324
23288989	rs10938934	2.39805e-08	1.82738	-1.37287
23289125	rs4697376	2.39863e-08	1.82738	-1.37263
23289465	rs10049539	2.30422e-08	1.78108	-1.36648
23289476	rs10049540	2.35889e-08	1.8042	-1.36615
23289655	rs10938937	8.50423e-10	-1.52252	-1.36223
23289721	rs10050029	2.08642e-09	-0.615872	-1.3714
23290199	rs4697377	2.50465e-08	1.85297	-1.35496
23290204	rs4697031	2.47826e-08	1.85297	-1.36555
23290407	rs6823187	3.15601e-08	2.09335	-1.36418
23290414	rs9996513	5.76376e-09	-1.5718e-10	-0.971137
23290520	rs10008536	5.74321e-09	-1.5718e-10	-0.974708
23290560	rs6823531	2.22212e-08	1.70988	-1.33156
23290840	rs6829312	2.09937e-08	1.68478	-1.36328
23290918	rs12501121	7.40933e-10	-1.65483	-1.36774
23291021	rs17485	2.04113e-08	1.66203	-1.36867
23291081	rs7672322	2.03931e-08	1.66203	-1.36956
23291125	rs7696941	1.81169e-09	-0.755717	-1.37275
23291139	rs7672351	2.85407e-08	1.99752	-1.36892
23291140	rs7672860	1.79042e-09	-0.767726	-1.37255
23291228	rs151215479	1.85673e-08	-1.5718e-10	0.198673
23291292	rs7673239	1.94498e-08	1.61556	-1.37045
23291486	rs4235304	1.90018e-08	1.59197	-1.37017
23291982	rs7678820	2.03866e-08	1.66203	-1.36988
23291986	rs76652997	1.52023e-09	-1.13831	-1.16555
23292151	rs4417956	1.7784e-09	-0.772106	-1.37491
23292423	rs4519787	2.05863e-08	1.67651	-1.37461
23292458	rs4484282	2.10999e-08	1.70158	-1.37504
23293011	rs4593115	2.17965e-08	1.73277	-1.37375
23293043	rs12503311	7.59551e-10	-1.63668	-1.36108
23293158	rs4389559	2.1323e-08	1.70988	-1.37282
23293439	rs60260381	7.71534e-10	-1.61776	-1.36434
23293475	rs5027575	2.18116e-08	1.73277	-1.37306
23293499	rs117874553	1.0155e-08	-1.5718e-10	-0.404762
23293640	rs4697378	3.40549e-08	2.16814	-1.3629
23293662	rs4697379	2.45811e-08	1.8516	-1.37235
23293706	rs4697380	2.23183e-08	1.75574	-1.37306
23293802	rs4697381	2.1334e-08	1.70988	-1.3723
23293821	rs4697382	2.18281e-08	1.73277	-1.3723
23293855	rs6849778	2.37579e-09	-1.8574	-2.70282e-10
23294252	rs10805244	3.11256e-08	2.08636	-1.37106
23294255	rs10805245	3.11173e-08	2.08636	-1.37133
23294326	rs59117869	3.83169e-09	-1.5718e-10	-1.37942
23294359	rs10938938	2.32521e-08	1.75844	-1.33477
23294388	rs11946408	6.21559e-10	-1.82299	-1.37526
23294506	rs28582788	1.95425e-09	-0.688504	-1.36422
23294528	rs4536912	1.15301e-09	-1.20897	-1.37138
23294584	rs10031641	1.31333e-09	-1.08838	-1.36178
23294695	rs74677514	6.21795e-09	-1.5718e-10	-0.895287
23294877	rs16873468	9.78011e-10	-1.37504	-1.36992
23295005	rs4632646	9.82599e-10	-1.36837	-1.37191
23295006	rs4579103	9.83246e-10	-1.36837	-1.37125
23295433	rs4516701	1.09646e-09	-1.25131	-1.37933
23295514	rs145295309	3.83078e-09	-1.5718e-10	-1.37966
23295752	rs34345844	2.86912e-08	0.633862	-2.70282e-10
23295919	rs9291445	1.03196e-09	-1.31949	-1.37178
23295936	rs9291446	1.01222e-09	-1.3383	-1.37228
23296024	rs10433830	1.0116e-09	-1.3383	-1.37289
23296159	rs10938939	1.01222e-09	-1.3383	-1.37228
23296240	rs10938940	1.0116e-09	-1.3383	-1.37289
23297545	rs28673304	9.99695e-10	-1.47164	-1.25139
23297546	rs116058622	2.85917e-09	-1.67219	-2.70282e-10
23298217	rs4550909	1.05684e-09	-1.36822	-1.29922
23298365	rs73250743	2.40351e-09	-1.8458	-2.70282e-10
23299261	rs142869054	6.89078e-09	-0.792543	-2.70282e-10
23300830	rs28509280	1.06263e-09	-1.38633	-1.27565
23301361	rs4697383	4.42903e-08	2.42945	-1.36141
23301374	rs4697384	1.0865e-09	-1.36706	-1.2727
23301412	rs13132892	1.99199e-09	-0.80662	-1.22697
23301509	rs10517009	5.02964e-09	-1.5718e-10	-1.10738
23301710	rs77806040	2.07111e-07	2.75349	-0.142962
23302097	rs79743338	4.38554e-09	-1.5718e-10	-1.24441
23302192	rs73250744	9.60792e-10	-1.48774	-1.27499
23302640	rs77568618	1.02226e-08	-1.5718e-10	-0.398129
23302803	rs12508423	1.03497e-09	-1.40411	-1.28424
23302870	rs146316059	4.00426e-09	-1.33537	-2.70282e-10
23303430	rs28568700	9.94766e-10	-1.47973	-1.24824
23303497	rs145235673	1.04283e-08	-0.378204	-2.70282e-10
23304043	rs1159885	1.08366e-09	-1.39526	-1.24712
23304126	rs76172263	2.39923e-09	-1.84758	-2.70282e-10
23305261	rs7695499	1.41288e-09	-1.17817	-1.19892
23305706	rs114508088	2.61139e-07	2.84233	-2.70282e-10
23306465	rs76496055	1.02092e-09	-1.47973	-1.22229
23306655	rs12499233	9.93584e-10	-1.50448	-1.22469
23307246	rs28454890	1.12279e-09	-1.47164	-1.13527
23307312	rs7661870	1.865e-09	-0.860779	-1.23869
23307526	rs12507222	1.01093e-09	-1.47164	-1.24022
23307693	rs12507992	1.01038e-09	-1.47973	-1.23266
23307822	rs12508100	1.00278e-09	-1.47973	-1.24022
23307920	rs2036713	1.8481e-09	-0.86066	-1.24791
23308008	rs35357170	1.20173e-09	-1.28138	-1.25758
23308612	rs984715	4.9221e-08	2.54078	-1.36719
23308679	rs10213352	1.07753e-09	-1.38633	-1.26172
23309072	rs57743622	5.36119e-09	-1.5718e-10	-1.04354
23309366	rs1818371	1.09817e-09	-1.45625	-1.17283
23309683	rs1159176	2.57731e-08	0.526607	-2.70282e-10
23309835	rs12502492	1.08074e-09	-1.5035	-1.14159
23310383	rs10003824	1.08804e-09	-1.44792	-1.19043
23310688	rs75651181	4.72235e-09	-1.17042	-2.70282e-10
23311156	rs2175068	4.07689e-08	2.35494	-1.36974
23311209	rs73250747	9.82041e-10	-1.5035	-1.23735
23311397	rs34359091	9.79602e-10	-1.51892	-1.22442
23311521	rs12503825	9.68778e-10	-1.51125	-1.2432
23311553	rs10029584	1.51377e-09	-0.938438	-1.36968
23312074	rs10517010	6.05577e-09	-1.5718e-10	-0.921715
23312399	rs4697385	1.01063e-09	-1.4395	-1.27265
23313213	rs73250752	9.89004e-10	-1.51987	-1.21391
23313534	rs58856412	1.02468e-09	-1.43015	-1.2682
23315062	rs13129523	2.54991e-09	-1.78667	-2.70282e-10
23315245	rs10433831	1.0402e-09	-1.48774	-1.19558
23315346	rs80014730	5.11794e-09	-1.08997	-2.70282e-10
23316067	rs10938941	1.20987e-09	-1.47267	-1.05955
23316528	rs73250757	2.44311e-09	-1.82945	-2.70282e-10
23317124	rs2175069	1.99858e-09	-0.961645	-1.06864
23317689	rs17623860	5.26664e-09	-1.06133	-2.70282e-10
23317697	rs73250758	1.24004e-09	-1.44591	-1.06167
23317799	rs1121447	9.5865e-10	-1.66648	-1.09847
23318160	rs79288487	8.24797e-10	-1.8572	-1.05814
23318307	rs1121446	1.17136e-09	-1.41772	-1.14684
23318413	rs12502075	1.19014e-09	-1.42662	-1.12204
23318616	rs59832046	1.48296e-09	-1.19877	-1.12991
23319150	rs150970966	4.16376e-09	-1.5718e-10	-1.29631
23319159	rs140906676	3.87195e-09	-1.5718e-10	-1.36897
23319319	rs9993152	2.42807e-09	-1.83563	-2.70282e-10
23319480	rs9993310	2.55512e-09	-0.521914	-1.26271
23319850	rs1546457	5.48901e-09	-1.01998	-2.70282e-10
23320940	rs16873495	1.27427e-09	-1.40922	-1.07113
23321206	rs4697386	1.15175e-09	-1.42629	-1.15515
23321710	rs139743607	1.03108e-08	-1.5718e-10	-0.389533
23323428	rs11731411	2.59906e-09	-1.37523	-0.392341
23324095	rs1858113	7.1309e-09	0.45364	-1.21193
23324263	rs878505	7.50382e-10	-1.64555	-1.36435
23324819	rs1317994	1.59013e-07	2.34626	-2.70282e-10
23325040	rs882348	2.53851e-08	1.84192	-1.33049
23325462	rs116712693	7.11165e-07	3.84418	-2.70282e-10
23325633	rs1396668	5.18195e-08	2.19118	-0.966138
23325754	rs1396667	1.23162e-07	2.09077	-2.70282e-10
23325804	rs56169724	2.50469e-09	-0.877255	-0.927307
23326313	rs4697387	1.47319e-07	2.26987	-2.70282e-10
23326660	rs1553710	1.42663e-09	-1.58446	-0.782957
23326730	rs80084801	2.37182e-09	-1.85907	-2.70282e-10
23327107	rs142581180	8.22629e-09	-1.5718e-10	-0.615392
23327357	rs1509244	5.37359e-08	2.24293	-0.981575
23327594	rs1396666	1.5905e-08	1.25635	-1.21244
23327920	rs116903469	1.13168e-08	-1.5718e-10	-0.296436
23328349	rs1396665	4.31995e-08	2.01415	-0.971047
23328370	rs117690960	8.36141e-09	-1.5718e-10	-0.599099
23328409	rs73250759	1.69987e-08	1.35958	-1.24917
23329039	rs1912031	4.77551e-08	2.13879	-0.995426
23329381	rs116621455	1.56245e-06	4.63129	-2.70282e-10
23330130	rs76482047	3.69879e-09	-1.49323	0.07851
23330304	rs1509243	8.30291e-10	-1.62336	-1.28534
23331211	rs117349712	1.20085e-08	-1.5718e-10	-0.237111
23331344	rs2968712	2.19167e-09	-0.923975	-1.01409
23331519	rs74920495	8.74265e-09	-1.5718e-10	-0.554513
23331591	rs4235305	1.39174e-07	2.213	-2.70282e-10
23331705	rs4235306	2.30778e-09	-0.831115	-1.05533
23331840	rs137937866	7.83604e-09	-1.5718e-10	-0.663993
23332100	rs7675704	2.62088e-08	0.292335	0.251032
23332270	rs143854645	4.23542e-09	-1.5718e-10	-1.27924
23332578	rs13126710	8.02395e-06	6.82855	-0.561093
23333141	rs10517011	3.42777e-09	-0.165454	-1.32536
23333497	rs151015380	5.8259e-09	-1.5718e-10	-0.960414
23333644	rs187375600	4.42259e-09	-1.5718e-10	-1.236
23333867	rs61792104	5.36732e-09	-0.235755	-0.806643
23333975	rs61792105	4.70218e-09	-0.371968	-0.802732
23334338	rs116499957	2.48315e-09	-1.8132	-2.70282e-10
23334446	rs117548418	7.09506e-09	-1.5718e-10	-0.763327
23334457	rs116948853	7.73918e-09	-1.5718e-10	-0.676431
23334610	rs4235307	3.24134e-09	-1.54674	-2.70282e-10
23334811	rs4697388	1.58974e-05	8.08475	-1.13357
23336054	rs117982747	6.40339e-09	-1.5718e-10	-0.865899
23336142	rs33974797	8.97742e-09	0.800239	-1.32825
23337509	rs139528980	8.91028e-09	-0.535521	-2.70282e-10
23337997	rs1472935	7.01402e-09	0.578902	-1.35372
23338490	rs1509245	9.1579e-08	3.01887	-1.22439
23338785	rs2940777	4.86121e-09	-0.133929	-1.00751
23338955	rs146584306	7.2957e-09	-1.5718e-10	-0.735441
23339028	rs1588310	5.97488e-07	5.03474	-1.36474
23339035	rs79323931	8.64304e-10	-1.51878	-1.34978
23340149	rs11728319	1.21699e-08	1.09228	-1.31605
23340250	rs138019453	6.66022e-09	-1.5718e-10	-0.826574
23340488	rs6852324	6.66941e-10	-1.83148	-1.2963
23340766	rs6448201	7.83954e-06	7.49638	-1.25217
23341080	rs117440807	6.21849e-09	-1.5718e-10	-0.8952
23341520	rs149333020	3.67435e-09	-1.42135	-2.70282e-10
23341933	rs117836161	7.11222e-09	-1.5718e-10	-0.760912
23342443	rs181120061	1.22794e-06	5.27339	-0.883025
23342698	rs61792106	1.76371e-09	-1.07585	-1.07945
23343005	rs142344853	2.39777e-09	-1.84819	-2.70282e-10
23343798	rs1509247	1.6705e-08	1.17169	-1.07871
23343859	rs61055691	1.54755e-09	-0.934214	-1.35184
23345187	rs58263435	4.49804e-09	-1.5718e-10	-1.21909
23345268	rs114557362	2.53382e-09	-1.793	-2.70282e-10
23345287	rs117233240	7.68726e-09	-1.5718e-10	-0.683163
23345454	rs1396669	4.01118e-06	6.93588	-1.36177
23345779	rs13150030	3.90317e-08	1.79377	-0.852121
23346184	rs34939008	1.78094e-06	6.11516	-1.35299
23346349	rs13151220	2.60403e-08	1.34007	-0.803149
23346804	rs61792133	1.36828e-09	-1.09181	-1.31737
23348610	rs2940776	3.86754e-05	7.84023	-2.70282e-10
23348665	rs59347347	4.63758e-09	-1.5718e-10	-1.18853
23348991	rs2940775	4.032e-05	7.88188	-2.70282e-10
23349321	rs2968711	1.18793e-09	-1.26767	-1.28285
23349343	rs2940774	1.40917e-09	-1.10338	-1.27635
23349762	rs13127239	2.42438e-08	1.24111	-0.775674
23350099	rs11943464	1.21521e-08	0.643059	-0.868285
23350299	rs12509827	9.18615e-10	-1.49348	-1.31414
23350377	rs76201570	8.95733e-10	-1.58775	-1.24509
23350844	rs16873511	1.10396e-09	-1.32964	-1.29418
23351112	rs2940778	7.13105e-10	-1.79283	-1.26802
23351305	rs10005577	1.6232e-08	0.999381	-0.935126
23351883	rs7690639	1.52987e-09	-0.979919	-1.31762
23352070	rs16873516	2.41396e-08	1.48552	-1.02439
23352332	rs13143346	2.08058e-08	1.30747	-0.994966
23352821	rs10938942	2.76955e-07	4.2647	-1.36357
23353180	rs59183220	4.24129e-09	-1.5718e-10	-1.27786
23353465	rs61792134	1.89338e-09	-0.734315	-1.35005
23354241	rs7657892	2.68067e-09	-0.389246	-1.34741
23354368	rs9992458	9.94242e-06	6.48184	-2.70282e-10
23354371	rs7682902	2.58631e-09	-0.438305	-1.33419
23354860	rs73250765	2.84323e-09	-1.67778	-2.70282e-10
23355027	rs17553999	2.50927e-09	-1.80273	-2.70282e-10
23355190	rs17624524	2.90182e-08	1.9213	-1.2761
23355487	rs6834404	1.03156e-05	6.51869	-2.70282e-10
23355747	rs61792135	2.79776e-09	-1.69391	-2.70282e-10
23355956	rs7682628	4.31809e-09	-1.5718e-10	-1.25991
23356083	rs6448202	7.2772e-10	-1.74286	-1.2977
23356384	rs13133780	4.57148e-08	2.44743	-1.34773
23356724	rs7666498	3.25021e-09	-0.181956	-1.36205
23357110	rs73092564	4.35178e-09	-1.5718e-10	-1.25214
23357307	rs1912030	2.76155e-05	7.50341	-2.70282e-10
23357415	rs35630189	2.17009e-08	1.73016	-1.37553
23357539	rs7440724	4.29898e-09	-1.5718e-10	-1.26435
23358032	rs76634848	2.38377e-09	-1.85404	-2.70282e-10
23358383	rs13148320	2.17428e-08	1.55729	-1.20073
23358408	rs16873524	4.29395e-09	-1.5718e-10	-1.26552
23358644	rs13102324	2.79998e-08	1.94691	-1.33743
23358648	rs57511582	4.31774e-09	-1.5718e-10	-1.25999
23359146	rs10938943	4.50851e-07	4.76027	-1.37186
23359377	rs6448203	3.08902e-09	-0.233906	-1.36097
23359522	rs35708525	7.74291e-09	-0.675949	-2.70282e-10
23359628	rs13104816	3.01216e-08	1.83971	-1.15719
23360024	rs7661915	3.14353e-07	4.22941	-1.20162
23360453	rs7662853	4.31177e-09	-1.5718e-10	-1.26138
23360457	rs1979985	2.76336e-08	1.61664	-1.02034
23360769	rs16873525	3.11363e-09	-0.233704	-1.35323
23361384	rs114676977	2.50153e-09	-1.80582	-2.70282e-10
23361517	rs35917887	4.48327e-08	2.29989	-1.21968
23361582	rs1509242	2.58567e-06	5.13501	-2.70282e-10
23361634	rs67932668	1.52312e-07	3.34836	-1.04516
23362794	rs6838796	2.07566e-09	-0.638401	-1.35404
23363268	rs60235864	7.81924e-09	-1.5718e-10	-0.666139
23363589	rs1467030	1.99208e-09	-0.687392	-1.34615
23363695	rs140413503	5.02422e-09	-1.5718e-10	-1.10846
23363843	rs35888581	2.47079e-08	1.77252	-1.28813
23364042	rs6846347	5.39973e-09	-1.5718e-10	-1.03638
23364321	rs143061293	3.84093e-09	-1.5718e-10	-1.37701
23364493	rs1509241	3.76436e-06	6.8573	-1.34669
23364887	rs79035874	2.37746e-09	-1.85669	-2.70282e-10
23365655	rs35355506	3.93255e-08	2.20687	-1.25773
23366052	rs182553441	2.40354e-09	-1.84579	-2.70282e-10
23366446	rs1509240	4.77413e-05	8.05083	-2.70282e-10
23366473	rs77324903	5.16224e-09	-1.5718e-10	-1.08136
23366676	rs7672605	2.33939e-09	-0.493502	-1.37934
23366777	rs7672988	1.39734e-09	-1.15084	-1.23732
23366950	rs1876758	4.84631e-09	-1.5718e-10	-1.14451
23367121	rs76961517	3.4488e-09	-1.4847	-2.70282e-10
23367244	rs76050481	2.73345e-09	-1.71716	-2.70282e-10
23368116	rs143258354	2.40077e-09	-1.84694	-2.70282e-10
23368298	rs16873545	8.51193e-09	-1.5718e-10	-0.581258
23368639	rs13131763	1.69869e-08	1.41385	-1.30414
23369080	rs215490	2.21484e-08	0.375037	-2.70282e-10
23369168	rs115364819	2.40519e-09	-1.8451	-2.70282e-10
23369922	rs7692832	5.12888e-09	-1.5718e-10	-1.08784
23370433	rs142229309	8.70316e-09	-1.5718e-10	-0.55904
23372447	rs4697033	4.99791e-06	7.16768	-1.37363
23373499	rs7667621	5.08157e-09	-1.5718e-10	-1.09711
23373654	rs7672275	4.95995e-09	-1.5718e-10	-1.12133
23373667	rs215489	2.82901e-05	8.60073	-1.07319
23374370	rs147602319	7.55012e-09	-1.5718e-10	-0.701163
23374437	rs76469667	4.85994e-09	-1.5718e-10	-1.1417
23374482	rs10012040	6.10961e-10	-1.84193	-1.37352
23374533	rs142314389	6.6516e-09	-0.82787	-2.70282e-10
23376061	rs11737472	4.37959e-09	-1.24577	-2.70282e-10
23376417	rs147885977	7.58199e-09	-1.5718e-10	-0.696952
23376613	rs148118468	7.41288e-09	-1.5718e-10	-0.719508
23376654	rs970780	3.15957e-08	2.10065	-1.37035
23376658	rs215486	1.58383e-09	-0.888908	-1.37397
23376916	rs11722009	1.1468e-05	7.93514	-1.31055
23376954	rs215485	0.048436	15.9105	-0.937468
23377010	rs215484	0.0547276	16.0407	-0.945498
23377121	rs215483	0.0583399	15.8895	-0.730399
23377563	rs77883897	5.6849e-09	-1.5718e-10	-0.984914
23377623	rs148429971	3.48195e-09	-1.47513	-2.70282e-10
23378051	rs973353	5.468e-09	-1.5718e-10	-1.02381
23378366	rs73250769	4.73533e-09	-1.16768	-2.70282e-10
23378999	rs13120308	1.18617e-08	0.887576	-1.13698
23379406	rs143280256	3.1626e-09	-1.57133	-2.70282e-10
23379434	rs12501080	3.30745e-06	6.69393	-1.31272
23379521	rs7672302	5.11418e-09	-1.5718e-10	-1.09071
23379628	rs12505190	2.64872e-06	6.46728	-1.30818
23379678	rs7676739	4.42816e-09	-1.5718e-10	-1.23474
23379801	rs215482	3.31937e-09	-0.157021	-1.36593
23379976	rs1912029	2.47486e-06	6.4185	-1.32729
23380007	rs1876757	3.12784e-06	6.64897	-1.3236
23380042	rs1876756	3.94633e-05	9.17851	-1.31811
23380825	rs2159519	5.26498e-09	-1.5718e-10	-1.06165
23380981	rs12643575	2.07375e-06	6.24734	-1.33295
23381297	rs10938944	2.74552e-06	6.52275	-1.32775
23381364	rs1396661	1.16361e-08	0.86127	-1.12989
23381766	rs215480	0.000114925	8.92931	-2.70282e-10
23381856	rs28556582	7.38393e-08	2.7308	-1.15164
23382073	rs6849133	4.97719e-09	-1.5718e-10	-1.11786
23382361	rs980002	3.41053e-08	1.98497	-1.17825
23383336	rs73250771	2.39078e-07	3.79532	-1.04126
23383622	rs79846331	5.48219e-09	-1.5718e-10	-1.02122
23383669	rs61795305	1.51037e-05	8.24412	-1.34415
23384581	rs77544431	5.0962e-09	-1.5718e-10	-1.09423
23385321	rs7676261	5.60759e-09	-1.5718e-10	-0.998606
23385588	rs79175875	3.83189e-09	-1.5718e-10	-1.37937
23386003	rs13108466	2.02393e-07	3.56994	-0.982454
23386199	rs73100341	5.32149e-09	-1.5718e-10	-1.05097
23386583	rs169998	1.40506e-05	7.80675	-0.979056
23387069	rs215479	1.35892e-09	-1.04601	-1.37002
23387315	rs215478	8.75267e-05	8.65697	-2.70282e-10
23387517	rs215477	8.33398e-05	8.60796	-2.70282e-10
23387866	rs182280332	2.37124e-09	-1.85932	-2.70282e-10
23387885	rs887470	9.11414e-06	7.74355	-1.3487
23388026	rs7695048	1.6019e-05	8.30141	-1.34261
23388250	rs215476	1.328e-09	-1.07083	-1.36822
23388347	rs73250772	2.66206e-09	-1.74363	-2.70282e-10
23388399	rs215475	2.9503e-09	-0.2722	-1.36862
23388617	rs33997583	1.4332e-07	3.31128	-1.06892
23390149	rs976892	2.77194e-08	1.73319	-1.13379
23390161	rs17539073	2.41453e-07	3.78484	-1.02089
23390766	rs12500410	1.58365e-05	8.29602	-1.34868
23391218	rs188942548	1.10189e-08	-0.323111	-2.70282e-10
23391351	rs111301098	1.73627e-09	-1.69136	-0.479624
23391411	rs1509238	5.33731e-09	-1.5718e-10	-1.048
23391471	rs1509237	1.22317e-05	8.04197	-1.35291
23391836	rs1509236	3.09793e-08	1.82394	-1.11335
23391914	rs7674770	1.21707e-05	8.04197	-1.35791
23391968	rs117442719	3.83597e-09	-1.5718e-10	-1.37831
23392461	rs215474	6.99015e-05	8.43212	-2.70282e-10
23392554	rs150551010	4.08125e-09	-1.31632	-2.70282e-10
23392991	rs138645337	3.90745e-09	-1.5718e-10	-1.35984
23393356	rs13133046	2.59527e-07	3.83942	-1.00329
23393465	rs56128764	2.18604e-06	6.33518	-1.36806
23393601	rs215473	5.31571e-05	8.15828	-2.70282e-10
23394602	rs13140645	2.12384e-07	3.62073	-0.985062
23394710	rs4697034	6.43749e-06	7.4056	-1.35843
23394967	rs215472	7.62862e-05	8.51952	-2.70282e-10
23395640	rs80094635	2.57909e-09	-1.77529	-2.70282e-10
23396147	rs61795307	2.62095e-05	8.75143	-1.30028
23397482	rs180766748	2.35759e-08	0.437499	-2.70282e-10
23398167	rs28768473	1.53764e-07	3.2292	-0.916512
23398372	rs6815309	3.97565e-08	2.11227	-1.15222
23399291	rs215471	1.20293e-09	-1.18571	-1.35226
23399348	rs13113954	1.34324e-07	3.25073	-1.0732
23399490	rs61795308	2.37193e-09	-1.85902	-2.70282e-10
23399807	rs73100346	4.77978e-09	-1.5718e-10	-1.15833
23400127	rs61795309	1.41303e-09	-1.34757	-1.02942
23400367	rs114323049	3.53998e-07	3.14656	-2.70282e-10
23400530	rs7672063	1.74301e-05	8.3995	-1.35627
23401522	rs6858724	4.55863e-09	-1.5718e-10	-1.2057
23401949	rs215470	1.11055e-05	7.76362	-1.17116
23402753	rs13141744	2.72534e-07	3.81619	-0.931152
23402865	rs73801849	5.06687e-09	-1.5718e-10	-1.1
23403222	rs215469	3.06024e-09	-0.244904	-1.35933
23404260	rs75790653	6.31814e-09	-1.5718e-10	-0.879303
23404364	rs215468	0.000176586	9.35884	-2.70282e-10
23405363	rs34787495	1.46979e-07	3.35257	-1.08501
23405576	rs4697035	1.56909e-05	8.29602	-1.35792
23405619	rs114652999	1.01005e-07	1.89245	-2.70282e-10
23405799	rs11728936	1.56725e-05	8.29602	-1.35909
23406562	rs215467	1.46694e-05	7.90334	-1.03255
23406949	rs215466	1.60456e-05	7.99111	-1.03065
23406962	rs115421600	2.59207e-09	-1.77027	-2.70282e-10
23407162	rs215465	0.0194425	15.4297	-1.36947
23408210	rs73250776	4.1278e-09	-1.30498	-2.70282e-10
23408548	rs56205464	2.40587e-09	-1.84481	-2.70282e-10
23408973	rs215464	1.75471e-05	8.08395	-1.03403
23409029	rs215463	1.36959e-05	7.81598	-1.01386
23409690	rs73250777	4.62844e-09	-1.19051	-2.70282e-10
23409845	rs215462	1.47194e-05	7.90145	-1.02726
23410131	rs114448712	2.91299e-09	-1.65355	-2.70282e-10
23410329	rs215461	0.000204051	9.5034	-2.70282e-10
23410426	rs215460	1.38093e-05	7.81374	-1.00337
23410620	rs215459	1.43193e-05	7.90109	-1.05446
23411087	rs215458	1.50171e-05	7.90145	-1.00724
23411270	rs215457	1.19106e-05	7.64063	-0.978176
23411336	rs35618667	1.45917e-07	3.23221	-0.9719
23411435	rs1966392	1.28078e-09	-1.10202	-1.37324
23411521	rs117938174	7.56747e-09	-1.5718e-10	-0.698868
23411536	rs11731233	1.26916e-07	3.10883	-0.988036
23411859	rs169997	0.0149723	15.1648	-1.36585
23411985	rs1355148	1.46608e-05	8.23686	-1.36666
23412045	rs215426	1.86487e-05	8.08167	-0.970867
23412143	rs215425	0.0149723	15.1648	-1.36585
23412370	rs35176124	1.38425e-07	3.16924	-0.961641
23413701	rs2875215	2.32468e-05	8.70265	-1.37146
23413809	rs2875216	2.45277e-05	8.75782	-1.37299
23413847	rs116824397	2.3713e-09	-1.85929	-2.70282e-10
23414024	rs73100368	4.72295e-09	-1.5718e-10	-1.17029
23414483	rs13105782	1.55012e-05	8.28995	-1.36401
23414656	rs215424	0.000160567	9.26374	-2.70282e-10
23414678	rs61795311	1.54343e-05	8.28995	-1.36834
23414683	rs73802353	4.71496e-09	-1.5718e-10	-1.17199
23414767	rs16873587	4.78491e-09	-1.5718e-10	-1.15726
23414974	rs10488999	1.79686e-05	8.44283	-1.36918
23416412	rs2159518	1.91466e-05	8.49735	-1.36019
23416453	rs34635895	2.73946e-09	-1.71497	-2.70282e-10
23416521	rs2036715	1.91292e-05	8.49735	-1.3611
23417259	rs215423	1.37342e-09	-1.02911	-1.37631
23417316	rs60208147	7.05633e-09	-1.5718e-10	-0.768801
23417396	rs61795312	2.00031e-05	8.54702	-1.3661
23417549	rs17539638	2.00101e-05	8.54702	-1.36575
23419055	rs10938946	1.71693e-05	8.3934	-1.36525
23419084	rs172553	1.77876e-05	8.15862	-1.09508
23420348	rs2036714	2.10064e-05	8.59681	-1.36696
23420788	rs215419	0.057907	16.5302	-1.3786
23420953	rs13144501	1.71446e-07	3.38424	-0.962699
23421101	rs215418	0.0388971	16.1315	-1.37784
23422016	rs73250780	1.66742e-07	3.40653	-1.01281
23422183	rs215417	0.000176227	9.3568	-2.70282e-10
23422302	rs78398061	3.87748e-09	-1.5718e-10	-1.36754
23422764	rs215416	0.0218401	15.5556	-1.37909
23423173	rs215414	0.0298545	15.8683	-1.3792
23423219	rs80250667	3.91815e-09	-1.5718e-10	-1.35711
23423405	rs215413	0.0264312	15.7456	-1.37825
23423586	rs215412	0.226444	17.7205	-1.20521
23423603	rs215411	0.18198	17.5101	-1.2134
23424060	rs215410	0.041793	16.2049	-1.37938
23424204	rs215409	1.95951e-05	8.25872	-1.09841
23424293	rs215408	1.16453e-09	-1.20051	-1.3699
23424545	rs215407	0.0205882	15.4952	-1.37769
23425040	rs215406	0.0150225	15.1794	-1.37704
23425434	rs75890584	5.81207e-09	-1.5718e-10	-0.96279
23425474	rs215405	0.0170371	15.3067	-1.3785
23425588	rs215404	0.0149879	15.1794	-1.37935
23425653	rs215403	0.0149973	15.1794	-1.37872
23425990	rs123491	1.20083e-09	-1.17827	-1.36145
23426512	rs11734453	1.23995e-07	3.14782	-1.0503
23426691	rs79376927	4.38688e-09	-1.5718e-10	-1.24411
23426926	rs215402	1.18611e-09	-1.20051	-1.35154
23428505	rs12648151	2.59888e-06	6.50429	-1.36418
23428579	rs215401	0.0299992	15.8734	-1.37944
23428673	rs74802293	3.91501e-09	-1.5718e-10	-1.35791
23429260	rs215456	3.11206e-09	-0.241637	-1.3458
23429417	rs215455	0.000122239	8.991	-2.70282e-10
23429460	rs215454	3.30913e-09	-0.174464	-1.35158
23429665	rs78321767	2.37316e-09	-1.8585	-2.70282e-10
23429780	rs215453	0.026426	15.7443	-1.3772
23429843	rs16873612	4.14551e-09	-1.5718e-10	-1.3007
23430768	rs1605813	2.90588e-05	8.8879	-1.33355
23430854	rs215452	0.021951	15.5585	-1.37688
23432096	rs1396670	4.25577e-09	-1.5718e-10	-1.27445
23432225	rs215451	0.000140748	9.132	-2.70282e-10
23432380	rs10488998	1.62044e-05	8.32817	-1.35786
23432752	rs140115411	3.46037e-09	-1.48135	-2.70282e-10
23433898	rs215449	1.35024e-09	-1.13266	-1.28979
23434406	rs737990	2.1845e-05	8.63821	-1.36921
23434620	rs73097042	4.09666e-09	-1.5718e-10	-1.31255
23434835	rs12646182	2.46161e-05	8.73718	-1.34875
23435255	rs76860619	4.19188e-09	-1.5718e-10	-1.28958
23436063	rs215448	0.000161994	9.27259	-2.70282e-10
23436260	rs215447	0.000168529	9.31213	-2.70282e-10
23436329	rs144623551	3.87376e-09	-1.5718e-10	-1.3685
23436459	rs1509252	2.39305e-05	8.73718	-1.377
23437589	rs13122598	7.52156e-09	-0.704953	-2.70282e-10
23437788	rs77568913	1.73922e-08	-1.5718e-10	0.133295
23438106	rs28370392	4.18854e-09	-1.5718e-10	-1.29037
23438252	rs111744846	3.85277e-09	-1.5718e-10	-1.37393
23438665	rs215446	8.22751e-10	-1.55136	-1.36647
23440006	rs215445	8.34974e-10	-1.58346	-1.31962
23440190	rs141268879	5.18183e-09	-1.5718e-10	-1.07757
23440247	rs215444	1.65051e-05	8.26978	-1.28108
23440284	rs9998176	4.08399e-09	-1.5718e-10	-1.31565
23440286	rs28378011	4.06276e-09	-1.5718e-10	-1.32087
23440343	rs17540376	1.95979e-05	8.53258	-1.37213
23440730	rs1509251	1.35563e-09	-1.11195	-1.30651
23441068	rs74636735	3.64232e-07	3.17506	-2.70282e-10
23441353	rs184605934	3.90059e-09	-1.5718e-10	-1.3616
23441408	rs215443	7.89959e-10	-1.58293	-1.37557
23442014	rs28578849	6.15e-09	-0.906274	-2.70282e-10
23442240	rs215442	1.33791e-09	-1.10096	-1.33065
23442573	rs6815495	4.26712e-09	-1.5718e-10	-1.27179
23442711	rs6448204	4.11035e-09	-1.5718e-10	-1.30922
23443139	rs76062007	1.0442e-09	-1.65833	-1.02115
23443426	rs215441	2.48597e-05	8.68292	-1.28465
23443552	rs7665401	1.76122e-05	8.42194	-1.36832
23443661	rs215440	8.21133e-10	-1.55105	-1.36875
23443747	rs114921780	7.59186e-09	-1.5718e-10	-0.69565
23443812	rs215439	8.19847e-10	-1.55105	-1.37032
23444445	rs177357	8.24197e-10	-1.55105	-1.36503
23444985	rs145512709	6.1107e-09	-0.912686	-2.70282e-10
23445179	rs123495	8.35226e-10	-1.56717	-1.33561
23445212	rs123494	8.74337e-10	-1.52474	-1.33228
23445780	rs123493	8.75904e-10	-1.49791	-1.35732
23446529	rs215438	1.33393e-09	-1.10096	-1.33363
23446906	rs215437	7.98403e-10	-1.6541	-1.29377
23446949	rs215436	1.35736e-09	-1.05317	-1.36402
23447618	rs115150418	4.2239e-09	-1.28197	-2.70282e-10
23447627	rs1509249	1.00427e-09	-1.59632	-1.12215
23447648	rs972210	6.94924e-10	-1.85906	-1.22762
23447666	rs13137688	1.06044e-08	0.838396	-1.19985
23447824	rs13110224	2.76273e-07	4.23945	-1.34079
23448351	rs73097072	4.66299e-09	-1.5718e-10	-1.18307
23448626	rs215435	6.74299e-10	-1.82958	-1.28723
23449238	rs190880168	2.75665e-09	-1.70871	-2.70282e-10
23449712	rs79845448	3.50823e-08	0.83497	-2.70282e-10
23449855	rs61795328	1.65391e-09	-1.08252	-1.13706
23450109	rs73250788	1.70759e-09	-1.00715	-1.18049
23450330	rs150320200	4.62166e-09	-1.19197	-2.70282e-10
23450369	rs73250789	1.57771e-09	-1.07247	-1.19429
23450473	rs215434	1.58909e-09	-1.14975	-1.10981
23450572	rs215433	8.41885e-10	-1.59761	-1.29723
23450645	rs80215111	4.76571e-09	0.198589	-1.35987
23450822	rs12646408	4.24797e-09	-1.5718e-10	-1.27628
23451144	rs215432	6.63928e-10	-1.80565	-1.32665
23451190	rs6839959	1.79638e-09	-1.06111	-1.07584
23451207	rs215431	6.53692e-10	-1.81255	-1.33529
23451210	rs138764860	4.641e-09	-1.1878	-2.70282e-10
23451237	rs6817487	1.86974e-09	-1.01856	-1.07836
23451551	rs118103043	3.83929e-09	-1.5718e-10	-1.37744
23451604	rs75588920	6.85613e-10	-1.85931	-1.24086
23451696	rs215429	1.86948e-09	-0.780788	-1.31628
23451900	rs215428	1.93233e-09	-1.082	-0.982005
23452193	rs3885408	1.76236e-09	-1.03637	-1.1197
23452440	rs215427	7.01162e-10	-1.85504	-1.22271
23453511	rs148080952	5.00986e-09	-1.11132	-2.70282e-10
23453870	rs74286759	4.90736e-09	-1.5718e-10	-1.13199
23454379	rs12696861	2.5954e-09	-0.47834	-1.29064
23454595	rs73097077	5.01148e-09	-1.5718e-10	-1.111
23454801	rs147498222	1.0118e-08	-1.5718e-10	-0.408411
23454841	rs12501285	1.08202e-09	-1.71691	-0.926979
23454842	rs58741062	4.95052e-09	-1.5718e-10	-1.12323
23454910	rs17613288	1.1001e-06	5.64924	-1.36881
23455230	rs59601025	2.25449e-09	-0.577345	-1.33246
23455677	rs73097082	2.65263e-07	3.99781	-1.13981
23455797	rs145641373	1.53422e-08	0.00787847	-2.70282e-10
23456099	rs73250791	4.05296e-09	-1.32328	-2.70282e-10
23456531	rs4697389	8.34984e-10	-1.78113	-1.12194
23456789	rs4697390	1.7634e-09	-0.960238	-1.19525
23457088	rs77460058	3.08678e-08	0.706987	-2.70282e-10
23457345	rs10488997	1.88545e-09	-0.974169	-1.11439
23457388	rs75434424	4.98547e-09	-1.5718e-10	-1.1162
23457546	rs10488995	5.18893e-09	-1.5718e-10	-1.0762
23460508	rs139940453	4.42509e-09	-1.23544	-2.70282e-10
23460535	rs118024037	8.33541e-09	-1.5718e-10	-0.602214
23460659	rs17541343	2.61879e-09	-1.76001	-2.70282e-10
23460671	rs34017810	5.03537e-07	4.87845	-1.37952
23461557	rs75544795	3.15629e-08	0.729257	-2.70282e-10
23461564	rs7667791	1.6307e-09	-1.12114	-1.11258
23461583	rs9997082	1.18309e-09	-1.20178	-1.35282
23462295	rs2215390	1.2616e-09	-1.14901	-1.34134
23462418	rs77675442	1.33401e-07	3.43007	-1.25943
23462501	rs146736397	1.33815e-08	-1.5718e-10	-0.12885
23462730	rs13129559	8.05583e-10	-1.60682	-1.3321
23464064	rs13113359	1.72497e-09	-1.20891	-0.968609
23464189	rs13138267	1.37098e-09	-1.04985	-1.35736
23464445	rs141685931	5.77983e-09	-1.5718e-10	-0.968353
23465559	rs113133541	1.39453e-08	-0.0875862	-2.70282e-10
23466278	rs74592899	6.85364e-10	-1.77656	-1.32397
23466369	rs1304559	7.43086e-10	-1.85862	-1.16105
23466619	rs139804248	3.88555e-09	-1.36546	-2.70282e-10
23466676	rs143128777	7.86315e-08	-1.5718e-10	1.64205
23466931	rs117900182	4.17558e-09	-1.5718e-10	-1.29347
23467036	rs11724385	1.55338e-07	3.48189	-1.15902
23467508	rs139148787	1.31602e-07	3.42606	-1.26901
23468063	rs2215389	1.46421e-09	-1.19704	-1.14436
23468538	rs2215388	1.73337e-09	-1.21079	-0.961874
23469047	rs75747372	7.24915e-10	-1.73955	-1.30487
23469263	rs77287466	4.3111e-09	-1.5718e-10	-1.26153
23469584	rs2323994	8.3289e-10	-1.59861	-1.30697
23469709	rs79323269	4.35596e-09	-1.5718e-10	-1.25118
23470831	rs11737342	7.67625e-10	-1.66974	-1.31744
23470906	rs141534648	3.77127e-08	-1.5718e-10	0.907271
23471198	rs114165151	4.04688e-09	-1.5718e-10	-1.32478
23471563	rs11737626	8.3236e-07	5.37309	-1.37155
23472007	rs13105239	1.30481e-09	-1.10895	-1.34772
23473585	rs61795331	1.54631e-09	-1.1013	-1.18556
23473644	rs7670496	8.03183e-10	-1.66783	-1.27407
23473748	rs723394	8.20609e-10	-1.60957	-1.31086
23473766	rs79188896	8.76601e-07	5.42877	-1.37545
23473797	rs723393	8.33479e-10	-1.59603	-1.30884
23473957	rs71608951	3.71424e-09	-1.41055	-2.70282e-10
23474365	rs12331728	8.03233e-10	-1.6536	-1.28823
23474395	rs6828425	8.06058e-10	-1.63677	-1.30155
23474539	rs6829223	8.4232e-10	-1.5959	-1.29842
23474609	rs200737436	4.99836e-09	-1.5718e-10	-1.11362
23474978	rs117783251	3.84287e-09	-1.5718e-10	-1.37651
23475032	rs1117779	8.00061e-10	-1.63689	-1.3089
23475182	rs1117778	8.07591e-10	-1.63021	-1.30621
23475489	rs7689858	6.40153e-10	-1.84809	-1.32069
23475851	rs10010445	1.2051e-09	-1.24164	-1.29452
23476298	rs10010833	6.38663e-10	-1.85924	-1.31187
23476360	rs11947190	1.57573e-09	-0.888293	-1.37971
23476363	rs11933826	2.00264e-09	-0.874204	-1.15406
23476511	rs74791938	1.36457e-07	3.51173	-1.31845
23476532	rs79070116	1.35434e-07	3.51173	-1.32597
23476595	rs77037669	1.35434e-07	3.51173	-1.32597
23476755	rs887471	6.33861e-10	-1.85676	-1.32189
23476971	rs77192993	1.16529e-07	3.35778	-1.32237
23477012	rs740835	1.44513e-09	-1.04903	-1.3055
23477482	rs12498626	6.29419e-08	2.75275	-1.33327
23477592	rs758725	2.00608e-08	0.276039	-2.70282e-10
23477661	rs114836426	2.42345e-09	-1.83753	-2.70282e-10
23477667	rs734406	1.29914e-09	-1.14732	-1.3137
23477944	rs6818808	6.22361e-10	-1.85437	-1.34259
23478313	rs10006697	1.3673e-09	-1.29094	-1.11895
23478842	rs11728280	1.10658e-09	-1.44487	-1.17658
23478878	rs17613642	4.033e-09	0.040724	-1.36894
23478946	rs10938949	6.41627e-10	-1.85227	-1.3142
23478950	rs11724046	1.20686e-09	-1.41448	-1.12023
23479184	rs17541530	2.90139e-08	0.645047	-2.70282e-10
23479415	rs143965247	3.88241e-09	-1.36627	-2.70282e-10
23479740	rs1034965	6.30331e-10	-1.85328	-1.33096
23480613	rs16873729	6.73726e-10	-1.80193	-1.31573
23481440	rs11935529	9.00297e-08	3.12559	-1.34817
23482476	rs79599549	4.11009e-07	4.6756	-1.37972
23483128	rs76911704	2.39449e-08	0.45303	-2.70282e-10
23483330	rs740834	1.2377e-09	-1.28407	-1.2254
23484608	rs35690336	3.81841e-09	-1.38289	-2.70282e-10
23485012	rs17613848	1.89419e-09	-0.729321	-1.35462
23485189	rs6830891	7.42566e-10	-1.76767	-1.2527
23485264	rs6857002	3.11367e-08	1.91071	-1.19505
23485419	rs6831833	1.02702e-09	-1.78433	-0.911739
23485506	rs34857848	2.29562e-09	-0.537358	-1.35437
23485983	rs13130879	3.01253e-09	-0.269724	-1.35022
23486104	rs16873748	7.68075e-10	-1.79744	-1.18915
23486209	rs17541787	8.8255e-09	-0.545081	-2.70282e-10
23486333	rs16873749	1.23561e-08	1.11675	-1.32532
23486441	rs144165139	5.21267e-09	-1.5718e-10	-1.07163
23487104	rs756516	7.93036e-10	-1.83402	-1.12059
23487277	rs16873755	7.99513e-10	-1.78747	-1.15901
23487489	rs16867688	7.32875e-09	0.0483552	-0.779276
23487759	rs61270443	4.52604e-09	-1.5718e-10	-1.21288
23488034	rs143053061	5.75305e-09	-0.972997	-2.70282e-10
23488160	rs1468599	4.21847e-09	-1.5718e-10	-1.28325
23488371	rs73103160	7.99087e-10	-1.83038	-1.11663
23488811	rs73103162	1.09569e-09	-1.85775	-0.773593
23488892	rs12505641	1.31097e-09	-1.85606	-0.595899
23489349	rs35907720	4.72869e-09	-1.16908	-2.70282e-10
23489495	rs61696662	1.10946e-09	-1.85932	-0.759533
23489803	rs57384045	4.19546e-09	-1.5718e-10	-1.28872
23489812	rs4426761	8.68326e-09	-1.5718e-10	-0.56133
23490322	rs79015644	8.12157e-10	-1.79988	-1.13091
23490352	rs76976988	8.66019e-09	-1.5718e-10	-0.563991
23490475	rs9884852	9.22236e-09	0.171433	-0.67253
23490541	rs139498080	5.17027e-09	-1.5718e-10	-1.0798
23491099	rs11723564	2.37318e-09	-0.492268	-1.36623
23491487	rs12508078	1.07672e-09	-1.85924	-0.789567
23491506	rs117398917	8.01119e-09	-1.5718e-10	-0.641887
23491667	rs558656087	6.3946e-09	-1.5718e-10	-0.867273
23492041	rs7673400	1.09392e-09	-1.85917	-0.773788
23492056	rs77201861	4.01771e-09	-1.5718e-10	-1.33202
23492078	rs7697668	1.09056e-09	-1.85924	-0.776796
23492381	rs117154640	5.50496e-09	-1.5718e-10	-1.01708
23493061	rs79753195	8.50189e-10	-1.80421	-1.08081
23493517	rs141150201	6.02767e-09	-1.5718e-10	-0.926365
23494278	rs147590841	5.4198e-09	-1.5718e-10	-1.03267
23494312	rs2323995	1.21592e-09	-1.16387	-1.36335
23494317	rs193088503	6.11749e-09	-0.911575	-2.70282e-10
23494408	rs6845157	1.43891e-08	-1.5718e-10	-0.0562537
23494678	rs1468598	1.22567e-09	-1.16809	-1.35114
23495538	rs4317189	9.58824e-09	0.346767	-0.808956
23496187	rs16873765	8.20371e-10	-1.8263	-1.09442
23496341	rs7689747	9.01165e-09	0.300068	-0.824277
23496919	rs684968	8.28572e-09	0.157553	-0.765746
23497070	rs80198893	8.02046e-09	-1.5718e-10	-0.64073
23497988	rs73103176	9.04045e-10	-1.78267	-1.04093
23498095	rs111883197	1.14416e-09	-1.85602	-0.732032
23498254	rs149372064	5.63695e-09	-1.5718e-10	-0.993384
23498281	rs6835965	3.83736e-09	-1.5718e-10	-1.37794
23498283	rs35413707	3.83271e-09	-1.5718e-10	-1.37915
23498298	rs12648910	3.97424e-09	-1.5718e-10	-1.34289
23498412	rs1995964	9.05354e-10	-1.78474	-1.03741
23498915	rs6841477	3.83987e-09	-1.5718e-10	-1.37729
23498988	rs147746426	2.56108e-09	-1.7823	-2.70282e-10
23499320	rs17542251	2.62846e-09	-1.75633	-2.70282e-10
23499741	rs114167409	3.59701e-09	-1.44262	-2.70282e-10
23500046	rs114622774	2.56937e-09	-1.77907	-2.70282e-10
23500674	rs16873777	9.85482e-10	-1.85501	-0.88234
23500705	rs16873779	9.67399e-10	-1.85609	-0.899785
23500899	rs4697392	7.28725e-10	-1.80413	-1.23506
23501089	rs216103	1.1753e-09	-1.21606	-1.34514
23501198	rs59477387	8.95205e-10	-1.77931	-1.05412
23501279	rs4697393	7.01539e-10	-1.80883	-1.26837
23501386	rs138163994	5.45864e-09	-1.5718e-10	-1.02553
23501904	rs7657202	3.83239e-09	-1.5718e-10	-1.37924
23501919	rs7657054	3.83372e-09	-1.5718e-10	-1.37889
23502526	rs138183707	5.97355e-09	-0.935385	-2.70282e-10
23502883	rs113836717	1.04312e-09	-1.85778	-0.822731
23503444	rs216108	1.28424e-09	-1.15246	-1.3201
23503581	rs56754377	9.05502e-10	-1.77945	-1.04254
23503656	rs75380289	6.24847e-09	-1.5718e-10	-0.89039
23503823	rs216107	8.64114e-10	-1.56528	-1.30349
23504128	rs17542397	1.43223e-08	1.14329	-1.2042
23504482	rs216106	1.32916e-09	-1.10926	-1.32893
23505473	rs181594282	5.15174e-09	-1.5718e-10	-1.08339
23505869	rs28633851	8.50623e-10	-1.73699	-1.14752
23506362	rs34741421	1.82344e-09	-0.743251	-1.37875
23506683	rs113370805	6.78395e-10	-1.85898	-1.25177
23506882	rs77143679	4.10388e-09	-1.5718e-10	-1.31079
23507659	rs28887258	1.0332e-09	-1.75572	-0.934351
23507771	rs11722745	5.56737e-09	0.365438	-1.37124
23507824	rs28867811	1.01987e-09	-1.76074	-0.94231
23507920	rs78246455	3.59146e-09	-1.44417	-2.70282e-10
23507952	rs11931328	3.84754e-09	-1.5718e-10	-1.37529
23508363	rs216116	1.42572e-09	-1.03494	-1.33311
23508558	rs150414829	4.25124e-09	-1.5718e-10	-1.27552
23508746	rs10433832	1.42109e-09	-1.71688	-0.65442
23508946	rs10433833	1.34623e-09	-1.71248	-0.712934
23508955	rs138131642	5.64091e-09	-1.5718e-10	-0.992682
23509213	rs571664854	5.58357e-09	-1.5718e-10	-1.0029
23509513	rs28505370	1.26837e-09	-1.72524	-0.759748
23509793	rs17614488	9.50865e-09	-0.470525	-2.70282e-10
23510004	rs141996782	5.62194e-09	-1.5718e-10	-0.99605
23510676	rs7681148	8.6648e-10	-1.72717	-1.13887
23511366	rs78119922	6.65523e-10	-1.85839	-1.27152
23511642	rs112641949	6.70118e-10	-1.85856	-1.26447
23511690	rs185865215	5.6475e-09	-1.5718e-10	-0.991514
23511699	rs190192762	3.83098e-09	-1.5718e-10	-1.37961
23511987	rs11945573	3.86081e-09	-1.5718e-10	-1.37185
23512389	rs139844854	5.63527e-09	-1.5718e-10	-0.993681
23512576	rs7689568	5.0187e-09	-1.5718e-10	-1.10956
23512617	rs34506106	3.84481e-09	-0.0249282	-1.35107
23512648	rs73805216	3.84436e-09	-1.5718e-10	-1.37612
23513587	rs77506399	8.72861e-10	-1.74672	-1.11199
23513826	rs7654858	8.75861e-10	-1.74672	-1.10856
23514548	rs183352	2.15592e-09	-0.602623	-1.35189
23514606	rs12510268	8.79159e-10	-1.74296	-1.10856
23515047	rs73805217	3.84533e-09	-1.5718e-10	-1.37587
23516248	rs28673041	8.72861e-10	-1.74672	-1.11199
23516266	rs9684213	1.48654e-09	-1.07358	-1.2527
23516403	rs28572730	8.76149e-10	-1.74296	-1.11199
23516586	rs28456306	8.52385e-10	-1.74672	-1.13573
23516635	rs1155194	6.82718e-10	-1.85923	-1.24517
23517122	rs145092095	5.18199e-09	-1.5718e-10	-1.07754
23517521	rs1606147	8.55183e-10	-1.74672	-1.13245
23517526	rs140566585	1.48366e-08	-1.5718e-10	-0.0256268
23517566	rs144658410	4.02094e-09	-1.5718e-10	-1.33121
23517660	rs1912756	8.55183e-10	-1.74672	-1.13245
23517731	rs191075376	4.82057e-09	-1.5718e-10	-1.14983
23517755	rs141684290	3.84491e-09	-1.5718e-10	-1.37598
23517891	rs7670966	1.01534e-09	-1.63545	-1.07204
23518794	rs10012527	1.01033e-09	-1.81071	-0.901737
23518825	rs6448205	6.36509e-10	-1.84991	-1.32457
23518943	rs7699363	6.31364e-10	-1.84903	-1.33357
23519170	rs7699745	6.31198e-10	-1.83956	-1.3433
23519755	rs17554527	4.68751e-09	0.15827	-1.33609
23519997	rs76974993	6.32441e-10	-1.83553	-1.34536
23520068	rs140640278	5.43207e-09	-1.5718e-10	-1.03041
23520071	rs9685618	3.88073e-09	-1.5718e-10	-1.3667
23520242	rs144502362	4.12713e-09	-1.30514	-2.70282e-10
23520530	rs216113	1.11269e-09	-1.26966	-1.34629
23520711	rs17554625	6.34136e-10	-1.84291	-1.33531
23521194	rs78883652	6.38881e-10	-1.84196	-1.3288
23521352	rs142429970	5.97726e-09	-1.5718e-10	-0.934764
23521465	rs116812969	2.48915e-07	2.79439	-2.70282e-10
23521640	rs78563495	6.36765e-10	-1.83956	-1.33452
23521796	rs78746220	3.97471e-08	1.51047	-0.550663
23521949	rs6448206	6.47401e-10	-1.84182	-1.3157
23521969	rs1877236	1.21767e-09	-1.49652	-1.02927
23521971	rs6448207	6.5145e-10	-1.83815	-1.31314
23522485	rs6448208	6.47308e-10	-1.84196	-1.3157
23522553	rs28705971	1.02131e-09	-1.81708	-0.884567
23522707	rs216112	1.12555e-09	-1.245	-1.35945
23523222	rs56661289	1.0196e-09	-1.81875	-0.884567
23523223	rs7657910	6.38479e-10	-1.83687	-1.33452
23523429	rs16873798	3.87016e-09	-1.5718e-10	-1.36943
23523599	rs17554659	2.82227e-09	-0.343775	-1.34141
23523779	rs17554688	1.40274e-08	0.405077	-0.486792
23523827	rs192676819	2.37433e-09	-1.85801	-2.70282e-10
23523948	rs1397825	3.8919e-09	-1.5718e-10	-1.36383
23524075	rs6448209	6.38479e-10	-1.83687	-1.33452
23524106	rs6448210	6.46722e-10	-1.8383	-1.32026
23524169	rs6448211	6.46722e-10	-1.8383	-1.32026
23524499	rs79847520	4.04587e-09	-1.5718e-10	-1.32503
23524663	rs17625142	3.55646e-09	-0.108371	-1.34559
23524735	rs6854092	6.31475e-10	-1.84729	-1.33513
23524794	rs216111	1.12528e-09	-1.25258	-1.35211
23524960	rs35795604	6.36644e-10	-1.8463	-1.32797
23525021	rs77912191	6.42854e-10	-1.83415	-1.33041
23525282	rs78583047	3.46085e-09	-1.48121	-2.70282e-10
23525374	rs111412575	6.43055e-09	-0.861667	-2.70282e-10
23525657	rs216110	3.85459e-09	-1.37346	-2.70282e-10
23525998	rs1588539	1.02291e-09	-1.83241	-0.867666
23526118	rs149215704	4.08339e-09	-1.5718e-10	-1.3158
23526160	rs73802405	3.87449e-09	-1.5718e-10	-1.36831
23526418	rs143469725	4.09594e-09	-1.5718e-10	-1.31273
23526504	rs76979264	6.80224e-10	-1.85733	-1.25073
23526561	rs140671747	3.88315e-09	-1.36608	-2.70282e-10
23526656	rs61795357	2.41466e-09	-1.84117	-2.70282e-10
23526791	rs56255769	3.87119e-09	-1.5718e-10	-1.36916
23527191	rs60560576	3.85415e-09	-1.5718e-10	-1.37358
23527412	rs142811917	5.04456e-09	-1.5718e-10	-1.10442
23527491	rs75095390	6.80505e-10	-1.84383	-1.26381
23527761	rs112293772	6.65596e-10	-1.85923	-1.27056
23527877	rs59245947	6.44894e-10	-1.82978	-1.33161
23528151	rs146981883	4.89247e-09	-1.5718e-10	-1.13503
23528222	rs1588540	1.03072e-09	-1.8299	-0.862568
23528395	rs113516593	6.44488e-10	-1.83128	-1.33075
23528591	rs75461462	6.45413e-10	-1.82978	-1.33081
23529286	rs13151198	2.45333e-09	-1.82528	-2.70282e-10
23529424	rs1511434	6.87987e-10	-1.77917	-1.31754
23529732	rs113236376	6.4491e-10	-1.82825	-1.33312
23529831	rs61795358	3.88603e-09	-0.0423854	-1.32295
23529896	rs13105578	1.69187e-09	-0.817183	-1.37971
23530196	rs2191354	1.04549e-09	-1.64431	-1.03393
23530919	rs2215387	1.01175e-09	-1.83362	-0.877423
23531101	rs60532418	3.87744e-09	-1.5718e-10	-1.36755
23531411	rs2109398	6.46436e-10	-1.82668	-1.33233
23531768	rs112739336	6.43926e-10	-1.82668	-1.33622
23531975	rs76695246	6.43926e-10	-1.82668	-1.33622
23532248	rs33975584	3.19893e-09	-0.22085	-1.33906
23532789	rs1003561	6.44964e-10	-1.82507	-1.33622
23533053	rs11930167	3.88927e-09	-1.5718e-10	-1.3645
23533608	rs6836512	6.43992e-10	-1.82507	-1.33773
23533622	rs13129262	3.03561e-09	-0.256409	-1.3559
23533731	rs118037897	4.70432e-09	-1.5718e-10	-1.17424
23533824	rs78603371	6.42955e-10	-1.82668	-1.33773
23534143	rs12510874	6.42477e-10	-1.82668	-1.33847
23534246	rs76016027	2.46111e-08	1.08097	-0.600497
23534895	rs10517013	6.40526e-10	-1.82825	-1.33994
23535047	rs16867691	3.87398e-09	-1.5718e-10	-1.36844
23535139	rs10517014	6.38298e-10	-1.82825	-1.34342
23535196	rs148776618	4.25093e-09	-1.27559	-2.70282e-10
23535260	rs993693	6.73159e-10	-1.85933	-1.25917
23535494	rs28520740	9.94425e-10	-1.84776	-0.880558
23535912	rs10017157	3.87728e-09	-1.5718e-10	-1.36759
23536013	rs1397826	6.33713e-10	-1.83274	-1.34615
23536324	rs4458441	1.19404e-09	-1.18732	-1.35807
23536360	rs7663816	6.12407e-09	0.466038	-1.37654
23536379	rs7688207	2.24705e-08	0.389478	-2.70282e-10
23537041	rs114792982	6.32326e-10	-1.83415	-1.34692
23537050	rs113049046	6.34494e-10	-1.83274	-1.34492
23537234	rs4619878	3.88005e-09	-1.5718e-10	-1.36688
23537256	rs111870235	6.34566e-10	-1.83128	-1.34626
23537403	rs112110475	6.39812e-10	-1.82173	-1.34758
23537512	rs138780851	4.53136e-09	-1.5718e-10	-1.2117
23538007	rs28824778	9.73026e-10	-1.83622	-0.913855
23538028	rs7676340	6.31503e-10	-1.83415	-1.34823
23538865	rs12510490	6.31993e-10	-1.83274	-1.34887
23539147	rs79324913	6.28086e-10	-1.8383	-1.3495
23539244	rs10517015	6.27692e-10	-1.8383	-1.35013
23539426	rs12510656	1.29007e-08	-1.5718e-10	-0.165448
23539495	rs77582552	4.4571e-09	-1.5718e-10	-1.22823
23540012	rs145647495	3.70943e-09	-1.41185	-2.70282e-10
23540771	rs77901449	6.13551e-10	-1.85002	-1.3612
23541005	rs77512760	6.65461e-10	-1.85857	-1.27143
23541368	rs4697394	6.1301e-10	-1.85085	-1.36125
23541933	rs1511445	1.24598e-09	-1.15245	-1.35035
23542478	rs869473	6.6648e-10	-1.85704	-1.27143
23542661	rs147326084	2.55758e-09	-1.78367	-2.70282e-10
23543753	rs59046113	6.62279e-10	-1.85841	-1.27638
23543783	rs74464588	5.47634e-09	-1.5718e-10	-1.02229
23543786	rs143871450	4.77064e-09	-1.5718e-10	-1.16025
23543819	rs1119131	1.18717e-09	-1.18971	-1.36145
23544807	rs7686614	3.86632e-09	-1.5718e-10	-1.37042
23544883	rs79726233	6.64986e-10	-1.85929	-1.27143
23545027	rs6845386	6.14086e-10	-1.85165	-1.3587
23545088	rs117079288	4.08468e-09	-1.5718e-10	-1.31548
23545115	rs112025617	9.84589e-10	-1.85885	-0.879406
23545563	rs144000370	4.55085e-09	-1.5718e-10	-1.20741
23546018	rs79527831	6.16413e-10	-1.85002	-1.35655
23546116	rs11946682	1.04032e-09	-1.85546	-0.82774
23546394	rs2323996	3.1555e-09	-0.266097	-1.30748
23546531	rs11946861	1.04933e-09	-1.85591	-0.818672
23546566	rs149237340	1.38608e-08	-1.5718e-10	-0.0936591
23546569	rs12512531	6.15073e-10	-1.85165	-1.3571
23546911	rs4395488	6.80639e-10	-1.83003	-1.27742
23547046	rs73258343	4.72597e-09	-1.45176	0.282105
23547209	rs113490961	6.12995e-10	-1.85503	-1.3571
23547839	rs60437841	9.10132e-10	-1.81732	-0.999573
23548282	rs4410515	1.07072e-09	-1.85591	-0.798492
23548496	rs118131545	3.84871e-09	-1.5718e-10	-1.37499
23548957	rs16873852	6.15411e-10	-1.85165	-1.35655
23549492	rs74808712	3.94731e-09	-1.5718e-10	-1.34969
23549753	rs16873865	1.15286e-09	-1.85692	-0.723563
23549788	rs57506072	6.80997e-10	-1.8381	-1.26882
23549888	rs78350727	3.89246e-09	-1.5718e-10	-1.36369
23550101	rs1511443	1.33106e-09	-1.07077	-1.36599
23550322	rs79169481	3.86869e-09	-1.5718e-10	-1.36981
23550676	rs17625606	3.11722e-09	-0.312577	-1.27321
23550712	rs16873871	6.84932e-10	-1.84251	-1.25866
23551071	rs17555374	6.13971e-10	-1.85013	-1.36041
23551567	rs1511441	6.13775e-10	-1.85095	-1.35991
23551739	rs1511440	6.12497e-10	-1.85248	-1.36046
23551827	rs1511439	6.10595e-10	-1.85609	-1.35996
23551870	rs17555511	2.49e-09	-1.81045	-2.70282e-10
23552019	rs9790508	9.90136e-10	-1.36146	-1.37118
23552234	rs17555539	6.09828e-10	-1.8578	-1.35951
23552420	rs17555602	6.09142e-10	-1.85887	-1.35956
23552479	rs75763905	3.8321e-09	-1.5718e-10	-1.37931
23552727	rs144736040	4.54906e-09	-1.5718e-10	-1.20781
23553501	rs186530605	4.40265e-09	-1.5718e-10	-1.24052
23553637	rs150453771	4.26426e-09	-1.27246	-2.70282e-10
23553744	rs71608955	2.37739e-09	-1.85672	-2.70282e-10
23553848	rs79117600	5.38952e-09	-1.5718e-10	-1.03827
23554222	rs192713767	4.84736e-09	-1.5718e-10	-1.14429
23554380	rs77709564	4.64265e-09	-1.5718e-10	-1.18744
23554863	rs73105052	1.95568e-09	-0.707318	-1.34467
23555237	rs10021542	1.00795e-09	-1.66004	-1.05477
23555468	rs147209843	5.04694e-09	-1.5718e-10	-1.10394
23555526	rs61199456	3.77463e-09	-0.0572246	-1.3372
23555968	rs10428458	4.1502e-09	-1.5718e-10	-1.29957
23556286	rs1976635	1.16431e-08	-0.963617	0.695607
23556405	rs77056624	2.5012e-09	-1.80596	-2.70282e-10
23556660	rs73802417	9.4619e-10	-1.85835	-0.919687
23556816	rs73802418	9.57398e-10	-1.85858	-0.907682
23557055	rs117973354	3.83402e-09	-1.5718e-10	-1.37881
23557339	rs6448212	6.63304e-10	-1.79701	-1.33624
23557531	rs56909119	4.81774e-09	-1.5718e-10	-1.15042
23557645	rs1511451	1.1814e-09	-1.26249	-1.29354
23558327	rs28472573	3.8325e-09	-1.5718e-10	-1.37921
23558407	rs76215961	4.97341e-09	-1.5718e-10	-1.11862
23558760	rs143567831	4.15911e-09	-1.5718e-10	-1.29742
23558762	rs60003326	4.39644e-09	-1.5718e-10	-1.24193
23558846	rs2102560	1.19215e-09	-1.59374	-0.953222
23559009	rs143599643	5.2604e-09	-1.5718e-10	-1.06252
23559405	rs141441172	2.4693e-09	-1.81879	-2.70282e-10
23559785	rs11939577	2.45882e-09	-1.82304	-2.70282e-10
23559807	rs16873878	3.83537e-09	-1.5718e-10	-1.37846
23559857	rs11939613	2.4859e-09	-1.81209	-2.70282e-10
23559886	rs116917414	5.5197e-09	-1.5718e-10	-1.0144
23560044	rs10517018	2.45527e-09	-1.82449	-2.70282e-10
23560308	rs146569695	3.83235e-09	-1.5718e-10	-1.37925
23560611	rs7683779	7.01216e-10	-1.82767	-1.25
23560631	rs4392502	2.47382e-09	-1.81696	-2.70282e-10
23560683	rs146889629	5.84189e-09	-1.5718e-10	-0.957672
23561069	rs74902678	2.45421e-09	-1.82492	-2.70282e-10
23561141	rs73258346	5.19558e-09	-1.07492	-2.70282e-10
23561167	rs75391043	4.88644e-09	-1.5718e-10	-1.13626
23561245	rs116857869	4.03567e-09	-1.5718e-10	-1.32755
23561445	rs114143781	3.84111e-09	-1.5718e-10	-1.37696
23561662	rs950950	6.95776e-10	-1.85124	-1.23421
23561707	rs950949	1.39083e-09	-1.70069	-0.692137
23561815	rs950948	6.93669e-10	-1.84973	-1.23875
23561978	rs78926611	4.14402e-09	-1.5718e-10	-1.30106
23562045	rs111388665	2.45845e-09	-1.8232	-2.70282e-10
23562139	rs2055890	6.88046e-10	-1.85841	-1.23822
23562148	rs2175455	6.86882e-10	-1.85786	-1.24046
23562287	rs145948128	4.01161e-09	-1.5718e-10	-1.33353
23562363	rs138959008	2.54439e-09	-1.78884	-2.70282e-10
23562724	rs78319492	4.66695e-09	-1.5718e-10	-1.18222
23562927	rs78893715	5.01755e-09	-1.5718e-10	-1.10978
23563103	rs4331766	1.08551e-09	-1.39967	-1.241
23563570	rs4622988	1.4006e-09	-1.18101	-1.20481
23563593	rs112625189	4.51099e-09	0.161675	-1.37788
23563931	rs9784459	9.26605e-10	-1.85497	-0.943984
23564514	rs77282396	4.06581e-09	-1.32011	-2.70282e-10
23565305	rs58874680	1.79823e-08	1.39136	-1.22469
23565387	rs57429233	1.99045e-08	1.4949	-1.22668
23565839	rs73105087	1.88451e-08	1.45467	-1.24115
23566079	rs2089842	6.53566e-09	0.403701	-1.24915
23566114	rs142022976	2.55206e-09	-1.78582	-2.70282e-10
23566334	rs10017437	7.27855e-10	-1.66069	-1.37969
23566468	rs142898327	2.5178e-09	-1.79934	-2.70282e-10
23566880	rs2875251	1.13472e-09	-1.35781	-1.23852
23567036	rs113552539	3.47576e-09	-1.47691	-2.70282e-10
23567180	rs7694126	1.9664e-09	-0.853036	-1.19349
23567567	rs77683779	6.78777e-10	-1.83357	-1.27662
23568126	rs28824569	1.38166e-09	-1.45292	-0.946521
23568332	rs6448213	4.55958e-08	2.46921	-1.37212
23568333	rs28830470	1.31595e-09	-1.47548	-0.972684
23568399	rs28802668	1.24923e-09	-1.34019	-1.16
23568648	rs6839529	4.08974e-09	-1.5718e-10	-1.31425
23569026	rs10026757	1.38281e-09	-1.4297	-0.968909
23569030	rs67436520	7.44326e-10	-1.85913	-1.15887
23569316	rs7683226	1.36817e-08	1.26988	-1.37655
23569326	rs28867777	1.41415e-09	-1.41679	-0.95941
23569349	rs28850402	1.42459e-09	-1.40663	-0.962211
23569368	rs79043286	9.69287e-10	-1.49704	-1.25688
23569427	rs28713551	1.36732e-09	-1.42181	-0.988062
23569564	rs28876831	1.3625e-09	-1.42181	-0.991589
23569841	rs4566642	1.50248e-09	-1.41466	-0.90095
23569862	rs4543099	3.2042e-09	-1.55827	-2.70282e-10
23570075	rs6846806	1.22629e-09	-1.43112	-1.08761
23570747	rs6830349	6.25046e-09	0.404172	-1.29424
23571565	rs1912755	2.6386e-09	-0.428027	-1.32445
23571679	rs61797490	7.11375e-09	-0.760697	-2.70282e-10
23571951	rs141884486	6.09172e-09	-1.5718e-10	-0.915797
23572152	rs13103252	2.84378e-09	-0.389798	-1.2878
23572504	rs12506146	6.69865e-09	0.558641	-1.37946
23572850	rs28763713	2.44693e-09	-0.55372	-1.27417
23572960	rs78666869	3.83701e-09	-1.5718e-10	-1.37803
23572964	rs7662017	4.01872e-09	0.014866	-1.34663
23573553	rs10017400	2.438e-09	-0.55573	-1.27582
23573601	rs78159177	3.13915e-09	-1.57877	-2.70282e-10
23573945	rs187781864	6.06668e-09	-1.5718e-10	-0.919916
23574005	rs28439545	3.79719e-09	-1.38847	-2.70282e-10
23574035	rs73105101	3.46508e-09	-0.179902	-1.30009
23574768	rs74776618	2.64236e-09	-1.75105	-2.70282e-10
23574824	rs73258348	6.4579e-10	-1.85752	-1.30249
23574876	rs11727130	8.31983e-10	-1.5997	-1.30697
23574933	rs111983905	2.43467e-09	-1.83292	-2.70282e-10
23575109	rs181427622	3.92261e-09	-1.35597	-2.70282e-10
23575223	rs10006564	2.62912e-09	-0.480328	-1.27575
23575246	rs10028975	2.39769e-09	-0.577317	-1.2709
23575304	rs9996142	2.19595e-09	-0.679138	-1.25698
23575676	rs77761126	4.16136e-09	-1.29688	-2.70282e-10
23575829	rs10031701	2.36312e-09	-0.591841	-1.2709
23575842	rs10031917	2.37589e-09	-0.584935	-1.27242
23575883	rs10009448	2.27654e-09	-0.627463	-1.27261
23575898	rs10009451	2.36269e-09	-0.591841	-1.27108
23576325	rs13145651	4.91107e-09	0.216317	-1.34755
23576399	rs58341605	2.39676e-09	-0.570372	-1.27824
23576471	rs73106912	2.40463e-09	-0.570372	-1.27496
23576908	rs186117188	5.64122e-08	1.30996	-2.70282e-10
23577005	rs73106915	6.64404e-10	-1.84809	-1.2835
23577026	rs4697036	6.0241e-09	0.439495	-1.36645
23577117	rs58167866	7.89702e-10	-1.67369	-1.28513
23577167	rs4697037	3.20295e-09	-1.55866	-2.70282e-10
23577312	rs28435609	6.79297e-10	-1.85808	-1.25135
23577379	rs74953123	3.26267e-09	-1.54018	-2.70282e-10
23578138	rs55760345	2.08811e-09	-0.748125	-1.23834
23578197	rs13108746	4.02453e-09	0.0488871	-1.37921
23578361	rs74539658	2.62535e-09	-1.75751	-2.70282e-10
23578466	rs60382719	7.97169e-10	-1.70059	-1.24882
23578479	rs58214642	2.09513e-09	-0.744769	-1.23834
23578748	rs73106921	2.09137e-09	-0.751182	-1.23373
23578755	rs73106923	2.16271e-09	-0.717639	-1.23373
23578775	rs73106924	2.08335e-09	-0.751182	-1.23757
23578874	rs9884250	6.89962e-10	-1.85925	-1.23459
23578926	rs76486218	3.44925e-09	-1.48457	-2.70282e-10
23579235	rs9884254	4.02163e-09	-1.5718e-10	-1.33104
23579248	rs78799882	5.45771e-09	0.00159283	-1.02729
23579532	rs80016633	3.96695e-09	-1.5718e-10	-1.34473
23579731	rs117363473	4.22669e-09	-1.5718e-10	-1.28131
23580023	rs140941433	7.60132e-09	-1.5718e-10	-0.694404
23580077	rs11724857	2.40304e-09	-1.84599	-2.70282e-10
23580399	rs71608957	5.57152e-09	-1.00506	-2.70282e-10
23580943	rs61797491	9.10922e-09	-0.513439	-2.70282e-10
23580970	rs56134488	6.90155e-10	-1.84536	-1.2482
23581156	rs10470807	6.81885e-09	0.575701	-1.37874
23581602	rs9884601	6.67759e-09	0.550778	-1.37475
23582481	rs1511454	7.4507e-10	-1.65646	-1.36054
23583439	rs76048093	6.43985e-09	-0.860222	-2.70282e-10
23583719	rs10049900	3.56472e-09	-0.0894151	-1.36223
23584036	rs75562027	4.02201e-09	-1.5718e-10	-1.33095
23584402	rs6810684	3.73789e-09	-0.0473671	-1.35684
23585678	rs11943350	4.03477e-09	-1.5718e-10	-1.32778
23585684	rs79061748	3.97763e-09	-1.5718e-10	-1.34204
23586152	rs78155426	2.74207e-09	-1.71401	-2.70282e-10
23586779	rs59593498	5.00783e-09	0.169656	-1.28138
23586851	rs55727900	5.07049e-09	0.188148	-1.28744
23587215	rs10027713	5.99993e-10	-1.85409	-1.37947
23587418	rs10017553	6.42801e-10	-1.79881	-1.36584
23587465	rs10027997	9.01592e-10	-1.51319	-1.31313
23587585	rs73106937	2.96491e-09	-0.318391	-1.31749
23587996	rs1397829	8.13098e-10	-1.76896	-1.16067
23588056	rs6849268	1.08771e-09	-1.70182	-0.936825
23588090	rs74779230	4.63958e-09	-1.5718e-10	-1.1881
23588208	rs77209314	4.77387e-09	-1.5718e-10	-1.15957
23588363	rs78130944	5.0591e-09	-1.5718e-10	-1.10154
23588462	rs1511453	8.76927e-10	-1.84593	-1.00813
23588559	rs978235	6.40895e-10	-1.80705	-1.36056
23588610	rs79120000	4.67829e-09	-1.5718e-10	-1.17979
23588832	rs11733446	6.69338e-10	-1.84452	-1.27967
23589055	rs79524095	6.06095e-09	-1.5718e-10	-0.92086
23589160	rs2875245	8.24189e-10	-1.70151	-1.21457
23589584	rs117381123	7.14817e-09	-1.5718e-10	-0.75587
23590019	rs66575145	6.40598e-10	-1.85423	-1.31385
23590046	rs71608958	7.23184e-10	-1.79602	-1.2508
23590120	rs13105614	7.00755e-10	-1.79244	-1.28588
23590136	rs13106221	7.02793e-10	-1.76032	-1.3151
23590168	rs73106942	2.89702e-09	-1.65905	-2.70282e-10
23590211	rs35036569	6.84924e-10	-1.78835	-1.31282
23590382	rs35323184	6.96893e-10	-1.792	-1.29185
23590395	rs35426469	7.03383e-10	-1.7879	-1.28668
23590451	rs61797495	6.99439e-10	-1.78835	-1.29185
23590530	rs34203874	8.29242e-10	-1.83216	-1.07781
23590841	rs184595448	3.85691e-09	-1.5718e-10	-1.37286
23590867	rs189111178	4.06219e-09	-1.5718e-10	-1.321
23590873	rs55657888	1.08933e-09	-1.70759	-0.929574
23590924	rs78918121	2.23179e-08	-1.5718e-10	0.382662
23591014	rs13140325	6.96757e-10	-1.78414	-1.2999
23591140	rs4697038	7.05178e-10	-1.78414	-1.28789
23591162	rs10018135	8.99196e-10	-1.84062	-0.988362
23591401	rs7665464	8.51299e-10	-1.83474	-1.04898
23591442	rs4697039	7.15187e-10	-1.78022	-1.27772
23591522	rs4697397	7.04405e-10	-1.78251	-1.29062
23591589	rs4697040	7.05756e-10	-1.78251	-1.2887
23591641	rs34658173	6.95941e-10	-1.78251	-1.30271
23591695	rs34686085	7.05756e-10	-1.78251	-1.2887
23591938	rs61797498	3.02845e-09	-1.61468	-2.70282e-10
23592101	rs35297743	7.11274e-10	-1.79244	-1.27098
23592131	rs35106703	7.1322e-10	-1.78971	-1.27098
23592272	rs61797501	5.9944e-10	-1.85523	-1.37926
23592323	rs36031666	7.06886e-10	-1.78681	-1.2828
23592446	rs2324074	7.03362e-10	-1.79099	-1.28362
23592475	rs1912758	7.06308e-10	-1.78681	-1.28362
23592562	rs139812003	5.24689e-09	-1.5718e-10	-1.06509
23592563	rs1112601	7.02405e-10	-1.79602	-1.27995
23592737	rs2324073	6.95232e-10	-1.78681	-1.29942
23593005	rs1912759	9.28958e-10	-1.67543	-1.12099
23593131	rs7677519	6.96393e-10	-1.78681	-1.29775
23593138	rs1912760	1.14339e-09	-1.82694	-0.761788
23593299	rs7677861	6.9909e-10	-1.78251	-1.29819
23593379	rs60792940	1.5363e-09	-1.59143	-0.701919
23593490	rs117731576	5.01796e-09	-1.5718e-10	-1.1097
23593622	rs7678500	7.00001e-10	-1.78251	-1.29689
23593632	rs13129407	6.82207e-10	-1.78251	-1.32264
23593733	rs13134720	7.00247e-10	-1.78392	-1.29513
23593779	rs13134344	7.01893e-10	-1.77981	-1.29689
23593808	rs13134550	6.8973e-10	-1.78414	-1.31004
23593938	rs13135184	6.96467e-10	-1.79099	-1.29347
23594189	rs73258353	5.25417e-09	-1.0637	-2.70282e-10
23594273	rs1511438	7.05559e-10	-1.77808	-1.29341
23594343	rs1511437	6.98224e-10	-1.78681	-1.29513
23594577	rs61797535	2.72345e-09	-1.72083	-2.70282e-10
23594747	rs13103227	6.9474e-10	-1.79099	-1.29595
23595092	rs1606148	8.71607e-10	-1.82749	-1.03266
23595093	rs116233169	6.88041e-10	-1.85841	-1.23822
23595190	rs57301779	6.41872e-10	-1.85825	-1.30785
23595207	rs34330552	6.97177e-10	-1.79859	-1.28485
23595226	rs34119851	7.06725e-10	-1.78681	-1.28303
23595251	rs34057927	8.50592e-10	-1.82365	-1.0609
23595280	rs34367467	7.05435e-10	-1.78681	-1.28485
23595315	rs56013296	2.98761e-09	-1.62825	-2.70282e-10
23595334	rs13104038	7.05435e-10	-1.78681	-1.28485
23595365	rs13104217	7.05435e-10	-1.78681	-1.28485
23595480	rs34291641	7.08477e-10	-1.78251	-1.28485
23595641	rs61797539	7.12854e-10	-1.77353	-1.28767
23595674	rs17631802	7.12854e-10	-1.77353	-1.28767
23595994	rs34607096	8.81457e-10	-1.82912	-1.01979
23596091	rs61795060	6.99122e-10	-1.76405	-1.3166
23596093	rs34989163	8.79027e-10	-1.83572	-1.01595
23596098	rs61795061	7.19643e-10	-1.76405	-1.28767
23596138	rs34145586	7.31783e-10	-1.71904	-1.31596
23596221	rs35435225	7.28649e-10	-1.72502	-1.31427
23596276	rs78109537	7.14914e-10	-1.76885	-1.28946
23596323	rs73106947	2.6883e-09	-1.73382	-2.70282e-10
23596325	rs71608959	7.12396e-10	-1.76885	-1.29299
23596594	rs6820701	1.05284e-09	-1.59608	-1.07515
23596719	rs1397828	9.5926e-10	-1.74453	-1.01979
23596767	rs61795062	7.05851e-10	-1.77808	-1.29299
23597035	rs144105958	6.15603e-09	-1.5718e-10	-0.905295
23597036	rs79359232	5.53374e-09	-1.5718e-10	-1.01186
23597085	rs1511436	1.30731e-09	-1.78269	-0.672061
23597211	rs2067858	1.35721e-09	-1.45611	-0.961183
23597331	rs7669479	1.26589e-09	-1.78269	-0.704259
23597396	rs10517019	8.29916e-10	-1.66437	-1.24479
23597603	rs17632009	6.97299e-10	-1.78681	-1.29645
23597767	rs2137047	1.31981e-09	-1.66983	-0.775412
23597788	rs35472143	7.88081e-10	-1.64469	-1.31619
23597839	rs115780065	2.86279e-09	-1.67093	-2.70282e-10
23598002	rs16873934	5.35233e-09	-1.5718e-10	-1.0452
23598144	rs11943096	7.61172e-10	-1.67753	-1.31809
23598441	rs11929831	6.97564e-10	-1.7523	-1.33059
23598457	rs75530198	7.05419e-10	-1.78681	-1.28487
23598499	rs7654612	3.05082e-09	-1.60732	-2.70282e-10
23598516	rs11934211	7.05699e-10	-1.7424	-1.32889
23598549	rs34841951	7.07169e-10	-1.78251	-1.2867
23598582	rs7676738	1.34328e-09	-1.76709	-0.660521
23598734	rs7681518	1.33916e-09	-1.77016	-0.660521
23598771	rs61795063	7.1305e-10	-1.77808	-1.28285
23598822	rs61795064	6.82202e-10	-1.76885	-1.3363
23599742	rs78823432	3.09283e-09	-1.59364	-2.70282e-10
23600058	rs16873936	1.06782e-09	-1.47515	-1.18196
23600132	rs191017859	6.44963e-09	-1.5718e-10	-0.858703
23600150	rs13140421	6.9594e-10	-1.76885	-1.31636
23600207	rs6847002	1.33243e-09	-1.7375	-0.698221
23600309	rs6847543	1.20663e-09	-1.65067	-0.884225
23600323	rs13116465	6.9099e-10	-1.77353	-1.31882
23600420	rs60622358	7.86878e-10	-1.71329	-1.24912
23600443	rs117547167	5.21813e-09	-1.5718e-10	-1.07059
23600510	rs13140916	6.95263e-10	-1.76885	-1.31734
23600766	rs17632146	6.88728e-10	-1.7783	-1.31734
23600819	rs6853468	1.3008e-09	-1.65989	-0.799852
23600892	rs6853140	6.93784e-10	-1.7474	-1.34092
23600897	rs56112034	6.88876e-10	-1.77808	-1.31734
23600922	rs61795065	3.12126e-09	-1.58449	-2.70282e-10
23600950	rs13123056	8.69497e-10	-1.81686	-1.04571
23600966	rs77647571	9.91166e-09	-1.5718e-10	-0.429015
23601001	rs10032829	1.36276e-09	-1.61886	-0.794356
23601158	rs145843146	3.8859e-09	-1.5718e-10	-1.36537
23601453	rs13124215	8.63488e-10	-1.82012	-1.04938
23601502	rs61795066	6.90231e-10	-1.76885	-1.3246
23601560	rs13148875	1.2717e-09	-1.75648	-0.725893
23601666	rs142055014	6.02361e-09	-1.5718e-10	-0.92704
23602117	rs138129464	4.12505e-09	-1.5718e-10	-1.30565
23602156	rs6812096	7.00644e-10	-1.85821	-1.22028
23602254	rs11930184	1.05219e-09	-1.85902	-0.812832
23602292	rs1397827	1.29269e-09	-1.59564	-0.870363
23602369	rs78202125	5.00038e-09	-1.5718e-10	-1.11321
23602504	rs142139615	4.51283e-09	-1.5718e-10	-1.2158
23602602	rs13131821	6.8785e-10	-1.76405	-1.33286
23602621	rs59327771	2.67939e-09	-1.73714	-2.70282e-10
23602724	rs150169453	4.08742e-09	-1.5718e-10	-1.31481
23602853	rs79634450	5.00038e-09	-1.5718e-10	-1.11321
23603051	rs4697398	7.24733e-10	-1.67421	-1.37047
23603114	rs2203082	6.83909e-10	-1.76405	-1.3386
23603152	rs2203081	7.0264e-10	-1.84538	-1.23025
23603183	rs2203080	8.94677e-10	-1.63118	-1.20284
23603249	rs4697399	1.29642e-09	-1.78166	-0.681461
23603316	rs113089161	7.74248e-10	-1.69713	-1.28146
23603320	rs60863125	3.00743e-09	-1.62164	-2.70282e-10
23603327	rs80093580	8.2982e-10	-1.75529	-1.15398
23603378	rs4697041	1.05402e-09	-1.85196	-0.818152
23603438	rs28533065	1.03457e-09	-1.67052	-1.01822
23603508	rs58259819	8.78104e-10	-1.49363	-1.35908
23603711	rs11732020	1.25924e-09	-1.665	-0.827219
23603764	rs28449689	9.53482e-10	-1.42907	-1.34129
23603809	rs11723862	1.64229e-09	-1.85933	-0.36731
23603810	rs35953043	1.13488e-09	-1.7527	-0.843499
23604086	rs61795109	2.94593e-09	-1.6423	-2.70282e-10
23604199	rs28367546	6.88171e-10	-1.85753	-1.23892
23604284	rs13118648	1.28272e-09	-1.80312	-0.670627
23604287	rs28404292	6.14474e-10	-1.83236	-1.37736
23604385	rs67925430	1.18293e-09	-1.67716	-0.877569
23604428	rs61795110	6.88899e-10	-1.75913	-1.33626
23604501	rs13118562	1.63733e-09	-1.35221	-0.877444
23604549	rs142870803	6.40142e-09	-1.5718e-10	-0.866207
23604774	rs146084055	3.90011e-09	-1.5718e-10	-1.36172
23605182	rs35926927	1.10139e-09	-1.31765	-1.30851
23605232	rs13138738	1.03514e-09	-1.84226	-0.84593
23605264	rs187789846	6.56972e-09	-1.5718e-10	-0.840255
23605540	rs34551852	2.06852e-09	-1.43098	-0.564917
23605973	rs28461664	1.0843e-09	-1.67481	-0.966985
23605991	rs116947449	4.70908e-09	-1.5718e-10	-1.17323
23606265	rs7672087	7.36805e-10	-1.70354	-1.32462
23606634	rs73106979	2.92631e-09	-1.64898	-2.70282e-10
23606719	rs61795112	7.38113e-10	-1.70963	-1.31675
23606980	rs112181493	2.37796e-09	-1.85648	-2.70282e-10
23607068	rs8180368	8.7883e-10	-1.61089	-1.241
23607172	rs6810541	1.27676e-09	-1.69545	-0.782949
23607232	rs61795113	7.32204e-10	-1.72146	-1.31296
23607322	rs10155058	9.38144e-10	-1.63271	-1.15386
23607568	rs74626470	3.83091e-09	-1.5718e-10	-1.37962
23607604	rs10155059	9.38717e-10	-1.63954	-1.14643
23607694	rs143129407	3.84941e-09	-1.5718e-10	-1.37481
23607899	rs13135406	9.90134e-10	-1.63753	-1.09511
23607928	rs6816475	9.89357e-10	-1.63753	-1.0959
23607947	rs6816458	9.79612e-10	-1.64473	-1.09859
23608001	rs6816995	1.1532e-09	-1.63954	-0.940643
23608056	rs6816844	6.85027e-10	-1.76181	-1.33921
23608557	rs6818216	9.32692e-10	-1.66549	-1.12692
23608842	rs6823016	6.89808e-10	-1.75176	-1.34231
23608885	rs147318572	2.90078e-09	-1.65775	-2.70282e-10
23608953	rs9291450	9.459e-10	-1.66532	-1.11302
23608964	rs6823705	3.11946e-09	-1.58507	-2.70282e-10
23609323	rs6824347	3.10509e-09	-1.58968	-2.70282e-10
23609524	rs13116416	9.47088e-10	-1.66532	-1.11177
23609670	rs907319	9.41843e-10	-1.67206	-1.11059
23609766	rs79675722	4.44886e-09	-1.5718e-10	-1.23008
23609928	rs966650	6.88809e-10	-1.74875	-1.34677
23609964	rs34236267	1.34512e-09	-1.78759	-0.638653
23610009	rs907318	9.61829e-10	-1.65907	-1.10258
23610077	rs907317	6.76586e-10	-1.77561	-1.33781
23610144	rs907316	1.09359e-09	-1.712	-0.92127
23610330	rs10938950	9.79207e-10	-1.66141	-1.08233
23610445	rs12648322	6.74714e-10	-1.77561	-1.34058
23610579	rs35437014	1.38486e-09	-1.79217	-0.604954
23610607	rs12645475	9.78763e-10	-1.66532	-1.07887
23610617	rs34808621	1.3941e-09	-1.79141	-0.599066
23610811	rs10014705	1.00328e-09	-1.6482	-1.07125
23610860	rs117582374	4.39035e-09	-1.5718e-10	-1.24332
23610972	rs71608960	1.2915e-09	-1.81683	-0.650095
23610993	rs11734142	1.00328e-09	-1.6482	-1.07125
23611189	rs115123459	1.64305e-08	0.0764098	-2.70282e-10
23611238	rs66926968	9.90116e-10	-1.66141	-1.07125
23611330	rs117226060	4.37187e-09	-1.5718e-10	-1.24754
23611332	rs117438296	5.90307e-09	-1.5718e-10	-0.947254
23611480	rs13131611	7.18035e-10	-1.72721	-1.32675
23611631	rs28532349	1.00328e-09	-1.6482	-1.07125
23611658	rs13112409	1.41294e-09	-1.78924	-0.587816
23611823	rs58827650	1.21864e-09	-1.65335	-0.871642
23611956	rs57813199	6.71911e-10	-1.77319	-1.34716
23612000	rs74467287	6.22511e-09	-1.5718e-10	-0.894135
23612043	rs10006184	6.88985e-10	-1.75699	-1.33828
23612180	rs10006294	6.84677e-10	-1.76187	-1.33967
23612784	rs28682329	1.02947e-09	-1.65483	-1.03886
23612788	rs76757127	2.43065e-09	-1.83457	-2.70282e-10
23612798	rs6448215	7.16018e-10	-1.72716	-1.32962
23612834	rs6448216	7.15917e-10	-1.71837	-1.33855
23613097	rs28526502	1.12489e-09	-1.66141	-0.943636
23613250	rs76972512	4.22687e-09	-1.5718e-10	-1.28126
23613403	rs7693599	9.44315e-10	-1.66563	-1.11439
23613418	rs61795114	3.13403e-09	-1.58041	-2.70282e-10
23613459	rs61795115	3.13403e-09	-1.58041	-2.70282e-10
23613573	rs7693965	1.4273e-09	-1.68615	-0.680792
23613974	rs1511444	6.78535e-10	-1.77128	-1.33927
23614875	rs190005306	4.29497e-09	-1.5718e-10	-1.26528
23614876	rs28481497	8.9498e-10	-1.69468	-1.139
23614939	rs185618236	1.15856e-08	-1.5718e-10	-0.272963
23614941	rs7695574	1.48788e-09	-1.66674	-0.658637
23614998	rs35038557	7.14836e-10	-1.71244	-1.34599
23615048	rs13121107	9.72145e-10	-1.67897	-1.072
23615171	rs28538856	1.04605e-09	-1.72888	-0.948825
23615258	rs66471889	8.80788e-10	-1.712	-1.13767
23615305	rs68069803	8.85336e-10	-1.7107	-1.13381
23615496	rs115517211	2.37162e-09	-1.85915	-2.70282e-10
23615792	rs2036883	1.47983e-09	-1.66674	-0.664061
23615845	rs2036882	9.34574e-10	-1.66563	-1.12476
23615948	rs2036881	6.70663e-10	-1.78021	-1.342
23616145	rs12108313	1.03365e-09	-1.66141	-1.02823
23616374	rs143712051	5.64839e-09	-1.5718e-10	-0.991356
23622489	rs13121124	6.82171e-10	-1.76187	-1.34333
23622531	rs13121520	1.43238e-09	-1.8363	-0.52709
23622544	rs117461487	4.16254e-09	-1.5718e-10	-1.2966
23622681	rs4697400	1.43748e-09	-1.60856	-0.751281
23622825	rs145995561	4.15842e-09	-1.5718e-10	-1.29759
23622931	rs10001543	9.84137e-10	-1.69973	-1.03899
23623011	rs118071133	6.02447e-09	-1.5718e-10	-0.926898
23623028	rs73109014	1.23811e-09	-1.27255	-1.23659
23623314	rs2875249	1.37009e-09	-1.63621	-0.771643
23623428	rs117938310	4.14492e-09	-1.5718e-10	-1.30084
23623499	rs6812997	6.79115e-10	-1.76663	-1.34306
23623817	rs116893290	4.14049e-09	-1.5718e-10	-1.30191
23624142	rs12643574	6.85511e-10	-1.75699	-1.34333
23624201	rs1588544	1.44404e-09	-1.65664	-0.698639
23624221	rs12649598	6.84704e-10	-1.75699	-1.34451
23624224	rs117330798	4.22669e-09	-1.5718e-10	-1.28131
23624271	rs1588543	7.03521e-10	-1.71842	-1.35596
23624282	rs34786719	1.42849e-09	-1.82959	-0.536519
23624332	rs13135811	6.90159e-10	-1.74686	-1.3467
23624394	rs13111247	1.43052e-09	-1.82817	-0.536519
23624507	rs1588542	1.42936e-09	-1.61422	-0.751281
23624592	rs10027853	6.85511e-10	-1.75699	-1.34333
23624699	rs55865055	1.16099e-09	-1.69468	-0.87877
23624812	rs55656936	6.88949e-10	-1.75198	-1.34333
23624845	rs13435393	9.97651e-10	-1.6826	-1.04247
23625001	rs61795122	3.20822e-09	-1.55701	-2.70282e-10
23625194	rs118152883	4.11506e-09	-1.5718e-10	-1.30807
23625197	rs4389561	6.84226e-10	-1.75699	-1.34521
23625280	rs112715742	2.7395e-09	-1.71495	-2.70282e-10
23625383	rs2875250	6.84704e-10	-1.75699	-1.34451
23625444	rs116164481	4.20946e-09	-1.5718e-10	-1.28539
23625482	rs2324071	1.4415e-09	-1.65664	-0.700397
23625696	rs4697401	1.25817e-09	-1.61422	-0.878854
23625800	rs114292517	4.20451e-09	-1.5718e-10	-1.28657
23625830	rs192992851	4.06681e-09	-1.5718e-10	-1.31987
23625889	rs4391019	6.55093e-10	-1.76663	-1.37907
23626018	rs10001239	6.648e-10	-1.75193	-1.37907
23626019	rs117727779	4.19959e-09	-1.5718e-10	-1.28774
23626337	rs117871568	4.19471e-09	-1.5718e-10	-1.2889
23626531	rs34010152	1.4259e-09	-1.82522	-0.542701
23626729	rs1588541	3.99281e-09	-1.33823	-2.70282e-10
23626798	rs116976542	4.09246e-09	-1.5718e-10	-1.31358
23626801	rs117386892	4.09246e-09	-1.5718e-10	-1.31358
23626944	rs114906001	4.18076e-09	-1.5718e-10	-1.29223
23627084	rs77597104	3.99281e-09	-1.33823	-2.70282e-10
23627088	rs28834395	6.86604e-10	-1.74686	-1.35186
23628060	rs7689888	6.90211e-10	-1.74162	-1.35186
23628562	rs117824866	4.1625e-09	-1.5718e-10	-1.29661
23628776	rs147892099	4.00802e-09	-1.33443	-2.70282e-10
23628966	rs4458443	6.65613e-10	-1.75198	-1.37779
23629112	rs1511448	1.22011e-09	-1.65056	-0.87323
23629325	rs1511447	6.65407e-10	-1.75198	-1.3781
23629454	rs16873945	6.66918e-10	-1.75198	-1.37583
23629890	rs34405511	6.65838e-10	-1.75198	-1.37745
23629904	rs34753596	6.62183e-10	-1.75699	-1.37795
23630015	rs75536258	3.37284e-09	-1.50697	-2.70282e-10
23630049	rs16873946	4.14883e-09	-1.5718e-10	-1.2999
23630253	rs16873950	1.02334e-09	-1.65718	-1.04247
23630693	rs7686688	7.27825e-10	-1.69374	-1.34668
23630697	rs13110354	1.46916e-09	-1.82522	-0.512812
23630812	rs13110977	1.44723e-09	-1.82214	-0.530935
23630814	rs13110597	1.44723e-09	-1.82214	-0.530935
23631034	rs6845167	1.02849e-09	-1.65718	-1.03745
23631035	rs116316092	3.38192e-08	0.798303	-2.70282e-10
23631092	rs117477316	4.08696e-09	-1.5718e-10	-1.31493
23631126	rs883119	6.97052e-10	-1.74162	-1.342
23631242	rs117068197	6.40719e-09	-1.5718e-10	-0.865305
23631309	rs868355	6.88138e-10	-1.75198	-1.34451
23631328	rs117854525	6.00444e-09	-1.5718e-10	-0.930228
23631376	rs883120	6.55932e-10	-1.76663	-1.37779
23631474	rs868356	9.96902e-10	-1.34877	-1.37706
23631518	rs34852915	1.45179e-09	-1.82522	-0.524708
23631789	rs867416	6.55226e-10	-1.76663	-1.37887
23631863	rs13118539	1.46499e-09	-1.82055	-0.520327
23632143	rs16873952	9.91349e-10	-1.36954	-1.36187
23632162	rs16873953	3.89973e-09	-1.36182	-2.70282e-10
23632179	rs10938951	6.51769e-10	-1.77128	-1.37951
23632485	rs141292596	5.00974e-09	-1.5718e-10	-1.11134
23632488	rs13146636	6.20219e-10	-1.82203	-1.37838
23632544	rs13120046	6.20587e-10	-1.82203	-1.37779
23632622	rs990219	6.18246e-10	-1.82496	-1.37864
23632752	rs990218	1.13422e-09	-1.64182	-0.954957
23632980	rs990217	6.18105e-10	-1.82496	-1.37887
23633035	rs71608983	1.4349e-09	-1.81893	-0.542701
23633340	rs1511450	6.1712e-10	-1.82777	-1.37765
23633393	rs1511449	1.10933e-09	-1.76877	-0.850203
23633629	rs10517017	6.16138e-10	-1.82777	-1.37924
23633656	rs116018037	6.57401e-09	-1.5718e-10	-0.839603
23634156	rs61795123	3.92712e-09	-1.35482	-2.70282e-10
23634461	rs147915057	6.57401e-09	-1.5718e-10	-0.839603
23634474	rs10938952	6.15916e-10	-1.82777	-1.37961
23634488	rs10938953	1.09983e-09	-1.77737	-0.850203
23634688	rs67936880	6.1589e-10	-1.82777	-1.37965
23634956	rs6858848	4.63386e-09	-1.5718e-10	-1.18934
23635033	rs1912757	6.14196e-10	-1.83046	-1.37971
23635256	rs184467915	4.56843e-09	-1.5718e-10	-1.20356
23635293	rs4607203	6.12646e-10	-1.83303	-1.37967
23635354	rs2175454	1.1598e-09	-1.78554	-0.788945
23635580	rs2137049	6.12646e-10	-1.83303	-1.37967
23635616	rs2137048	6.12688e-10	-1.83303	-1.3796
23636147	rs1588545	6.1124e-10	-1.83548	-1.37951
23636354	rs118090929	6.70408e-09	-1.5718e-10	-0.82001
23636814	rs12647344	6.01865e-10	-1.85078	-1.37967
23636818	rs117370977	3.83097e-09	-1.5718e-10	-1.37961
23636914	rs12641301	6.11121e-10	-1.83548	-1.37971
23636939	rs12650599	6.11143e-10	-1.83548	-1.37967
23637192	rs4521332	1.13212e-09	-1.77312	-0.825516
23637305	rs4399975	6.11145e-10	-1.83543	-1.37972
23637340	rs4555617	6.09925e-10	-1.83781	-1.37933
23637711	rs34405467	1.94575e-09	-1.69818	-0.358897
23637716	rs75595588	4.09816e-09	-1.5718e-10	-1.31219
23637782	rs60495014	1.19796e-09	-1.77737	-0.764743
23637800	rs13123134	7.20822e-10	-1.73894	-1.31115
23637874	rs78734709	4.14542e-09	-1.5718e-10	-1.30072
23637877	rs79141951	4.14542e-09	-1.5718e-10	-1.30072
23637976	rs73804828	4.09246e-09	-1.5718e-10	-1.31358
23638099	rs13123614	6.2043e-10	-1.84714	-1.35293
23638294	rs6857409	6.19898e-10	-1.84714	-1.35379
23638309	rs79235896	3.17278e-09	-1.56812	-2.70282e-10
23638345	rs75869796	3.17278e-09	-1.56812	-2.70282e-10
23638484	rs74762623	3.89973e-09	-1.36182	-2.70282e-10
23638742	rs117778845	3.83321e-09	-1.5718e-10	-1.37902
23638774	rs76240580	8.12772e-09	-0.627446	-2.70282e-10
23638836	rs6837484	1.16659e-09	-1.77312	-0.795517
23638979	rs6815195	1.17941e-09	-1.76877	-0.788945
23639667	rs1980038	1.16007e-09	-1.59255	-0.981693
23639855	rs11931815	1.01047e-09	-1.8188	-0.893506
23639872	rs11936160	6.21066e-10	-1.83921	-1.35983
23640058	rs306055	1.37925e-09	-1.82865	-0.572531
23640403	rs6845676	3.1866e-09	-1.56377	-2.70282e-10
23640506	rs306056	7.57715e-10	-1.6283	-1.37188
23640517	rs306057	1.34579e-09	-1.8313	-0.594446
23640605	rs146671981	6.61198e-09	-1.5718e-10	-0.833843
23640686	rs1844816	1.15515e-09	-1.76944	-0.809058
23640763	rs306058	1.37262e-09	-1.8121	-0.593908
23641041	rs67790150	1.22654e-09	-1.77312	-0.745405
23641201	rs116898300	6.6409e-09	-1.5718e-10	-0.82948
23641888	rs56372534	1.35389e-09	-1.76431	-0.655436
23641922	rs306059	3.08156e-09	-1.59729	-2.70282e-10
23642370	rs1565535	1.22977e-09	-1.76431	-0.751591
23643369	rs11726973	1.13348e-09	-1.78133	-0.816097
23643382	rs11726976	1.22191e-09	-1.74541	-0.776904
23645268	rs144509234	4.09651e-09	-1.5718e-10	-1.31259
23645580	rs73606166	1.18373e-09	-1.76431	-0.789748
23645682	rs200198297	4.09246e-09	-1.5718e-10	-1.31358
23646282	rs185497079	3.74477e-09	-1.40237	-2.70282e-10
23647500	rs369304398	6.00797e-09	-1.5718e-10	-0.929639
23647915	rs189945678	6.72913e-09	-1.5718e-10	-0.81628
23648128	rs373343203	6.72444e-09	-1.5718e-10	-0.816977
23648343	rs187226780	3.85173e-09	-1.5718e-10	-1.3742
23648398	rs61796668	3.2179e-09	-1.554	-2.70282e-10
23648626	rs190383416	2.85345e-09	-1.6742	-2.70282e-10
23648650	rs13112874	2.68707e-09	-1.73427	-2.70282e-10
23648700	rs111961560	1.15968e-09	-1.77312	-0.80146
23648735	rs75296111	1.17429e-09	-1.77312	-0.788945
23648895	rs61160828	4.07314e-09	-1.5718e-10	-1.31831
23648905	rs183940465	6.78434e-09	-1.5718e-10	-0.80811
23649042	rs4697403	6.63885e-10	-1.78185	-1.35052
23649047	rs193057829	6.81467e-09	-1.5718e-10	-0.803649
23649054	rs186615276	8.50553e-09	-1.5718e-10	-0.582011
23649144	rs306062	1.41891e-09	-1.80848	-0.564357
23649226	rs142063572	1.05943e-09	-1.3009	-1.36409
23649235	rs13114348	6.2462e-10	-1.84126	-1.35208
23649241	rs13114349	6.23937e-10	-1.84126	-1.35317
23649258	rs144390404	3.83271e-09	-1.5718e-10	-1.37915
23649259	rs150704415	3.83271e-09	-1.5718e-10	-1.37915
23649324	rs4697404	1.20287e-09	-1.75507	-0.782939
23649398	rs118191497	4.10085e-09	-1.5718e-10	-1.31153
23649426	rs306063	1.44337e-09	-1.803	-0.552748
23649835	rs151017888	3.83271e-09	-1.5718e-10	-1.37915
23649981	rs7671409	6.57654e-10	-1.78617	-1.35563
23650130	rs117115385	4.12639e-09	-1.5718e-10	-1.30532
23650193	rs12642018	1.22496e-09	-1.75507	-0.764743
23650238	rs306064	1.10696e-09	-1.60417	-1.01694
23650333	rs10011130	1.00992e-09	-1.82502	-0.887836
23650432	rs13121730	6.6231e-10	-1.79037	-1.34438
23650555	rs61796670	3.98939e-09	-1.33909	-2.70282e-10
23650616	rs117889023	6.6092e-09	-1.5718e-10	-0.834265
23651233	rs117328851	8.17284e-09	-1.5718e-10	-0.621911
23651263	rs117441493	3.99823e-09	-1.5718e-10	-1.33688
23652047	rs56399757	6.59158e-10	-1.78617	-1.35335
23652102	rs147810396	3.83054e-09	-1.5718e-10	-1.37972
23652347	rs34425725	6.28603e-10	-1.84138	-1.3456
23652865	rs73111058	2.81823e-09	-1.68662	-2.70282e-10
23652901	rs28449484	1.23083e-09	-1.75029	-0.764743
23652978	rs61796672	3.29813e-09	-1.52937	-2.70282e-10
23653094	rs142866705	1.11662e-08	-1.5718e-10	-0.309834
23653216	rs955456	1.22216e-09	-1.75507	-0.76703
23653513	rs955457	1.23325e-09	-1.75507	-0.758004
23654210	rs66656552	1.24274e-09	-1.75975	-0.745659
23654326	rs13150873	1.14256e-09	-1.75285	-0.836605
23654378	rs13150565	6.60146e-10	-1.78617	-1.35185
23654452	rs114034583	7.14496e-09	-1.5718e-10	-0.756319
23654618	rs567908148	7.87697e-10	-1.85352	-1.10785
23655022	rs186607216	7.11355e-09	-1.5718e-10	-0.760725
23655218	rs11724177	1.02683e-09	-1.8188	-0.877446
23655464	rs74886747	3.34984e-09	-1.51381	-2.70282e-10
23655823	rs73111065	2.77514e-09	-1.70203	-2.70282e-10
23655996	rs150525151	7.16253e-09	-1.5718e-10	-0.753864
23656187	rs2130922	1.41431e-09	-1.75754	-0.61854
23656232	rs12374262	1.27298e-09	-1.75507	-0.726289
23656604	rs73111068	4.25535e-09	-1.27455	-2.70282e-10
23656937	rs625286	7.98524e-10	-1.58213	-1.36559
23657101	rs635362	8.03385e-10	-1.57606	-1.36559
23657602	rs3112978	1.46411e-09	-1.82852	-0.512965
23657645	rs10938955	1.26855e-09	-1.74541	-0.739442
23657720	rs73111073	4.25535e-09	-1.27455	-2.70282e-10
23658241	rs149126523	8.64689e-09	-0.565526	-2.70282e-10
23658386	rs1511452	8.96428e-10	-1.8489	-0.983164
23658417	rs116895767	7.18982e-09	-1.5718e-10	-0.750061
23658684	rs117301090	7.22358e-09	-1.5718e-10	-0.745376
23659207	rs117447810	3.84188e-09	-1.5718e-10	-1.37677
23659430	rs4697405	1.29742e-09	-1.75507	-0.707273
23659575	rs6832335	6.33321e-10	-1.84342	-1.33608
23660409	rs6813616	1.31502e-09	-1.75507	-0.693802
23660502	rs6839015	1.31852e-09	-1.74599	-0.700233
23660620	rs61796676	6.34564e-10	-1.83921	-1.33833
23660751	rs61796677	4.11994e-09	-1.30689	-2.70282e-10
23660881	rs1388333	1.03084e-09	-1.8222	-0.870154
23661111	rs61796678	6.49755e-10	-1.79404	-1.35984
23661239	rs8180290	1.31282e-09	-1.55474	-0.895812
23661273	rs9683673	1.30082e-09	-1.55474	-0.904991
23662176	rs10517021	6.34305e-10	-1.85309	-1.32486
23662857	rs11725137	6.618e-10	-1.7774	-1.35811
23663027	rs7438193	1.40716e-09	-1.77739	-0.60376
23663069	rs1491386	4.25535e-09	-1.27455	-2.70282e-10
23663235	rs2035827	1.06517e-09	-1.80912	-0.850467
23663453	rs306054	1.48605e-09	-1.82708	-0.499528
23663714	rs1491387	7.21952e-10	-1.6699	-1.37862
23665104	rs1491392	1.04501e-09	-1.82497	-0.853724
23665735	rs114971199	6.15459e-09	-1.5718e-10	-0.905529
23665964	rs138361420	6.8856e-09	-1.5718e-10	-0.793294
23666030	rs4697406	6.68811e-10	-1.80914	-1.31584
23666163	rs4697407	6.1461e-10	-1.84881	-1.36068
23666240	rs66467690	1.17551e-09	-1.7688	-0.792228
23666336	rs117940127	7.51221e-09	-1.5718e-10	-0.706197
23666681	rs114187133	3.94838e-08	0.953165	-2.70282e-10
23667314	rs58362020	1.30349e-08	-1.5718e-10	-0.155095
23667768	rs117345054	3.83194e-09	-1.5718e-10	-1.37936
23667866	rs73258380	4.06684e-09	-1.31986	-2.70282e-10
23668393	rs117694365	7.07064e-09	-1.5718e-10	-0.766775
23668753	rs7680077	1.08675e-09	-1.77315	-0.866384
23669223	rs306050	1.4814e-09	-1.82708	-0.502664
23670071	rs884947	1.16153e-09	-1.78556	-0.787429
23670294	rs56046708	1.15857e-09	-1.78153	-0.79401
23670489	rs73092867	3.04903e-09	-1.6079	-2.70282e-10
23670816	rs118039931	7.12847e-09	-1.5718e-10	-0.758631
23671204	rs145391038	7.10693e-09	-1.5718e-10	-0.761656
23671235	rs10032003	1.04098e-09	-1.80564	-0.876932
23671823	rs78368022	3.88768e-09	-1.5718e-10	-1.36491
23671912	rs7699544	1.17105e-09	-1.77739	-0.787429
23672401	rs28609185	1.0557e-09	-1.82509	-0.843438
23672444	rs10002524	1.05845e-09	-1.82786	-0.838063
23673529	rs306051	1.42481e-09	-1.82098	-0.547704
23673625	rs140525266	4.04266e-09	-1.5718e-10	-1.32582
23674080	rs2220642	1.19657e-09	-1.73064	-0.812631
23674534	rs116798190	2.6524e-09	-1.74726	-2.70282e-10
23674673	rs145220193	4.28308e-09	-1.5718e-10	-1.26805
23675181	rs306052	9.46498e-10	-1.78838	-0.989332
23675523	rs142473514	7.18424e-09	-1.5718e-10	-0.750837
23675698	rs306053	1.3442e-09	-1.49821	-0.928717
23676474	rs184872224	5.34712e-09	-1.5718e-10	-1.04617
23676790	rs7697439	1.06751e-09	-1.80912	-0.848275
23677255	rs114131489	7.21768e-09	-1.5718e-10	-0.746193
23678081	rs74985885	2.41666e-09	-1.84034	-2.70282e-10
23678196	rs61796681	3.51359e-09	-1.46609	-2.70282e-10
23678241	rs61796682	3.57378e-09	-1.4491	-2.70282e-10
23678296	rs115845332	7.24499e-09	-1.5718e-10	-0.742416
23678305	rs73804839	4.05052e-09	-1.5718e-10	-1.32388
23678441	rs12640279	1.19372e-09	-1.78556	-0.760091
23679262	rs7665084	1.12368e-09	-1.8222	-0.783921
23679445	rs61796683	3.57378e-09	-1.4491	-2.70282e-10
23679762	rs73092872	2.99726e-09	-1.62503	-2.70282e-10
23679807	rs1491395	1.1365e-09	-1.8222	-0.772577
23680177	rs1491394	1.09821e-09	-1.8222	-0.806851
23680287	rs61796684	5.1098e-09	-1.09157	-2.70282e-10
23680414	rs116981578	4.07634e-09	-1.5718e-10	-1.31753
23680661	rs115285392	7.45575e-09	-1.5718e-10	-0.713741
23680861	rs77414916	3.57641e-09	-1.44837	-2.70282e-10
23680862	rs4697408	1.2458e-09	-1.74864	-0.754305
23680867	rs6835294	7.15286e-10	-1.7774	-1.28039
23681569	rs118041177	7.32807e-09	-1.5718e-10	-0.731015
23681732	rs117834352	7.30645e-09	-1.5718e-10	-0.733969
23681759	rs73258381	1.21617e-09	-1.49821	-1.02881
23682222	rs115695007	7.28848e-09	-1.5718e-10	-0.736431
23682351	rs61658208	6.06265e-09	-1.5718e-10	-0.92058
23682352	rs139041917	3.87191e-09	-1.5718e-10	-1.36898
23682654	rs28763624	1.19666e-09	-1.76434	-0.778848
23683165	rs2172151	1.17178e-09	-1.80412	-0.760091
23683234	rs2172152	1.0659e-09	-1.81888	-0.840022
23683303	rs10008808	8.2452e-10	-1.5516	-1.36408
23683414	rs115204133	7.23404e-09	-1.5718e-10	-0.74393
23683501	rs75152591	4.29584e-08	-1.5718e-10	1.03751
23683929	rs12645303	1.75269e-09	-1.38808	-0.773501
23684035	rs923676	1.015e-09	-1.83384	-0.873998
23684708	rs13435384	1.35469e-09	-1.51148	-0.90767
23685254	rs4697409	6.84435e-10	-1.80555	-1.29634
23685717	rs67426518	1.1903e-09	-1.78153	-0.766992
23685944	rs2324077	1.38337e-09	-1.49821	-0.899989
23686061	rs142048949	3.91307e-09	-1.5718e-10	-1.35841
23686065	rs73804841	4.02591e-09	-1.5718e-10	-1.32998
23686078	rs77053602	4.72097e-08	1.13187	-2.70282e-10
23686150	rs151178224	7.75416e-09	-1.5718e-10	-0.674497
23686819	rs2054996	1.30621e-09	-1.67299	-0.782606
23687618	rs4697410	1.13388e-09	-1.78332	-0.813763
23688539	rs1491372	6.64982e-10	-1.79684	-1.33388
23688573	rs11736033	6.78099e-10	-1.78055	-1.33064
23688589	rs1491373	6.6913e-10	-1.79404	-1.33046
23688828	rs12651024	1.39104e-09	-1.53157	-0.861107
23688930	rs114069498	1.86074e-08	0.200831	-2.70282e-10
23689006	rs59961806	1.36897e-09	-1.80671	-0.60196
23689549	rs58489001	1.08509e-08	-1.5718e-10	-0.338477
23689898	rs139401815	2.37203e-09	-1.85898	-2.70282e-10
23689916	rs6448219	9.54612e-10	-1.84467	-0.924507
23690032	rs6448220	1.21548e-09	-1.77512	-0.752468
23690165	rs6448221	9.48207e-10	-1.84647	-0.929442
23690225	rs6448222	9.45205e-10	-1.84467	-0.934411
23690400	rs150052571	3.98401e-09	-1.5718e-10	-1.34044
23690656	rs113447093	3.11304e-09	-1.58713	-2.70282e-10
23690730	rs1119417	1.20838e-09	-1.78332	-0.750129
23690768	rs142566579	4.54657e-09	-1.20835	-2.70282e-10
23691055	rs142214126	3.07752e-09	-1.5986	-2.70282e-10
23691504	rs527849815	4.41364e-09	-1.5718e-10	-1.23803
23691907	rs61796736	3.80816e-09	-1.38558	-2.70282e-10
23692263	rs2324078	9.2947e-10	-1.66892	-1.12695
23692283	rs2324079	1.21215e-09	-1.77086	-0.759474
23692757	rs73804844	3.96978e-09	-1.5718e-10	-1.34402
23692801	rs4697411	6.6415e-10	-1.78772	-1.34426
23692835	rs9637591	1.18633e-09	-1.78726	-0.764605
23693069	rs4697412	9.46676e-10	-1.84808	-0.929442
23694410	rs61796737	3.76215e-09	-1.39774	-2.70282e-10
23694447	rs1352801	1.31207e-09	-1.53157	-0.919554
23694492	rs6840354	6.66584e-10	-1.79061	-1.3377
23694797	rs73092888	3.02214e-09	-1.61676	-2.70282e-10
23694990	rs13101367	6.92377e-10	-1.75905	-1.3313
23695029	rs13152455	6.70868e-10	-1.79061	-1.3313
23695714	rs12640328	8.64144e-10	-1.51083	-1.35791
23695812	rs191346744	7.40323e-09	-1.5718e-10	-0.72081
23695813	rs183587224	7.40323e-09	-1.5718e-10	-0.72081
23695823	rs73092891	3.00882e-09	-1.62118	-2.70282e-10
23696112	rs187495555	3.90159e-09	-1.5718e-10	-1.36134
23696183	rs13109266	6.59504e-10	-1.78647	-1.35253
23696213	rs2201070	8.51888e-10	-1.85491	-1.02812
23696287	rs76016100	2.80261e-09	-1.69218	-2.70282e-10
23696339	rs116242792	2.51284e-09	-1.80131	-2.70282e-10
23696456	rs16874010	2.81361e-09	-1.68826	-2.70282e-10
23696507	rs4697413	8.84365e-10	-1.85803	-0.987586
23696671	rs73258384	3.10279e-09	-1.59043	-2.70282e-10
23697330	rs1491374	1.36237e-09	-1.49393	-0.919569
23697758	rs1948355	1.21354e-09	-1.85446	-0.674723
23697763	rs145578220	7.43089e-09	-1.5718e-10	-0.717081
23697854	rs118012974	7.50065e-09	-1.5718e-10	-0.707737
23697950	rs6830932	1.23847e-09	-1.85886	-0.649992
23698123	rs116862925	4.60483e-09	-1.5718e-10	-1.19562
23698717	rs2035826	6.92108e-10	-1.76868	-1.32206
23699729	rs140962236	8.24327e-09	-1.5718e-10	-0.61333
23700405	rs1491375	9.4401e-10	-1.84868	-0.931668
23701168	rs190494778	7.95452e-09	-1.5718e-10	-0.648986
23701208	rs73092898	1.9068e-09	-1.77019	-0.307106
23701234	rs75685130	3.84948e-09	-1.5718e-10	-1.37479
23701425	rs138793682	1.15283e-08	-1.5718e-10	-0.277918
23701844	rs1491376	8.54722e-10	-1.49998	-1.37972
23702558	rs1491377	1.17223e-09	-1.81777	-0.746054
23702881	rs9993322	9.61047e-10	-1.39317	-1.36929
23702883	rs77757607	2.44038e-09	-1.83057	-2.70282e-10
23703647	rs1038821	8.7036e-10	-1.48197	-1.37961
23703970	rs76084918	2.44038e-09	-1.83057	-2.70282e-10
23704446	rs28756203	7.70419e-09	-0.680962	-2.70282e-10
23704496	rs28494531	8.79171e-10	-1.47185	-1.37966
23704535	rs78634816	8.31049e-09	-1.5718e-10	-0.605208
23704820	rs59564598	8.31049e-09	-1.5718e-10	-0.605208
23705256	rs10938956	8.98153e-10	-1.4512	-1.37894
23705489	rs12640897	8.88576e-10	-1.46159	-1.37927
23705738	rs117544992	6.77508e-09	-1.5718e-10	-0.809476
23707093	rs77442279	8.7692e-09	-1.5718e-10	-0.551481
23707491	rs28520741	9.58577e-10	-1.38602	-1.37901
23707510	rs188832336	2.70993e-09	-1.72581	-2.70282e-10
23708488	rs73092901	2.44935e-09	-1.8269	-2.70282e-10
23708557	rs1491393	1.2347e-09	-1.36749	-1.14441
23709615	rs10938957	8.30323e-10	-1.52921	-1.37945
23710014	rs73804848	3.87137e-09	-1.5718e-10	-1.36912
23710020	rs76071048	9.40073e-09	-1.5718e-10	-0.481939
23710459	rs79123422	6.42149e-09	-0.863077	-2.70282e-10
23710645	rs35778890	8.4192e-10	-1.53854	-1.35625
23711337	rs73095104	2.43747e-09	-1.83177	-2.70282e-10
23711540	rs117242465	1.22645e-08	-1.5718e-10	-0.216018
23711997	rs73095105	2.42576e-09	-1.83658	-2.70282e-10
23712340	rs13434906	7.83287e-09	-0.664398	-2.70282e-10
23712587	rs11935927	8.1683e-10	-1.54774	-1.37731
23712830	rs2130926	1.63467e-09	-1.55702	-0.674268
23712927	rs2130927	1.64582e-09	-1.56319	-0.661293
23712946	rs2130928	1.65602e-09	-1.55702	-0.661293
23713014	rs2172150	1.64582e-09	-1.56319	-0.661293
23713060	rs151042759	3.97134e-09	-1.5718e-10	-1.34362
23713066	rs75044397	9.72434e-09	-1.5718e-10	-0.448095
23713473	rs1976201	1.76455e-09	-1.49976	-0.655074
23713513	rs114963206	2.39232e-09	-1.85046	-2.70282e-10
23713674	rs1565538	1.75514e-09	-1.49889	-0.661293
23713940	rs4645204	1.8026e-09	-1.4853	-0.648202
23714304	rs76379207	4.05414e-09	-1.32299	-2.70282e-10
23714375	rs4428267	1.8026e-09	-1.4853	-0.648202
23714435	rs79672177	1.00657e-08	-1.5718e-10	-0.413596
23714449	rs1963034	1.04675e-09	-1.84739	-0.829653
23714496	rs10011957	7.55438e-09	-0.700599	-2.70282e-10
23714528	rs10011967	1.82795e-09	-1.47841	-0.641123
23714541	rs1963035	1.82795e-09	-1.47841	-0.641123
23714575	rs56143620	3.84175e-09	-1.5718e-10	-1.3768
23714895	rs1021400	1.81506e-09	-1.47841	-0.648202
23714982	rs1021401	1.81506e-09	-1.47841	-0.648202
23715126	rs57082430	8.00881e-09	-0.642185	-2.70282e-10
23715182	rs7694084	1.32645e-09	-1.20956	-1.23066
23715430	rs7669934	1.81394e-09	-1.47215	-0.655074
23715644	rs10000673	8.61574e-10	-1.5755	-1.29622
23715843	rs10023191	1.81028e-09	-1.46483	-0.664418
23715876	rs36083520	4.74447e-09	0.188404	-1.35415
23715991	rs10012937	1.04017e-09	-1.84739	-0.835954
23716039	rs73258386	5.07135e-09	-1.09912	-2.70282e-10
23716267	rs13126232	8.33405e-10	-1.52921	-1.37575
23716399	rs13126483	1.73894e-09	-1.49889	-0.670563
23716460	rs78816535	2.4532e-09	-1.82533	-2.70282e-10
23716639	rs7677217	8.25335e-10	-1.53854	-1.37615
23716720	rs7681475	1.74006e-09	-1.49212	-0.676682
23717009	rs41408045	2.4888e-09	-1.81093	-2.70282e-10
23717026	rs7682582	1.71167e-09	-1.50558	-0.679673
23717418	rs115392559	1.00527e-08	-1.5718e-10	-0.414889
23717715	rs11936480	2.11726e-09	-1.32876	-0.643841
23717809	rs34521026	9.78488e-10	-1.36627	-1.3782
23718253	rs6824409	1.69543e-09	-1.51879	-0.675995
23718350	rs28634726	8.10136e-10	-1.57452	-1.35876
23718409	rs6847904	7.6817e-10	-1.67907	-1.3074
23718521	rs73258389	4.76077e-09	-1.16232	-2.70282e-10
23718672	rs79818395	4.80314e-09	-1.15346	-2.70282e-10
23718744	rs58211682	3.83776e-09	-1.5718e-10	-1.37784
23718990	rs144595460	2.37292e-09	-1.85861	-2.70282e-10
23719003	rs10010697	1.22927e-09	-1.25246	-1.26385
23719039	rs10032678	1.135e-09	-1.83739	-0.758704
23719098	rs56802144	2.51075e-09	-1.80215	-2.70282e-10
23719141	rs75887305	1.23171e-08	-1.5718e-10	-0.211738
23719248	rs6854064	1.05266e-09	-1.84739	-0.824017
23719289	rs74932625	1.26691e-08	-1.5718e-10	-0.183561
23720121	rs7680293	1.22091e-09	-1.24529	-1.27784
23720261	rs28451942	8.76544e-10	-1.50608	-1.34841
23720326	rs117310692	6.30442e-09	-1.5718e-10	-0.881476
23720462	rs871409	1.09689e-09	-1.85778	-0.772477
23720642	rs871410	9.86457e-10	-1.66684	-1.06952
23720825	rs1317528	8.40466e-10	-1.55071	-1.34581
23720934	rs59215358	8.75273e-09	-0.553361	-2.70282e-10
23720961	rs2875252	8.42207e-10	-1.55124	-1.34322
23721068	rs28463187	1.03175e-09	-1.65941	-1.03207
23721126	rs28701895	1.02683e-09	-1.65941	-1.03685
23721162	rs77249901	1.53402e-08	-1.5718e-10	0.00774966
23721180	rs61797781	8.40773e-09	-0.593575	-2.70282e-10
23721285	rs78752715	1.37053e-08	-1.5718e-10	-0.104946
23721433	rs117467441	1.17647e-08	-1.5718e-10	-0.257621
23722081	rs73260449	2.46849e-09	-1.65144	-0.167675
23722089	rs7669176	9.97501e-10	-1.81552	-0.909706
23722187	rs75019820	1.07726e-08	-1.5718e-10	-0.345723
23722420	rs1472094	3.84851e-09	-1.5718e-10	-1.37504
23722778	rs140618977	2.20049e-08	-1.5718e-10	0.36854
23723119	rs2324075	1.60461e-08	0.896373	-0.843635
23723126	rs10023404	6.89633e-09	-0.791738	-2.70282e-10
23723208	rs73260452	7.75288e-10	-1.79777	-1.17947
23723218	rs73260453	1.2163e-09	-1.55951	-0.9674
23723320	rs10000950	1.98939e-09	-1.04575	-0.989148
23723431	rs113807051	7.26222e-10	-1.8176	-1.22502
23723461	rs149093775	4.70825e-09	-1.5718e-10	-1.17341
23724014	rs73260454	1.41283e-09	-1.59754	-0.779599
23724209	rs76694407	4.36921e-08	-1.5718e-10	1.05444
23724215	rs17572286	1.13937e-09	-1.82938	-0.76287
23724229	rs35631011	1.11736e-09	-1.83715	-0.774609
23724255	rs4697414	4.13494e-09	0.0663649	-1.36962
23724334	rs74286763	4.49165e-08	-1.5718e-10	1.08208
23724479	rs34558241	1.43929e-09	-1.56811	-0.790469
23724490	rs77642306	2.47469e-09	-1.81661	-2.70282e-10
23724491	rs34355462	1.44712e-09	-1.56811	-0.785046
23724501	rs61797785	4.00231e-09	-0.354826	-0.98103
23724518	rs34221784	3.40126e-09	-0.144836	-1.35375
23724544	rs146633516	4.81466e-08	-1.5718e-10	1.15152
23724605	rs34980382	1.54764e-09	-1.56798	-0.718019
23724637	rs61797786	2.73873e-09	-1.05155	-0.663686
23724848	rs61797787	4.13039e-09	-0.354826	-0.949529
23724894	rs59157015	9.11123e-10	-1.56723	-1.24857
23725016	rs139510961	1.52114e-09	-1.56798	-0.735289
23725070	rs55945499	1.13668e-09	-1.84386	-0.750753
23725107	rs151073351	1.06524e-09	-1.85167	-0.80786
23725328	rs377731967	6.92941e-09	-1.5718e-10	-0.786953
23725565	rs547990024	7.44523e-09	-1.5718e-10	-0.715153
23727142	rs146161778	1.15883e-09	-1.84283	-0.732485
23727680	rs571076862	4.19478e-09	-1.5718e-10	-1.28889
23727683	rs550252630	4.18571e-09	-1.5718e-10	-1.29105
23727688	rs28878537	2.63747e-09	-1.18061	-0.572293
23727844	rs57510050	2.19389e-08	-1.5718e-10	0.365536
23728205	rs186047663	2.68557e-09	-1.73483	-2.70282e-10
23729031	rs13145561	1.06483e-09	-1.84889	-0.811028
23729049	rs138726233	4.07078e-09	-1.80964	0.490751
23729051	rs143736109	6.20923e-09	-0.896689	-2.70282e-10
23729270	rs184736887	6.2238e-08	-1.5718e-10	1.40824
23729493	rs116299322	9.31421e-08	1.8114	-2.70282e-10
23729555	rs11728613	1.17822e-09	-1.84555	-0.713172
23729566	rs11736863	2.72647e-09	-0.919033	-0.800684
23729730	rs74679677	2.73891e-08	-1.5718e-10	0.587418
23729825	rs61797801	7.26503e-09	-0.123746	-0.615907
23729862	rs13101374	8.89728e-10	-1.62047	-1.2191
23730054	rs151221527	4.23792e-09	-1.5718e-10	-1.27865
23730222	rs61797802	7.11801e-09	-0.158447	-0.601651
23730247	rs28574960	7.48177e-09	-0.111697	-0.59856
23730539	rs12645798	3.1196e-08	-1.5718e-10	0.717563
23730660	rs28587638	3.16446e-09	-1.12908	-0.441664
23730852	rs61797803	6.99568e-09	-0.777434	-2.70282e-10
23730887	rs16874043	2.37213e-09	-1.85894	-2.70282e-10
23731194	rs116983592	5.17855e-09	-1.5718e-10	-1.0782
23731305	rs4488927	2.37753e-09	-1.85667	-2.70282e-10
23731530	rs117380771	2.5619e-08	-1.5718e-10	0.520606
23731707	rs76822910	2.64967e-08	-1.5718e-10	0.554293
23731951	rs28718041	4.99648e-09	-0.397828	-0.716164
23732218	rs10517023	1.63387e-09	-1.33312	-0.898655
23732837	rs9999768	3.15057e-09	-1.265	-0.310143
23732990	rs1491391	8.81573e-10	-1.78441	-1.06436
23733217	rs1491390	9.17875e-10	-1.68342	-1.12501
23733437	rs78357032	3.12677e-08	-1.5718e-10	0.71986
23733561	rs56966863	7.93269e-09	-1.5718e-10	-0.651734
23733594	rs16874049	1.57587e-09	-1.21333	-1.05459
23734161	rs61797804	6.74229e-09	-0.419632	-0.394696
23734403	rs4697415	8.60844e-10	-1.67036	-1.20221
23734502	rs79127289	2.27008e-08	-1.5718e-10	0.399672
23734703	rs77677783	2.30946e-08	-1.5718e-10	0.416871
23734719	rs1491389	2.10278e-09	-1.51238	-0.467086
23734870	rs1491388	8.79313e-10	-1.65655	-1.19479
23735026	rs1844814	8.73841e-10	-1.65707	-1.20052
23735127	rs28419460	7.41216e-09	-0.299785	-0.419821
23735147	rs59109280	1.13381e-08	-1.5718e-10	-0.29456
23735280	rs28529375	7.37552e-09	-0.310077	-0.414483
23735429	rs78442709	1.65344e-08	-1.5718e-10	0.0827182
23735652	rs28560006	7.47086e-09	-0.299785	-0.411932
23735820	rs28627594	7.70672e-09	-0.310077	-0.370558
23736129	rs16874051	5.49357e-09	-0.902914	-0.116234
23736348	rs1352802	8.29766e-10	-1.65707	-1.25227
23736523	rs16874052	9.55342e-10	-1.8506	-0.917811
23736573	rs13107733	1.20973e-09	-1.85385	-0.678474
23736624	rs78613340	3.98304e-08	0.961904	-2.70282e-10
23737225	rs113088939	2.37119e-09	-1.85933	-2.70282e-10
23737436	rs28376996	8.27313e-09	-0.276789	-0.332925
23737528	rs28513982	8.29307e-08	-0.0905226	1.7858
23737782	rs16874055	1.8087e-09	-1.05845	-1.07167
23737797	rs13120568	6.03652e-09	-1.00483	0.0799317
23737865	rs16874060	9.11496e-10	-1.84706	-0.968332
23737910	rs79708852	2.2576e-08	-1.5718e-10	0.394162
23737942	rs77286591	2.22263e-08	-1.5718e-10	0.378551
23738068	rs143567377	3.17704e-09	-1.56678	-2.70282e-10
23738071	rs74663697	5.86612e-09	-1.5718e-10	-0.953532
23738300	rs28728084	8.88541e-08	-0.0782036	1.84247
23738799	rs76610207	2.23626e-08	-1.5718e-10	0.384662
23738906	rs7656180	1.0257e-09	-1.47899	-1.21836
23739047	rs7678279	9.84004e-10	-1.51563	-1.22322
23739319	rs1388330	1.07742e-09	-1.83485	-0.813313
23739736	rs1027228	1.93208e-08	0.671501	-0.433043
23739796	rs1565537	1.14211e-09	-1.8243	-0.76555
23740516	rs73095144	2.37162e-09	-1.85915	-2.70282e-10
23741325	rs74919234	2.3761e-08	-1.5718e-10	0.445318
23741582	rs76857670	2.24385e-08	-1.5718e-10	0.38805
23741583	rs73260455	8.7007e-10	-1.79209	-1.06982
23741674	rs115387355	7.76072e-10	-1.85182	-1.12442
23742477	rs80322370	1.80999e-08	-1.5718e-10	0.173182
23742679	rs12498774	1.00254e-09	-1.50664	-1.21354
23742935	rs12506378	9.95371e-10	-1.51563	-1.21174
23743016	rs13105801	7.45533e-10	-1.85663	-1.15976
23743023	rs13133595	1.08534e-09	-1.82676	-0.814076
23743029	rs13106401	1.08736e-09	-1.8249	-0.814076
23743450	rs16874072	9.55341e-10	-1.77503	-0.993381
23743838	rs73260456	9.55341e-10	-1.77299	-0.995419
23743962	rs16874073	9.58015e-10	-1.76849	-0.997128
23743970	rs75752078	2.14539e-08	-1.5718e-10	0.343179
23744163	rs79904763	2.19996e-08	-1.5718e-10	0.3683
23744268	rs963209	1.90165e-09	-1.06102	-1.01898
23744444	rs77567479	2.47456e-08	-1.5718e-10	0.485921
23745028	rs78280787	2.14539e-08	-1.5718e-10	0.343179
23745149	rs78902571	2.36274e-08	-1.5718e-10	0.439678
23745790	rs1491385	1.94521e-09	-0.680524	-1.37683
23746304	rs2201071	8.97483e-09	-0.936049	0.407747
23746420	rs73260458	8.75585e-10	-1.77181	-1.08378
23746476	rs16874074	2.38299e-09	-1.85437	-2.70282e-10
23746582	rs13142156	1.18948e-09	-1.50594	-1.04328
23746650	rs79447888	1.70658e-08	-1.5718e-10	0.114348
23746653	rs117423135	2.89375e-08	-1.5718e-10	0.642413
23746704	rs1491384	9.62475e-09	-0.907141	0.448752
23746931	rs1491383	1.7577e-09	-1.09014	-1.06857
23747053	rs12512770	1.17028e-09	-1.51493	-1.05055
23747277	rs6832043	1.64961e-09	-1.16756	-1.05463
23747377	rs55944055	9.28807e-10	-1.75684	-1.03974
23747403	rs113379247	7.19473e-10	-1.85716	-1.1948
23747479	rs77349918	1.55227e-08	-1.5718e-10	0.0195749
23747576	rs6855480	1.37525e-09	-1.3017	-1.10239
23747580	rs6855327	1.3929e-09	-1.29221	-1.09913
23747697	rs138713045	3.83796e-09	-1.5718e-10	-1.37778
23747780	rs141741269	8.74267e-09	-1.5718e-10	-0.554511
23747933	rs79046648	2.06656e-08	-1.5718e-10	0.305745
23748192	rs28519506	9.16228e-09	-0.378759	-0.128873
23748630	rs12498751	1.78454e-09	-0.766046	-1.37752
23748901	rs12640765	2.99608e-08	-1.5718e-10	0.677163
23749077	rs7662686	1.8106e-09	-0.752991	-1.37608
23749304	rs35120012	1.01107e-09	-1.48727	-1.22444
23749314	rs76476591	2.07187e-08	-1.5718e-10	0.30831
23749316	rs117667113	7.00116e-09	-1.5718e-10	-0.776651
23749452	rs74751279	2.09114e-08	-1.5718e-10	0.317568
23749464	rs75626013	2.098e-08	-1.5718e-10	0.320841
23749560	rs74569538	2.1043e-08	-1.5718e-10	0.323843
23749991	rs79514465	2.15032e-08	-1.5718e-10	0.345476
23750274	rs77195932	2.1771e-08	-1.5718e-10	0.357853
23750569	rs17573178	1.19076e-08	-0.245547	-2.70282e-10
23750886	rs61797819	4.34067e-09	-1.2547	-2.70282e-10
23751048	rs59600036	2.37748e-09	-1.85669	-2.70282e-10
23751274	rs78891382	2.25253e-08	-1.5718e-10	0.391912
23751540	rs59878165	2.38096e-09	-1.85522	-2.70282e-10
23752215	rs1491382	1.21411e-08	-1.5718e-10	-0.226126
23752301	rs147491442	3.48771e-09	-1.47348	-2.70282e-10
23752887	rs1542743	9.87102e-10	-1.35821	-1.3775
23752930	rs16874080	1.5069e-09	-1.21319	-1.09948
23753053	rs7689064	1.72222e-09	-0.828431	-1.35068
23753262	rs10938958	9.37133e-10	-1.41162	-1.37604
23753399	rs10938959	9.27952e-10	-1.42189	-1.37561
23753637	rs10938960	9.50645e-10	-1.40138	-1.37196
23754316	rs17573320	7.27639e-10	-1.85349	-1.18719
23754773	rs1491381	1.73123e-09	-0.841399	-1.33249
23754782	rs77441542	4.18543e-08	-1.5718e-10	1.01147
23754864	rs12641370	1.0399e-09	-1.43893	-1.24467
23754893	rs75524956	2.76633e-08	-1.5718e-10	0.597382
23754918	rs7691786	1.17423e-08	-0.259531	-2.70282e-10
23755141	rs10805248	1.9499e-09	-0.728802	-1.32615
23755258	rs1491380	7.07041e-10	-1.85611	-1.21328
23755611	rs74524240	2.59089e-08	-1.5718e-10	0.53186
23755785	rs149083635	4.41628e-09	-1.5718e-10	-1.23743
23756075	rs16874089	7.18886e-10	-1.85865	-1.19413
23756096	rs16874090	9.67363e-10	-1.39906	-1.35685
23756140	rs16874091	2.37958e-09	-1.8558	-2.70282e-10
23756180	rs967203	1.10158e-09	-1.82168	-0.804306
23756751	rs16874096	1.21832e-09	-1.39211	-1.13314
23756834	rs10003201	1.94586e-09	-0.813824	-1.2432
23756993	rs79324773	4.95496e-08	-1.5718e-10	1.18025
23757245	rs1159937	3.14951e-09	-1.391	-0.184479
23757308	rs967140	1.77948e-09	-0.979332	-1.16708
23757800	rs13138252	1.55321e-09	-1.51579	-0.766608
23758021	rs73243606	1.22356e-09	-1.42062	-1.10035
23758243	rs16874106	2.37551e-09	-1.85752	-2.70282e-10
23758258	rs10938961	1.75331e-09	-1.4777	-0.683525
23758372	rs146666788	3.89102e-08	0.93853	-2.70282e-10
23758463	rs74447256	4.04919e-08	-1.5718e-10	0.978375
23758567	rs78921971	3.36086e-09	-1.51053	-2.70282e-10
23758662	rs73243607	1.51562e-09	-1.42062	-0.886284
23759262	rs974083	6.94347e-10	-1.72945	-1.35806
23759328	rs13122003	1.77858e-09	-1.47614	-0.670769
23759694	rs4697417	1.58669e-09	-1.49561	-0.765471
23759713	rs4697418	8.39278e-10	-1.52402	-1.37392
23759757	rs1491379	4.25741e-09	-1.67421	0.400141
23759778	rs73243608	1.41161e-09	-1.43298	-0.945015
23760199	rs11734001	6.86489e-10	-1.79584	-1.30305
23760299	rs6811168	3.70392e-09	-1.84097	0.427638
23760443	rs16874117	4.51542e-08	-1.5718e-10	1.08736
23760594	rs79752463	3.80287e-08	-1.5718e-10	0.915616
23760762	rs16874119	2.37146e-09	-1.85922	-2.70282e-10
23760999	rs79673430	4.81433e-08	-1.5718e-10	1.15146
23761005	rs28642308	4.00441e-09	-1.84703	0.511699
23761108	rs28367398	6.47484e-10	-1.84163	-1.31575
23761719	rs13435356	1.83129e-09	-1.28641	-0.831302
23762081	rs28854854	1.77869e-09	-1.28641	-0.860441
23762136	rs28859949	2.25681e-09	-1.06586	-0.842911
23762639	rs74647235	5.34061e-09	-1.04739	-2.70282e-10
23762954	rs56047960	1.03629e-09	-1.33212	-1.35496
23763027	rs55792115	3.23739e-09	-0.941327	-0.606631
23763034	rs13434711	1.37897e-09	-1.27614	-1.12525
23763751	rs113592195	4.08396e-08	-1.5718e-10	0.986925
23763773	rs10002732	8.82332e-10	-1.80994	-1.03797
23764073	rs78674864	1.76393e-08	0.0899838	0.0574192
23764569	rs79610022	2.68858e-08	0.201833	0.367038
23764986	rs78605654	1.55884e-08	0.50263	-0.47883
23765472	rs16874120	6.46384e-10	-1.8179	-1.34119
23765739	rs61797822	1.92896e-09	-1.85928	-0.206469
23765923	rs6448223	1.09954e-09	-1.62362	-1.00422
23766167	rs113910469	1.08295e-09	-1.54335	-1.09968
23766282	rs76706113	3.10213e-08	-1.5718e-10	0.711948
23767382	rs12641124	2.99746e-08	-1.5718e-10	0.677624
23767480	rs16874121	9.69342e-10	-1.38829	-1.36557
23767560	rs115830014	1.43508e-09	-1.43207	-0.929438
23767829	rs74989273	1.38237e-09	-1.37387	-1.02506
23768305	rs10033353	7.86933e-10	-1.77456	-1.18778
23768388	rs74631457	1.2258e-09	-1.39067	-1.12846
23768836	rs76369738	1.77983e-09	-1.14659	-0.999621
23769140	rs76180685	6.18988e-09	-1.5718e-10	-0.899811
23769356	rs10938962	9.82459e-09	-1.5718e-10	-0.437838
23769739	rs7684099	3.57093e-09	-1.4499	-2.70282e-10
23769877	rs10005147	6.72938e-09	0.367405	-1.18365
23770218	rs885395	9.88316e-10	-1.43835	-1.29612
23770610	rs2005293	6.26061e-10	-1.81144	-1.3796
23770693	rs2002189	2.09372e-09	-0.690264	-1.29352
23770702	rs150563085	5.07523e-09	-1.5718e-10	-1.09836
23771028	rs6849272	7.38526e-09	-1.5718e-10	-0.72324
23771190	rs115192829	2.37159e-09	-1.85916	-2.70282e-10
23771274	rs6826954	1.07154e-09	-1.73949	-0.91414
23771349	rs73243610	8.65056e-10	-1.67855	-1.18913
23771648	rs75249590	1.06655e-09	-1.70487	-0.953421
23772283	rs182072757	4.17416e-09	-1.29381	-2.70282e-10
23772371	rs78264286	2.53148e-09	-1.79392	-2.70282e-10
23772604	rs143273391	4.02694e-09	-1.5718e-10	-1.32972
23772798	rs115801285	2.62157e-09	-1.75895	-2.70282e-10
23772962	rs116296036	2.75785e-09	-1.70828	-2.70282e-10
23773352	rs73095166	6.80945e-10	-1.72805	-1.37895
23773424	rs883080	2.38123e-09	-1.85511	-2.70282e-10
23774566	rs61797824	1.08671e-07	1.9656	-2.70282e-10
23774949	rs1873533	6.51251e-10	-1.8143	-1.33729
23775138	rs58777294	1.06518e-09	-1.83632	-0.823258
23775407	rs78378539	7.11119e-10	-1.85376	-1.20988
23775983	rs74286765	3.92314e-09	-1.70458	0.348743
23776122	rs6847280	8.17882e-09	-1.16526	0.544078
23776124	rs6847465	5.45681e-09	0.140636	-1.1665
23776419	rs79152313	4.81408e-09	-1.5718e-10	-1.15118
23776470	rs58194754	6.94931e-09	-1.5718e-10	-0.784085
23776731	rs4697421	1.16791e-09	-1.80509	-0.762413
23776907	rs4697044	6.06558e-09	-1.51075	0.590658
23777085	rs2875277	1.95837e-09	-1.47776	-0.57285
23777148	rs34959637	2.84037e-09	-1.67879	-2.70282e-10
23777254	rs986274	1.80453e-09	-1.58308	-0.549352
23777344	rs79158297	1.69726e-09	-1.39684	-0.796871
23777403	rs4697422	1.72828e-09	-1.58807	-0.587531
23777594	rs77234412	3.83178e-09	-1.5718e-10	-1.3794
23778350	rs1388331	4.6293e-09	-1.63658	0.446259
23778641	rs13132599	7.58801e-09	-1.81507	1.11891
23778865	rs77532962	1.6037e-09	-1.08178	-1.16864
23779094	rs75901901	8.70176e-10	-1.65179	-1.20999
23780267	rs78023166	1.13628e-08	-1.5718e-10	-0.292384
23780413	rs113837593	9.79675e-09	-1.5718e-10	-0.440676
23780780	rs113519226	9.42261e-09	-0.990699	0.511085
23780929	rs11934028	1.27451e-09	-1.71375	-0.766414
23781504	rs2130923	6.39274e-10	-1.85774	-1.31241
23781566	rs2130924	1.16067e-09	-1.85627	-0.717463
23781592	rs2130925	3.15547e-09	-1.75857	0.184983
23781649	rs2932978	1.3701e-09	-1.77266	-0.635181
23781805	rs114820830	2.38009e-09	-1.85559	-2.70282e-10
23781974	rs6839807	2.84069e-09	-1.67868	-2.70282e-10
23782679	rs12650076	3.85304e-09	-1.5718e-10	-1.37386
23783122	rs116468401	2.66432e-09	-1.74278	-2.70282e-10
23783535	rs111675536	2.37336e-09	-1.85842	-2.70282e-10
23783890	rs76033337	5.47177e-09	-1.5718e-10	-1.02312
23784113	rs115241581	4.24395e-09	-1.27723	-2.70282e-10
23784514	rs79920888	8.03144e-10	-1.63751	-1.30444
23784560	rs73243613	9.07258e-10	-1.82968	-0.990378
23785356	rs73095177	7.08382e-10	-1.85478	-1.21272
23785757	rs200880363	1.8303e-08	-1.5718e-10	0.184336
23786731	rs370209820	2.04817e-08	-1.5718e-10	0.296807
23787169	rs114648684	1.45234e-08	-1.5718e-10	-0.0469659
23787181	rs7680511	7.04761e-10	-1.76169	-1.31093
23787833	rs143519883	2.48537e-09	-1.8123	-2.70282e-10
23787929	rs2970881	6.24264e-10	-1.8523	-1.34161
23787973	rs113918188	6.79168e-10	-1.84242	-1.2672
23788174	rs118057159	3.59749e-08	-1.5718e-10	0.860096
23788341	rs2970882	6.07059e-10	-1.84506	-1.37679
23788524	rs1491378	6.01941e-10	-1.85486	-1.37547
23788801	rs2970883	7.6344e-10	-1.75734	-1.2353
23789051	rs79633314	2.41903e-09	-1.83936	-2.70282e-10
23789477	rs71608993	6.50859e-09	-0.849604	-2.70282e-10
23789683	rs1532195	6.18142e-10	-1.85467	-1.3491
23789702	rs1532196	6.04506e-10	-1.84679	-1.37928
23790132	rs2970884	6.06613e-10	-1.85379	-1.3688
23791655	rs142991989	2.08059e-09	-1.85596	-0.134112
23791725	rs73095183	7.02717e-10	-1.75852	-1.31701
23792105	rs150105466	4.4438e-09	-1.5718e-10	-1.23122
23792768	rs9790699	1.89522e-08	-1.5718e-10	0.219194
23793430	rs60498536	8.99849e-09	-0.52567	-2.70282e-10
23794036	rs17847356	2.38467e-09	-1.85367	-2.70282e-10
23794252	rs2279525	6.5226e-10	-1.8215	-1.32854
23794323	rs60752299	2.59973e-09	-1.76732	-2.70282e-10
23795064	rs3774923	3.66424e-08	-1.23613	2.11461
23795794	rs17847352	5.39626e-09	-1.5718e-10	-1.03702
23797000	rs6821591	7.46925e-10	-1.85238	-1.16214
23797733	rs3821952	2.00598e-08	-1.66101	1.937
23798818	rs768695	7.0468e-10	-1.85888	-1.21386
23799214	rs57180117	1.16848e-08	-0.264437	-2.70282e-10
23799571	rs7679081	1.99304e-09	-1.82359	-0.209477
23799980	rs61481389	2.45598e-09	-1.8242	-2.70282e-10
23801006	rs80301887	3.85317e-09	-1.5718e-10	-1.37383
23801187	rs12650562	2.03589e-09	-1.85097	-0.160823
23801258	rs142548469	2.72719e-09	-1.71946	-2.70282e-10
23801790	rs61196244	2.04223e-08	0.293901	-2.70282e-10
23802150	rs57851648	1.30827e-09	-1.79284	-0.661182
23802177	rs6856300	6.7954e-10	-1.85218	-1.25689
23802350	rs6833873	6.8052e-10	-1.85073	-1.25689
23802570	rs55782748	3.73556e-09	-0.111176	-1.29365
23802836	rs12506291	2.17589e-09	-1.85321	-0.0920742
23803207	rs7682765	5.05836e-09	-1.10169	-2.70282e-10
23804208	rs141974309	1.88554e-08	-1.84121	2.05529
23804638	rs57829442	1.89623e-08	-1.83556	2.05529
23805170	rs74921872	3.84445e-09	-1.5718e-10	-1.3761
23805486	rs2932965	7.90017e-10	-1.81144	-1.14699
23806778	rs1873532	3.43811e-09	-1.83895	0.351141
23806827	rs2970885	7.18426e-10	-1.82387	-1.22955
23806976	rs2932966	6.17031e-10	-1.8526	-1.35296
23807061	rs28750249	1.54413e-09	-1.80309	-0.485177
23809108	rs77306942	3.8432e-09	-1.5718e-10	-1.37642
23809225	rs73095191	1.86151e-08	-1.81901	2.02025
23810178	rs2970886	6.03765e-10	-1.85921	-1.36808
23810189	rs2970887	6.04536e-10	-1.85933	-1.36669
23810647	rs3774921	6.47271e-10	-1.85741	-1.30031
23811337	rs78933325	3.83144e-09	-1.5718e-10	-1.37949
23811700	rs58130556	2.22239e-08	-1.81522	2.19367
23812638	rs3774920	1.97536e-08	-1.82849	2.0891
23812757	rs4697045	6.42375e-10	-1.85209	-1.31322
23813109	rs7667050	6.94027e-10	-1.79731	-1.29067
23813180	rs2970845	6.07485e-10	-1.85035	-1.37081
23813462	rs41339850	1.89151e-08	-1.81036	2.0276
23813489	rs140622448	3.99569e-09	-1.5718e-10	-1.33751
23813708	rs61562528	1.79379e-08	-1.83955	2.00374
23813752	rs10938963	3.39093e-09	-1.84844	0.346819
23814707	rs3736265	1.51319e-08	-1.82998	1.82406
23815125	rs2932967	6.90764e-10	-1.81432	-1.27836
23815294	rs34074379	2.65817e-09	-1.74509	-2.70282e-10
23815522	rs3755863	2.64855e-09	-1.85155	0.102838
23815662	rs8192678	2.02036e-09	-1.74587	-0.273585
23815681	rs17574213	3.26174e-08	0.76212	-2.70282e-10
23815924	rs2970847	9.03372e-10	-1.61084	-1.21351
23816837	rs3755862	1.76082e-08	-1.81437	1.96001
23817027	rs2970848	7.45822e-09	-1.85933	1.14592
23817293	rs75614222	3.23296e-08	-1.5718e-10	0.753255
23817409	rs2932968	6.52475e-10	-1.8321	-1.3176
23817627	rs3774918	3.83056e-09	-1.5718e-10	-1.37971
23817807	rs2970849	6.57165e-09	-1.85782	1.01786
23818077	rs1472095	6.12598e-10	-1.8331	-1.37967
23818439	rs28575865	9.68258e-10	-1.81632	-0.938662
23818614	rs3774915	4.29244e-09	-1.5718e-10	-1.26587
23818820	rs2932970	6.0207e-10	-1.85355	-1.37655
23818884	rs2932971	6.03785e-10	-1.8524	-1.37487
23820026	rs61688770	5.69976e-09	-0.982303	-2.70282e-10
23820355	rs76362720	2.43187e-09	-1.83407	-2.70282e-10
23820728	rs2970851	6.08793e-10	-1.8397	-1.3793
23821265	rs2932974	6.39283e-10	-1.84706	-1.32307
23821324	rs60276093	2.99173e-09	-1.85192	0.22505
23821385	rs61162155	2.42922e-09	-1.83515	-2.70282e-10
23821523	rs2970852	5.98055e-10	-1.85932	-1.37748
23821609	rs2932975	5.98755e-10	-1.85633	-1.3793
23822328	rs2932976	6.09138e-10	-1.83958	-1.37885
23822433	rs80016421	3.83148e-09	-1.5718e-10	-1.37948
23822793	rs61436832	2.41203e-09	-1.84226	-2.70282e-10
23823467	rs60744128	3.24872e-08	0.758119	-2.70282e-10
23823519	rs2970853	7.02341e-10	-1.81706	-1.259
23823644	rs57140917	6.24554e-10	-1.82639	-1.36705
23823946	rs3774911	1.35589e-08	-1.7655	1.64981
23824077	rs79450964	3.83927e-09	-1.5718e-10	-1.37745
23824266	rs2932977	7.51215e-10	-1.71415	-1.29464
23825396	rs56752120	2.42363e-09	-1.83746	-2.70282e-10
23825546	rs58986694	8.52453e-09	-0.579779	-2.70282e-10
23825555	rs56982201	2.41881e-09	-1.83945	-2.70282e-10
23825732	rs2290602	5.9982e-10	-1.85723	-1.37663
23826433	rs2290603	6.34969e-10	-1.85621	-1.3207
23826958	rs2970854	6.151e-10	-1.8591	-1.3496
23827245	rs2970855	4.30953e-09	-1.85867	0.596773
23827387	rs16874194	1.78281e-08	-1.85189	2.00994
23827615	rs2970856	6.44238e-10	-1.84909	-1.31333
23827715	rs58848612	2.41203e-09	-1.84226	-2.70282e-10
23827841	rs112202002	2.37864e-09	-1.8562	-2.70282e-10
23827969	rs141485199	1.3789e-07	-1.5718e-10	2.20373
23828015	rs57924591	4.7216e-09	-1.17058	-2.70282e-10
23828520	rs115320992	2.41203e-09	-1.84226	-2.70282e-10
23828553	rs144910230	3.83196e-09	-1.5718e-10	-1.37935
23828708	rs3774909	2.41423e-09	-1.84135	-2.70282e-10
23828934	rs3774908	1.80037e-08	-1.83148	1.99933
23829314	rs1388332	2.01136e-08	-1.82528	2.10395
23829845	rs76403213	3.83128e-09	-1.5718e-10	-1.37953
23829862	rs3774907	6.03638e-10	-1.85804	-1.36947
23829934	rs17847350	2.42363e-09	-1.83746	-2.70282e-10
23830238	rs2290604	1.74237e-08	-1.84079	1.9759
23830267	rs35133598	2.47906e-09	-1.81485	-2.70282e-10
23830405	rs2290605	9.25493e-09	-1.5718e-10	-0.49757
23830651	rs74690076	3.83128e-09	-1.5718e-10	-1.37953
23830922	rs2305681	2.40989e-09	-1.84315	-2.70282e-10
23831452	rs60442337	2.72253e-08	0.581419	-2.70282e-10
23831483	rs57029237	2.40171e-09	-1.84654	-2.70282e-10
23832071	rs58910203	8.50878e-10	-1.78639	-1.09782
23832084	rs3774906	3.84396e-09	-1.5718e-10	-1.37622
23833638	rs41266543	2.41167e-09	-1.84241	-2.70282e-10
23833915	rs112951849	2.37145e-09	-1.85923	-2.70282e-10
23834849	rs59852312	2.37124e-09	-1.85931	-2.70282e-10
23834876	rs4619879	4.02381e-09	-1.79071	0.46021
23835062	rs57308654	2.39614e-09	-1.84887	-2.70282e-10
23835102	rs60346105	3.5687e-09	-1.45053	-2.70282e-10
23835511	rs75957117	6.65219e-08	1.4748	-2.70282e-10
23835791	rs187305334	2.49429e-09	-1.80872	-2.70282e-10
23836400	rs4697046	2.80349e-09	-1.82566	0.1338
23836653	rs6448226	4.80296e-09	-1.71373	0.560238
23837956	rs80215516	8.53344e-09	-0.578734	-2.70282e-10
23839470	rs10755203	7.57291e-10	-1.7159	-1.28483
23839834	rs6839966	2.73098e-08	-1.63327	2.21779
23840088	rs10938964	4.23575e-09	-1.7787	0.499532
23840509	rs57619531	2.3927e-09	-1.8503	-2.70282e-10
23841496	rs57326494	9.27726e-10	-1.80364	-0.99411
23842611	rs60904972	4.40834e-08	-1.61136	2.67472
23843772	rs61795672	1.78925e-08	0.161658	-2.70282e-10
23843857	rs60459568	3.32802e-08	-1.80458	2.58681
23844330	rs59114570	2.25502e-08	-1.85926	2.25228
23844412	rs59744936	2.91438e-08	-1.81153	2.46105
23845240	rs61261762	3.97704e-09	-1.34219	-2.70282e-10
23845423	rs73097618	3.30742e-08	-1.81039	2.58642
23846940	rs57256690	2.60864e-09	-1.7639	-2.70282e-10
23847630	rs78196486	6.25713e-10	-1.85928	-1.33231
23848206	rs78114950	4.00211e-09	-1.5718e-10	-1.3359
23848328	rs58051552	1.83219e-08	-1.76106	1.94643
23848533	rs78873885	4.53641e-09	-1.5718e-10	-1.21059
23848631	rs6448227	6.26204e-10	-1.83588	-1.35493
23849467	rs60919668	2.25784e-08	-1.82499	2.21925
23849710	rs58433851	6.95056e-10	-1.73836	-1.34813
23850756	rs149440345	2.42613e-09	-1.83643	-2.70282e-10
23850814	rs73243617	2.67624e-09	-1.73831	-2.70282e-10
23851222	rs111981749	7.57055e-09	-0.698461	-2.70282e-10
23851538	rs76327932	6.89932e-10	-1.74618	-1.34771
23851743	rs73097620	2.87099e-08	-1.85862	2.49314
23853011	rs7665116	2.2835e-08	-1.61803	2.02359
23853983	rs17885261	1.38126e-07	0.935322	1.27012
23854149	rs12374310	3.57287e-09	-1.2943	-0.155057
23854482	rs60132501	2.63046e-09	-1.75557	-2.70282e-10
23854483	rs12374408	4.41486e-09	-1.19122	-0.0465334
23854891	rs10018239	4.00452e-08	-1.8593	2.82658
23854920	rs10007750	3.91941e-08	-1.85934	2.80514
23855372	rs10018700	7.39049e-09	-1.54806	0.825526
23855382	rs11731707	7.31219e-10	-1.72861	-1.30716
23855974	rs7437482	6.59195e-08	-1.85912	3.32483
23856492	rs7672915	7.02897e-09	-1.84663	1.07394
23856581	rs10011624	2.13217e-08	-0.69196	1.02896
23856584	rs117775481	5.70982e-09	-1.5718e-10	-0.980539
23856821	rs10002217	2.56602e-09	-1.81044	0.0300685
23856960	rs56109256	5.37182e-08	-1.59114	2.85216
23857044	rs10002477	2.01225e-09	-1.83289	-0.190581
23857087	rs28758817	5.09191e-08	-1.75627	2.96378
23857161	rs28546935	1.71114e-08	0.117015	-2.70282e-10
23857235	rs10002590	2.15957e-09	-0.968514	-0.984301
23857287	rs10002521	4.13565e-09	-1.47265	0.169568
23857451	rs7657517	2.67768e-09	-0.824451	-0.913326
23857850	rs58236409	1.64341e-08	0.0766317	-2.70282e-10
23858343	rs34888966	7.01625e-10	-1.71998	-1.3571
23858358	rs78340707	1.65719e-08	0.0849806	-2.70282e-10
23858476	rs67520752	7.0976e-10	-1.71166	-1.3539
23858689	rs117693000	4.24681e-09	-1.5718e-10	-1.27656
23858827	rs76712476	3.41787e-09	-1.49371	-2.70282e-10
23858960	rs11941854	6.5282e-10	-1.85675	-1.29243
23859045	rs77097877	4.9889e-08	-1.60743	2.79451
23859103	rs34478957	7.60732e-10	-1.77512	-1.22108
23859279	rs28608135	2.47628e-09	-1.64637	-0.1696
23859482	rs6850464	2.66449e-09	-0.906757	-0.835958
23859525	rs74868851	5.29696e-08	-1.62906	2.87605
23859836	rs12645360	6.53453e-09	-1.83745	0.991825
23860814	rs12640088	5.66856e-08	-1.54539	2.86018
23861269	rs146899208	1.58023e-08	0.0374297	-2.70282e-10
23861335	rs28609907	7.28698e-10	-1.79951	-1.23971
23861677	rs114492700	8.72565e-09	-0.55646	-2.70282e-10
23861956	rs4574395	8.32009e-09	-0.604053	-2.70282e-10
23862142	rs6448228	1.09381e-08	-1.68867	1.3582
23862329	rs74451704	6.53963e-10	-1.85255	-1.29488
23862933	rs11724368	7.05269e-10	-1.75554	-1.31637
23863212	rs4697424	7.09363e-10	-1.70499	-1.36113
23863213	rs4697425	7.2189e-10	-1.74658	-1.30203
23863409	rs59664098	5.92269e-09	-0.943936	-2.70282e-10
23863873	rs4452416	7.79409e-08	-1.55159	3.18481
23864325	rs61301272	3.42215e-09	-1.08205	-0.410405
23864412	rs4235308	1.28614e-08	-1.63255	1.46405
23864809	rs4697426	7.36545e-10	-1.66438	-1.36413
23865178	rs144732701	2.93245e-09	-1.64689	-2.70282e-10
23865257	rs28579569	3.00818e-09	-1.18246	-0.438934
23865495	rs6855423	1.52822e-09	-1.81249	-0.486135
23865517	rs114278440	1.6195e-09	-1.59132	-0.649289
23865649	rs113297319	1.56967e-09	-1.61507	-0.656791
23865839	rs10213426	6.59433e-08	-1.84463	3.3107
23866016	rs7656250	2.99773e-09	-1.39324	-0.231631
23866115	rs10212638	1.67685e-09	-1.62651	-0.579302
23866339	rs10213440	5.21889e-08	-1.83768	3.06982
23866464	rs74983212	8.92239e-09	-0.534163	-2.70282e-10
23866780	rs7687126	6.00777e-08	-1.83948	3.21239
23866877	rs77399640	1.56215e-09	-1.62156	-0.655102
23866884	rs7662405	3.22197e-08	-1.64368	2.39353
23867182	rs76232035	1.59349e-09	-1.65705	-0.59975
23867367	rs74893741	6.20269e-10	-1.82868	-1.37165
23867603	rs75474015	1.62318e-09	-1.62876	-0.609574
23867623	rs13113110	7.40809e-10	-1.64456	-1.37818
23867625	rs76820464	1.24533e-09	-1.68018	-0.82314
23867653	rs57120609	6.34619e-10	-1.82418	-1.35328
23868096	rs58726785	1.69107e-09	-1.59145	-0.605918
23868337	rs59109286	1.86285e-09	-1.51744	-0.58318
23868734	rs4631027	9.677e-09	-0.452975	-2.70282e-10
23868735	rs4631028	9.80921e-09	-0.439405	-2.70282e-10
23868979	rs7438250	7.6169e-08	-1.82815	3.43837
23869454	rs7677000	2.90451e-09	-1.04282	-0.613641
23869783	rs185162977	4.76714e-09	-1.5718e-10	-1.16098
23870248	rs57260240	7.53397e-09	-0.703305	-2.70282e-10
23870325	rs60239302	2.44678e-09	-1.82795	-2.70282e-10
23870479	rs7683406	5.60097e-08	-1.55418	2.85698
23870550	rs35621841	7.21987e-10	-1.69712	-1.35136
23870564	rs28495027	3.76885e-09	-0.923066	-0.472891
23870584	rs59161679	2.94824e-09	-0.377348	-1.26417
23870800	rs59349316	1.39971e-09	-1.21221	-1.17426
23870828	rs59646071	4.39783e-09	-1.5718e-10	-1.24162
23870880	rs111543810	4.49609e-09	-1.5718e-10	-1.21952
23871021	rs9996943	5.15867e-08	-1.78432	3.00485
23871590	rs4637388	5.17013e-09	-1.77514	0.695313
23871592	rs35282325	7.83681e-10	-1.72443	-1.24205
23872463	rs59002841	8.32387e-09	-1.5718e-10	-0.6036
23872558	rs28651834	8.48549e-10	-1.83727	-1.04968
23873001	rs16874260	2.87593e-09	-1.66635	-2.70282e-10
23873383	rs58563040	3.99311e-09	-1.75585	0.417697
23873621	rs60824130	6.55581e-09	-0.842375	-2.70282e-10
23873740	rs60743940	7.63942e-09	-0.689406	-2.70282e-10
23873828	rs12503529	3.86434e-09	-1.75172	0.380784
23874571	rs7663512	1.75754e-09	-1.60254	-0.556269
23874572	rs139800010	7.8942e-09	-0.656598	-2.70282e-10
23874617	rs7688248	7.96078e-10	-1.80929	-1.1415
23874741	rs113905719	2.90873e-09	-1.75333	0.09832
23874919	rs13106578	7.66809e-10	-1.6713	-1.31694
23874981	rs13131226	7.58527e-10	-1.69761	-1.3015
23875158	rs73243622	7.39416e-10	-1.85606	-1.16856
23875186	rs12502554	2.48621e-09	-1.81197	-2.70282e-10
23875311	rs6838600	8.67557e-10	-1.66181	-1.20299
23875401	rs73097695	1.61385e-08	0.0584828	-2.70282e-10
23875559	rs4550905	8.88903e-10	-1.69401	-1.14649
23875585	rs59050865	1.64489e-08	0.0775318	-2.70282e-10
23875675	rs4361373	7.44554e-10	-1.78163	-1.23606
23875834	rs10028665	6.72704e-10	-1.80352	-1.31566
23875902	rs117941512	3.98903e-09	-1.5718e-10	-1.33918
23875950	rs58535886	1.63009e-08	0.0684963	-2.70282e-10
23876186	rs10006687	6.59231e-10	-1.79653	-1.34288
23876445	rs58790065	1.66153e-08	0.0875969	-2.70282e-10
23876787	rs60571065	2.4396e-09	-1.83089	-2.70282e-10
23876840	rs35837266	6.60472e-10	-1.81634	-1.32119
23877086	rs57640212	1.70927e-08	0.115924	-2.70282e-10
23877229	rs16874265	3.90028e-09	-1.5718e-10	-1.36168
23877288	rs59959546	1.71233e-08	0.117714	-2.70282e-10
23877918	rs13128633	1.02813e-09	-1.37576	-1.31922
23878167	rs141391284	3.47864e-09	-1.47609	-2.70282e-10
23878741	rs55913146	2.72935e-09	-1.77237	0.05371
23878778	rs725289	3.93136e-09	-1.5718e-10	-1.35374
23878838	rs55743129	1.39164e-09	-1.85455	-0.537691
23879277	rs115179278	2.74699e-09	-1.71222	-2.70282e-10
23879615	rs16874268	2.71604e-09	-1.72355	-2.70282e-10
23879727	rs16874271	2.73321e-09	-1.71725	-2.70282e-10
23879772	rs76107259	2.75089e-09	-1.7108	-2.70282e-10
23880347	rs16874273	3.94484e-09	-1.5718e-10	-1.35032
23880515	rs13117172	3.08524e-09	-1.70909	0.11299
23880985	rs17637318	6.77826e-10	-1.83833	-1.27326
23881054	rs61076774	6.50289e-10	-1.77915	-1.37391
23881122	rs57684373	2.68397e-09	-1.73543	-2.70282e-10
23881348	rs7674429	4.80562e-09	-1.28924	0.136299
23881595	rs113112281	1.91506e-08	0.229606	-2.70282e-10
23881664	rs147398016	4.14741e-09	-1.5718e-10	-1.30024
23881759	rs117810271	3.88559e-09	-1.5718e-10	-1.36545
23881904	rs61445102	2.61068e-09	-1.76312	-2.70282e-10
23881948	rs59165713	3.33398e-09	-1.51856	-2.70282e-10
23881977	rs16874276	2.6039e-09	-1.76572	-2.70282e-10
23882403	rs58990583	7.13984e-09	0.605956	-1.36299
23882499	rs2305683	6.18858e-09	0.460713	-1.36073
23882519	rs11734408	6.3286e-10	-1.81551	-1.36472
23882718	rs2305682	5.59822e-09	0.372833	-1.37311
23882920	rs111994837	1.95851e-08	0.252042	-2.70282e-10
23883186	rs115063651	2.91189e-09	-1.65392	-2.70282e-10
23883275	rs58920056	2.07729e-08	0.310921	-2.70282e-10
23883674	rs112313440	2.11992e-08	0.331235	-2.70282e-10
23883796	rs4469064	7.47395e-10	-1.63809	-1.3758
23884711	rs3796407	2.23762e-09	-1.61514	-0.302175
23884817	rs16874283	2.81288e-09	-1.68852	-2.70282e-10
23884921	rs17575675	2.55868e-09	-1.78324	-2.70282e-10
23884973	rs57531196	2.18473e-08	0.361351	-2.70282e-10
23885568	rs12500214	1.01068e-08	-1.40441	0.994895
23885595	rs77983699	6.33386e-10	-1.80327	-1.37613
23886131	rs35121232	2.37228e-09	-1.85887	-2.70282e-10
23886323	rs2946385	1.73593e-09	-1.32139	-0.8498
23886905	rs3774905	3.9198e-09	-1.5718e-10	-1.35668
23887300	rs13129205	2.24629e-09	-1.69943	-0.214022
23887454	rs2970877	6.18566e-10	-1.8406	-1.36247
23887653	rs112391217	2.16363e-08	0.351647	-2.70282e-10
23887705	rs111898513	2.04961e-08	0.297507	-2.70282e-10
23888480	rs201760991	2.37404e-09	-1.85813	-2.70282e-10
23888619	rs2970876	8.77173e-10	-1.51997	-1.33381
23888762	rs112215652	2.06444e-08	0.304716	-2.70282e-10
23889124	rs79936066	2.64224e-09	-1.7511	-2.70282e-10
23889503	rs3774904	1.08137e-09	-1.85929	-0.785211
23889506	rs3774903	1.09481e-09	-1.85854	-0.773605
23889723	rs73243625	3.52785e-09	-1.46204	-2.70282e-10
23889781	rs2970873	1.02686e-09	-1.59238	-1.10385
23889813	rs2970872	1.32242e-09	-1.19042	-1.25285
23889917	rs117828097	5.30579e-09	-1.5718e-10	-1.05393
23890582	rs2970871	1.03195e-09	-1.44934	-1.24194
23890782	rs3774902	2.81452e-09	-0.911485	-0.77645
23890855	rs184124506	4.59496e-09	-1.5718e-10	-1.19777
23891094	rs3774901	5.49511e-09	-1.5718e-10	-1.01887
23892873	rs7695542	7.96005e-09	-0.648291	-2.70282e-10
23893017	rs2970870	1.24964e-09	-1.79926	-0.70061
23893274	rs17576121	7.40315e-10	-1.70205	-1.32136
23893369	rs2970869	1.13759e-09	-1.76656	-0.827255
23893424	rs77870399	3.85682e-09	-1.37288	-2.70282e-10
23893566	rs56869809	5.51903e-09	-1.01452	-2.70282e-10
23893620	rs150476586	7.29474e-09	-0.735573	-2.70282e-10
23893700	rs3755857	5.63864e-09	-1.5718e-10	-0.993083
23894047	rs16874293	5.59203e-09	-1.5718e-10	-1.00138
23895209	rs4383605	7.01666e-10	-1.75408	-1.32294
23895285	rs2970866	1.18769e-09	-1.79969	-0.751024
23895341	rs72491296	8.81784e-09	-1.5718e-10	-0.54595
23895413	rs1878949	5.69766e-09	-1.80578	0.82311
23895554	rs2970865	7.21733e-10	-1.81002	-1.2388
23896474	rs7657071	4.34552e-09	-1.56413	0.310549
23897102	rs10938972	4.45342e-09	-1.80426	0.575208
23897314	rs61795680	7.06493e-10	-1.74386	-1.32631
23897326	rs145702021	6.72327e-09	-0.817152	-2.70282e-10
23897796	rs2970863	7.27297e-10	-1.8184	-1.22275
23898043	rs2970862	1.2518e-09	-1.7893	-0.708844
23898430	rs4568225	6.95534e-10	-1.76356	-1.32224
23898931	rs75264099	7.10672e-09	-0.761685	-2.70282e-10
23898957	rs115401490	5.16445e-09	-1.08093	-2.70282e-10
23899075	rs112407859	2.88233e-09	-1.66413	-2.70282e-10
23899510	rs13127297	1.72798e-09	-1.11326	-1.06251
23899717	rs2946388	6.87346e-10	-1.83718	-1.26046
23899945	rs2970861	7.0686e-10	-1.8155	-1.25415
23900577	rs142633298	5.6146e-09	-1.5718e-10	-0.997356
23900959	rs2946390	3.18615e-09	-1.81451	0.2506
23901275	rs2970860	9.54622e-10	-1.45192	-1.31725
23901422	rs10030083	3.82979e-09	-1.84588	0.465959
23902712	rs75652586	2.62297e-09	-1.8516	0.0931787
23902807	rs75585437	1.47497e-09	-1.08104	-1.25306
23902924	rs9991159	9.0468e-09	-1.77466	1.25435
23903305	rs111730190	6.29521e-09	-0.882937	-2.70282e-10
23903443	rs16874306	4.24585e-09	-1.5718e-10	-1.27679
23903665	rs74324335	5.97236e-09	-0.935585	-2.70282e-10
23903701	rs77682567	4.2382e-09	-1.5718e-10	-1.27859
23903723	rs2946391	2.21693e-09	-1.83212	-0.0944811
23903867	rs2946392	1.53755e-09	-1.67053	-0.622007
23904462	rs79367505	4.25995e-09	-1.5718e-10	-1.27347
23904736	rs141145245	2.51819e-09	-1.79919	-2.70282e-10
23904816	rs191325181	2.37123e-09	-1.85932	-2.70282e-10
23905320	rs2946393	2.06532e-09	-1.80967	-0.187775
23905508	rs77997628	5.21533e-09	-1.07112	-2.70282e-10
23906088	rs16874317	1.80363e-09	-1.14636	-0.986568
23907235	rs75268040	6.98126e-09	-0.779497	-2.70282e-10
23907356	rs116978747	4.56614e-09	-1.5718e-10	-1.20406
23907727	rs17576576	6.18651e-10	-1.83017	-1.37277
23907928	rs2946394	7.73478e-10	-1.71935	-1.26024
23907962	rs34135934	2.76162e-09	-1.84966	0.142748
23908043	rs78467239	4.29752e-09	-1.5718e-10	-1.26469
23908159	rs149672631	4.06517e-09	-1.5718e-10	-1.32027
23908183	rs145443547	4.31548e-09	-1.5718e-10	-1.26052
23908555	rs17576640	6.59095e-10	-1.77839	-1.36122
23908606	rs114483265	3.56935e-09	-1.45034	-2.70282e-10
23908890	rs13108219	2.97519e-09	-1.51314	-0.119274
23908942	rs13108408	3.0203e-09	-1.49486	-0.122513
23909123	rs16874340	4.96666e-09	-1.5718e-10	-1.11998
23909234	rs188462134	3.86169e-09	-1.5718e-10	-1.37162
23909565	rs957615	2.8641e-09	-1.51429	-0.156185
23909599	rs957616	4.81033e-09	-1.5718e-10	-1.15196
23910475	rs111910525	4.1504e-09	-1.29952	-2.70282e-10
23910773	rs143928079	2.41434e-09	-1.8413	-2.70282e-10
23911002	rs2946398	4.81577e-09	-1.78931	0.638478
23911227	rs72619164	5.20414e-09	-1.5718e-10	-1.07327
23911334	rs75085008	2.38806e-09	-1.85225	-2.70282e-10
23912513	rs78061703	4.70124e-09	-1.5718e-10	-1.1749
23912577	rs112299761	5.64607e-09	-0.991766	-2.70282e-10
23912684	rs2970858	1.99835e-09	-1.84498	-0.18542
23912994	rs75666297	4.68547e-09	-1.5718e-10	-1.17826
23913579	rs2946399	8.23662e-10	-1.8157	-1.10102
23913755	rs765195	3.40221e-09	-1.8161	0.317793
23913771	rs2970857	3.54071e-09	-1.80226	0.343864
23914568	rs148911573	2.41798e-09	-1.83979	-2.70282e-10
23915463	rs147679500	9.0098e-09	-1.5718e-10	-0.524414
23915618	rs79388584	2.49855e-09	-1.80702	-2.70282e-10
23916954	rs2970846	1.37493e-09	-1.84608	-0.558248
23917138	rs75752286	4.29034e-09	-1.5718e-10	-1.26636
23917742	rs11734980	1.08902e-09	-1.68099	-0.956465
23918153	rs79905000	4.25799e-09	-1.5718e-10	-1.27393
23918261	rs145930915	2.38448e-09	-1.85374	-2.70282e-10
23918514	rs2946401	2.31146e-09	-1.81533	-0.0695207
23918997	rs117104144	8.04743e-09	-1.5718e-10	-0.637374
23919096	rs57681219	4.1795e-09	-1.5718e-10	-1.29253
23919528	rs7691998	7.83905e-10	-1.66997	-1.29623
23919537	rs182728515	3.86568e-09	-1.5718e-10	-1.37059
23919816	rs74789771	4.00282e-09	-1.5718e-10	-1.33573
23920011	rs117527666	3.83066e-09	-1.5718e-10	-1.37969
23920034	rs2946402	2.18681e-09	-1.8292	-0.111078
23920139	rs78278053	3.96967e-09	-1.5718e-10	-1.34404
23920295	rs2970880	2.18562e-09	-1.81528	-0.125551
23921073	rs143709958	1.37777e-08	-1.5718e-10	-0.099677
23921186	rs66497744	9.10889e-10	-1.55634	-1.25972
23921453	rs2946403	7.84958e-09	-1.22617	0.563904
23921897	rs138516729	5.63245e-09	-1.5718e-10	-0.994182
23922602	rs2946404	1.78678e-08	-1.47924	1.63952
23922679	rs2970879	2.07808e-08	-1.45172	1.76303
23922880	rs7671124	7.87019e-10	-1.84383	-1.1184
23923240	rs61795705	6.09106e-10	-1.85905	-1.35944
23923474	rs141457331	2.86687e-09	-1.66951	-2.70282e-10
23923583	rs115350050	2.58843e-09	-1.77168	-2.70282e-10
```
