## Supplementary material for "Characterization of shared and ancestry-specific signals driving complex traits using multi-ancestry fine-mapping": susiex_nc3.cs80.summary

```
# chr4:22923586-23923586
CS_ID	CS_LENGTH	CS_PURITY	MAX_PIP_SNP	BP	REF_ALLELE	ALT_ALLELE	REF_FRQ	BETA	SE	-LOG10P	MAX_PIP	POST-HOC_PROB_POP1	POST-HOC_PROB_POP2
1	12	0.958544	rs215412	23423586	A,A	G,G	0.695825,0.929563	0.0272513,-0.0108045	0.00429762,0.0167057	9.64159,0.285847	0.226444	0.99998	0.224616
```
