## Supplementary material for "Characterization of shared and ancestry-specific signals driving complex traits using multi-ancestry fine-mapping": orig_s2_snps

```
rs6825984
rs34243014
rs12499786
rs79112116
rs3974662
4:102428532_T_C
rs6821372
rs11942541
rs11937835
rs17031369
rs75679676
rs78452870
rs17031373
rs17031377
rs1863569
rs1863568
rs144978941
rs890448
rs1426537
rs73836439
rs6532943
rs145286434
rs6847576
rs6847253
rs995313
rs7695728
rs7673910
rs142990217
rs11097749
rs6831916
rs1346215
rs11097750
rs1426542
rs117364400
rs4698960
rs7673593
rs76990320
rs1426540
rs6848852
rs76409207
rs1426538
rs2903269
rs114897840
rs79166522
rs4699223
rs13434873
rs13434875
rs11936512
rs9995491
rs11931775
rs10007459
rs10018084
rs10018181
rs1834628
rs1834627
rs60433598
rs1834626
rs1834625
rs72682953
rs2114364
rs9917916
rs9917976
rs2866380
rs10014230
rs9991946
rs13111071
rs72682954
rs56297456
rs183259541
rs1593545
rs60561470
rs72922456
rs72682956
rs146349677
rs76238785
rs11726497
rs55872736
rs2114366
rs72682957
rs149133647
rs147012499
rs147605638
rs1426543
rs149242779
rs76303033
rs7682189
rs10856960
rs10856961
rs4699226
rs4699227
rs11097751
rs12500442
rs137866214
rs67589689
rs56081104
rs28390228
rs145881583
rs73836455
rs140658720
rs78336631
rs4699228
rs140788365
rs7693849
rs57759452
rs138877108
rs149411379
rs13122215
rs117081382
rs10022442
rs59724112
rs10022567
rs10022721
rs60955862
rs143276810
rs1365385
rs13129752
rs148829752
rs13130863
rs10028684
rs9996041
rs10031266
rs78212239
rs7356291
rs7356289
rs7356516
rs72682964
rs28634001
rs9999254
rs4699229
rs720754
rs4699230
rs4699231
rs4699232
rs4699233
rs7356359
rs6838771
rs10035012
rs10035089
rs9990585
rs10021102
rs9998573
rs10021222
rs10084821
rs10084936
rs76716208
rs71596329
rs12509929
rs9991697
rs10024842
rs10024690
rs10024695
rs10002234
rs10002364
rs10024975
rs13129397
rs35603285
rs34238875
rs71614695
rs71614696
rs117618718
rs34843160
rs4699234
rs4698962
rs4699235
rs4699236
rs4698963
rs116945307
rs28650372
rs28480442
rs117632856
rs6532944
rs11938286
rs6835677
rs6836414
rs7663031
rs13105894
rs28524091
rs13106416
rs13112536
rs13113028
rs11936790
rs13119481
rs13120525
rs151290620
rs6532945
rs1365386
rs77810408
rs4698964
rs17249006
rs12510778
rs1946379
rs17031441
rs150532456
rs12506137
rs79536261
rs4699237
rs4256226
rs148555673
rs13125011
rs2615967
rs2717834
rs4699238
rs80151352
rs4698965
rs10026180
rs142732032
rs10004046
rs147383836
rs116210903
rs75886752
rs10007640
rs7441661
rs2717842
rs2615966
rs117279812
rs2866384
rs2903270
rs28565318
rs2723055
rs2723054
rs2717841
rs146160031
rs5000385
rs35367457
rs73833815
rs4699239
rs4698966
rs4699240
rs150011096
rs10028479
rs10006739
rs2615965
rs79093923
rs13145270
rs150984571
rs28828168
rs6837742
rs6815071
rs2717845
rs2615964
rs13101389
rs2615963
rs10015619
rs13107786
rs10016250
rs143353824
rs149087450
rs74862869
rs111775585
rs13142783
rs10019394
rs9996896
rs10019711
rs9999428
rs10033644
rs10022033
rs10022293
rs13123252
rs2615961
rs117150518
rs76694695
rs2615960
rs11723338
rs13114007
rs2723056
rs149730185
rs75540846
rs117261738
rs2723048
rs140825699
rs16996744
rs11097752
rs2615959
rs78588656
rs2723049
rs2717835
rs79471161
rs146231882
rs13117505
rs146463754
rs79696996
rs117800623
rs2717838
rs12331201
rs2723057
rs2723058
rs2615958
rs2723059
rs2717839
rs2866629
rs2723060
rs139285506
rs142601505
rs10010568
rs12500878
rs2717837
rs2723045
rs2717840
rs2723046
rs142665722
rs2615968
rs2615969
rs2615970
rs138597259
rs2615971
rs2717846
rs2615972
rs76578445
rs2723047
rs2717847
rs2615973
rs2723051
rs74409216
rs72682987
rs62321929
rs142427337
rs11728661
rs2866387
rs2723053
rs2717833
rs148877383
rs60066787
rs72924571
rs72682992
rs6810937
rs76215720
rs11943019
rs13130798
rs11943946
rs7661067
rs7661775
rs80229938
rs145886324
rs11939963
rs72926560
rs7340954
rs117758686
rs72926575
rs112154722
rs2903272
rs114911995
rs114911952
rs75962188
rs4645217
rs72926581
rs72926583
rs146135401
rs148346656
rs117361147
rs73833842
rs73833844
rs72926585
rs117942132
rs77604677
rs56074602
rs72926588
rs72926589
rs57595522
rs55746823
rs72926592
rs72926593
rs72926594
rs72926597
rs77734821
rs57726349
rs112689156
rs11931796
rs72926600
rs113395521
rs80327365
rs59979601
rs58355302
rs187481302
rs55674840
rs112092510
rs72928503
rs56931426
rs147422510
rs72928510
rs4699241
rs72930429
rs72930430
rs72930431
rs111718761
rs144999362
rs79495644
rs116969911
rs115818960
rs11947457
rs55743710
rs11938250
rs11938257
rs140219141
rs188260075
rs190273072
rs112039360
rs140551475
rs75763510
rs118114237
rs143929703
rs139053663
rs72930436
rs148494336
rs57402852
rs117796039
rs143291276
rs57297442
rs117435649
rs146684724
rs62323862
rs4699242
rs11933019
rs144889836
rs149016624
rs143807941
rs62323863
rs4699243
rs4699244
rs146571775
rs139093905
rs138136335
rs17031465
rs11725488
rs12501991
rs12506013
rs116902181
rs12502896
rs73833854
rs75405967
rs12502929
rs117929786
rs77594406
rs117763705
rs56392027
rs142542970
rs147927766
rs117783207
rs56875319
rs138005104
rs78459646
rs148614740
rs142036751
rs80027679
rs118055133
rs76949547
rs78952931
rs78102755
rs76914703
rs11947063
rs140536320
rs7677529
rs10022996
rs17031472
rs17031475
rs149138642
rs17031480
rs75544189
rs7654685
rs11729520
rs28584039
rs12643950
rs9790526
rs11937607
rs76233270
rs148242534
rs17031500
rs17249850
rs17031503
rs6532948
rs137962144
rs4295268
rs11944004
rs115692550
rs28838703
rs144249411
rs142227965
rs148136178
rs11730599
rs4698967
rs4699245
rs7698702
rs115748867
rs11732890
rs10033677
rs72930451
rs79037931
rs6532950
rs17031508
rs7666463
rs77762405
rs10008465
rs75855810
rs77837716
rs75333566
rs78314478
rs4699246
rs17031515
rs2866624
rs79338780
rs7663310
rs2866625
rs7670379
rs2016504
rs7696049
rs6532951
rs7654581
rs12512781
rs4580657
rs79962027
rs2866626
rs72930460
rs2866627
rs1009257
rs4362823
rs10009721
rs17250305
rs7681723
rs78232834
rs7682523
rs72684808
rs7663252
rs6846631
rs35544155
rs59375880
rs7670896
rs76069535
rs7676236
rs7654159
rs72684813
rs72684814
rs10011245
rs10019129
rs6853161
rs35527510
rs72930469
rs72684815
rs7679597
rs7679949
rs13124358
rs7661765
rs7686623
rs149006708
rs9684229
rs28595771
rs111332831
rs117766979
rs56299640
rs6532952
rs75604237
rs76935405
rs75759367
rs6839393
rs6817060
rs79030242
rs7688364
rs11097753
rs76395593
rs74674691
rs17250606
rs17250634
rs75112506
rs6532953
rs6532954
rs2866433
rs7700191
rs75453134
rs2903287
rs2866434
rs13112336
rs78867752
rs4510470
rs72684823
rs28793343
rs74436499
rs2903288
rs55759820
rs56342064
rs145802912
rs56102978
rs6849419
rs117900842
rs6820312
rs6846296
rs28803469
rs10029884
rs10029986
rs28812187
rs6828004
rs6854197
rs6833395
rs6834603
rs9762775
rs9760151
rs28852725
rs28787980
rs9991536
rs7689967
rs184787214
rs78769364
rs139257192
rs60546701
rs2866418
rs2903286
rs28818302
rs34636899
rs6820207
rs6819693
rs6820608
rs2866420
rs2866421
rs2866422
rs2866423
rs2866424
rs74882567
rs75784253
rs80353841
rs79799436
rs10026228
rs76363407
rs11734573
rs72684842
rs67838007
rs72912919
rs7669395
rs17197854
rs60369168
rs17251102
rs143270370
rs17197910
rs28452790
rs7694653
rs7695222
rs7695700
rs4487344
rs72684844
rs13124455
rs113699973
rs12645499
rs117158861
rs59815116
rs17198050
rs79040780
rs17198078
rs12643270
rs34125470
rs34076866
rs12644085
rs7669170
rs7669524
rs72684846
rs17251415
rs35556034
rs115881614
rs80061841
rs144101584
rs11723617
rs11723683
rs117978819
rs78324797
rs2866427
rs150063583
rs13105707
rs72684848
rs13105746
rs17251707
rs13130979
rs59452065
rs56244079
rs11936229
rs13143423
rs114680247
rs7437792
rs78323553
rs10012114
rs17251894
rs13107699
rs9995701
rs72684850
rs28730977
rs10030362
rs13114967
rs13149930
rs28602322
rs28474694
rs28680907
rs72684854
rs75824351
rs57152726
rs2866428
rs13150456
rs72912956
rs2866429
rs13133203
rs76300578
rs72912958
rs11732443
rs57529521
rs11942037
rs11942038
rs6856330
rs7697868
rs7656803
rs7663917
rs72914724
rs28501591
rs13148354
rs61244337
rs12639950
rs17252142
rs6532956
rs768290
rs11945384
rs139615251
rs28832696
rs4352479
rs12501273
rs6832886
rs12512546
rs2866430
rs4699251
rs34985198
rs13130700
rs13130723
rs10013714
rs58924786
rs7665905
rs2866431
rs79339435
rs117568836
rs10433986
rs9307262
rs9307263
rs9307264
rs10011961
rs13123939
rs12501586
rs12648423
rs12506451
rs7660525
rs10856962
rs12506517
rs144780302
rs12649895
rs12643886
rs11936333
rs139195532
rs72684874
rs9790524
rs28701510
rs4413410
rs4286516
rs7671144
rs13120845
rs6532957
rs12509873
rs10025108
rs10017300
rs62323872
rs4324548
rs7685660
rs72684879
rs17031574
rs150830776
rs72684880
rs4346653
rs17031577
rs17031579
rs117547920
rs6532958
rs7659763
rs6532959
rs17031588
rs12505043
rs12509142
rs56236271
rs13103794
rs4698968
rs142547672
rs150935196
rs55674120
rs4640677
rs145124122
rs4327488
rs4401452
rs12648641
rs10001374
rs7682856
rs561163629
rs139128070
rs55728228
rs113005588
rs60705795
rs143867221
rs79156194
rs113442486
rs188944709
rs146066772
rs28830546
rs4699254
rs141758769
rs7667833
rs113808085
rs6532961
rs6818863
rs6824318
rs6850555
rs12511373
rs6532962
rs6532963
rs6532964
rs58991138
rs150401563
rs72917042
rs13110006
rs7666753
rs7667110
rs7654186
rs74704150
rs4699255
rs72917046
rs28762091
rs4425378
rs4426780
rs7674411
rs7675129
rs117804102
rs4627868
rs117381207
rs60090601
rs74959114
rs41340152
rs6815355
rs6532965
rs72917055
rs35157729
rs4546248
rs35021997
rs34083726
rs871061
rs41442345
rs201081507
rs11729389
rs4277781
rs12649398
rs4261990
rs72684892
rs6851800
rs36087241
rs6858663
rs146938235
rs6532966
rs55837132
rs13149344
rs13130964
rs116850982
rs11097754
rs4699257
rs4473657
rs7442162
rs58179287
rs145759309
rs148176614
rs79949905
rs59974855
rs35663811
rs60130909
rs77139305
rs72917071
rs4632664
rs4482766
rs75972078
rs13149073
rs57698433
rs117214244
rs28581841
rs28721993
rs145446826
rs117299118
rs145784720
rs10003889
rs7668453
rs117328223
rs72917091
rs71597107
rs66708693
rs62323922
rs62323924
rs62323925
rs34790532
rs57355529
rs7695738
rs7695470
rs72684896
rs117638197
rs7700116
rs12501420
rs10000229
rs56791074
rs13105682
rs11726077
rs55662882
rs6532967
rs6532968
rs7693147
rs74713159
rs11726012
rs116994024
rs17199964
rs4371620
rs7377083
rs7377115
rs7375516
rs11097755
rs6532969
rs4699258
rs73834300
rs76180540
rs183563823
rs7683892
rs72684898
rs114617092
rs17031622
rs4518254
rs78097635
rs10031210
rs7690997
rs7691030
rs4522865
rs10010487
rs74480899
rs9998865
rs78692495
rs76278724
rs34261083
rs67800004
rs17031639
rs17031641
rs4398527
rs4496585
rs11935577
rs11944577
rs11944613
rs13117264
rs145714938
rs185149761
rs10440386
rs11938185
rs11938245
rs75027892
rs182123043
rs10446706
rs75005074
rs17266357
rs10446707
rs6819732
rs34499378
rs4699259
rs79186816
rs35838403
rs17200433
rs149990620
rs4414957
rs4414958
rs13146194
rs10446708
rs10446682
rs17031656
rs7656409
rs7656627
rs11929782
rs376269393
rs4699261
rs4698969
rs76824200
rs4699262
rs6833249
rs6833764
rs6811141
rs17266552
rs35194352
rs35416717
rs11940244
rs11940179
rs11931087
rs74444998
rs139190362
rs66638185
rs34851381
rs35446399
rs13124747
rs13152198
rs13131198
rs76415487
rs79879350
rs4552465
rs80060574
rs79909634
rs76446334
rs76563987
rs75972006
rs28496978
rs72686716
rs4572885
rs13136297
rs35916449
rs13136796
rs10028805
rs62321670
rs35072064
rs4615176
rs4411998
rs2052445
rs12505627
rs35388091
rs1421627
rs13106926
rs13107572
rs13107612
rs13108165
rs115605889
rs12647112
rs12641144
rs9996100
rs7693190
rs79191742
rs112250236
rs111281222
rs112630897
rs75801633
rs13135381
rs13136118
rs28602583
rs13136219
rs55768089
rs13112246
rs13137133
rs75444552
rs78229169
rs34125672
rs78439713
rs62321672
rs1125271
rs74813713
rs147902509
rs4276281
rs7698632
rs76378922
rs78097401
rs13127559
rs12163856
rs79017837
rs75293001
rs78471295
rs145933153
rs17266594
rs10516487
rs10516486
rs34029191
rs10516485
rs17200824
rs113424976
rs78829209
rs4637409
rs79725948
rs116986633
rs76170829
rs34749007
rs13145909
rs74477084
rs142429464
rs4643809
rs13129744
rs17031698
rs7682827
rs369237039
rs113265991
rs10016325
rs139969535
rs76459802
rs74395587
rs77966130
rs2080820
rs17031702
rs1469019
rs4356916
rs140915571
rs35926162
rs35190155
rs10032160
rs17031705
rs17031708
rs17031709
rs140162841
rs79055843
rs79201444
rs11931658
rs12500743
rs12512304
rs35476121
rs12498977
rs12498921
rs12506564
rs116880423
rs34118030
rs7686702
rs75995895
rs11940934
rs7441177
rs11097756
rs12500010
rs10856963
rs11097757
rs13148076
rs13121706
rs34397140
rs12501163
rs28625045
rs4610336
rs13128847
rs4698971
rs149378289
rs4607219
rs41507945
rs138302576
rs61392765
rs1345568
rs1421624
rs78587142
rs1862128
rs1833499
rs6849308
rs13145804
rs13126550
rs35400474
rs4698972
rs34166099
rs4235402
rs78706075
rs4698973
rs13140171
rs4698974
rs4698975
rs10516482
rs4426778
rs4443287
rs4365725
rs35201947
rs60448423
rs4317207
rs76061782
rs17031724
rs4296682
rs75065762
rs76226678
rs4572884
rs12647710
rs117918789
rs11932972
rs4554079
rs112824960
rs62321728
rs13101528
rs4544711
rs35618358
rs77068789
rs34814827
rs13103373
rs4698977
rs61465450
rs7440537
rs13116542
rs75700726
rs76783565
rs111655452
rs34208976
rs12331846
rs12331849
rs7662572
rs10516483
rs10516484
rs17031752
rs11933157
rs17031755
rs6857428
rs17031758
rs4639076
rs4270588
rs4270589
rs2216546
rs1363067
rs17031771
rs13108400
rs10016018
rs35860418
rs17031772
rs6816787
rs11734196
rs78907941
rs3974649
rs3974650
rs13142517
rs11097760
rs13144307
rs11736568
rs80176159
rs11097761
rs11737723
rs7679882
rs13434472
rs35507621
rs77157588
rs36005813
rs6850747
rs115286479
rs150388568
rs4635818
rs4463068
rs12641899
rs117742500
rs4698839
rs79447158
rs9999440
rs11942437
rs76284146
rs35205296
rs117441809
rs35013900
rs35418410
rs76457590
rs13137047
rs12647741
rs17031782
rs12644624
rs12647829
rs6830565
rs13103438
rs13128022
rs4345184
rs13135361
rs74285012
rs13111489
rs17031789
rs143016450
rs118028118
rs4698978
rs11930376
rs79058347
rs76455626
rs11939568
rs114614648
rs79567916
rs7656720
rs79868242
rs7663733
rs79828484
rs13109260
rs62321738
rs141871370
rs79489408
rs77995426
rs11934097
rs77958008
rs76013584
rs9790475
rs28396651
rs4698979
rs141820140
rs4493533
rs117116795
rs141984914
rs12505747
rs146294329
rs10013187
rs34321727
rs7682346
rs10212684
rs10212686
rs9790770
rs9790772
rs147551407
rs58654655
rs76163995
rs7694392
rs77341612
rs57799233
rs4624656
rs6532976
rs2851316
rs148684218
rs4550925
rs6532977
rs2851315
rs10856964
rs75042343
rs2851314
rs2544574
rs368573680
rs77874063
rs192842089
rs139712736
rs7659691
rs4385063
rs4337734
rs4530633
rs76714068
rs6532979
rs116464690
rs76270694
rs4295265
rs79598231
rs80255574
rs4235403
rs71597114
rs6812874
rs3733197
rs3733198
rs10014485
rs62322688
rs17031808
rs13119516
rs141519719
rs17031810
rs117965810
rs72686761
rs4099101
rs2631256
rs62322690
rs12331595
rs2631255
rs901406
rs1809578
rs918363
rs10031172
rs1421625
rs74319633
rs17208914
rs12509274
rs13125328
rs2851337
rs33973573
rs923207
rs13120877
rs10050084
rs923206
rs17031827
rs41347351
rs75072242
rs117867586
rs116320369
rs115626327
rs2851336
rs115727369
rs141851658
rs2631253
rs76677235
rs2631252
rs13107723
rs78794167
rs13113677
rs139169805
rs2851335
rs72686766
rs77395275
rs6858108
rs72686769
rs56757011
rs149578116
rs77855267
rs118159292
rs78148756
rs13106011
rs2631251
rs80291770
rs41516147
rs61546925
rs140543071
rs28497409
rs2851334
rs58846155
rs117859199
rs117316834
rs2851333
rs80045595
rs74913048
rs79346832
rs75329007
rs117986999
rs76704132
rs141368810
rs78093342
rs2631249
rs140929585
rs2851331
rs115521165
rs2851330
rs77854740
rs2851329
rs78380561
rs78621778
rs12503000
rs11734871
rs2851328
rs74813558
rs2851327
rs75439464
rs75812788
rs2276334
rs2276333
rs75876806
rs78950334
rs75341784
rs62322693
rs76441637
rs75735842
rs59893832
rs60180803
rs56803425
rs2631246
rs73834511
rs140188161
rs13121488
rs78716326
rs55850377
rs79055713
rs727086
rs79587999
rs2544569
rs77064742
rs7666312
rs2112139
rs78681048
rs77252111
rs2851326
rs76573996
rs12509248
rs12513249
rs75031963
rs2851325
rs116860862
rs77577089
rs77946595
rs4698985
rs78138326
rs76638296
rs2631244
rs16996753
rs76430843
rs76695096
rs58630066
rs2631243
rs115994059
rs73834519
rs80164375
rs2850374
rs2850375
rs62322696
rs1352174
rs1352173
rs75673024
rs2631242
rs75737726
rs73834525
rs2008254
rs182329740
rs1386173
rs76556159
rs76015686
rs976654
rs2631241
rs6812110
rs139708907
rs2631274
rs2631273
rs116379953
rs144099269
rs74742675
rs59656969
rs60500975
rs150287708
rs78751203
rs78536669
rs34205595
rs73834537
rs141805731
rs74509683
rs117485338
rs1027013
rs77053147
rs77963155
rs75947087
rs1027012
rs76514374
rs12641307
rs57779995
rs143704588
rs1486573
rs2851320
rs139097307
rs2631272
rs2850376
rs1486572
rs2850377
rs77391452
rs73834541
rs17031842
rs2631271
rs1386176
rs144207676
rs74901710
rs2850378
rs75517907
rs62322737
rs2851317
rs138833619
rs58588907
rs117371094
rs2850379
rs55952681
rs11097766
rs138735286
rs79796836
rs116113680
rs150908889
rs2866392
rs2903274
rs61067451
rs1843680
rs2850381
rs79735470
rs75561769
rs17031852
rs2850383
rs2850384
rs143100220
rs73834547
rs2850385
rs2850386
rs73834549
rs142895685
rs77940742
rs2850387
rs74502653
rs74724168
rs6532981
rs76267693
rs2631258
rs80131276
rs144295204
rs13113094
rs62322738
rs73834553
rs74878522
rs2850389
rs79030939
rs141958301
rs139149994
rs575247811
rs78705328
rs118157487
rs17031854
rs57545925
rs114157400
rs72929967
rs6844449
rs17031862
rs1486571
rs78751760
rs73834559
rs2631259
rs17031870
rs7695494
rs59859836
rs2631260
rs73834560
rs73834561
rs2631262
rs72933903
rs2631264
rs2850390
rs2631265
rs17031876
rs2850391
rs2035604
rs17853030
rs2631266
rs78894076
rs78546088
rs77415787
rs2631267
rs2631268
rs74949994
rs7685012
rs72686788
rs2850392
rs4143099
rs72686790
rs3133077
rs140295983
rs58347863
rs3133078
rs1872701
rs1906081
rs1352175
rs3774927
rs2850393
rs138019412
rs1872702
rs17270656
rs2850394
rs13112986
rs3755864
rs3774928
rs2129294
rs6820143
rs6821429
rs58194702
rs3774929
rs3774931
rs3113675
rs2631269
rs17031932
rs2658529
rs539338873
rs2450406
rs2450407
rs78160938
rs2510445
rs2850395
rs2850396
rs17211449
rs3113677
rs2658534
rs2850397
rs2658535
rs143102184
rs114848708
rs2631270
rs79008216
rs6812465
rs7685506
rs12649238
rs10516490
rs10516489
rs72686802
rs17031974
rs74490151
rs74585283
rs7693723
rs17211702
rs76844977
rs10516488
rs144693039
rs183650240
rs139917324
rs17031982
rs17031983
rs17031987
rs17031989
rs17271413
rs17031990
rs1386174
rs17031995
rs4550926
rs4536928
rs79270509
rs1395306
rs139148161
rs3796984
rs11729100
rs74285015
rs189256981
rs4698987
rs13112324
rs72688506
rs1395307
rs2129292
rs10024352
rs79219897
rs34934650
rs34184671
rs35880229
rs28424276
rs11947367
rs12640056
rs6842661
rs77162208
rs7692330
rs79047607
rs78755552
rs7675302
rs7675363
rs78527550
rs11737896
rs143382707
rs6816285
rs10016408
rs7672408
rs143420092
rs72688511
rs76349298
rs76151495
rs6825235
rs6825329
rs75806167
rs56030901
rs74330407
rs7659549
rs142115062
rs114135823
rs72688512
rs1506500
rs6823329
rs6532988
rs1395304
rs6856488
rs72688515
rs1395305
rs6532989
rs72688517
rs13152401
rs1506501
rs59434341
rs58259879
rs11723744
rs115819505
rs17032021
rs74673504
rs6532990
rs72688520
rs1876200
rs148730914
rs871154
rs12641017
rs871153
rs75209102
rs74668803
rs115713563
rs1506502
rs75236529
rs1506503
rs77059331
rs72688523
rs74669690
rs238486
rs238487
rs238488
rs173218
rs238489
rs238490
rs118163168
rs171144
rs75642010
rs238491
rs76212807
rs11727352
rs60626508
rs117846100
rs238492
rs2903276
rs238493
rs62324184
rs78542002
rs9996962
rs72688526
rs238436
rs238437
rs238438
rs238439
rs77849613
rs238440
rs171141
rs238441
rs143909419
rs77912211
rs72688529
rs74693341
rs151276237
rs238510
rs238511
rs238512
rs72688530
rs72688531
rs238513
rs114033049
rs76806003
rs238514
rs238515
rs13141782
rs72688533
rs9996169
rs238471
rs238472
rs113896989
rs111707066
rs111628026
rs238474
rs72688538
rs72688539
rs141590325
rs238475
rs11726042
rs238476
rs238477
rs238478
rs72688542
rs56127520
rs11726272
rs11721871
rs114030456
rs190224
rs173217
rs115012662
rs146137512
rs1506504
rs2658533
rs117281165
rs77094638
rs1072819
rs151366
rs72688545
rs151495
rs74582309
rs151496
rs11733537
rs117011450
rs151497
rs236754
rs238495
rs76915025
rs236760
rs236759
rs117135574
rs1440233
rs116144986
rs11727457
rs79373607
rs117889077
rs236758
rs1440232
rs77601353
rs151367
rs79482163
rs236756
rs190787915
rs72688553
rs117467740
rs236755
rs11730990
rs78919076
rs11731061
rs55991708
rs151498
rs236762
rs72688557
rs147469386
rs80291145
rs184810655
rs58136724
rs74478810
rs151499
rs78943570
rs151500
rs236761
rs72688558
rs80318553
rs151501
rs72688560
rs236764
rs11736681
rs117946756
rs236765
rs151385
rs78025186
rs72688563
rs236766
rs17221648
rs151476
rs236768
rs151386
rs59323907
rs77412794
rs74794935
rs150735745
rs17032121
rs77538434
rs236769
rs236770
rs80062374
rs151479
rs2119212
rs151480
rs151481
rs79733667
rs236781
rs35860392
rs236780
rs189328
rs236779
rs236778
rs236777
rs80115128
rs236776
rs236775
rs236774
rs116926157
rs17032126
rs75106437
rs74525338
rs78643545
4:103091789_G_C
rs13131758
rs236773
rs236772
rs151387
rs236771
rs238450
rs72688579
rs151364
rs72688581
rs72688582
rs151477
rs151478
rs236749
rs236748
rs173137
rs173138
rs236750
rs977574
rs150559828
rs236751
rs236752
rs236753
rs151482
rs151483
rs238455
rs238456
rs238457
rs238458
rs144064947
rs238459
rs190223
rs117841120
rs180877
rs1573494
rs77808144
rs238460
rs439538
rs424277
rs72688590
rs72688593
rs236743
rs236744
rs60071108
rs236745
rs236746
rs236747
rs72688594
rs238449
rs2851245
rs457134
rs67477060
rs449095
rs77616117
rs451461
rs170933
rs7683088
rs151502
rs151503
rs111523228
rs151504
rs151326
rs10004577
rs7665350
rs6821687
rs7659989
rs6532996
rs151384
rs151383
rs151304
rs6419158
rs151382
rs7680534
rs151381
rs151380
rs189250062
rs138043057
rs113886002
rs143081285
rs151379
rs28547477
rs80097882
rs1440236
rs151378
rs7669715
rs76599352
rs4698991
rs151377
rs62322235
rs151376
rs151375
rs1348024
rs58056025
rs1547383
rs151374
rs151373
rs4698993
rs2903278
rs10031823
rs28556768
rs13435395
rs1440235
rs11735227
rs111982633
rs1506505
rs1440234
rs11727107
rs11727215
rs9715335
rs150674840
rs28855675
rs11943887
rs151422
rs151421
rs116998966
rs7690879
rs7667281
rs151305
rs978998
rs978999
rs7674104
rs28392891
rs151420
rs151419
rs10002033
rs170872
rs151418
rs78509684
rs62322244
rs151417
rs151416
rs151415
rs17032168
rs11097768
rs151414
rs151413
rs1540052
rs191581757
rs151412
rs151411
rs28454488
rs72690422
rs62322247
rs151410
rs6825428
rs145863197
rs62322248
rs72690426
rs74638578
rs151408
rs142493
rs151407
rs181942314
rs604362
rs144564100
rs668795
rs619183
rs668883
rs392323
rs364553
rs62322251
rs72690436
rs55980430
rs17032185
rs463661
rs464969
rs77165053
rs458318
rs464114
rs408364
rs452385
rs368845
rs394649
rs460670
rs460610
rs406749
rs367659
rs456734
rs366374
rs380768
rs430589
rs1968543
rs72690448
rs2119211
rs463721
rs456877
rs420823
rs459559
rs141110679
rs386682
rs6855752
rs6830450
rs62323488
rs35610681
rs34376460
rs35301460
rs35700174
rs34922141
rs35166705
rs55866413
rs413462
rs11733665
rs11733720
rs465176
rs118178520
rs463772
rs459159
rs7685748
rs418348
rs2119210
rs2119209
rs460755
rs455610
rs10433991
rs455741
rs11940068
rs384085
rs180936934
rs62323491
rs458870
rs6852794
rs456985
rs116095386
rs10433893
rs72690454
rs193258472
rs142674101
rs463542
rs406954
rs451078
rs62323492
rs467204
rs146078165
rs34185522
rs456349
rs456521
rs11945205
rs11936159
rs62323493
rs59629817
rs458771
rs60245306
rs458779
rs60709691
rs57957741
rs72690460
rs458943
rs78841505
rs78349477
rs62323537
rs460624
rs56718028
rs59247268
rs460800
rs465164
rs6855701
rs11942074
rs462060
rs56028926
rs462178
rs462186
rs377273
rs373091
rs660502
rs660580
rs680310
rs450780
rs387839
rs142873571
rs62323541
rs459331
rs56385550
rs49178
rs457490
rs76407418
rs116793213
rs145145587
rs79456921
rs11736058
rs593576
rs412428
rs458201
rs457736
rs4640675
rs4525979
rs4621433
rs688499
rs651547
rs651551
rs6813204
rs13150344
rs660157
rs659837
rs659812
rs659763
rs11930303
rs658953
rs621412
rs657985
rs12498694
rs657581
rs11930418
rs657521
rs657195
rs11930452
rs682916
rs448181
rs432186
rs440507
rs643645
rs685213
rs13111982
rs426642
rs461902
rs75671166
rs465144
rs80137092
rs62327888
rs62327889
rs460026
rs463373
rs444943
rs438803
rs439757
rs13126885
rs190178
rs58321370
rs151372
rs535966969
rs151370
rs17032286
rs192068
rs149268
rs182865
rs62327912
rs17823175
rs58379650
rs151369
rs2298752
rs2298751
rs115980427
rs4476601
rs7681171
rs75109624
rs7662378
rs170871
rs189215
rs151368
rs6832846
rs151388
rs17032357
rs4698843
rs17032332
rs9331
rs151390
rs9705
rs151392
rs151393
rs7672806
rs151394
rs151395
rs151396
rs151397
rs151398
rs62327916
rs56215225
rs151399
rs151400
rs7681239
rs146529422
rs13114343
rs10489124
rs80176743
rs17225702
rs151401
rs17032400
rs151402
rs4699006
rs113926309
rs151403
rs151404
rs9992479
rs10049581
rs151405
rs74665237
rs151406
rs144401529
rs149907535
rs233834
rs233833
rs11725311
rs181746463
rs233832
rs233831
rs233830
rs139036380
rs115510548
rs233829
rs233828
rs57742487
rs10014145
rs28505163
rs233827
rs63519
rs56295373
rs233826
rs233825
rs11733504
rs77855778
rs2165265
rs2119213
rs233824
rs233823
rs233822
rs233821
rs233818
rs233817
rs448195
rs431451
rs426442
rs11941736
rs17226148
rs10489123
rs117300386
rs10489122
rs17824524
rs10489121
rs233816
rs77838078
rs79969194
rs79276766
rs62327945
rs72692219
rs77700733
rs233815
rs62327946
rs72692221
rs6825874
rs233814
rs2165266
rs6826958
rs233813
rs60690742
rs233812
rs117217846
rs233811
rs77378426
rs233810
rs233809
rs233808
rs233807
rs4588460
rs233806
rs233805
rs233804
rs59814792
rs390878
rs173048
rs7655493
rs72692226
rs11733483
rs440702
rs1470115
rs1470116
rs79411313
rs12649383
rs11097772
rs389974
rs2033899
rs396902
rs11737763
rs62327949
rs11730750
rs4698844
rs7694296
rs4698845
rs7699390
rs7699542
rs75944409
rs7654606
rs11734114
rs57965291
rs170869
rs72692237
rs141978356
rs971752
rs67529886
rs985989
rs11097773
rs41275737
rs139294760
rs77160456
rs6829701
rs36003008
rs62327953
rs1462947
rs35411892
rs41275739
rs6848517
rs56120867
rs4699011
rs73834752
rs67152947
rs6814003
rs62327954
rs13103835
rs6822371
rs11736123
rs11724128
rs62327956
rs72692248
rs72692249
rs13118152
rs78495412
rs6855535
rs55929428
rs7436937
rs1545744
rs58301340
rs17278473
rs75829635
rs998719
rs1004606
rs7692921
rs188054748
rs78177294
rs4699012
rs143655129
rs114473485
rs4699013
rs34663993
rs62327959
rs13128485
rs146594685
rs10461136
rs6844796
rs6850893
rs7664683
rs11735688
rs62329460
rs11724124
rs62329461
rs1381893
rs72692261
rs62329462
rs77176981
rs4146610
rs1462943
rs138575905
rs1824678
rs75772141
rs4557261
rs2054394
rs2054393
rs4699015
rs118111171
rs922361
rs77252379
rs11931217
rs7695247
rs56202729
rs62329487
rs139234590
rs13152048
rs12499248
rs116972261
rs4699016
rs147759523
rs33940030
rs73834756
rs34835832
rs6856314
rs4698846
rs11728286
rs34927061
rs11734743
rs11730379
rs35651507
rs10516492
rs56202913
rs13107285
rs11097774
rs10516493
rs13115792
rs7693671
rs11940362
rs10516494
rs985708
rs985709
rs13142002
rs62329492
rs13142667
rs13105418
rs4698847
rs4699017
rs12507566
rs79462669
rs12512457
rs1599684
rs2126625
rs2126626
rs4596242
rs4312759
rs12509851
rs140575453
rs11931076
rs11931083
rs11945859
rs2199540
rs7441941
rs6834845
rs116191162
rs10856965
rs11736431
rs4590034
rs146029584
rs4437252
rs4437253
rs112248279
rs145304275
rs4518246
rs4594728
rs4356914
rs11932504
rs7695249
rs150141946
rs4699019
rs6810692
rs141974165
rs11097775
rs7661593
rs1599685
rs11731743
rs4146611
rs4394001
rs1462948
rs1462949
rs1159788
rs17032552
rs6843751
rs1381899
rs145420675
rs962399
rs1462950
rs1462951
rs1462952
rs4699020
rs1599686
rs2086004
rs1117520
rs1117522
rs4699021
rs11097776
rs35684057
rs1870952
rs150813383
rs144133668
rs13150460
rs6814302
rs13105296
rs13112672
rs138528747
rs13112930
rs116977140
rs4699022
rs4699023
rs138815861
rs72694103
rs984055
rs80271034
rs7657947
rs55801262
rs56344531
rs11935847
rs13117712
rs13142626
rs149896045
rs61325025
rs77887859
rs11733421
rs6835467
rs13125848
rs144202637
rs11730344
rs77860075
rs1381896
rs1381897
rs13140586
rs1462945
rs13134240
rs12508086
rs12508121
rs147179520
rs11097777
rs10856967
rs80322712
rs11097778
rs4699024
rs4698852
rs138361221
rs7683109
rs11097779
rs11730958
rs11730944
rs57412285
rs13132235
rs74842085
rs13132722
rs1381895
rs1381894
rs76337624
rs13147260
rs13114804
rs11097780
rs12500141
rs191627342
rs59837211
rs143546063
rs76061456
rs13150351
rs13104988
rs12510124
rs34197129
rs11097781
rs11097782
rs73837208
rs62328503
rs58801882
rs13113284
rs13137839
rs4699025
rs4699026
rs12513242
rs12513230
rs12505568
rs12513257
rs113388694
rs12513366
rs4699027
rs141573383
rs9996947
rs10008684
rs10019247
rs4699028
rs13122985
rs2169596
rs2169595
rs73837211
rs6841750
rs59494802
rs140821279
rs1471393
rs13119968
rs964504
rs964503
rs2903280
rs6533013
rs6533014
rs12510679
rs6821848
rs2045798
rs2045797
rs13132193
rs72694140
rs6819295
rs6818963
rs6533015
rs76573486
rs181380172
rs6533016
rs62328509
rs62328510
rs62328511
rs1609991
rs6846971
rs1811810
rs1609992
rs7654834
rs76647243
rs1038000
rs12710964
rs1037999
rs61429188
rs66521590
rs6851440
rs147555356
rs141875799
rs2126627
rs926163
rs62328512
rs13115343
rs2169598
rs2866405
rs184413811
rs138182398
rs6817730
rs11097783
rs2169597
rs77169158
rs17825737
rs143232559
rs116445911
rs17032641
rs1973871
rs143607981
rs17825838
rs10000030
rs1313924
rs62328514
rs1313925
rs72694174
rs1314336
rs2091973
rs72932141
rs6533017
rs17008528
rs140854434
rs10014309
rs77002140
rs115547957
rs116087091
rs2205438
rs230490
rs72694182
rs230488
rs1598860
rs230487
rs62328535
rs10019804
rs17032683
rs28844321
rs7662536
rs10026278
rs9996514
rs59979574
rs28871712
rs28804983
rs4456957
rs1882949
rs2903281
rs2085549
rs2085548
rs11733168
rs34506242
rs62328536
rs80172929
rs4624655
rs148991476
rs4698857
rs33979463
rs141936164
rs28882677
rs144873903
rs115685970
rs10024473
rs34711817
rs80355640
rs10021017
rs11097786
rs142991920
rs11097787
rs11097788
rs10024808
rs13118067
rs115300197
rs28826294
rs2168805
rs2125213
rs28782795
rs28502244
rs28865076
rs72696109
rs28833207
rs139373257
rs2903282
rs747559
rs13147820
rs6811263
rs6833745
rs72696114
rs2061364
rs28573147
rs980455
rs76471993
rs11940017
rs11944443
rs72696119
rs6834596
rs2926005
rs2272676
rs10013613
rs78573682
rs3774932
rs3774933
rs28520385
rs3774934
rs2168803
rs4647972
rs117929697
rs148413161
rs17032705
rs62328541
rs78872571
rs3774936
rs3774937
rs149353386
rs73837248
rs118103345
rs1120986
rs79590323
rs62328542
rs11934404
rs230537
rs3774938
rs1598857
rs4647978
rs4235404
rs4647980
rs80175873
rs74833382
rs78900265
rs1599961
rs230536
rs117421214
rs1585215
rs1585214
rs1585213
rs77830930
rs35726481
rs80023293
rs4647981
rs1598856
rs72696152
rs230535
rs170731
rs230534
rs230533
rs230532
rs230531
rs77839426
rs79650652
rs75816590
rs28450894
rs230530
rs4647992
rs28595328
rs3796409
rs230529
rs230528
rs4647998
rs230527
rs230526
rs230525
rs79651301
rs4648004
rs4648006
rs230523
rs230522
rs118882
rs230521
rs76016852
rs230520
rs230519
rs93059
rs230518
rs230517
rs230516
rs79369731
rs230515
rs230514
rs230512
rs230511
rs4648011
rs230510
rs7340881
rs230509
rs13117745
rs28566809
rs230508
rs230507
rs230506
rs6819573
rs230505
rs230504
rs230491
rs230492
rs230493
rs3774951
rs1598861
rs35680095
rs230494
rs230495
rs2293970
rs230496
rs4648013
rs230497
rs230498
rs230499
rs230500
rs230502
rs77803021
rs230538
rs117598400
rs230539
rs230540
rs909331
rs4648024
rs230541
rs909332
rs230542
rs230543
rs230544
rs1801
rs11723120
rs11097789
rs28491436
rs4699030
rs1005819
rs4648037
rs1598858
rs1610152
rs1598859
rs17032850
rs3774956
rs4648044
rs4648045
rs3821958
rs3774957
rs1287
rs7667496
rs7692606
rs1020759
rs3774959
rs3774960
rs10013190
rs59123962
rs4698858
rs9996972
rs10031217
rs1020760
rs1609993
rs4648049
rs4648050
rs4648051
rs4648052
rs4648055
rs4648058
rs4648059
rs192833592
rs4648062
rs4235405
rs4648068
rs12641009
rs3774963
rs4648075
rs3774964
rs7684888
rs11722146
rs3774965
rs12509403
rs12509517
rs3774966
rs3774967
rs4699031
rs4235406
rs3755867
rs4648090
rs4648095
rs9790601
rs7683854
rs28557116
rs3774968
rs4648110
rs4648117
rs3817685
rs4648127
rs230547
rs4648133
rs4648135
rs4648141
rs1609798
rs7674004
rs62327180
rs7674640
rs997476
rs10489113
rs17032996
rs11733293
rs4698860
rs4698861
rs4698862
rs4698863
rs62327181
rs17033014
rs17033015
rs12645469
rs12648696
rs7685915
rs7664171
rs35992292
rs10213251
rs7677509
rs7699231
rs7699678
rs11724614
rs7664828
rs7665090
rs7690123
rs7665659
rs7665854
rs7690700
rs12644381
rs1054037
rs4013
rs4019
rs7672268
rs1054029
rs3194585
rs118026118
rs735403
rs735404
rs735405
rs1077358
rs3774969
rs2866406
rs2866407
rs2866408
rs2866409
rs2866412
rs12498722
rs12502761
rs5026469
rs5026470
rs5026471
rs5026472
rs5026474
rs5026475
rs78253661
rs5026476
rs75707396
rs13106304
rs13106325
rs6812747
rs6813157
rs200610521
rs6839064
rs2272695
rs2272696
rs2272697
rs909349
rs4586937
rs3733202
rs2866413
rs4547797
rs2866414
rs4496586
rs10007196
rs9996834
rs11727546
rs2903283
rs4579121
rs6810869
rs6833962
rs6533020
rs6834176
rs6533021
rs6533022
rs116947538
rs148150924
rs2125211
rs765789
rs2293995
rs228611
rs142150027
rs190394352
rs228618
rs77795718
rs228619
rs142510107
rs228623
rs228624
rs228625
rs228626
rs228627
rs228628
rs228629
rs12152655
rs228630
rs228631
rs228632
rs179195
rs2978641
rs228612
rs228613
rs77985169
rs228614
rs228615
rs228616
rs228617
rs17033100
rs434644
rs413967
rs404574
rs79039583
rs140289949
rs227361
rs6847587
rs74819220
rs227275
rs227276
rs227277
rs227278
rs227279
rs80121243
rs79138733
rs77739565
rs11097790
rs62327215
rs227280
rs117797211
rs10004772
rs393223
rs170563
rs227281
rs227282
rs149687792
rs227283
rs227284
rs227285
rs170564
rs189023845
rs13112128
rs227363
rs227364
rs75642702
rs227365
rs227366
rs227367
rs227368
rs227369
rs227370
rs227371
rs227372
rs227373
rs227374
rs138016189
rs76323566
rs11728959
rs227375
rs150900
rs12513074
rs223513
rs223512
rs223511
rs223510
rs147542465
rs223509
rs223508
rs223507
rs223506
rs223505
rs192439534
rs223504
rs117627866
rs223503
rs77784769
rs223502
rs223501
rs223500
rs223499
rs223498
rs117481582
rs223497
rs223496
rs139370250
rs223495
rs12501044
rs140871512
rs117368394
rs223494
rs223493
rs141931379
rs141271022
rs61213019
rs13133568
rs13113605
rs223492
rs223491
rs223490
rs223489
rs223487
rs147188843
rs223486
rs28584184
rs223484
rs223482
rs223481
rs223480
rs77855933
rs10031684
```
