## Supplementary material for "Characterization of shared and ancestry-specific signals driving complex traits using multi-ancestry fine-mapping": s1.afreq

```
#CHROM	ID	REF	ALT	ALT_FREQS	OBS_CT
4	rs12499786	C	T	0.0328032	1006
4	rs3974662	C	T	0.323062	1006
4	rs11942541	T	C	0.337972	1006
4	rs17031369	C	G	0.323062	1006
4	rs17031373	T	C	0.323062	1006
4	rs17031377	T	A	0.323062	1006
4	rs1863569	C	T	0.33996	1006
4	rs1863568	T	C	0.331014	1006
4	rs144978941	G	A	0.0238569	1006
4	rs890448	C	T	0.333002	1006
4	rs1426537	G	C	0.33002	1006
4	rs6532943	G	A	0.33002	1006
4	rs6847576	G	A	0.295229	1006
4	rs6847253	C	A	0.295229	1006
4	rs995313	G	A	0.328032	1006
4	rs7695728	G	T	0.329026	1006
4	rs7673910	T	C	0.328032	1006
4	rs17248480	G	A	0.0337972	1006
4	rs11097749	C	G	0.328032	1006
4	rs6831916	A	T	0.328032	1006
4	rs1346215	C	A	0.327038	1006
4	rs11097750	G	A	0.328032	1006
4	rs146856324	G	A	0.0119284	1006
4	rs1426542	A	G	0.328032	1006
4	rs4698960	T	C	0.327038	1006
4	rs7673593	G	T	0.367793	1006
4	rs148121922	C	T	0.0248509	1006
4	rs1426540	C	T	0.369781	1006
4	rs76993069	C	T	0.0129225	1006
4	rs116429016	C	T	0.0109344	1006
4	rs6848852	T	C	0.664016	1006
4	rs1426538	A	G	0.400596	1006
4	rs72682950	T	C	0.028827	1006
4	rs2903269	C	T	0.237575	1006
4	rs114897840	A	C	0.0516899	1006
4	rs79166522	C	T	0.11332	1006
4	rs4699223	A	G	0.192843	1006
4	rs13434873	T	C	0.590457	1006
4	rs13434875	T	C	0.590457	1006
4	rs11936512	T	C	0.590457	1006
4	rs9995491	G	A	0.590457	1006
4	rs11931775	G	A	0.0238569	1006
4	rs10007459	T	C	0.559642	1006
4	rs10018084	A	G	0.590457	1006
4	rs10018181	A	G	0.590457	1006
4	rs188278929	G	A	0.0129225	1006
4	rs1834628	G	A	0.590457	1006
4	rs1834627	C	T	0.590457	1006
4	rs60433598	G	A	0.102386	1006
4	rs1834626	T	A	0.591451	1006
4	rs1834625	C	T	0.11332	1006
4	rs72682953	G	C	0.10338	1006
4	rs2114364	A	T	0.590457	1006
4	rs9917916	T	C	0.590457	1006
4	rs9917976	A	G	0.590457	1006
4	rs2866380	A	G	0.590457	1006
4	rs10014230	A	G	0.192843	1006
4	rs9991946	C	T	0.192843	1006
4	rs76062146	G	A	0.0347913	1006
4	rs13111071	C	T	0.245527	1006
4	rs72682954	A	T	0.114314	1006
4	rs56297456	G	A	0.0238569	1006
4	rs1593545	T	A	0.590457	1006
4	rs60561470	T	C	0.114314	1006
4	rs72922456	G	A	0.191849	1006
4	rs72682956	T	A	0.114314	1006
4	rs146349677	T	A	0.0526839	1006
4	rs76238785	C	A	0.241551	1006
4	rs11726497	C	T	0.191849	1006
4	rs2114366	A	G	0.590457	1006
4	rs72682957	G	C	0.114314	1006
4	rs1426543	C	T	0.590457	1006
4	rs112571942	G	A	0.0208748	1006
4	rs76303033	A	G	0.244533	1006
4	rs7682189	A	T	0.590457	1006
4	rs10856960	G	A	0.0238569	1006
4	rs35575433	C	T	0.0168986	1006
4	rs10856961	C	T	0.0238569	1006
4	rs4699226	T	C	0.590457	1006
4	rs4699227	T	C	0.600398	1006
4	rs114952527	C	T	0.00894632	1006
4	rs11097751	C	A	0.122266	1006
4	rs12500442	A	C	0.122266	1006
4	rs140150129	G	A	0.0129225	1006
4	rs67589689	C	T	0.12326	1006
4	rs56081104	C	T	0.139165	1006
4	rs28390228	A	G	0.442346	1006
4	rs79693504	C	T	0.0298211	1006
4	rs73836455	A	G	0.0218688	1006
4	rs4699228	C	T	0.131213	1006
4	rs7693849	G	A	0.131213	1006
4	rs57759452	C	T	0.101392	1006
4	rs13122215	A	G	0.580517	1006
4	rs10022442	G	T	0.442346	1006
4	rs59724112	A	T	0.0218688	1006
4	rs10022567	C	T	0.441352	1006
4	rs10022721	G	C	0.441352	1006
4	rs60955862	G	T	0.124254	1006
4	rs1365385	G	C	0.102386	1006
4	rs13129752	C	T	0.441352	1006
4	rs13130863	C	T	0.441352	1006
4	rs62321909	G	A	0.0139165	1006
4	rs10028684	C	T	0.441352	1006
4	rs9996041	T	G	0.444334	1006
4	rs10031266	C	T	0.441352	1006
4	rs7356291	G	A	0.441352	1006
4	rs7356289	C	A	0.441352	1006
4	rs7356516	T	C	0.441352	1006
4	rs72682964	C	T	0.0924453	1006
4	rs28634001	A	G	0.441352	1006
4	rs9999254	T	C	0.441352	1006
4	rs4699229	A	G	0.441352	1006
4	rs720754	A	T	0.102386	1006
4	rs4699230	G	A	0.441352	1006
4	rs4699231	A	T	0.442346	1006
4	rs4699232	G	T	0.442346	1006
4	rs4699233	G	A	0.581511	1006
4	rs7356359	A	G	0.441352	1006
4	rs6838771	G	T	0.0964215	1006
4	rs10035012	C	G	0.441352	1006
4	rs10035089	C	T	0.441352	1006
4	rs9990585	G	T	0.442346	1006
4	rs10021102	G	C	0.441352	1006
4	rs9998573	A	G	0.441352	1006
4	rs10021222	G	T	0.441352	1006
4	rs10084821	A	G	0.441352	1006
4	rs10084936	G	A	0.449304	1006
4	rs76716208	G	C	0.102386	1006
4	rs71596329	A	T	0.441352	1006
4	rs9991697	T	C	0.582505	1006
4	rs10024842	G	T	0.582505	1006
4	rs10024690	C	G	0.441352	1006
4	rs10024695	C	T	0.441352	1006
4	rs10002234	A	T	0.440358	1006
4	rs113817457	C	T	0.0218688	1006
4	rs10002364	A	G	0.440358	1006
4	rs10024975	C	T	0.440358	1006
4	rs13129397	C	T	0.440358	1006
4	rs74709981	A	T	0.0149105	1006
4	rs35603285	T	C	0.441352	1006
4	rs34238875	A	G	0.441352	1006
4	rs71614695	C	T	0.441352	1006
4	rs71614696	C	T	0.441352	1006
4	rs34843160	A	T	0.245527	1006
4	rs4699234	G	C	0.441352	1006
4	rs4698962	C	T	0.441352	1006
4	rs4699235	T	C	0.441352	1006
4	rs4699236	G	A	0.441352	1006
4	rs4698963	A	G	0.441352	1006
4	rs28650372	G	A	0.441352	1006
4	rs28480442	C	T	0.441352	1006
4	rs6532944	C	T	0.441352	1006
4	rs11938286	A	C	0.124254	1006
4	rs6835677	A	T	0.441352	1006
4	rs6836414	G	C	0.441352	1006
4	rs7663031	T	G	0.440358	1006
4	rs13105894	A	T	0.441352	1006
4	rs28524091	C	A	0.441352	1006
4	rs13106416	A	G	0.441352	1006
4	rs13112536	G	A	0.441352	1006
4	rs13113028	G	A	0.441352	1006
4	rs11936790	T	A	0.124254	1006
4	rs13119481	C	T	0.441352	1006
4	rs13120525	C	A	0.245527	1006
4	rs35343445	C	T	0.00695825	1006
4	rs6532945	T	C	0.581511	1006
4	rs1365386	T	C	0.581511	1006
4	rs28725320	C	T	0.0208748	1006
4	rs79655214	A	G	0.0188867	1006
4	rs77810408	G	A	0.0218688	1006
4	rs4698964	T	A	0.441352	1006
4	rs17249006	C	T	0.0964215	1006
4	rs12510778	A	G	0.124254	1006
4	rs1946379	T	A	0.442346	1006
4	rs17031441	C	T	0.12326	1006
4	rs12506137	A	C	0.124254	1006
4	rs79788888	G	T	0.0298211	1006
4	rs4699237	A	G	0.583499	1006
4	rs4256226	G	A	0.441352	1006
4	rs13125011	G	T	0.441352	1006
4	rs2615967	T	A	0.897614	1006
4	rs2717834	C	T	0.419483	1006
4	rs4699238	G	A	0.441352	1006
4	rs80151352	C	T	0.026839	1006
4	rs4698965	C	A	0.441352	1006
4	rs10026180	A	G	0.441352	1006
4	rs10004046	G	A	0.441352	1006
4	rs116210903	A	C	0.0994036	1006
4	rs75886752	T	A	0.0218688	1006
4	rs10007640	C	T	0.44831	1006
4	rs7441661	T	A	0.441352	1006
4	rs2717842	G	A	0.418489	1006
4	rs2615966	G	A	0.418489	1006
4	rs2866384	G	A	0.441352	1006
4	rs2903270	A	G	0.441352	1006
4	rs28565318	A	G	0.445328	1006
4	rs2723055	T	C	0.867793	1006
4	rs2723054	A	G	0.418489	1006
4	rs2717841	A	G	0.419483	1006
4	rs5000385	G	A	0.441352	1006
4	rs35367457	C	G	0.387674	1006
4	rs73833815	C	T	0.0218688	1006
4	rs4699239	T	C	0.441352	1006
4	rs4698966	G	A	0.440358	1006
4	rs4699240	C	A	0.440358	1006
4	rs10028479	A	T	0.440358	1006
4	rs10006739	C	A	0.440358	1006
4	rs2615965	C	G	0.903579	1006
4	rs79093923	C	T	0.0218688	1006
4	rs13145270	A	T	0.440358	1006
4	rs28828168	C	T	0.244533	1006
4	rs6837742	C	G	0.440358	1006
4	rs6815071	T	C	0.440358	1006
4	rs150118477	G	A	0.054672	1006
4	rs2717845	C	T	0.427435	1006
4	rs2615964	A	G	0.419483	1006
4	rs13101389	C	T	0.440358	1006
4	rs2615963	C	T	0.419483	1006
4	rs10015619	C	T	0.440358	1006
4	rs13107786	C	T	0.440358	1006
4	rs10016250	G	A	0.440358	1006
4	rs143353824	A	G	0.875746	1006
4	rs149087450	C	A	0.419483	1006
4	rs74862869	A	G	0.440358	1006
4	rs111775585	G	C	0.440358	1006
4	rs13142783	T	C	0.419483	1006
4	rs10019394	G	C	0.440358	1006
4	rs9996896	A	G	0.440358	1006
4	rs10019711	G	A	0.244533	1006
4	rs9999428	A	G	0.440358	1006
4	rs10033644	T	C	0.440358	1006
4	rs10022033	C	T	0.440358	1006
4	rs10022293	G	A	0.441352	1006
4	rs13123252	G	T	0.440358	1006
4	rs2615961	A	T	0.860835	1006
4	rs76694695	T	A	0.0218688	1006
4	rs2615960	A	G	0.868787	1006
4	rs11723338	T	C	0.860835	1006
4	rs13114007	T	G	0.903579	1006
4	rs2723056	G	T	0.419483	1006
4	rs75540846	C	T	0.100398	1006
4	rs2723048	A	C	0.897614	1006
4	rs16996744	C	T	0.0218688	1006
4	rs11097752	A	G	0.441352	1006
4	rs2615959	C	T	0.418489	1006
4	rs2723049	T	C	0.875746	1006
4	rs2717835	C	A	0.418489	1006
4	rs144134393	G	A	0.0168986	1006
4	rs17249398	G	A	0.0337972	1006
4	rs143401842	A	G	0.0168986	1006
4	rs62321925	C	T	0.0129225	1006
4	rs2717838	G	A	0.860835	1006
4	rs12331201	T	A	0.441352	1006
4	rs2723057	T	C	0.860835	1006
4	rs2723058	C	T	0.860835	1006
4	rs112412933	A	T	0.0139165	1006
4	rs2615958	A	G	0.418489	1006
4	rs2723059	C	G	0.860835	1006
4	rs2717839	T	C	0.875746	1006
4	rs2866629	C	T	0.442346	1006
4	rs2723060	T	C	0.867793	1006
4	rs10010568	T	C	0.243539	1006
4	rs12500878	C	T	0.419483	1006
4	rs2717837	G	A	0.875746	1006
4	rs2723045	T	A	0.419483	1006
4	rs2717840	A	G	0.904573	1006
4	rs2723046	A	T	0.421471	1006
4	rs2615968	A	C	0.874751	1006
4	rs2615969	C	A	0.421471	1006
4	rs2615970	C	T	0.421471	1006
4	rs2615971	C	T	0.422465	1006
4	rs2717846	T	A	0.421471	1006
4	rs2615972	T	A	0.421471	1006
4	rs2723047	T	G	0.421471	1006
4	rs2717847	G	T	0.421471	1006
4	rs2615973	G	T	0.420477	1006
4	rs2723051	T	A	0.875746	1006
4	rs72682987	T	C	0.11332	1006
4	rs74650566	C	T	0.0159046	1006
4	rs62321929	A	T	0.187873	1006
4	rs192788304	T	C	0.00695825	1006
4	rs10022203	T	C	0.0228628	1006
4	rs11728661	C	T	0.375746	1006
4	rs2866387	G	T	0.0228628	1006
4	rs2723053	C	T	0.872763	1006
4	rs2717833	G	T	0.89662	1006
4	rs2717832	C	A	0.0109344	1006
4	rs60066787	A	G	0.0407555	1006
4	rs72924571	A	G	0.0407555	1006
4	rs77587947	T	C	0.0159046	1006
4	rs112375972	C	T	0.0407555	1006
4	rs72924574	G	A	0.0407555	1006
4	rs72924576	C	T	0.0417495	1006
4	rs72682992	G	A	0.282306	1006
4	rs72924578	A	G	0.0407555	1006
4	rs73833824	C	A	0.0407555	1006
4	rs6831155	T	C	0.0407555	1006
4	rs6853910	A	C	0.0407555	1006
4	rs6810935	C	T	0.0407555	1006
4	rs6810937	C	A	0.417495	1006
4	rs77128864	A	G	0.0407555	1006
4	rs11943019	G	A	0.0666004	1006
4	rs77913775	A	G	0.0159046	1006
4	rs11943968	G	T	0.0437376	1006
4	rs13130798	G	A	0.0536779	1006
4	rs11943946	C	A	0.0516899	1006
4	rs7661067	G	A	0.409543	1006
4	rs72924584	C	T	0.0437376	1006
4	rs7661775	A	G	0.0715706	1006
4	rs11944258	C	A	0.0437376	1006
4	rs72924589	C	T	0.0437376	1006
4	rs72924590	A	C	0.0437376	1006
4	rs72924594	T	A	0.0437376	1006
4	rs76460042	C	T	0.0159046	1006
4	rs72926555	T	C	0.0407555	1006
4	rs11930552	A	G	0.0437376	1006
4	rs11939729	G	A	0.0437376	1006
4	rs11939732	G	T	0.0437376	1006
4	rs11939785	G	A	0.0437376	1006
4	rs35705338	A	G	0.0437376	1006
4	rs11939963	G	C	0.0457256	1006
4	rs113465262	C	T	0.0437376	1006
4	rs113644675	A	T	0.0437376	1006
4	rs191867848	G	A	0.0129225	1006
4	rs72926560	T	C	0.0457256	1006
4	rs72926561	C	T	0.0437376	1006
4	rs72926564	C	T	0.0447316	1006
4	rs72926567	G	T	0.0437376	1006
4	rs7340954	G	A	0.425447	1006
4	rs72926575	T	C	0.0457256	1006
4	rs113170807	C	T	0.0437376	1006
4	rs111470235	G	A	0.0437376	1006
4	rs74743994	A	G	0.0437376	1006
4	rs112154722	A	T	0.290258	1006
4	rs61298613	T	C	0.0437376	1006
4	rs2903272	G	A	0.426441	1006
4	rs114911995	C	T	0.0536779	1006
4	rs56361251	G	A	0.0437376	1006
4	rs59826875	G	A	0.0437376	1006
4	rs58636784	G	C	0.0437376	1006
4	rs57344724	G	T	0.0437376	1006
4	rs59158319	T	G	0.0437376	1006
4	rs59010193	A	T	0.0437376	1006
4	rs60498775	A	G	0.0437376	1006
4	rs60018011	T	C	0.0437376	1006
4	rs4645217	A	T	0.441352	1006
4	rs72926581	T	C	0.0437376	1006
4	rs72926583	A	T	0.0437376	1006
4	rs113677563	G	A	0.0407555	1006
4	rs73833842	G	A	0.0447316	1006
4	rs73833844	A	G	0.0457256	1006
4	rs72926585	A	G	0.0437376	1006
4	rs79082109	G	A	0.0109344	1006
4	rs56074602	C	T	0.306163	1006
4	rs58051645	A	G	0.0437376	1006
4	rs72926588	T	G	0.0437376	1006
4	rs72926589	T	C	0.0437376	1006
4	rs57595522	C	A	0.0437376	1006
4	rs55746823	T	G	0.0437376	1006
4	rs72926592	A	G	0.0437376	1006
4	rs72926593	G	C	0.0457256	1006
4	rs72926594	G	T	0.0437376	1006
4	rs72926597	A	G	0.0437376	1006
4	rs57726349	G	T	0.0397614	1006
4	rs144629977	A	G	0.0159046	1006
4	rs112689156	A	G	0.0437376	1006
4	rs11931796	C	G	0.082505	1006
4	rs72926600	G	A	0.0437376	1006
4	rs113395521	T	C	0.0437376	1006
4	rs80327365	A	T	0.0437376	1006
4	rs59979601	T	C	0.0437376	1006
4	rs58355302	T	C	0.0427435	1006
4	rs55674840	C	T	0.0457256	1006
4	rs112092510	T	C	0.0437376	1006
4	rs72928503	T	G	0.0437376	1006
4	rs56931426	T	G	0.0735586	1006
4	rs72928510	C	T	0.0437376	1006
4	rs4699241	G	A	0.290258	1006
4	rs72930429	C	A	0.0437376	1006
4	rs72930430	G	A	0.0437376	1006
4	rs111718761	T	C	0.0457256	1006
4	rs79495644	G	A	0.0715706	1006
4	rs11947457	G	C	0.0437376	1006
4	rs55743710	G	A	0.290258	1006
4	rs11938257	A	T	0.0437376	1006
4	rs188260075	C	T	0.0675944	1006
4	rs112039360	C	G	0.0437376	1006
4	rs75763510	C	T	0.082505	1006
4	rs72930436	A	G	0.0437376	1006
4	rs57402852	T	G	0.0457256	1006
4	rs57297442	A	G	0.0457256	1006
4	rs115817042	C	A	0.0477137	1006
4	rs62323862	A	T	0.0129225	1006
4	rs4699242	C	T	0.290258	1006
4	rs11933019	C	T	0.0437376	1006
4	rs62323863	G	A	0.0874751	1006
4	rs4699243	G	A	0.300199	1006
4	rs4699244	A	G	0.301193	1006
4	rs11725488	G	T	0.266402	1006
4	rs73833854	G	A	0.0437376	1006
4	rs56392027	G	A	0.0437376	1006
4	rs138725815	C	G	0.0149105	1006
4	rs56875319	G	A	0.259443	1006
4	rs114405190	C	T	0.00994036	1006
4	rs11947063	A	C	0.0586481	1006
4	rs7677529	G	A	0.358847	1006
4	rs10022996	T	C	0.129225	1006
4	rs17031472	G	T	0.0596421	1006
4	rs17031475	G	A	0.0616302	1006
4	rs150013416	A	G	0.0228628	1006
4	rs17031480	T	A	0.249503	1006
4	rs145533378	T	A	0.00695825	1006
4	rs7654685	C	T	0.516899	1006
4	rs115164983	A	G	0.0168986	1006
4	rs11729520	T	C	0.261431	1006
4	rs17249745	A	G	0.0347913	1006
4	rs28584039	G	A	0.0666004	1006
4	rs12643950	G	A	0.0616302	1006
4	rs11937607	C	T	0.249503	1006
4	rs76233270	T	G	0.0616302	1006
4	rs17031500	T	C	0.0964215	1006
4	rs17249850	C	T	0.128231	1006
4	rs17031503	T	C	0.0974155	1006
4	rs28735916	C	T	0.0477137	1006
4	rs6532948	G	A	0.528827	1006
4	rs145576289	G	T	0.0188867	1006
4	rs4295268	T	G	0.529821	1006
4	rs11944004	G	A	0.0616302	1006
4	rs115692550	C	T	0.0685885	1006
4	rs28838703	A	G	0.0884692	1006
4	rs148136178	G	A	0.0775348	1006
4	rs11730599	G	A	0.259443	1006
4	rs4698967	C	A	0.385686	1006
4	rs4699245	G	A	0.385686	1006
4	rs7698702	C	T	0.522863	1006
4	rs115748867	C	T	0.0178926	1006
4	rs11732890	G	A	0.256461	1006
4	rs10033677	T	G	0.536779	1006
4	rs72930451	G	A	0.128231	1006
4	rs6532950	T	A	0.780318	1006
4	rs17031508	A	C	0.0616302	1006
4	rs7666463	G	A	0.127237	1006
4	rs77762405	G	C	0.102386	1006
4	rs114256179	G	A	0.0129225	1006
4	rs7671667	C	T	0.982107	1006
4	rs10008465	A	T	0.127237	1006
4	rs75855810	T	A	0.05666	1006
4	rs77837716	C	G	0.05666	1006
4	rs75333566	G	T	0.05666	1006
4	rs78314478	G	A	0.0576541	1006
4	rs4699246	G	A	0.312127	1006
4	rs17031515	A	G	0.10338	1006
4	rs2866624	G	A	0.312127	1006
4	rs79338780	T	C	0.00795229	1006
4	rs7663310	C	A	0.311133	1006
4	rs2866625	C	T	0.12326	1006
4	rs7670379	A	T	0.124254	1006
4	rs2016504	C	T	0.100398	1006
4	rs7696049	T	C	0.0994036	1006
4	rs6532951	A	G	0.796223	1006
4	rs7654581	T	C	0.427435	1006
4	rs12512781	G	A	0.00795229	1006
4	rs4580657	G	A	0.055666	1006
4	rs79962027	G	A	0.0984095	1006
4	rs2866626	G	C	0.601392	1006
4	rs72930460	A	C	0.082505	1006
4	rs2866627	C	T	0.636183	1006
4	rs1009257	A	G	0.502982	1006
4	rs4362823	A	G	0.472167	1006
4	rs10009721	T	C	0.691849	1006
4	rs17250305	C	A	0.189861	1006
4	rs7681723	T	C	0.694831	1006
4	rs7682523	T	C	0.427435	1006
4	rs72684808	T	C	0.267396	1006
4	rs7663252	A	T	0.694831	1006
4	rs6846631	T	C	0.694831	1006
4	rs72684810	G	C	0.0149105	1006
4	rs7669914	A	G	0.982107	1006
4	rs35544155	G	A	0.27336	1006
4	rs59375880	C	A	0.267396	1006
4	rs7670896	C	T	0.275348	1006
4	rs76069535	C	A	0.267396	1006
4	rs7676236	G	A	0.692843	1006
4	rs7654159	T	C	0.28827	1006
4	rs72684813	T	C	0.267396	1006
4	rs72684814	T	G	0.267396	1006
4	rs10011245	C	T	0.425447	1006
4	rs10019129	A	G	0.137177	1006
4	rs6853161	A	G	0.694831	1006
4	rs35527510	T	C	0.267396	1006
4	rs77522595	C	T	0.0149105	1006
4	rs72930469	G	A	0.0666004	1006
4	rs72684815	G	T	0.190855	1006
4	rs7679597	T	C	0.693837	1006
4	rs7679949	T	C	0.693837	1006
4	rs13124358	A	C	0.502982	1006
4	rs7661765	G	A	0.692843	1006
4	rs7686623	T	A	0.425447	1006
4	rs149006708	G	A	0.0208748	1006
4	rs9684229	C	T	0.277336	1006
4	rs28595771	C	T	0.275348	1006
4	rs111332831	C	T	0.267396	1006
4	rs56299640	T	C	0.267396	1006
4	rs6532952	A	G	0.692843	1006
4	rs75604237	G	A	0.140159	1006
4	rs76935405	A	C	0.00397614	1006
4	rs6839393	C	T	0.0864811	1006
4	rs34723698	G	A	0.0139165	1006
4	rs111512209	A	T	0.0765408	1006
4	rs6817060	T	C	0.692843	1006
4	rs79030242	T	A	0.10338	1006
4	rs7688364	G	A	0.692843	1006
4	rs11097753	G	C	0.284294	1006
4	rs140270793	G	A	0.0159046	1006
4	rs150003797	A	T	0.00695825	1006
4	rs74674691	C	A	0.00397614	1006
4	rs17250606	A	G	0.195825	1006
4	rs17250634	G	A	0.183897	1006
4	rs75112506	T	A	0.0477137	1006
4	rs6532953	G	C	0.432406	1006
4	rs6532954	T	C	0.161034	1006
4	rs72684821	T	C	0.0765408	1006
4	rs2866433	G	C	0.694831	1006
4	rs7700191	G	A	0.0695825	1006
4	rs75453134	G	T	0.0596421	1006
4	rs62323869	A	G	0.0188867	1006
4	rs35560961	A	G	0.00894632	1006
4	rs2903287	C	T	0.184891	1006
4	rs2866434	G	A	0.185885	1006
4	rs13112336	T	C	0.0934394	1006
4	rs78867752	T	C	0.00397614	1006
4	rs4510470	T	G	0.691849	1006
4	rs72684823	C	T	0.184891	1006
4	rs28793343	G	A	0.507952	1006
4	rs74436499	G	A	0.0487078	1006
4	rs116807383	A	G	0.00795229	1006
4	rs62323870	A	G	0.0188867	1006
4	rs2903288	C	A	0.198807	1006
4	rs55759820	C	T	0.196819	1006
4	rs56342064	A	G	0.197813	1006
4	rs145802912	G	A	0.135189	1006
4	rs56102978	A	G	0.197813	1006
4	rs6849419	A	G	0.693837	1006
4	rs112699835	A	G	0.0178926	1006
4	rs6820312	G	A	0.692843	1006
4	rs6846296	T	C	0.496024	1006
4	rs180853567	C	T	0.0168986	1006
4	rs28803469	A	G	0.507952	1006
4	rs74936293	G	A	0.0188867	1006
4	rs10029884	C	T	0.419483	1006
4	rs10029986	C	T	0.432406	1006
4	rs28812187	G	A	0.419483	1006
4	rs6828004	A	T	0.419483	1006
4	rs6854197	T	C	0.420477	1006
4	rs6833395	C	T	0.419483	1006
4	rs6834603	G	T	0.692843	1006
4	rs9762775	C	T	0.272366	1006
4	rs9760151	T	C	0.693837	1006
4	rs28852725	A	G	0.141153	1006
4	rs28787980	T	C	0.277336	1006
4	rs9991536	G	A	0.141153	1006
4	rs7689967	G	A	0.356859	1006
4	rs78769364	G	A	0.00397614	1006
4	rs72684831	T	C	0.0765408	1006
4	rs60546701	C	T	0.184891	1006
4	rs2866418	A	C	0.50994	1006
4	rs2903286	A	G	0.693837	1006
4	rs28818302	A	G	0.156064	1006
4	rs34636899	G	A	0.270378	1006
4	rs6820207	G	A	0.508946	1006
4	rs6819693	A	G	0.508946	1006
4	rs6820608	G	A	0.508946	1006
4	rs2866420	G	A	0.508946	1006
4	rs2866421	C	G	0.508946	1006
4	rs2866422	C	A	0.270378	1006
4	rs2866423	G	C	0.693837	1006
4	rs2866424	G	C	0.693837	1006
4	rs74882567	C	T	0.184891	1006
4	rs75784253	G	A	0.00397614	1006
4	rs80353841	T	C	0.0477137	1006
4	rs72684838	A	G	0.0765408	1006
4	rs10026228	G	A	0.693837	1006
4	rs76363407	A	G	0.00397614	1006
4	rs72684841	A	G	0.0755467	1006
4	rs11734573	G	A	0.209742	1006
4	rs72684842	T	A	0.187873	1006
4	rs67838007	G	T	0.188867	1006
4	rs72912919	T	G	0.0656064	1006
4	rs7669395	G	A	0.262425	1006
4	rs17197854	T	C	0.270378	1006
4	rs60369168	C	T	0.567594	1006
4	rs17251102	A	G	0.49503	1006
4	rs138260614	C	A	0.0129225	1006
4	rs17197910	A	G	0.49503	1006
4	rs28452790	G	A	0.49006	1006
4	rs7694653	C	T	0.533797	1006
4	rs7695222	C	T	0.489066	1006
4	rs7695700	G	A	0.489066	1006
4	rs4487344	G	A	0.533797	1006
4	rs72684844	G	T	0.261431	1006
4	rs13124455	G	A	0.225646	1006
4	rs113699973	C	T	0.0248509	1006
4	rs12645499	T	A	0.0407555	1006
4	rs59815116	A	T	0.677932	1006
4	rs79040780	A	T	0.027833	1006
4	rs17198078	T	C	0.49503	1006
4	rs12643270	C	T	0.0397614	1006
4	rs34125470	T	G	0.49503	1006
4	rs34076866	A	T	0.49503	1006
4	rs12644085	G	A	0.0397614	1006
4	rs7669170	C	A	0.0755467	1006
4	rs7669524	G	A	0.225646	1006
4	rs72684846	C	T	0.262425	1006
4	rs17251415	G	C	0.496024	1006
4	rs35556034	T	G	0.22664	1006
4	rs115881614	C	G	0.0357853	1006
4	rs80061841	G	T	0.141153	1006
4	rs144101584	A	C	0.0347913	1006
4	rs11723617	G	A	0.49006	1006
4	rs115387987	A	G	0.026839	1006
4	rs11723683	G	A	0.49006	1006
4	rs79952106	C	A	0.0109344	1006
4	rs145675165	A	G	0.0109344	1006
4	rs72684847	C	T	0.0656064	1006
4	rs2866427	A	G	0.496024	1006
4	rs13105707	T	C	0.489066	1006
4	rs72684848	G	C	0.262425	1006
4	rs13105746	T	A	0.22664	1006
4	rs17251707	T	A	0.260437	1006
4	rs13130979	G	T	0.22664	1006
4	rs59452065	T	C	0.0516899	1006
4	rs56244079	C	T	0.267396	1006
4	rs11936229	G	A	0.489066	1006
4	rs13143423	C	G	0.489066	1006
4	rs114680247	T	C	0.0248509	1006
4	rs7437792	G	A	0.489066	1006
4	rs10012114	C	G	0.494036	1006
4	rs17251894	C	T	0.267396	1006
4	rs74784598	T	G	0.0328032	1006
4	rs13107699	A	G	0.227634	1006
4	rs9995701	A	G	0.49503	1006
4	rs72684850	A	G	0.120278	1006
4	rs28730977	A	C	0.49503	1006
4	rs10030362	T	C	0.496024	1006
4	rs13114967	C	T	0.496024	1006
4	rs72684853	T	G	0.0109344	1006
4	rs13149930	T	C	0.688867	1006
4	rs28602322	C	G	0.482107	1006
4	rs28474694	A	T	0.482107	1006
4	rs28680907	G	A	0.482107	1006
4	rs72684854	A	G	0.142147	1006
4	rs75824351	C	T	0.114314	1006
4	rs2866428	T	G	0.486083	1006
4	rs13150456	G	A	0.213718	1006
4	rs72912956	A	G	0.055666	1006
4	rs2866429	G	A	0.677932	1006
4	rs13133203	T	C	0.215706	1006
4	rs76300578	A	G	0.0964215	1006
4	rs72912958	C	T	0.0397614	1006
4	rs11732443	G	C	0.525845	1006
4	rs57529521	C	T	0.214712	1006
4	rs11942037	G	T	0.214712	1006
4	rs11942038	G	T	0.214712	1006
4	rs6856330	G	A	0.666998	1006
4	rs7697868	A	G	0.2167	1006
4	rs7656803	A	G	0.214712	1006
4	rs7663917	C	T	0.213718	1006
4	rs72914724	G	A	0.0447316	1006
4	rs28501591	T	A	0.213718	1006
4	rs13148354	A	G	0.215706	1006
4	rs61244337	C	T	0.0397614	1006
4	rs12639950	C	T	0.0397614	1006
4	rs17252142	T	C	0.26839	1006
4	rs6532956	A	T	0.214712	1006
4	rs768290	A	G	0.215706	1006
4	rs11945384	C	T	0.213718	1006
4	rs28832696	C	G	0.214712	1006
4	rs4352479	C	A	0.76839	1006
4	rs12501273	T	C	0.232604	1006
4	rs6832886	A	G	0.289264	1006
4	rs12512546	C	T	0.23161	1006
4	rs2866430	A	G	0.193837	1006
4	rs4699251	G	C	0.577535	1006
4	rs34985198	C	T	0.588469	1006
4	rs13130700	T	C	0.589463	1006
4	rs13130723	T	C	0.589463	1006
4	rs10013714	A	G	0.107356	1006
4	rs75962914	C	T	0.0238569	1006
4	rs58924786	T	C	0.102386	1006
4	rs7665905	T	A	0.589463	1006
4	rs2866431	A	C	0.76839	1006
4	rs10433986	C	T	0.313121	1006
4	rs9307262	T	C	0.59841	1006
4	rs9307263	C	A	0.587475	1006
4	rs9307264	A	G	0.587475	1006
4	rs10011961	T	C	0.76839	1006
4	rs13123939	A	G	0.314115	1006
4	rs74864228	C	T	0.055666	1006
4	rs12501586	C	T	0.313121	1006
4	rs12648423	A	G	0.190855	1006
4	rs12506451	T	A	0.315109	1006
4	rs7660525	A	G	0.582505	1006
4	rs10856962	T	C	0.76839	1006
4	rs12506517	T	C	0.581511	1006
4	rs12649895	A	T	0.168986	1006
4	rs12643886	C	T	0.168986	1006
4	rs11936333	C	A	0.590457	1006
4	rs72684874	A	G	0.279324	1006
4	rs9790524	G	T	0.17495	1006
4	rs28701510	C	T	0.589463	1006
4	rs4413410	T	G	0.76839	1006
4	rs4286516	T	A	0.59841	1006
4	rs7671144	T	C	0.599404	1006
4	rs72684875	T	G	0.0467197	1006
4	rs13120845	A	G	0.600398	1006
4	rs6532957	A	T	0.600398	1006
4	rs12509873	A	G	0.600398	1006
4	rs10025108	A	G	0.76839	1006
4	rs10017300	T	C	0.314115	1006
4	rs62323872	A	G	0.0149105	1006
4	rs180784735	G	A	0.0407555	1006
4	rs113221940	G	A	0.055666	1006
4	rs28733125	G	A	0.0357853	1006
4	rs4324548	A	T	0.763419	1006
4	rs7685660	G	A	0.182903	1006
4	rs72684879	G	A	0.277336	1006
4	rs4699252	G	C	0.054672	1006
4	rs17031574	G	A	0.167992	1006
4	rs72684880	G	T	0.276342	1006
4	rs72684881	A	G	0.0208748	1006
4	rs4346653	A	T	0.592445	1006
4	rs73834284	A	C	0.0616302	1006
4	rs17031577	C	T	0.168986	1006
4	rs17031579	C	T	0.05666	1006
4	rs189459739	C	T	0.0357853	1006
4	rs6532958	T	C	0.765408	1006
4	rs7659763	G	A	0.173956	1006
4	rs6532959	G	A	0.763419	1006
4	rs17031588	A	G	0.105368	1006
4	rs73834285	C	T	0.055666	1006
4	rs12505043	C	T	0.251491	1006
4	rs12509142	T	G	0.535785	1006
4	rs77079938	C	T	0.055666	1006
4	rs56236271	T	A	0.282306	1006
4	rs13148620	C	T	0.0397614	1006
4	rs13103794	C	T	0.10835	1006
4	rs4698968	C	T	0.763419	1006
4	rs140661832	C	T	0.0119284	1006
4	rs73834286	T	C	0.0616302	1006
4	rs55674120	T	G	0.597416	1006
4	rs4640677	G	A	0.167992	1006
4	rs10516481	T	C	0.0616302	1006
4	rs4327488	C	T	0.100398	1006
4	rs4401452	A	T	0.250497	1006
4	rs12648641	C	A	0.100398	1006
4	rs10001374	A	G	0.596421	1006
4	rs75975062	A	T	0.0616302	1006
4	rs7682856	T	C	0.10835	1006
4	rs74798412	T	C	0.0616302	1006
4	rs55728228	T	C	0.2833	1006
4	rs113005588	G	A	0.871769	1006
4	rs60705795	A	T	0.279324	1006
4	rs143867221	G	A	0.279324	1006
4	rs79156194	G	T	0.167992	1006
4	rs113442486	G	A	0.167992	1006
4	rs146066772	A	G	0.594433	1006
4	rs28830546	C	T	0.281312	1006
4	rs185644506	G	T	0.0119284	1006
4	rs4699254	T	C	0.178926	1006
4	rs7667833	T	C	0.102386	1006
4	rs113808085	A	G	0.252485	1006
4	rs6532961	A	G	0.765408	1006
4	rs139052479	A	G	0.00695825	1006
4	rs6818863	A	G	0.591451	1006
4	rs6824318	A	T	0.589463	1006
4	rs6850555	T	C	0.597416	1006
4	rs12511373	C	T	0.107356	1006
4	rs6532962	T	C	0.765408	1006
4	rs6532963	C	T	0.765408	1006
4	rs6532964	A	T	0.765408	1006
4	rs72917042	C	T	0.175944	1006
4	rs13110006	G	C	0.253479	1006
4	rs7666753	T	C	0.112326	1006
4	rs7667110	T	C	0.055666	1006
4	rs7654186	C	T	0.511928	1006
4	rs74704150	T	C	0.0695825	1006
4	rs4699255	A	T	0.763419	1006
4	rs76185286	A	T	0.0675944	1006
4	rs72917046	A	G	0.182903	1006
4	rs75541530	T	C	0.0675944	1006
4	rs28762091	C	T	0.579523	1006
4	rs4425378	G	C	0.585487	1006
4	rs145445043	C	T	0.0675944	1006
4	rs4426780	G	A	0.764414	1006
4	rs7674411	C	G	0.580517	1006
4	rs114894986	G	A	0.0616302	1006
4	rs7675129	C	T	0.579523	1006
4	rs4627868	C	G	0.581511	1006
4	rs60090601	A	C	0.0178926	1006
4	rs74959114	G	A	0.0685885	1006
4	rs41340152	G	A	0.282306	1006
4	rs6815355	A	G	0.764414	1006
4	rs6532965	A	C	0.764414	1006
4	rs72917055	A	G	0.181909	1006
4	rs35157729	G	A	0.581511	1006
4	rs4546248	G	T	0.170974	1006
4	rs35021997	C	T	0.248509	1006
4	rs79483457	G	A	0.0616302	1006
4	rs34083726	C	A	0.592445	1006
4	rs871061	A	C	0.592445	1006
4	rs41442345	G	A	0.180915	1006
4	rs201081507	A	G	0.515905	1006
4	rs11729389	G	T	0.238569	1006
4	rs4277781	C	T	0.581511	1006
4	rs12649398	T	C	0.11332	1006
4	rs115418569	C	T	0.00994036	1006
4	rs4261990	T	C	0.765408	1006
4	rs72684892	G	A	0.274354	1006
4	rs6851800	G	A	0.580517	1006
4	rs36087241	C	A	0.11332	1006
4	rs6858663	G	A	0.580517	1006
4	rs6532966	A	G	0.592445	1006
4	rs55837132	A	G	0.27336	1006
4	rs13149344	A	G	0.249503	1006
4	rs13130964	T	A	0.249503	1006
4	rs11097754	C	A	0.763419	1006
4	rs4699257	T	C	0.249503	1006
4	rs4473657	T	C	0.765408	1006
4	rs56096336	T	G	0.0109344	1006
4	rs7442162	G	A	0.340954	1006
4	rs77292935	C	A	0.0616302	1006
4	rs58179287	T	A	0.340954	1006
4	rs79949905	T	C	0.0695825	1006
4	rs4478192	T	A	0.0616302	1006
4	rs59974855	C	T	0.340954	1006
4	rs35663811	G	A	0.238569	1006
4	rs60130909	T	G	0.115308	1006
4	rs77139305	G	A	0.0685885	1006
4	rs72917071	A	G	0.0705765	1006
4	rs4632664	G	A	0.0705765	1006
4	rs4482766	C	T	0.702783	1006
4	rs13149073	G	T	0.523857	1006
4	rs57698433	C	T	0.148111	1006
4	rs28581841	T	C	0.159046	1006
4	rs28721993	G	A	0.157058	1006
4	rs115057905	G	A	0.026839	1006
4	rs10003889	A	G	0.0666004	1006
4	rs7668453	C	T	0.144135	1006
4	rs72917091	T	C	0.0656064	1006
4	rs71597107	T	C	0.153082	1006
4	rs66708693	A	G	0.154076	1006
4	rs62323922	T	A	0.146123	1006
4	rs149878088	G	A	0.0149105	1006
4	rs62323924	G	A	0.134195	1006
4	rs62323925	A	C	0.148111	1006
4	rs34790532	G	T	0.146123	1006
4	rs114433610	C	T	0.0228628	1006
4	rs7695738	G	A	0.109344	1006
4	rs7695470	C	T	0.310139	1006
4	rs72684896	C	T	0.144135	1006
4	rs7700116	C	T	0.134195	1006
4	rs140461291	C	A	0.0139165	1006
4	rs56791074	C	G	0.0337972	1006
4	rs13105682	T	G	0.0457256	1006
4	rs11726077	C	A	0.106362	1006
4	rs79734401	C	G	0.0149105	1006
4	rs6532967	A	G	0.140159	1006
4	rs6532968	C	T	0.140159	1006
4	rs143736008	G	C	0.0218688	1006
4	rs7693147	T	C	0.198807	1006
4	rs74713159	A	T	0.0576541	1006
4	rs80191827	T	C	0.0139165	1006
4	rs11726012	A	G	0.197813	1006
4	rs190947470	G	A	0.0318091	1006
4	rs17199964	G	A	0.0656064	1006
4	rs75605365	A	C	0.0328032	1006
4	rs4371620	C	T	0.806163	1006
4	rs7377083	C	A	0.435388	1006
4	rs7377115	G	A	0.939364	1006
4	rs7375516	T	C	0.939364	1006
4	rs11097755	T	C	0.447316	1006
4	rs17031615	T	C	0.0109344	1006
4	rs6532969	G	A	0.9334	1006
4	rs4699258	G	A	0.306163	1006
4	rs7683892	T	C	0.568588	1006
4	rs72684898	A	G	0.115308	1006
4	rs114617092	T	C	0.0646123	1006
4	rs4518254	G	T	0.555666	1006
4	rs10031210	A	G	0.565606	1006
4	rs7690997	G	C	0.55666	1006
4	rs7691030	C	T	0.55666	1006
4	rs4522865	G	A	0.55666	1006
4	rs17200251	T	C	0.00894632	1006
4	rs183545902	T	C	0.0119284	1006
4	rs186799485	G	C	0.0129225	1006
4	rs9998865	C	A	0.862823	1006
4	rs34261083	C	T	0.301193	1006
4	rs67800004	A	T	0.311133	1006
4	rs17031641	T	C	0.311133	1006
4	rs4398527	T	C	0.311133	1006
4	rs4496585	A	G	0.311133	1006
4	rs11935577	C	A	0.311133	1006
4	rs11944577	A	G	0.311133	1006
4	rs11944613	A	G	0.311133	1006
4	rs13117264	T	G	0.310139	1006
4	rs10440386	C	A	0.862823	1006
4	rs11938185	C	T	0.310139	1006
4	rs11938245	C	T	0.310139	1006
4	rs10446706	G	A	0.309145	1006
4	rs75005074	G	A	0.0606362	1006
4	rs17266357	T	C	0.309145	1006
4	rs10446707	C	T	0.309145	1006
4	rs6819732	T	C	0.554672	1006
4	rs34499378	G	A	0.309145	1006
4	rs4699259	C	A	0.307157	1006
4	rs35838403	C	T	0.307157	1006
4	rs17200433	A	G	0.307157	1006
4	rs4414957	C	A	0.554672	1006
4	rs4414958	C	T	0.192843	1006
4	rs139979022	C	A	0.0139165	1006
4	rs13146194	T	C	0.309145	1006
4	rs10446708	T	C	0.309145	1006
4	rs10446682	G	A	0.307157	1006
4	rs7656409	A	G	0.56163	1006
4	rs7656627	A	G	0.560636	1006
4	rs11929782	T	C	0.309145	1006
4	rs4699261	G	A	0.309145	1006
4	rs74798420	T	A	0.0149105	1006
4	rs4698969	C	T	0.307157	1006
4	rs4699262	G	A	0.307157	1006
4	rs6833249	A	G	0.870775	1006
4	rs6833764	G	A	0.56163	1006
4	rs6811141	T	G	0.56163	1006
4	rs17266552	G	A	0.307157	1006
4	rs35194352	T	C	0.309145	1006
4	rs35416717	C	A	0.307157	1006
4	rs11940244	G	T	0.307157	1006
4	rs11940179	C	T	0.307157	1006
4	rs11931087	A	G	0.307157	1006
4	rs72921005	G	A	0.0159046	1006
4	rs72686713	C	T	0.0109344	1006
4	rs66638185	T	C	0.309145	1006
4	rs34851381	T	C	0.309145	1006
4	rs35446399	G	A	0.307157	1006
4	rs13124747	A	G	0.307157	1006
4	rs13152198	T	C	0.309145	1006
4	rs13131198	A	G	0.309145	1006
4	rs79909634	A	G	0.0208748	1006
4	rs76563987	T	G	0.0725646	1006
4	rs28496978	T	A	0.0755467	1006
4	rs72686716	T	C	0.107356	1006
4	rs4572885	T	A	0.404573	1006
4	rs13136297	C	T	0.37674	1006
4	rs35916449	A	C	0.0815109	1006
4	rs13136796	A	T	0.295229	1006
4	rs10028805	G	A	0.374751	1006
4	rs62321670	C	T	0.0775348	1006
4	rs35072064	C	G	0.0785288	1006
4	rs4615176	C	G	0.383698	1006
4	rs4411998	T	C	0.37674	1006
4	rs2052445	A	G	0.295229	1006
4	rs114615656	G	A	0.0159046	1006
4	rs12505627	A	C	0.0785288	1006
4	rs35388091	C	T	0.295229	1006
4	rs1421627	G	A	0.295229	1006
4	rs13106926	A	G	0.295229	1006
4	rs13107572	C	A	0.295229	1006
4	rs13107612	C	T	0.295229	1006
4	rs13108165	G	A	0.0785288	1006
4	rs115605889	A	G	0.0467197	1006
4	rs12647112	A	G	0.0854871	1006
4	rs9996100	C	A	0.0854871	1006
4	rs7693190	A	G	0.084493	1006
4	rs72686719	T	G	0.00894632	1006
4	rs151135118	T	C	0.00994036	1006
4	rs143862774	G	A	0.00596421	1006
4	rs111281222	T	C	0.0994036	1006
4	rs13135381	A	G	0.297217	1006
4	rs13136118	G	A	0.241551	1006
4	rs72686722	T	C	0.00695825	1006
4	rs13136219	C	T	0.379722	1006
4	rs55768089	T	A	0.297217	1006
4	rs13112246	T	C	0.38171	1006
4	rs13137133	C	T	0.388668	1006
4	rs34125672	C	T	0.0815109	1006
4	rs62321672	T	C	0.083499	1006
4	rs1125271	C	T	0.295229	1006
4	rs4276281	C	A	0.383698	1006
4	rs7698632	G	C	0.385686	1006
4	rs13127559	G	A	0.0805169	1006
4	rs12163856	A	G	0.389662	1006
4	rs116061296	T	C	0.0159046	1006
4	rs79017837	A	G	0.054672	1006
4	rs139771915	C	T	0.0159046	1006
4	rs112705200	A	G	0.0149105	1006
4	rs17266594	T	C	0.299205	1006
4	rs35978636	G	C	0.00894632	1006
4	rs10516487	G	A	0.297217	1006
4	rs10516486	C	T	0.388668	1006
4	rs34029191	A	G	0.297217	1006
4	rs115053213	T	G	0.0198807	1006
4	rs17200824	A	G	0.299205	1006
4	rs113424976	G	A	0.0357853	1006
4	rs4637409	A	G	0.297217	1006
4	rs34749007	G	A	0.296223	1006
4	rs13145909	G	A	0.382704	1006
4	rs4643809	C	T	0.375746	1006
4	rs13129744	T	C	0.284294	1006
4	rs7682827	G	A	0.38171	1006
4	rs10016325	C	A	0.383698	1006
4	rs139969535	A	G	0.0387674	1006
4	rs111721286	A	G	0.0119284	1006
4	rs2080820	C	A	0.296223	1006
4	rs1469019	C	A	0.0785288	1006
4	rs72923466	A	G	0.0139165	1006
4	rs114430346	G	A	0.0129225	1006
4	rs140915571	T	C	0.0427435	1006
4	rs35926162	T	C	0.0815109	1006
4	rs35190155	C	T	0.0805169	1006
4	rs10032160	G	A	0.375746	1006
4	rs150652270	C	T	0.0159046	1006
4	rs17031708	T	C	0.129225	1006
4	rs148572654	G	T	0.0149105	1006
4	rs79201444	G	A	0.0208748	1006
4	rs11931658	T	C	0.353877	1006
4	rs12500743	T	G	0.082505	1006
4	rs12512304	G	A	0.0795229	1006
4	rs35476121	T	G	0.347913	1006
4	rs12498977	G	A	0.0775348	1006
4	rs12498921	C	T	0.457256	1006
4	rs12506564	A	G	0.408549	1006
4	rs34118030	G	A	0.0795229	1006
4	rs7686702	A	T	0.455268	1006
4	rs41387952	C	T	0.0198807	1006
4	rs11940934	A	G	0.346918	1006
4	rs7441177	C	T	0.456262	1006
4	rs11097756	G	A	0.028827	1006
4	rs12500010	C	T	0.0795229	1006
4	rs10856963	A	G	0.454274	1006
4	rs11097757	G	A	0.455268	1006
4	rs13148076	T	G	0.424453	1006
4	rs13121706	C	T	0.0795229	1006
4	rs34397140	G	A	0.0785288	1006
4	rs12501163	C	T	0.0795229	1006
4	rs4610336	G	A	0.45328	1006
4	rs13128847	G	A	0.0785288	1006
4	rs4698971	G	C	0.342942	1006
4	rs111314358	C	A	0.0129225	1006
4	rs4607219	T	C	0.462227	1006
4	rs115266946	G	A	0.0188867	1006
4	rs41507945	C	T	0.0795229	1006
4	rs1345568	G	C	0.0785288	1006
4	rs1421624	G	A	0.0795229	1006
4	rs1862128	G	A	0.028827	1006
4	rs6849308	C	T	0.028827	1006
4	rs13145804	T	G	0.0815109	1006
4	rs13126550	A	G	0.343936	1006
4	rs72686735	A	G	0.0168986	1006
4	rs35400474	C	T	0.0795229	1006
4	rs4698972	T	C	0.465209	1006
4	rs34166099	C	A	0.306163	1006
4	rs4235402	C	G	0.461233	1006
4	rs78706075	A	C	0.0387674	1006
4	rs4698973	G	A	0.0208748	1006
4	rs13140171	A	T	0.0805169	1006
4	rs4698974	T	A	0.462227	1006
4	rs4698975	G	A	0.342942	1006
4	rs72927164	T	A	0.0168986	1006
4	rs10516482	C	A	0.028827	1006
4	rs4426778	G	A	0.454274	1006
4	rs4443287	A	C	0.455268	1006
4	rs4365725	G	T	0.454274	1006
4	rs142828806	C	T	0.00795229	1006
4	rs35201947	C	T	0.342942	1006
4	rs60448423	G	C	0.342942	1006
4	rs188327848	C	T	0.00894632	1006
4	rs4317207	A	G	0.0159046	1006
4	rs17031724	C	G	0.0139165	1006
4	rs4296682	T	A	0.456262	1006
4	rs4572884	C	T	0.382704	1006
4	rs12647710	C	A	0.0367793	1006
4	rs11932972	A	G	0.347913	1006
4	rs4554079	A	G	0.467197	1006
4	rs75690445	G	T	0.0178926	1006
4	rs112824960	G	T	0.0735586	1006
4	rs4586936	C	A	0.99006	1006
4	rs78440527	A	G	0.0218688	1006
4	rs62321728	A	G	0.0815109	1006
4	rs138100833	T	G	0.00795229	1006
4	rs13101528	A	G	0.34493	1006
4	rs4544711	C	G	0.0367793	1006
4	rs35618358	G	A	0.0815109	1006
4	rs77068789	C	T	0.0477137	1006
4	rs34814827	C	T	0.34493	1006
4	rs13103373	G	A	0.0805169	1006
4	rs4698977	G	T	0.343936	1006
4	rs61465450	C	T	0.0805169	1006
4	rs7440537	G	A	0.380716	1006
4	rs13116542	A	G	0.343936	1006
4	rs114649558	G	A	0.0218688	1006
4	rs111655452	A	C	0.0367793	1006
4	rs34208976	G	T	0.327038	1006
4	rs12331846	G	A	0.0387674	1006
4	rs12331849	C	T	0.461233	1006
4	rs7662572	G	A	0.341948	1006
4	rs72686742	A	G	0.0129225	1006
4	rs10516483	C	G	0.461233	1006
4	rs10516484	G	A	0.0795229	1006
4	rs11933157	T	C	0.343936	1006
4	rs17031755	G	A	0.0805169	1006
4	rs6857428	T	G	0.462227	1006
4	rs17031758	T	C	0.0815109	1006
4	rs4639076	C	G	0.380716	1006
4	rs4270588	A	G	0.462227	1006
4	rs4270589	A	G	0.462227	1006
4	rs2216546	G	T	0.38171	1006
4	rs1363067	A	G	0.343936	1006
4	rs17031771	A	G	0.0815109	1006
4	rs13108400	A	G	0.380716	1006
4	rs10016018	A	T	0.380716	1006
4	rs35860418	A	G	0.343936	1006
4	rs143821285	A	G	0.0129225	1006
4	rs6816787	G	A	0.380716	1006
4	rs11734196	G	C	0.0367793	1006
4	rs3974649	A	G	0.380716	1006
4	rs3974650	G	T	0.380716	1006
4	rs13142517	A	G	0.343936	1006
4	rs72927189	A	G	0.0149105	1006
4	rs11097760	A	G	0.380716	1006
4	rs11736568	G	A	0.380716	1006
4	rs11097761	G	A	0.380716	1006
4	rs11737723	G	T	0.0367793	1006
4	rs7679882	C	G	0.380716	1006
4	rs13434472	C	A	0.380716	1006
4	rs35507621	T	C	0.0805169	1006
4	rs36005813	A	G	0.0815109	1006
4	rs6850747	A	C	0.462227	1006
4	rs115286479	G	A	0.0377734	1006
4	rs4635818	G	A	0.0815109	1006
4	rs4463068	A	T	0.380716	1006
4	rs12641899	C	A	0.0139165	1006
4	rs4698839	C	T	0.380716	1006
4	rs9999440	C	T	0.380716	1006
4	rs11942437	A	G	0.341948	1006
4	rs35205296	C	T	0.0765408	1006
4	rs35013900	G	A	0.0815109	1006
4	rs35418410	T	G	0.0805169	1006
4	rs13137047	G	A	0.0815109	1006
4	rs12647741	T	C	0.0367793	1006
4	rs12644624	C	T	0.0367793	1006
4	rs12647829	T	C	0.0367793	1006
4	rs6830565	G	A	0.343936	1006
4	rs13103438	T	C	0.343936	1006
4	rs13128022	A	G	0.462227	1006
4	rs4345184	C	T	0.343936	1006
4	rs13135361	A	G	0.0805169	1006
4	rs74285012	A	G	0.0367793	1006
4	rs13111489	T	C	0.0815109	1006
4	rs17031789	T	A	0.0795229	1006
4	rs11727928	A	G	0.0218688	1006
4	rs4698978	G	C	0.341948	1006
4	rs11930376	C	A	0.341948	1006
4	rs11939568	A	G	0.341948	1006
4	rs114614648	C	T	0.304175	1006
4	rs7656720	C	G	0.462227	1006
4	rs7663733	A	C	0.0367793	1006
4	rs13109260	C	G	0.0805169	1006
4	rs62321738	C	G	0.0805169	1006
4	rs79489408	C	T	0.0139165	1006
4	rs77995426	G	A	0.0367793	1006
4	rs11934097	G	A	0.34493	1006
4	rs9790475	C	A	0.341948	1006
4	rs28396651	A	G	0.619284	1006
4	rs4698979	G	A	0.341948	1006
4	rs4493533	C	T	0.424453	1006
4	rs12505747	C	T	0.879722	1006
4	rs10013187	C	A	0.537773	1006
4	rs34321727	G	T	0.341948	1006
4	rs7682346	A	G	0.537773	1006
4	rs10212684	A	G	0.963221	1006
4	rs10212686	A	G	0.963221	1006
4	rs9790770	T	G	0.880716	1006
4	rs9790772	T	C	0.88171	1006
4	rs58654655	G	A	0.536779	1006
4	rs7694392	C	T	0.88171	1006
4	rs57799233	G	A	0.536779	1006
4	rs62321740	A	G	0.0506958	1006
4	rs4624656	C	A	0.962227	1006
4	rs6532976	A	G	0.884692	1006
4	rs112659294	G	A	0.0149105	1006
4	rs2851316	C	T	0.0795229	1006
4	rs4550925	C	A	0.884692	1006
4	rs6532977	T	A	0.884692	1006
4	rs2851315	C	T	0.964215	1006
4	rs10856964	A	G	0.885686	1006
4	rs2851314	A	G	0.964215	1006
4	rs151290292	G	A	0.0168986	1006
4	rs2544574	C	T	0.0785288	1006
4	rs113882503	C	A	0.0139165	1006
4	rs150185614	A	G	0.0188867	1006
4	rs139712736	G	A	0.0795229	1006
4	rs186933307	C	G	0.00695825	1006
4	rs7659691	C	A	0.856859	1006
4	rs142074392	C	T	0.0168986	1006
4	rs4385063	A	G	0.880716	1006
4	rs139997944	A	G	0.00397614	1006
4	rs4337734	G	A	0.880716	1006
4	rs4530633	T	A	0.537773	1006
4	rs6532979	A	G	0.878728	1006
4	rs116464690	G	C	0.0447316	1006
4	rs4295265	C	T	0.33499	1006
4	rs116236361	A	G	0.0178926	1006
4	rs76422963	C	T	0.028827	1006
4	rs4235403	G	C	0.875746	1006
4	rs71597114	T	A	0.0785288	1006
4	rs6812874	T	G	0.954274	1006
4	rs3733197	G	A	0.348907	1006
4	rs3733198	A	T	0.983101	1006
4	rs10014485	A	G	0.107356	1006
4	rs28445603	G	A	0.028827	1006
4	rs62322688	C	T	0.0785288	1006
4	rs13119516	G	A	0.178926	1006
4	rs17031810	C	T	0.0765408	1006
4	rs113123639	A	G	0.026839	1006
4	rs72686761	T	A	0.0735586	1006
4	rs4099101	A	G	0.87674	1006
4	rs2631256	C	T	0.875746	1006
4	rs76962749	C	T	0.0119284	1006
4	rs62322690	G	A	0.0785288	1006
4	rs12331595	T	C	0.525845	1006
4	rs2631255	G	A	0.874751	1006
4	rs901406	C	T	0.416501	1006
4	rs1809578	C	T	0.87674	1006
4	rs918363	T	C	0.877734	1006
4	rs72686762	A	G	0.00894632	1006
4	rs10031172	T	G	0.461233	1006
4	rs1421625	T	C	0.877734	1006
4	rs28584736	G	T	0.027833	1006
4	rs17208914	A	G	0.45825	1006
4	rs12509274	C	G	0.0785288	1006
4	rs13125328	G	C	0.10835	1006
4	rs2851337	A	G	0.877734	1006
4	rs33973573	G	A	0.45825	1006
4	rs13120877	T	A	0.0795229	1006
4	rs10050084	T	C	0.125249	1006
4	rs923206	C	A	0.580517	1006
4	rs28616585	G	A	0.028827	1006
4	rs114654311	G	A	0.0119284	1006
4	rs2851336	C	T	0.418489	1006
4	rs2631253	G	A	0.875746	1006
4	rs116719387	G	A	0.0129225	1006
4	rs2631252	G	A	0.875746	1006
4	rs13107723	C	T	0.0785288	1006
4	rs13113677	C	T	0.874751	1006
4	rs2851335	C	T	0.874751	1006
4	rs72686766	A	G	0.0745527	1006
4	rs6858108	C	T	0.457256	1006
4	rs72686769	C	T	0.0258449	1006
4	rs17209152	C	G	0.0168986	1006
4	rs13106011	C	T	0.0795229	1006
4	rs2631251	A	G	0.956262	1006
4	rs144354371	A	G	0.00894632	1006
4	rs13126505	G	A	0.0616302	1006
4	rs112879286	G	A	0.0129225	1006
4	rs79225975	T	C	0.027833	1006
4	rs28497409	T	A	0.456262	1006
4	rs2851334	A	G	0.390656	1006
4	rs2851333	A	G	0.417495	1006
4	rs11723001	G	A	0.027833	1006
4	rs2631249	A	G	0.420477	1006
4	rs140929585	C	G	0.0149105	1006
4	rs2851331	G	A	0.956262	1006
4	rs115521165	C	T	0.0218688	1006
4	rs2851330	T	G	0.956262	1006
4	rs2851329	T	A	0.418489	1006
4	rs12503000	C	T	0.0785288	1006
4	rs11734871	A	G	0.487078	1006
4	rs111737699	C	T	0.0119284	1006
4	rs2851328	A	G	0.416501	1006
4	rs2851327	C	T	0.874751	1006
4	rs75245666	C	G	0.027833	1006
4	rs62322693	G	A	0.0785288	1006
4	rs113071130	C	T	0.00596421	1006
4	rs2631246	G	A	0.414513	1006
4	rs140188161	A	C	0.0168986	1006
4	rs13121488	T	C	0.106362	1006
4	rs55850377	G	T	0.457256	1006
4	rs139747579	T	C	0.00695825	1006
4	rs727085	A	G	0.027833	1006
4	rs727086	C	T	0.875746	1006
4	rs2544569	A	G	0.983101	1006
4	rs7666312	T	C	0.0457256	1006
4	rs115154908	T	C	0.027833	1006
4	rs2112139	T	C	0.878728	1006
4	rs78681048	A	T	0.0168986	1006
4	rs2851326	G	A	0.920477	1006
4	rs12509248	C	T	0.460239	1006
4	rs12513249	T	G	0.461233	1006
4	rs2851325	T	G	0.87674	1006
4	rs4698985	T	C	0.461233	1006
4	rs2631244	C	G	0.414513	1006
4	rs2631243	A	T	0.0785288	1006
4	rs115994059	G	T	0.0218688	1006
4	rs74416160	G	A	0.027833	1006
4	rs2850374	G	T	0.874751	1006
4	rs2850375	A	G	0.418489	1006
4	rs62322696	G	A	0.457256	1006
4	rs112922758	G	C	0.0139165	1006
4	rs1352174	G	A	0.417495	1006
4	rs2631242	T	C	0.875746	1006
4	rs2008254	G	C	0.460239	1006
4	rs1386173	G	A	0.415507	1006
4	rs13109404	T	G	0.0616302	1006
4	rs976654	A	C	0.420477	1006
4	rs2631241	G	A	0.921471	1006
4	rs6812110	T	C	0.0437376	1006
4	rs2631274	G	T	0.877734	1006
4	rs2631273	G	T	0.921471	1006
4	rs60500975	A	T	0.457256	1006
4	rs150287708	A	G	0.0666004	1006
4	rs34205595	C	T	0.107356	1006
4	rs1027013	A	G	0.419483	1006
4	rs141427501	G	A	0.00795229	1006
4	rs139933905	C	T	0.0168986	1006
4	rs1027012	C	T	0.456262	1006
4	rs10000979	A	C	0.027833	1006
4	rs57779995	G	T	0.112326	1006
4	rs2851320	G	A	0.384692	1006
4	rs2631272	C	A	0.0775348	1006
4	rs2850376	C	G	0.0775348	1006
4	rs1486572	C	T	0.414513	1006
4	rs2850377	C	T	0.414513	1006
4	rs2631271	A	G	0.875746	1006
4	rs1386176	T	C	0.416501	1006
4	rs2850378	T	C	0.416501	1006
4	rs114243556	G	A	0.0258449	1006
4	rs62322737	C	G	0.457256	1006
4	rs2851317	A	C	0.956262	1006
4	rs2850379	C	A	0.415507	1006
4	rs188276256	A	T	0.0168986	1006
4	rs11097766	C	T	0.457256	1006
4	rs116113680	T	A	0.45825	1006
4	rs150908889	T	C	0.0815109	1006
4	rs2903274	T	C	0.877734	1006
4	rs1843680	C	T	0.417495	1006
4	rs2850381	C	G	0.0805169	1006
4	rs13127398	T	A	0.0626243	1006
4	rs2850383	A	G	0.417495	1006
4	rs2850384	A	G	0.874751	1006
4	rs2850385	T	A	0.0805169	1006
4	rs2850386	T	G	0.0775348	1006
4	rs2850387	A	G	0.390656	1006
4	rs140751279	A	T	0.026839	1006
4	rs6532981	T	C	0.0447316	1006
4	rs6532982	A	G	0.026839	1006
4	rs2631258	C	T	0.921471	1006
4	rs13113094	G	A	0.10835	1006
4	rs62322738	C	T	0.471173	1006
4	rs73834553	T	C	0.11829	1006
4	rs74878522	C	T	0.026839	1006
4	rs181740632	G	T	0.00795229	1006
4	rs78898795	C	G	0.0139165	1006
4	rs113491040	T	C	0.0168986	1006
4	rs141958301	A	G	0.0964215	1006
4	rs139149994	T	C	0.0298211	1006
4	rs72929951	A	C	0.0149105	1006
4	rs114484585	C	A	0.0129225	1006
4	rs139303590	A	G	0.00695825	1006
4	rs17031856	A	G	0.027833	1006
4	rs79274226	A	G	0.0139165	1006
4	rs6532984	A	G	0.0347913	1006
4	rs114157400	C	G	0.0387674	1006
4	rs139291225	G	C	0.0168986	1006
4	rs3135465	T	C	0.949304	1006
4	rs6844449	T	G	0.364811	1006
4	rs6845846	T	C	0.028827	1006
4	rs78829949	T	C	0.00795229	1006
4	rs115047583	T	C	0.0258449	1006
4	rs1386175	C	T	0.0347913	1006
4	rs1486571	A	T	0.33499	1006
4	rs73834559	T	C	0.0795229	1006
4	rs72931988	A	T	0.0139165	1006
4	rs72931991	A	T	0.0139165	1006
4	rs111334592	A	G	0.0139165	1006
4	rs78874081	G	A	0.0139165	1006
4	rs2631259	T	A	0.130219	1006
4	rs141952194	T	C	0.0258449	1006
4	rs6853184	G	A	0.0347913	1006
4	rs6853274	C	A	0.028827	1006
4	rs7695494	C	T	0.115308	1006
4	rs2631260	T	G	0.130219	1006
4	rs73834560	A	C	0.0447316	1006
4	rs73834561	T	G	0.0447316	1006
4	rs2631262	C	T	0.564612	1006
4	rs2631264	T	C	0.129225	1006
4	rs2850390	A	C	0.589463	1006
4	rs2631265	C	T	0.130219	1006
4	rs2850391	T	C	0.130219	1006
4	rs116421467	G	A	0.028827	1006
4	rs2035604	A	G	0.127237	1006
4	rs17853030	G	A	0.0636183	1006
4	rs112409728	A	G	0.0129225	1006
4	rs2631266	G	A	0.126243	1006
4	rs78894076	T	A	0.0467197	1006
4	rs78546088	A	G	0.259443	1006
4	rs2631267	A	G	0.133201	1006
4	rs2631268	G	T	0.294235	1006
4	rs7685012	T	C	0.116302	1006
4	rs72686788	G	A	0.026839	1006
4	rs2850392	A	G	0.593439	1006
4	rs4143099	A	C	0.0447316	1006
4	rs79386247	C	T	0.026839	1006
4	rs72686790	C	T	0.356859	1006
4	rs76745970	G	A	0.0139165	1006
4	rs3133077	C	T	0.563618	1006
4	rs61199206	T	C	0.0328032	1006
4	rs58347863	T	G	0.348907	1006
4	rs3133078	C	A	0.563618	1006
4	rs10516491	T	C	0.0149105	1006
4	rs72933910	T	A	0.0139165	1006
4	rs1872701	T	G	0.583499	1006
4	rs1906081	T	C	0.589463	1006
4	rs146560531	T	C	0.0178926	1006
4	rs1352175	C	T	0.128231	1006
4	rs3774927	T	C	0.365805	1006
4	rs150175821	G	A	0.0258449	1006
4	rs2850393	A	T	0.187873	1006
4	rs116662665	G	A	0.0328032	1006
4	rs111311137	T	G	0.0328032	1006
4	rs181511775	G	A	0.0119284	1006
4	rs28730980	T	C	0.0149105	1006
4	rs1872702	C	G	0.567594	1006
4	rs17270656	G	A	0.340954	1006
4	rs2850394	C	T	0.559642	1006
4	rs78003929	A	T	0.0139165	1006
4	rs13112986	A	G	0.0626243	1006
4	rs75035308	G	A	0.026839	1006
4	rs74934013	C	A	0.00795229	1006
4	rs2129294	T	G	0.568588	1006
4	rs149245867	T	C	0.0129225	1006
4	rs6820143	A	G	0.347913	1006
4	rs6821429	G	A	0.342942	1006
4	rs75294718	C	T	0.0139165	1006
4	rs3774931	T	C	0.365805	1006
4	rs79495858	C	T	0.026839	1006
4	rs3113675	T	G	0.936382	1006
4	rs2631269	C	G	0.194831	1006
4	rs2658529	T	C	0.132207	1006
4	rs74410482	A	C	0.0188867	1006
4	rs75738090	C	A	0.026839	1006
4	rs3113676	T	C	0.991054	1006
4	rs2450406	T	C	0.176938	1006
4	rs2450407	C	T	0.176938	1006
4	rs2510445	A	C	0.588469	1006
4	rs75038254	G	A	0.026839	1006
4	rs72933934	C	A	0.0139165	1006
4	rs6825789	C	T	0.0149105	1006
4	rs2850395	C	T	0.564612	1006
4	rs2850396	T	C	0.575547	1006
4	rs17211449	T	C	0.0238569	1006
4	rs60836428	C	A	0.0139165	1006
4	rs3113677	T	C	0.932406	1006
4	rs2658534	G	A	0.560636	1006
4	rs2850397	G	T	0.563618	1006
4	rs76268296	T	C	0.026839	1006
4	rs2658535	G	A	0.557654	1006
4	rs114211633	C	A	0.026839	1006
4	rs143102184	A	C	0.0367793	1006
4	rs114848708	C	T	0.0367793	1006
4	rs2631270	C	G	0.178926	1006
4	rs79008216	A	G	0.0228628	1006
4	rs6812465	C	T	0.498012	1006
4	rs7685506	T	C	0.569583	1006
4	rs79573693	A	G	0.00994036	1006
4	rs12649238	A	C	0.189861	1006
4	rs10516490	A	G	0.357853	1006
4	rs10516489	C	T	0.373757	1006
4	rs185495574	C	T	0.0139165	1006
4	rs72686802	T	C	0.380716	1006
4	rs17031974	A	C	0.126243	1006
4	rs7693723	G	C	0.184891	1006
4	rs17211702	T	C	0.380716	1006
4	rs10516488	A	G	0.362823	1006
4	rs144693039	G	A	0.0516899	1006
4	rs17031982	C	A	0.543738	1006
4	rs17031983	G	A	0.186879	1006
4	rs17271413	C	T	0.359841	1006
4	rs1386174	A	G	0.362823	1006
4	rs17031995	T	C	0.183897	1006
4	rs4550926	T	C	0.377734	1006
4	rs4536928	G	A	0.358847	1006
4	rs72922880	T	C	0.0168986	1006
4	rs1395306	C	T	0.544732	1006
4	rs115945651	G	A	0.0188867	1006
4	rs181390542	G	A	0.00994036	1006
4	rs11729100	C	A	0.545726	1006
4	rs74285015	C	T	0.0407555	1006
4	rs189256981	C	T	0.026839	1006
4	rs4698987	C	A	0.544732	1006
4	rs13112324	A	G	0.128231	1006
4	rs72688506	G	T	0.357853	1006
4	rs113486360	G	T	0.0129225	1006
4	rs113180916	T	C	0.0129225	1006
4	rs144945959	C	T	0.0149105	1006
4	rs2129292	C	G	0.54672	1006
4	rs79219897	C	T	0.0407555	1006
4	rs34934650	T	C	0.129225	1006
4	rs34184671	T	C	0.191849	1006
4	rs111360180	G	A	0.0129225	1006
4	rs35880229	T	C	0.191849	1006
4	rs114852012	T	C	0.0109344	1006
4	rs11947367	C	T	0.183897	1006
4	rs12640056	C	T	0.183897	1006
4	rs6842661	G	A	0.183897	1006
4	rs77162208	G	A	0.0407555	1006
4	rs7692330	T	C	0.928429	1006
4	rs75477638	C	A	0.0139165	1006
4	rs7675302	G	T	0.357853	1006
4	rs7675363	C	T	0.54672	1006
4	rs11737896	C	T	0.358847	1006
4	rs6816285	T	C	0.547714	1006
4	rs114521411	C	T	0.0109344	1006
4	rs10016408	A	T	0.360835	1006
4	rs7672408	T	C	0.361829	1006
4	rs1813006	G	T	0.0596421	1006
4	rs112766088	T	A	0.0129225	1006
4	rs72688511	C	A	0.183897	1006
4	rs76349298	C	T	0.360835	1006
4	rs76151495	C	T	0.0407555	1006
4	rs6843917	T	C	0.0168986	1006
4	rs6825235	G	T	0.360835	1006
4	rs6825329	C	G	0.359841	1006
4	rs75806167	G	A	0.358847	1006
4	rs56030901	C	T	0.184891	1006
4	rs7659549	C	T	0.360835	1006
4	rs114135823	T	C	0.0337972	1006
4	rs72688512	G	A	0.360835	1006
4	rs1506500	C	T	0.358847	1006
4	rs6823329	A	C	0.362823	1006
4	rs6532988	C	T	0.362823	1006
4	rs1395304	T	C	0.552684	1006
4	rs6856488	T	C	0.362823	1006
4	rs72688515	C	A	0.183897	1006
4	rs115452512	G	C	0.0149105	1006
4	rs1395305	T	C	0.363817	1006
4	rs6532989	T	C	0.363817	1006
4	rs72688517	T	G	0.126243	1006
4	rs74443917	G	T	0.0109344	1006
4	rs13152401	C	T	0.184891	1006
4	rs1506501	C	T	0.360835	1006
4	rs59434341	T	C	0.361829	1006
4	rs58259879	G	A	0.361829	1006
4	rs11723744	G	A	0.359841	1006
4	rs115819505	C	T	0.026839	1006
4	rs74673504	C	T	0.0347913	1006
4	rs72688519	G	T	0.0218688	1006
4	rs6532990	T	C	0.361829	1006
4	rs72688520	G	A	0.358847	1006
4	rs113543172	G	A	0.0168986	1006
4	rs1876200	G	A	0.361829	1006
4	rs80055204	A	G	0.0198807	1006
4	rs111662578	A	G	0.0149105	1006
4	rs871154	G	A	0.55169	1006
4	rs12641017	G	T	0.0407555	1006
4	rs871153	G	T	0.359841	1006
4	rs115713563	C	A	0.0735586	1006
4	rs188711338	A	C	0.0119284	1006
4	rs1506502	A	G	0.190855	1006
4	rs1506503	T	C	0.190855	1006
4	rs77059331	G	A	0.0407555	1006
4	rs72688523	T	G	0.362823	1006
4	rs238486	T	C	0.44831	1006
4	rs238487	T	C	0.44831	1006
4	rs139134292	C	T	0.0258449	1006
4	rs238488	A	G	0.817097	1006
4	rs173218	T	C	0.809145	1006
4	rs238490	A	C	0.373757	1006
4	rs171144	A	T	0.447316	1006
4	rs116261856	C	T	0.0337972	1006
4	rs62324183	G	T	0.0149105	1006
4	rs238491	T	C	0.449304	1006
4	rs11727352	C	T	0.360835	1006
4	rs238492	C	T	0.447316	1006
4	rs2903276	C	T	0.360835	1006
4	rs238493	T	C	0.813121	1006
4	rs62324184	G	T	0.0745527	1006
4	rs9996962	A	G	0.809145	1006
4	rs116660951	A	C	0.0129225	1006
4	rs72688526	T	C	0.363817	1006
4	rs238436	G	A	0.811133	1006
4	rs238437	G	C	0.445328	1006
4	rs238438	T	A	0.811133	1006
4	rs238439	T	C	0.809145	1006
4	rs238440	A	G	0.817097	1006
4	rs171141	A	G	0.961233	1006
4	rs238441	G	A	0.809145	1006
4	rs13101632	G	A	0.106362	1006
4	rs72688529	T	C	0.363817	1006
4	rs238510	T	G	0.809145	1006
4	rs238511	G	T	0.445328	1006
4	rs238512	C	A	0.809145	1006
4	rs6532992	G	A	0.0159046	1006
4	rs72688530	T	C	0.363817	1006
4	rs72688531	A	G	0.363817	1006
4	rs238513	A	C	0.447316	1006
4	rs114033049	A	G	0.026839	1006
4	rs139942659	C	A	0.0228628	1006
4	rs238514	A	G	0.959245	1006
4	rs238515	A	G	0.811133	1006
4	rs13141782	T	G	0.810139	1006
4	rs72688533	C	T	0.144135	1006
4	rs9996169	C	T	0.817097	1006
4	rs190111836	T	G	0.00695825	1006
4	rs238471	G	T	0.811133	1006
4	rs238472	A	G	0.809145	1006
4	rs113896989	T	C	0.126243	1006
4	rs111707066	A	C	0.126243	1006
4	rs111628026	C	A	0.361829	1006
4	rs238474	C	T	0.811133	1006
4	rs72688538	G	C	0.361829	1006
4	rs72688539	C	T	0.361829	1006
4	rs238475	T	A	0.809145	1006
4	rs11726042	C	T	0.361829	1006
4	rs238476	T	C	0.811133	1006
4	rs238477	A	G	0.809145	1006
4	rs238478	G	T	0.809145	1006
4	rs56127520	C	T	0.126243	1006
4	rs11726272	T	A	0.361829	1006
4	rs11721871	C	T	0.361829	1006
4	rs114030456	T	G	0.0238569	1006
4	rs190224	A	G	0.809145	1006
4	rs173217	G	A	0.445328	1006
4	rs115012662	T	C	0.0516899	1006
4	rs79373659	G	A	0.0149105	1006
4	rs1506504	C	T	0.445328	1006
4	rs2658533	T	G	0.817097	1006
4	rs1072819	C	T	0.367793	1006
4	rs151366	T	C	0.817097	1006
4	rs72688545	G	A	0.120278	1006
4	rs151495	G	A	0.814115	1006
4	rs113230566	C	T	0.0168986	1006
4	rs151496	T	C	0.446322	1006
4	rs11733537	T	C	0.367793	1006
4	rs151497	T	A	0.814115	1006
4	rs236754	G	A	0.445328	1006
4	rs142117843	G	A	0.0109344	1006
4	rs238495	G	A	0.959245	1006
4	rs236760	G	A	0.816103	1006
4	rs236759	T	C	0.814115	1006
4	rs144996235	G	A	0.028827	1006
4	rs1440233	C	T	0.365805	1006
4	rs116144986	G	A	0.0238569	1006
4	rs11727457	C	T	0.365805	1006
4	rs236758	G	A	0.815109	1006
4	rs1440232	C	T	0.365805	1006
4	rs151367	G	A	0.814115	1006
4	rs236756	T	C	0.814115	1006
4	rs72688553	A	C	0.121272	1006
4	rs236755	T	C	0.44831	1006
4	rs11730990	G	A	0.366799	1006
4	rs11731061	G	A	0.366799	1006
4	rs142688797	G	T	0.0129225	1006
4	rs55991708	G	T	0.366799	1006
4	rs151498	A	G	0.815109	1006
4	rs236762	C	A	0.814115	1006
4	rs72688557	T	C	0.0188867	1006
4	rs74855816	A	C	0.0596421	1006
4	rs60137543	A	G	0.0188867	1006
4	rs151499	T	C	0.810139	1006
4	rs151500	T	C	0.447316	1006
4	rs236761	C	T	0.811133	1006
4	rs76884108	C	T	0.0208748	1006
4	rs72688558	A	G	0.365805	1006
4	rs79251264	C	A	0.00994036	1006
4	rs75136400	A	G	0.00994036	1006
4	rs151501	G	A	0.959245	1006
4	rs72688560	G	T	0.363817	1006
4	rs236764	C	T	0.446322	1006
4	rs11736681	G	A	0.148111	1006
4	rs74774488	C	A	0.0109344	1006
4	rs116800418	C	T	0.0208748	1006
4	rs236765	C	T	0.372763	1006
4	rs151385	G	C	0.831014	1006
4	rs143257166	A	G	0.0228628	1006
4	rs78025186	T	C	0.0178926	1006
4	rs72688563	A	G	0.363817	1006
4	rs236766	A	G	0.446322	1006
4	rs72938841	A	G	0.0198807	1006
4	rs17221648	C	T	0.362823	1006
4	rs151476	G	T	0.446322	1006
4	rs236768	G	A	0.811133	1006
4	rs145508030	G	C	0.0208748	1006
4	rs151386	G	A	0.809145	1006
4	rs17032118	T	C	0.0198807	1006
4	rs17032121	C	T	0.126243	1006
4	rs77538434	G	A	0.363817	1006
4	rs236769	C	T	0.83002	1006
4	rs236770	G	A	0.809145	1006
4	rs151479	T	C	0.83002	1006
4	rs73836513	G	A	0.0218688	1006
4	rs151480	T	G	0.836978	1006
4	rs151481	C	A	0.836978	1006
4	rs236781	G	A	0.817097	1006
4	rs35860392	T	A	0.2167	1006
4	rs236780	T	C	0.815109	1006
4	rs73836515	C	A	0.0188867	1006
4	rs189328	A	G	0.838966	1006
4	rs236779	A	G	0.838966	1006
4	rs236778	G	A	0.815109	1006
4	rs236777	T	C	0.838966	1006
4	rs111820693	G	C	0.00894632	1006
4	rs236776	G	T	0.835984	1006
4	rs236775	T	G	0.838966	1006
4	rs79892443	A	T	0.0149105	1006
4	rs236774	C	T	0.0377734	1006
4	rs17032126	A	G	0.126243	1006
4	rs28675046	A	T	0.0188867	1006
4	rs17222142	A	T	0.0487078	1006
4	rs73836517	C	G	0.0188867	1006
4	rs78643545	G	T	0.055666	1006
4	rs17222149	G	A	0.0487078	1006
4	rs7662047	G	A	0.0228628	1006
4	rs7661718	C	T	0.0248509	1006
4	rs13131758	A	G	0.33002	1006
4	rs236773	A	G	0.508946	1006
4	rs72688576	T	C	0.0238569	1006
4	rs236772	G	A	0.508946	1006
4	rs115645177	C	G	0.0188867	1006
4	rs62324235	A	T	0.158052	1006
4	rs151387	A	T	0.50994	1006
4	rs62324236	G	T	0.00695825	1006
4	rs112896716	T	C	0.0188867	1006
4	rs236771	G	C	0.50994	1006
4	rs140675990	G	A	0.00695825	1006
4	rs141416784	G	T	0.0178926	1006
4	rs238450	G	C	0.510934	1006
4	rs72688579	G	A	0.139165	1006
4	rs80251073	T	G	0.158052	1006
4	rs151364	C	A	0.82505	1006
4	rs11737366	T	G	0.159046	1006
4	rs116256632	G	A	0.00994036	1006
4	rs72688581	A	G	0.136183	1006
4	rs72688582	T	C	0.139165	1006
4	rs151477	C	G	0.667992	1006
4	rs151478	C	T	0.667992	1006
4	rs11934799	A	T	0.159046	1006
4	rs236749	G	C	0.667992	1006
4	rs236748	T	C	0.508946	1006
4	rs11726967	A	G	0.159046	1006
4	rs11727065	A	G	0.158052	1006
4	rs1595845	A	C	0.158052	1006
4	rs6855675	T	A	0.158052	1006
4	rs6830163	C	G	0.158052	1006
4	rs62324238	C	T	0.158052	1006
4	rs62322190	C	T	0.158052	1006
4	rs62322191	G	A	0.158052	1006
4	rs57363011	C	T	0.158052	1006
4	rs173137	C	A	0.82505	1006
4	rs173138	G	T	0.816103	1006
4	rs4607220	T	C	0.159046	1006
4	rs57328322	G	A	0.159046	1006
4	rs58211757	C	T	0.159046	1006
4	rs57023828	T	G	0.159046	1006
4	rs58219057	T	C	0.159046	1006
4	rs62322197	A	G	0.159046	1006
4	rs236750	G	A	0.499006	1006
4	rs62322198	A	C	0.159046	1006
4	rs977574	A	G	0.139165	1006
4	rs236751	C	T	0.499006	1006
4	rs139056392	T	A	0.0178926	1006
4	rs145842351	A	G	0.0178926	1006
4	rs236752	A	T	0.955268	1006
4	rs236753	C	T	0.658052	1006
4	rs151482	T	C	0.815109	1006
4	rs151483	A	G	0.461233	1006
4	rs238455	G	T	0.499006	1006
4	rs238456	G	A	0.955268	1006
4	rs62322199	G	A	0.159046	1006
4	rs238457	A	G	0.499006	1006
4	rs238458	C	T	0.658052	1006
4	rs238459	C	T	0.659046	1006
4	rs190223	A	C	0.816103	1006
4	rs6856885	G	A	0.159046	1006
4	rs180877	C	T	0.816103	1006
4	rs57247950	C	T	0.159046	1006
4	rs1573494	A	G	0.157058	1006
4	rs238460	T	C	0.659046	1006
4	rs2213028	G	A	0.158052	1006
4	rs11734042	G	A	0.158052	1006
4	rs56373427	T	C	0.158052	1006
4	rs439538	T	C	0.659046	1006
4	rs424277	G	C	0.500994	1006
4	rs62322203	G	A	0.158052	1006
4	rs11727724	A	T	0.158052	1006
4	rs11727828	A	G	0.159046	1006
4	rs72688590	C	G	0.157058	1006
4	rs72688593	G	T	0.158052	1006
4	rs11736322	C	T	0.158052	1006
4	rs11737207	C	T	0.158052	1006
4	rs236743	T	C	0.659046	1006
4	rs116683233	C	T	0.0159046	1006
4	rs767226	G	A	0.159046	1006
4	rs236744	G	A	0.497018	1006
4	rs60071108	A	G	0.157058	1006
4	rs150004860	C	A	0.0178926	1006
4	rs236745	C	T	0.810139	1006
4	rs145200979	T	C	0.0188867	1006
4	rs236746	T	C	0.496024	1006
4	rs17032150	T	G	0.154076	1006
4	rs72688594	T	C	0.251491	1006
4	rs6855246	A	G	0.0904573	1006
4	rs145506950	G	C	0.0238569	1006
4	rs238449	A	C	0.667992	1006
4	rs2851245	A	G	0.66501	1006
4	rs457134	G	C	0.49503	1006
4	rs67477060	A	G	0.166004	1006
4	rs449095	C	T	0.239563	1006
4	rs451461	C	T	0.239563	1006
4	rs170933	A	G	0.837972	1006
4	rs7683088	T	G	0.251491	1006
4	rs151502	G	A	0.837972	1006
4	rs151503	T	C	0.491054	1006
4	rs111523228	C	T	0.027833	1006
4	rs151504	A	C	0.239563	1006
4	rs151326	A	G	0.491054	1006
4	rs10004577	C	T	0.251491	1006
4	rs7665350	G	A	0.164016	1006
4	rs6821687	A	G	0.251491	1006
4	rs7659989	T	C	0.161034	1006
4	rs6532996	G	A	0.250497	1006
4	rs151384	T	C	0.494036	1006
4	rs151383	C	T	0.837972	1006
4	rs151304	C	A	0.49006	1006
4	rs6419158	A	C	0.251491	1006
4	rs151382	C	T	0.494036	1006
4	rs555812521	G	A	0.0149105	1006
4	rs192178475	A	G	0.0149105	1006
4	rs7680534	T	C	0.250497	1006
4	rs151381	T	C	0.491054	1006
4	rs151380	G	T	0.836978	1006
4	rs145543835	C	G	0.0218688	1006
4	rs191570074	G	T	0.0218688	1006
4	rs138043057	G	A	0.241551	1006
4	rs113886002	C	T	0.163022	1006
4	rs151379	T	C	0.243539	1006
4	rs28547477	A	T	0.248509	1006
4	rs1440236	C	T	0.0695825	1006
4	rs151378	G	A	0.476143	1006
4	rs7669715	A	G	0.26839	1006
4	rs76599352	G	A	0.0487078	1006
4	rs4698991	T	A	0.262425	1006
4	rs151377	G	A	0.847913	1006
4	rs62322235	T	C	0.297217	1006
4	rs151376	A	T	0.842942	1006
4	rs151375	T	C	0.827038	1006
4	rs115386517	T	G	0.00994036	1006
4	rs72940833	A	G	0.0596421	1006
4	rs1348024	C	A	0.33996	1006
4	rs115192304	C	T	0.0149105	1006
4	rs114469478	A	G	0.00994036	1006
4	rs1547383	A	G	0.327038	1006
4	rs151374	G	A	0.836978	1006
4	rs151373	T	C	0.836978	1006
4	rs4698993	T	C	0.327038	1006
4	rs2903278	A	G	0.28827	1006
4	rs10031823	T	C	0.614314	1006
4	rs28556768	G	A	0.287276	1006
4	rs13435395	G	C	0.328032	1006
4	rs1440235	A	G	0.327038	1006
4	rs11735227	A	G	0.276342	1006
4	rs111982633	C	T	0.027833	1006
4	rs1506505	T	A	0.614314	1006
4	rs1440234	T	C	0.327038	1006
4	rs11727107	C	T	0.327038	1006
4	rs11727215	G	C	0.327038	1006
4	rs9715335	T	A	0.327038	1006
4	rs28855675	G	C	0.285288	1006
4	rs11943887	C	T	0.0914513	1006
4	rs28760529	C	G	0.0467197	1006
4	rs151422	G	A	0.222664	1006
4	rs151421	T	G	0.222664	1006
4	rs7690879	T	G	0.287276	1006
4	rs7667281	C	T	0.614314	1006
4	rs151305	T	C	0.836978	1006
4	rs978998	G	A	0.614314	1006
4	rs978999	A	T	0.287276	1006
4	rs188209010	A	G	0.0119284	1006
4	rs28437963	G	A	0.0467197	1006
4	rs7674104	C	T	0.287276	1006
4	rs10011987	A	C	0.0407555	1006
4	rs28392891	A	T	0.187873	1006
4	rs151420	C	T	0.832008	1006
4	rs151419	C	T	0.832008	1006
4	rs10002033	T	C	0.277336	1006
4	rs170872	A	T	0.832008	1006
4	rs151418	T	C	0.832008	1006
4	rs78509684	A	G	0.290258	1006
4	rs62322244	T	A	0.264414	1006
4	rs151417	G	A	0.554672	1006
4	rs151416	T	G	0.555666	1006
4	rs151415	C	G	0.223658	1006
4	rs17032168	G	A	0.0904573	1006
4	rs11097768	G	A	0.286282	1006
4	rs151414	A	G	0.55666	1006
4	rs151413	G	T	0.557654	1006
4	rs1540052	A	G	0.265408	1006
4	rs191581757	T	A	0.0149105	1006
4	rs151412	C	T	0.213718	1006
4	rs151411	A	C	0.210736	1006
4	rs28454488	G	T	0.173956	1006
4	rs56258119	C	G	0.0218688	1006
4	rs72690422	A	G	0.0178926	1006
4	rs184831084	C	A	0.00695825	1006
4	rs62322247	C	A	0.0715706	1006
4	rs151410	C	G	0.214712	1006
4	rs73836536	C	T	0.0367793	1006
4	rs6825428	T	G	0.301193	1006
4	rs62322248	A	T	0.219682	1006
4	rs72690426	T	C	0.148111	1006
4	rs74638578	A	T	0.0705765	1006
4	rs28397699	T	G	0.0417495	1006
4	rs151408	C	T	0.779324	1006
4	rs142493	C	T	0.553678	1006
4	rs151407	A	G	0.208748	1006
4	rs72690430	T	A	0.0298211	1006
4	rs35225200	A	C	0.0924453	1006
4	rs35518360	A	T	0.0924453	1006
4	rs28835344	A	G	0.0397614	1006
4	rs604362	C	G	0.208748	1006
4	rs148445919	A	G	0.00795229	1006
4	rs145954679	G	A	0.0228628	1006
4	rs668795	T	C	0.553678	1006
4	rs140015538	T	A	0.00994036	1006
4	rs10000402	C	A	0.0397614	1006
4	rs619183	G	A	0.553678	1006
4	rs668883	A	G	0.779324	1006
4	rs392323	A	G	0.553678	1006
4	rs13434749	C	T	0.0417495	1006
4	rs115808829	G	C	0.00994036	1006
4	rs364553	T	G	0.553678	1006
4	rs62322251	C	T	0.300199	1006
4	rs111501786	G	A	0.0178926	1006
4	rs72690436	T	C	0.0208748	1006
4	rs55980430	A	G	0.217694	1006
4	rs10021755	T	C	0.0397614	1006
4	rs17032185	C	T	0.0994036	1006
4	rs10010108	G	A	0.0417495	1006
4	rs463661	T	C	0.779324	1006
4	rs464969	A	G	0.779324	1006
4	rs458318	T	A	0.779324	1006
4	rs464114	A	C	0.779324	1006
4	rs72690439	A	T	0.0377734	1006
4	rs408364	A	C	0.559642	1006
4	rs452385	G	T	0.559642	1006
4	rs368845	T	G	0.559642	1006
4	rs394649	T	C	0.559642	1006
4	rs460670	T	G	0.779324	1006
4	rs460610	T	C	0.559642	1006
4	rs406749	A	C	0.559642	1006
4	rs367659	T	C	0.779324	1006
4	rs456734	C	T	0.559642	1006
4	rs366374	G	A	0.559642	1006
4	rs380768	G	A	0.559642	1006
4	rs430589	G	A	0.559642	1006
4	rs1968543	G	A	0.308151	1006
4	rs72690448	G	A	0.0994036	1006
4	rs2119211	G	A	0.308151	1006
4	rs463721	G	C	0.56163	1006
4	rs456877	T	C	0.781312	1006
4	rs420823	T	C	0.56163	1006
4	rs459559	A	T	0.559642	1006
4	rs143606481	A	C	0.0238569	1006
4	rs141110679	C	T	0.0208748	1006
4	rs386682	A	G	0.559642	1006
4	rs6855752	T	C	0.217694	1006
4	rs6830450	G	A	0.217694	1006
4	rs62323488	G	A	0.311133	1006
4	rs35610681	G	C	0.56163	1006
4	rs34376460	C	T	0.56163	1006
4	rs35301460	A	G	0.56163	1006
4	rs35700174	C	T	0.56163	1006
4	rs34922141	T	G	0.56163	1006
4	rs35166705	C	T	0.208748	1006
4	rs55866413	C	T	0.217694	1006
4	rs413462	C	T	0.56163	1006
4	rs11733665	T	C	0.0188867	1006
4	rs11733720	T	C	0.308151	1006
4	rs465176	A	G	0.56163	1006
4	rs463772	G	A	0.559642	1006
4	rs459159	C	T	0.559642	1006
4	rs7685748	A	G	0.0994036	1006
4	rs418348	A	G	0.56163	1006
4	rs2119210	G	A	0.308151	1006
4	rs2119209	A	G	0.308151	1006
4	rs460755	C	T	0.56163	1006
4	rs183846743	T	C	0.0218688	1006
4	rs455610	A	T	0.56163	1006
4	rs10433991	C	T	0.308151	1006
4	rs455741	A	G	0.56163	1006
4	rs11940068	C	G	0.217694	1006
4	rs384085	C	T	0.56163	1006
4	rs62323491	G	T	0.0994036	1006
4	rs458870	C	T	0.208748	1006
4	rs6852794	G	A	0.308151	1006
4	rs456985	C	G	0.56163	1006
4	rs116095386	G	A	0.0159046	1006
4	rs113361187	T	G	0.0377734	1006
4	rs10433893	C	T	0.308151	1006
4	rs72690454	T	C	0.0994036	1006
4	rs28802702	A	G	0.0427435	1006
4	rs463542	G	A	0.56163	1006
4	rs406954	T	C	0.56163	1006
4	rs451078	A	G	0.56163	1006
4	rs62323492	C	G	0.308151	1006
4	rs467204	C	G	0.56163	1006
4	rs146078165	C	T	0.119284	1006
4	rs34185522	G	T	0.217694	1006
4	rs456349	C	T	0.562624	1006
4	rs456521	T	C	0.56163	1006
4	rs11945205	C	T	0.217694	1006
4	rs73836538	G	A	0.0397614	1006
4	rs11936159	A	G	0.0994036	1006
4	rs62323493	A	T	0.0974155	1006
4	rs62323495	C	G	0.0109344	1006
4	rs59629817	C	T	0.217694	1006
4	rs458771	T	C	0.779324	1006
4	rs60245306	T	G	0.217694	1006
4	rs458779	T	C	0.779324	1006
4	rs60709691	A	G	0.217694	1006
4	rs57957741	G	A	0.525845	1006
4	rs72690460	G	A	0.217694	1006
4	rs458943	C	T	0.56163	1006
4	rs78841505	T	C	0.217694	1006
4	rs78349477	C	T	0.217694	1006
4	rs62323537	C	T	0.217694	1006
4	rs460624	T	A	0.208748	1006
4	rs56718028	A	T	0.217694	1006
4	rs59247268	T	C	0.217694	1006
4	rs72922981	C	T	0.0437376	1006
4	rs460800	C	T	0.779324	1006
4	rs465164	G	A	0.208748	1006
4	rs6855701	A	G	0.308151	1006
4	rs11942074	C	T	0.217694	1006
4	rs462060	C	T	0.779324	1006
4	rs56028926	G	A	0.217694	1006
4	rs462178	C	T	0.779324	1006
4	rs462186	C	A	0.56163	1006
4	rs111229888	C	T	0.0178926	1006
4	rs74693356	C	T	0.0218688	1006
4	rs377273	A	G	0.562624	1006
4	rs373091	G	A	0.562624	1006
4	rs660502	G	A	0.56163	1006
4	rs660580	C	T	0.56163	1006
4	rs680310	C	T	0.208748	1006
4	rs450780	G	A	0.779324	1006
4	rs387839	T	C	0.56163	1006
4	rs142873571	C	T	0.11829	1006
4	rs62323541	C	G	0.307157	1006
4	rs113732593	C	T	0.0397614	1006
4	rs459331	T	C	0.56163	1006
4	rs56385550	C	A	0.0994036	1006
4	rs49178	C	A	0.559642	1006
4	rs457490	T	C	0.56163	1006
4	rs76407418	A	G	0.134195	1006
4	rs116793213	T	C	0.0178926	1006
4	rs11736058	C	A	0.559642	1006
4	rs593576	G	T	0.559642	1006
4	rs412428	T	C	0.562624	1006
4	rs458201	A	G	0.56163	1006
4	rs457736	G	A	0.56163	1006
4	rs4640675	A	G	0.562624	1006
4	rs4525979	G	A	0.562624	1006
4	rs4621433	C	G	0.562624	1006
4	rs688499	C	T	0.562624	1006
4	rs6835816	G	A	0.0427435	1006
4	rs651547	C	T	0.208748	1006
4	rs651551	T	C	0.780318	1006
4	rs6813204	T	C	0.779324	1006
4	rs13150344	G	A	0.208748	1006
4	rs660157	A	G	0.562624	1006
4	rs659837	A	C	0.562624	1006
4	rs659812	C	T	0.208748	1006
4	rs659763	C	T	0.208748	1006
4	rs11930303	G	T	0.217694	1006
4	rs658953	G	A	0.56163	1006
4	rs621412	T	C	0.208748	1006
4	rs657985	G	A	0.209742	1006
4	rs657581	G	A	0.779324	1006
4	rs11930418	G	A	0.217694	1006
4	rs657521	A	G	0.779324	1006
4	rs657195	G	A	0.562624	1006
4	rs11930452	G	A	0.2167	1006
4	rs682916	T	G	0.56163	1006
4	rs448181	T	C	0.56163	1006
4	rs432186	G	T	0.56163	1006
4	rs440507	T	G	0.56163	1006
4	rs643645	G	T	0.56163	1006
4	rs685213	C	G	0.779324	1006
4	rs13111982	C	T	0.56163	1006
4	rs426642	C	G	0.779324	1006
4	rs461902	C	T	0.562624	1006
4	rs75671166	G	A	0.0815109	1006
4	rs465144	G	C	0.56163	1006
4	rs80137092	T	C	0.0815109	1006
4	rs62327888	T	G	0.0994036	1006
4	rs62327889	C	T	0.217694	1006
4	rs460026	T	C	0.559642	1006
4	rs463373	T	C	0.779324	1006
4	rs444943	T	A	0.559642	1006
4	rs438803	T	C	0.56163	1006
4	rs439757	C	A	0.779324	1006
4	rs13126885	C	T	0.559642	1006
4	rs72924805	G	C	0.0427435	1006
4	rs190178	G	A	0.560636	1006
4	rs58321370	C	T	0.295229	1006
4	rs151372	C	T	0.779324	1006
4	rs73836548	T	C	0.055666	1006
4	rs151370	A	G	0.562624	1006
4	rs17032286	T	G	0.0367793	1006
4	rs17032290	T	C	0.055666	1006
4	rs192068	G	A	0.560636	1006
4	rs149268	T	C	0.562624	1006
4	rs182865	G	T	0.560636	1006
4	rs62327912	T	C	0.2167	1006
4	rs17823175	C	T	0.11829	1006
4	rs58379650	G	T	0.2167	1006
4	rs151369	T	C	0.779324	1006
4	rs2298752	G	A	0.2167	1006
4	rs17032321	G	C	0.0417495	1006
4	rs73836551	C	T	0.0576541	1006
4	rs115980427	G	T	0.0516899	1006
4	rs4476601	G	T	0.353877	1006
4	rs6813511	G	T	0.0626243	1006
4	rs7681171	T	G	0.0984095	1006
4	rs7662378	G	A	0.214712	1006
4	rs170871	C	T	0.425447	1006
4	rs189215	C	T	0.774354	1006
4	rs151368	A	T	0.779324	1006
4	rs6832846	G	A	0.779324	1006
4	rs151388	C	T	0.775348	1006
4	rs17032357	A	C	0.301193	1006
4	rs4698843	A	G	0.775348	1006
4	rs17032332	G	T	0.301193	1006
4	rs9331	G	A	0.775348	1006
4	rs151390	C	T	0.265408	1006
4	rs9705	T	C	0.775348	1006
4	rs151392	T	C	0.775348	1006
4	rs151393	A	G	0.775348	1006
4	rs112519623	G	A	0.0149105	1006
4	rs7672806	T	C	0.208748	1006
4	rs151394	G	C	0.779324	1006
4	rs56072709	A	G	0.05666	1006
4	rs151395	T	C	0.779324	1006
4	rs151396	G	A	0.775348	1006
4	rs151397	G	T	0.775348	1006
4	rs79774301	A	C	0.0168986	1006
4	rs151398	C	G	0.775348	1006
4	rs62327916	T	G	0.305169	1006
4	rs151253114	A	G	0.0178926	1006
4	rs56215225	T	G	0.0914513	1006
4	rs151399	C	T	0.772366	1006
4	rs151400	C	A	0.774354	1006
4	rs7681239	G	A	0.0904573	1006
4	rs116767419	G	A	0.0109344	1006
4	rs13107325	C	T	0.0795229	1006
4	rs17823966	G	A	0.0427435	1006
4	rs13114343	G	A	0.569583	1006
4	rs10489124	C	T	0.0357853	1006
4	rs80176743	C	T	0.111332	1006
4	rs17225702	A	G	0.111332	1006
4	rs151401	A	G	0.208748	1006
4	rs17032400	T	C	0.471173	1006
4	rs151402	G	A	0.683897	1006
4	rs4699006	G	C	0.470179	1006
4	rs113926309	C	T	0.028827	1006
4	rs151403	A	G	0.683897	1006
4	rs151404	G	A	0.209742	1006
4	rs9992479	T	A	0.475149	1006
4	rs10049581	T	C	0.115308	1006
4	rs151405	T	C	0.32505	1006
4	rs74665237	C	T	0.111332	1006
4	rs151406	C	T	0.209742	1006
4	rs144401529	T	C	0.358847	1006
4	rs149907535	A	T	0.0149105	1006
4	rs233834	T	C	0.683897	1006
4	rs233833	T	C	0.776342	1006
4	rs11725311	A	G	0.357853	1006
4	rs233832	G	A	0.32505	1006
4	rs233831	C	T	0.683897	1006
4	rs13135092	A	G	0.0854871	1006
4	rs233830	A	G	0.209742	1006
4	rs139036380	A	G	0.304175	1006
4	rs115510548	G	C	0.114314	1006
4	rs233829	T	G	0.32505	1006
4	rs233828	G	T	0.209742	1006
4	rs191022895	A	G	0.00596421	1006
4	rs57742487	C	T	0.111332	1006
4	rs10014145	A	G	0.32505	1006
4	rs28505163	A	G	0.115308	1006
4	rs233827	C	T	0.412525	1006
4	rs63519	C	A	0.209742	1006
4	rs112673097	G	A	0.00994036	1006
4	rs56295373	C	G	0.0874751	1006
4	rs233826	T	C	0.776342	1006
4	rs233825	A	G	0.32505	1006
4	rs11733504	A	G	0.358847	1006
4	rs77855778	T	G	0.147117	1006
4	rs2165265	T	G	0.358847	1006
4	rs2119213	T	C	0.358847	1006
4	rs233824	A	G	0.77336	1006
4	rs233823	G	A	0.208748	1006
4	rs233822	A	G	0.39662	1006
4	rs233821	A	G	0.380716	1006
4	rs233818	T	C	0.749503	1006
4	rs233817	C	A	0.297217	1006
4	rs448195	C	T	0.293241	1006
4	rs431451	T	C	0.207753	1006
4	rs426442	C	G	0.763419	1006
4	rs11941736	G	C	0.197813	1006
4	rs17226148	A	G	0.112326	1006
4	rs10489123	G	A	0.0854871	1006
4	rs10489122	G	A	0.350895	1006
4	rs17824524	C	T	0.0854871	1006
4	rs10489121	A	G	0.11332	1006
4	rs233816	G	T	0.207753	1006
4	rs77838078	C	T	0.11332	1006
4	rs79969194	G	T	0.11332	1006
4	rs79276766	A	T	0.11332	1006
4	rs62327945	A	G	0.0864811	1006
4	rs72692219	C	G	0.350895	1006
4	rs17032436	T	C	0.0656064	1006
4	rs233815	G	T	0.291252	1006
4	rs62327946	G	A	0.084493	1006
4	rs72692221	G	A	0.084493	1006
4	rs6825874	A	G	0.084493	1006
4	rs233814	T	C	0.765408	1006
4	rs2165266	G	C	0.353877	1006
4	rs6826958	C	A	0.0854871	1006
4	rs233813	C	G	0.206759	1006
4	rs60690742	G	A	0.197813	1006
4	rs233812	T	A	0.206759	1006
4	rs233811	A	C	0.294235	1006
4	rs77378426	G	A	0.11332	1006
4	rs233810	C	T	0.208748	1006
4	rs233809	G	T	0.292247	1006
4	rs233808	C	T	0.292247	1006
4	rs233807	C	T	0.206759	1006
4	rs4588460	T	C	0.0864811	1006
4	rs233806	T	C	0.206759	1006
4	rs233805	G	T	0.292247	1006
4	rs233804	C	A	0.292247	1006
4	rs59814792	T	G	0.11332	1006
4	rs148026569	C	T	0.026839	1006
4	rs390878	T	C	0.764414	1006
4	rs173048	A	C	0.294235	1006
4	rs7655493	C	T	0.440358	1006
4	rs72692226	G	A	0.0228628	1006
4	rs11733483	A	T	0.656064	1006
4	rs440702	T	G	0.214712	1006
4	rs1470115	G	A	0.441352	1006
4	rs1470116	T	A	0.441352	1006
4	rs79411313	G	T	0.0487078	1006
4	rs12649383	A	C	0.289264	1006
4	rs11097772	A	G	0.354871	1006
4	rs389974	C	T	0.767396	1006
4	rs2033899	T	C	0.0874751	1006
4	rs396902	A	G	0.214712	1006
4	rs11737763	C	T	0.354871	1006
4	rs62327949	A	G	0.355865	1006
4	rs11730750	A	T	0.441352	1006
4	rs4698844	C	T	0.358847	1006
4	rs7694296	C	T	0.358847	1006
4	rs4698845	T	C	0.357853	1006
4	rs7699390	A	G	0.358847	1006
4	rs7699542	C	T	0.0864811	1006
4	rs75944409	G	A	0.102386	1006
4	rs7654606	A	G	0.466203	1006
4	rs11734114	A	T	0.358847	1006
4	rs116507282	A	G	0.0109344	1006
4	rs57965291	A	G	0.0656064	1006
4	rs170869	C	T	0.213718	1006
4	rs72692236	C	T	0.0238569	1006
4	rs72692237	T	G	0.141153	1006
4	rs141978356	A	G	0.00994036	1006
4	rs72692239	C	T	0.106362	1006
4	rs971752	T	C	0.15507	1006
4	rs116595123	T	C	0.0318091	1006
4	rs67529886	A	G	0.130219	1006
4	rs985989	A	C	0.719682	1006
4	rs11097773	T	C	0.154076	1006
4	rs41275737	T	C	0.0467197	1006
4	rs77160456	C	T	0.0526839	1006
4	rs6829701	G	A	0.328032	1006
4	rs36003008	T	C	0.130219	1006
4	rs74877665	T	C	0.0178926	1006
4	rs62327953	G	C	0.328032	1006
4	rs1462947	G	A	0.327038	1006
4	rs35411892	C	T	0.15507	1006
4	rs13105581	C	T	0.082505	1006
4	rs41275739	G	A	0.130219	1006
4	rs6848517	C	G	0.695825	1006
4	rs56120867	T	C	0.130219	1006
4	rs4699011	C	T	0.154076	1006
4	rs73834752	T	C	0.0208748	1006
4	rs67152947	C	G	0.130219	1006
4	rs6814003	C	T	0.153082	1006
4	rs62327954	A	G	0.139165	1006
4	rs13103835	T	C	0.360835	1006
4	rs6822371	C	A	0.360835	1006
4	rs11736123	G	C	0.326044	1006
4	rs62327955	G	T	0.0149105	1006
4	rs11724128	T	C	0.335984	1006
4	rs62327956	A	T	0.337972	1006
4	rs72692248	G	A	0.120278	1006
4	rs72692249	A	G	0.0616302	1006
4	rs13118152	G	A	0.229622	1006
4	rs72692251	G	A	0.112326	1006
4	rs6855535	G	A	0.156064	1006
4	rs55929428	T	C	0.312127	1006
4	rs7436937	C	A	0.700795	1006
4	rs1545744	T	A	0.156064	1006
4	rs17278473	C	T	0.388668	1006
4	rs75829635	A	G	0.0417495	1006
4	rs998719	C	T	0.140159	1006
4	rs1004606	C	A	0.0536779	1006
4	rs7692921	C	A	0.127237	1006
4	rs149313226	G	A	0.109344	1006
4	rs149356990	C	T	0.0149105	1006
4	rs78177294	G	A	0.0526839	1006
4	rs4699012	G	A	0.66004	1006
4	rs116767188	G	T	0.111332	1006
4	rs114473485	T	C	0.0318091	1006
4	rs116538600	C	T	0.0298211	1006
4	rs4699013	C	T	0.170974	1006
4	rs34663993	G	A	0.298211	1006
4	rs62327959	A	G	0.126243	1006
4	rs13128485	T	A	0.388668	1006
4	rs10461136	T	G	0.690855	1006
4	rs6844796	A	C	0.690855	1006
4	rs72692260	G	A	0.0347913	1006
4	rs6850893	G	A	0.127237	1006
4	rs7664683	C	T	0.127237	1006
4	rs17212693	G	A	0.111332	1006
4	rs11735688	T	C	0.171968	1006
4	rs62329460	T	C	0.126243	1006
4	rs11724124	A	G	0.170974	1006
4	rs62329461	T	A	0.126243	1006
4	rs1381893	G	A	0.689861	1006
4	rs72692261	G	A	0.16998	1006
4	rs62329462	C	T	0.126243	1006
4	rs4146610	C	T	0.126243	1006
4	rs1462943	A	C	0.689861	1006
4	rs138575905	C	T	0.0139165	1006
4	rs79747645	G	A	0.0129225	1006
4	rs72692262	G	A	0.109344	1006
4	rs1824678	A	G	0.954274	1006
4	rs78288143	C	T	0.0437376	1006
4	rs75772141	T	C	0.0427435	1006
4	rs4557261	A	T	0.687873	1006
4	rs2054394	G	A	0.126243	1006
4	rs2054393	C	T	0.689861	1006
4	rs4699015	A	G	0.16998	1006
4	rs922361	A	C	0.16998	1006
4	rs77252379	A	G	0.0357853	1006
4	rs11931217	C	A	0.299205	1006
4	rs7695247	C	T	0.954274	1006
4	rs56202729	G	A	0.294235	1006
4	rs72692266	T	A	0.109344	1006
4	rs62329487	A	C	0.293241	1006
4	rs13152048	C	A	0.251491	1006
4	rs12499248	C	T	0.688867	1006
4	rs4699016	G	A	0.0417495	1006
4	rs33940030	G	T	0.388668	1006
4	rs115970333	A	G	0.0328032	1006
4	rs73834756	C	T	0.026839	1006
4	rs34835832	A	G	0.688867	1006
4	rs6856314	T	A	0.301193	1006
4	rs4698846	G	C	0.392644	1006
4	rs11728286	C	A	0.692843	1006
4	rs34333163	A	G	0.0765408	1006
4	rs34927061	A	T	0.295229	1006
4	rs11734743	T	C	0.392644	1006
4	rs11730379	C	T	0.693837	1006
4	rs35651507	T	C	0.301193	1006
4	rs10516492	T	A	0.295229	1006
4	rs56202913	G	A	0.295229	1006
4	rs13107285	G	A	0.694831	1006
4	rs11097774	A	G	0.392644	1006
4	rs10516493	A	T	0.296223	1006
4	rs13114461	C	T	0.0805169	1006
4	rs13114738	C	T	0.0805169	1006
4	rs147775918	G	T	0.00397614	1006
4	rs13115792	G	C	0.250497	1006
4	rs7693671	A	G	0.295229	1006
4	rs11940362	T	C	0.392644	1006
4	rs10516494	A	G	0.392644	1006
4	rs13135688	G	C	0.0805169	1006
4	rs985708	G	T	0.360835	1006
4	rs985709	C	T	0.392644	1006
4	rs13142002	C	T	0.687873	1006
4	rs62329492	C	T	0.295229	1006
4	rs13142667	C	T	0.392644	1006
4	rs13143234	G	A	0.0805169	1006
4	rs13105418	A	G	0.392644	1006
4	rs4698847	G	A	0.392644	1006
4	rs4699017	G	A	0.392644	1006
4	rs12507566	C	T	0.687873	1006
4	rs12512457	T	C	0.687873	1006
4	rs1599684	T	C	0.694831	1006
4	rs2126625	G	A	0.687873	1006
4	rs2126626	G	T	0.392644	1006
4	rs4596242	T	C	0.687873	1006
4	rs4312759	G	A	0.687873	1006
4	rs12509851	G	A	0.295229	1006
4	rs140575453	T	C	0.0149105	1006
4	rs13109272	T	C	0.0765408	1006
4	rs11931076	T	A	0.687873	1006
4	rs11931083	T	C	0.687873	1006
4	rs62329494	T	C	0.00894632	1006
4	rs11945859	G	C	0.295229	1006
4	rs2199540	A	T	0.693837	1006
4	rs7441941	T	G	0.687873	1006
4	rs6834845	G	A	0.392644	1006
4	rs116191162	C	T	0.149105	1006
4	rs10856965	T	C	0.687873	1006
4	rs11736431	T	C	0.360835	1006
4	rs150420325	A	G	0.0337972	1006
4	rs56133710	T	G	0.110338	1006
4	rs4590034	G	A	0.295229	1006
4	rs146029584	T	C	0.250497	1006
4	rs4437252	C	T	0.295229	1006
4	rs4437253	C	T	0.295229	1006
4	rs112248279	C	T	0.687873	1006
4	rs145304275	G	A	0.0308151	1006
4	rs4518246	A	G	0.392644	1006
4	rs4594728	G	A	0.295229	1006
4	rs4356914	T	C	0.295229	1006
4	rs11932504	G	A	0.392644	1006
4	rs7695249	C	T	0.294235	1006
4	rs4699019	A	G	0.687873	1006
4	rs182648841	G	T	0.00596421	1006
4	rs6810692	A	T	0.687873	1006
4	rs11097775	T	C	0.295229	1006
4	rs7661593	G	A	0.687873	1006
4	rs1599685	A	G	0.688867	1006
4	rs11731743	C	T	0.392644	1006
4	rs145150975	C	T	0.00596421	1006
4	rs4146611	C	T	0.295229	1006
4	rs4394001	G	T	0.250497	1006
4	rs1462948	A	G	0.687873	1006
4	rs1462949	T	A	0.688867	1006
4	rs1159788	A	C	0.687873	1006
4	rs17032552	C	A	0.295229	1006
4	rs6843751	T	C	0.694831	1006
4	rs1381899	G	A	0.687873	1006
4	rs962399	G	A	0.686879	1006
4	rs17213569	C	G	0.0328032	1006
4	rs1462950	G	A	0.694831	1006
4	rs1462951	A	C	0.686879	1006
4	rs1462952	G	A	0.694831	1006
4	rs4699020	C	T	0.294235	1006
4	rs1599686	T	C	0.717694	1006
4	rs2086004	T	A	0.687873	1006
4	rs1117520	A	C	0.687873	1006
4	rs1117522	A	C	0.687873	1006
4	rs4699021	G	A	0.694831	1006
4	rs17279528	T	C	0.0298211	1006
4	rs11097776	G	A	0.687873	1006
4	rs35684057	A	T	0.392644	1006
4	rs1870952	G	A	0.687873	1006
4	rs150813383	C	A	0.156064	1006
4	rs114162812	G	A	0.0258449	1006
4	rs13150460	C	T	0.392644	1006
4	rs189948382	C	A	0.00894632	1006
4	rs6814302	T	C	0.693837	1006
4	rs13105296	C	T	0.392644	1006
4	rs13112672	G	A	0.392644	1006
4	rs147123168	G	A	0.0258449	1006
4	rs138528747	T	C	0.0308151	1006
4	rs13112930	C	T	0.693837	1006
4	rs4699022	T	C	0.392644	1006
4	rs4699023	C	T	0.392644	1006
4	rs138815861	G	A	0.0218688	1006
4	rs72694103	G	A	0.104374	1006
4	rs984055	C	G	0.693837	1006
4	rs80271034	A	G	0.0298211	1006
4	rs7657947	A	C	0.693837	1006
4	rs55801262	G	A	0.296223	1006
4	rs56344531	T	A	0.294235	1006
4	rs11935847	C	T	0.693837	1006
4	rs13117712	T	C	0.693837	1006
4	rs13142626	G	C	0.392644	1006
4	rs61325025	T	C	0.0308151	1006
4	rs11733421	T	A	0.392644	1006
4	rs6835467	C	T	0.693837	1006
4	rs13125848	T	C	0.693837	1006
4	rs144202637	T	A	0.0159046	1006
4	rs11730344	G	A	0.378728	1006
4	rs116622689	C	T	0.109344	1006
4	rs77860075	G	A	0.055666	1006
4	rs1381896	T	C	0.295229	1006
4	rs1381897	A	G	0.693837	1006
4	rs13140586	T	C	0.377734	1006
4	rs72928335	G	A	0.0198807	1006
4	rs1462945	T	A	0.296223	1006
4	rs13134240	G	C	0.377734	1006
4	rs73834800	C	T	0.0198807	1006
4	rs12508086	T	C	0.296223	1006
4	rs12508121	T	C	0.295229	1006
4	rs73834802	G	A	0.0198807	1006
4	rs73837203	A	G	0.0198807	1006
4	rs11097777	T	G	0.295229	1006
4	rs10856967	T	C	0.377734	1006
4	rs80322712	C	T	0.0218688	1006
4	rs11097778	G	C	0.377734	1006
4	rs4699024	G	C	0.693837	1006
4	rs55804949	C	T	0.0198807	1006
4	rs73837204	T	C	0.0198807	1006
4	rs4698852	A	C	0.054672	1006
4	rs7683109	A	G	0.694831	1006
4	rs11097779	T	C	0.295229	1006
4	rs11730958	G	C	0.694831	1006
4	rs11730944	C	G	0.694831	1006
4	rs140122109	A	G	0.0139165	1006
4	rs13132235	G	C	0.378728	1006
4	rs74842085	A	G	0.0218688	1006
4	rs13132722	C	G	0.377734	1006
4	rs1381895	T	C	0.693837	1006
4	rs1381894	T	C	0.693837	1006
4	rs13147260	A	G	0.692843	1006
4	rs13114804	A	C	0.697813	1006
4	rs11097780	G	A	0.698807	1006
4	rs12500141	A	C	0.698807	1006
4	rs191627342	C	T	0.0119284	1006
4	rs59837211	G	A	0.0506958	1006
4	rs143546063	G	A	0.16501	1006
4	rs76061456	G	A	0.0506958	1006
4	rs13150351	T	C	0.352883	1006
4	rs13104988	T	A	0.699801	1006
4	rs12510124	G	A	0.699801	1006
4	rs34197129	A	G	0.346918	1006
4	rs11097781	G	A	0.351889	1006
4	rs11097782	T	G	0.351889	1006
4	rs73837208	G	A	0.0308151	1006
4	rs62328503	C	T	0.294235	1006
4	rs58801882	G	A	0.0506958	1006
4	rs13113284	T	C	0.351889	1006
4	rs13137839	C	T	0.242545	1006
4	rs4699025	G	T	0.351889	1006
4	rs4699026	C	T	0.698807	1006
4	rs12513242	G	A	0.351889	1006
4	rs74601309	C	A	0.0208748	1006
4	rs12513230	C	T	0.351889	1006
4	rs12505568	A	C	0.698807	1006
4	rs12513257	C	A	0.346918	1006
4	rs113388694	C	T	0.0506958	1006
4	rs12513366	G	C	0.352883	1006
4	rs4699027	C	T	0.294235	1006
4	rs9996947	G	A	0.346918	1006
4	rs10008684	T	C	0.699801	1006
4	rs10019247	A	G	0.699801	1006
4	rs4699028	A	G	0.352883	1006
4	rs13122985	G	A	0.353877	1006
4	rs55970820	G	C	0.0159046	1006
4	rs2169596	C	T	0.351889	1006
4	rs2169595	T	A	0.351889	1006
4	rs73837211	G	A	0.0506958	1006
4	rs137865604	T	G	0.0168986	1006
4	rs71621626	C	T	0.0795229	1006
4	rs149454053	T	A	0.00795229	1006
4	rs6841750	A	C	0.769384	1006
4	rs59494802	C	T	0.0298211	1006
4	rs1471393	C	T	0.225646	1006
4	rs13119968	G	T	0.200795	1006
4	rs964504	T	G	0.294235	1006
4	rs964503	C	G	0.49503	1006
4	rs2903280	C	A	0.606362	1006
4	rs6533013	C	G	0.606362	1006
4	rs6533014	A	G	0.49503	1006
4	rs12510679	A	C	0.17992	1006
4	rs6821848	G	T	0.028827	1006
4	rs2045798	T	A	0.606362	1006
4	rs17032603	C	T	0.110338	1006
4	rs72694137	T	G	0.107356	1006
4	rs2045797	G	C	0.605368	1006
4	rs13132193	T	A	0.197813	1006
4	rs72694140	T	C	0.05666	1006
4	rs191173147	G	A	0.00795229	1006
4	rs59773356	C	A	0.106362	1006
4	rs6819295	G	A	0.26839	1006
4	rs6818963	C	T	0.26839	1006
4	rs62328507	A	C	0.00894632	1006
4	rs6533015	C	G	0.605368	1006
4	rs76573486	C	T	0.028827	1006
4	rs75978715	A	G	0.0596421	1006
4	rs6533016	C	A	0.306163	1006
4	rs56214307	A	G	0.106362	1006
4	rs55760375	A	G	0.106362	1006
4	rs62328509	G	T	0.405567	1006
4	rs72694145	C	T	0.106362	1006
4	rs62328510	C	T	0.269384	1006
4	rs62328511	C	T	0.269384	1006
4	rs1609991	A	C	0.135189	1006
4	rs6846971	C	T	0.197813	1006
4	rs4699029	C	T	0.106362	1006
4	rs1811810	G	A	0.398608	1006
4	rs1609992	A	G	0.501988	1006
4	rs7654834	A	T	0.233598	1006
4	rs7655375	G	A	0.206759	1006
4	rs76647243	T	C	0.0477137	1006
4	rs1038000	A	T	0.337972	1006
4	rs146289858	T	C	0.0308151	1006
4	rs12710964	G	A	0.606362	1006
4	rs1037999	C	T	0.638171	1006
4	rs61429188	C	G	0.101392	1006
4	rs66521590	G	A	0.297217	1006
4	rs6851440	T	C	0.298211	1006
4	rs72694157	A	G	0.107356	1006
4	rs13140033	G	A	0.0964215	1006
4	rs147555356	G	A	0.0129225	1006
4	rs2126627	T	C	0.310139	1006
4	rs926163	C	T	0.102386	1006
4	rs62328512	T	A	0.0298211	1006
4	rs13115343	G	T	0.308151	1006
4	rs2169598	C	T	0.609344	1006
4	rs2866405	A	G	0.104374	1006
4	rs140563627	A	C	0.0178926	1006
4	rs184413811	G	A	0.0119284	1006
4	rs6817730	C	A	0.312127	1006
4	rs11097783	C	A	0.105368	1006
4	rs2169597	C	T	0.609344	1006
4	rs62328513	C	T	0.00894632	1006
4	rs112035262	G	A	0.0357853	1006
4	rs10031415	G	A	0.207753	1006
4	rs17825737	A	G	0.104374	1006
4	rs111495531	G	A	0.109344	1006
4	rs116445911	G	A	0.026839	1006
4	rs17032641	T	C	0.026839	1006
4	rs1973871	C	T	0.612326	1006
4	rs4698854	T	C	0.208748	1006
4	rs13116385	G	A	0.0854871	1006
4	rs4698855	G	A	0.110338	1006
4	rs17825838	A	C	0.10338	1006
4	rs10000030	G	A	0.135189	1006
4	rs13129951	G	A	0.0924453	1006
4	rs1313924	C	A	0.345924	1006
4	rs1585605	A	G	0.206759	1006
4	rs1585606	G	A	0.0964215	1006
4	rs1585607	C	T	0.206759	1006
4	rs62328514	G	A	0.0337972	1006
4	rs7685474	G	C	0.206759	1006
4	rs7685305	C	T	0.206759	1006
4	rs1313925	T	C	0.61332	1006
4	rs72694174	C	A	0.0606362	1006
4	rs1314336	C	T	0.406561	1006
4	rs2091973	A	G	0.521869	1006
4	rs181385639	C	T	0.0178926	1006
4	rs72932141	G	A	0.135189	1006
4	rs6533017	C	T	0.522863	1006
4	rs6834196	A	G	0.10835	1006
4	rs17008528	G	A	0.028827	1006
4	rs10014309	C	T	0.134195	1006
4	rs143418533	A	G	0.00894632	1006
4	rs77002140	T	C	0.026839	1006
4	rs115547957	G	A	0.026839	1006
4	rs41496148	G	A	0.109344	1006
4	rs13107511	T	C	0.0924453	1006
4	rs116087091	A	G	0.102386	1006
4	rs34316881	C	T	0.0964215	1006
4	rs2205438	G	A	0.135189	1006
4	rs230490	G	A	0.388668	1006
4	rs72694182	A	G	0.141153	1006
4	rs55937925	T	G	0.111332	1006
4	rs77855727	T	C	0.0417495	1006
4	rs230489	T	C	0.114314	1006
4	rs230488	A	G	0.749503	1006
4	rs1598860	T	C	0.644135	1006
4	rs115105723	C	T	0.026839	1006
4	rs115907811	A	G	0.0258449	1006
4	rs230487	C	A	0.72167	1006
4	rs62328535	C	T	0.59841	1006
4	rs10019804	G	A	0.319085	1006
4	rs77105890	T	G	0.0238569	1006
4	rs17032683	T	C	0.246521	1006
4	rs74458418	T	C	0.0178926	1006
4	rs28844321	A	G	0.055666	1006
4	rs7662536	G	A	0.186879	1006
4	rs10026278	C	T	0.311133	1006
4	rs9996514	T	C	0.311133	1006
4	rs59979574	A	G	0.144135	1006
4	rs28871712	T	C	0.456262	1006
4	rs28804983	T	C	0.055666	1006
4	rs4456957	C	G	0.245527	1006
4	rs1882949	C	T	0.303181	1006
4	rs2903281	G	A	0.237575	1006
4	rs2085549	A	G	0.243539	1006
4	rs2085548	C	T	0.303181	1006
4	rs11733168	C	T	0.303181	1006
4	rs34506242	C	T	0.144135	1006
4	rs76004181	C	A	0.00298211	1006
4	rs62328536	C	A	0.333002	1006
4	rs80172929	C	T	0.0536779	1006
4	rs148991476	A	G	0.0188867	1006
4	rs4698857	G	T	0.338966	1006
4	rs33979463	C	T	0.145129	1006
4	rs141936164	A	G	0.338966	1006
4	rs28882677	A	G	0.405567	1006
4	rs144873903	G	A	0.082505	1006
4	rs187374815	C	T	0.00795229	1006
4	rs115685970	C	T	0.026839	1006
4	rs10024473	A	G	0.405567	1006
4	rs184409278	C	G	0.0119284	1006
4	rs13105106	T	A	0.0536779	1006
4	rs116078784	C	T	0.0397614	1006
4	rs34711817	G	A	0.0695825	1006
4	rs80355640	A	C	0.144135	1006
4	rs150885617	T	C	0.00298211	1006
4	rs10021017	C	T	0.405567	1006
4	rs11097786	G	A	0.338966	1006
4	rs142991920	C	T	0.026839	1006
4	rs150686437	T	C	0.00994036	1006
4	rs140155611	C	T	0.0139165	1006
4	rs11097787	C	T	0.398608	1006
4	rs11097788	A	G	0.549702	1006
4	rs10024808	G	A	0.0536779	1006
4	rs13118067	T	C	0.144135	1006
4	rs115300197	C	T	0.0407555	1006
4	rs28826294	A	G	0.055666	1006
4	rs114770071	G	T	0.00795229	1006
4	rs2168805	A	T	0.398608	1006
4	rs2125213	G	A	0.399602	1006
4	rs28782795	T	G	0.054672	1006
4	rs28502244	A	C	0.0536779	1006
4	rs28865076	G	A	0.0536779	1006
4	rs72696109	T	G	0.338966	1006
4	rs28833207	C	A	0.0536779	1006
4	rs2903282	C	T	0.399602	1006
4	rs747559	A	G	0.405567	1006
4	rs13147820	G	A	0.145129	1006
4	rs6811263	T	C	0.405567	1006
4	rs6833745	A	C	0.404573	1006
4	rs72696114	T	C	0.337972	1006
4	rs2061364	A	C	0.280318	1006
4	rs28573147	C	G	0.548708	1006
4	rs980455	T	C	0.403579	1006
4	rs76471993	G	A	0.280318	1006
4	rs11940017	T	C	0.055666	1006
4	rs11944443	A	G	0.055666	1006
4	rs188771491	C	G	0.0129225	1006
4	rs72696119	C	G	0.404573	1006
4	rs6834596	G	C	0.055666	1006
4	rs2926005	G	A	0.0785288	1006
4	rs2272676	G	T	0.337972	1006
4	rs10013613	G	T	0.404573	1006
4	rs78573682	A	G	0.350895	1006
4	rs74649783	A	G	0.0218688	1006
4	rs3774932	A	G	0.544732	1006
4	rs3774933	T	C	0.404573	1006
4	rs13137392	A	G	0.0506958	1006
4	rs28520385	T	G	0.0536779	1006
4	rs3774934	A	G	0.899602	1006
4	rs2168803	A	T	0.548708	1006
4	rs4647965	C	A	0.0129225	1006
4	rs147076780	A	T	0.0139165	1006
4	rs4647971	A	G	0.0139165	1006
4	rs4647972	C	T	0.0536779	1006
4	rs139368028	C	T	0.0129225	1006
4	rs17032705	G	A	0.402584	1006
4	rs62328541	T	C	0.337972	1006
4	rs3774936	A	T	0.337972	1006
4	rs3774937	T	C	0.337972	1006
4	rs73837248	A	G	0.055666	1006
4	rs116278158	C	G	0.0367793	1006
4	rs1120986	C	G	0.549702	1006
4	rs79590323	T	C	0.0616302	1006
4	rs62328542	G	A	0.337972	1006
4	rs11934404	A	G	0.544732	1006
4	rs3774938	A	G	0.404573	1006
4	rs1598857	C	T	0.404573	1006
4	rs4647978	G	A	0.0536779	1006
4	rs4235404	C	G	0.337972	1006
4	rs4647980	C	G	0.337972	1006
4	rs80175873	G	T	0.0536779	1006
4	rs74833382	G	A	0.0536779	1006
4	rs78900265	G	A	0.0616302	1006
4	rs79843117	T	C	0.0109344	1006
4	rs1599961	G	A	0.404573	1006
4	rs73837252	G	A	0.00397614	1006
4	rs1585215	T	C	0.337972	1006
4	rs1585214	T	C	0.548708	1006
4	rs1585213	C	T	0.402584	1006
4	rs77830930	G	A	0.279324	1006
4	rs35726481	G	A	0.140159	1006
4	rs4647981	G	A	0.0536779	1006
4	rs1598856	A	G	0.544732	1006
4	rs4647987	T	C	0.00397614	1006
4	rs72696152	A	C	0.0606362	1006
4	rs230535	A	C	0.659046	1006
4	rs73837257	A	G	0.00397614	1006
4	rs170731	T	A	0.66004	1006
4	rs230534	T	C	0.662028	1006
4	rs113473633	A	G	0.0198807	1006
4	rs230533	A	G	0.661034	1006
4	rs230532	T	A	0.659046	1006
4	rs230531	G	A	0.66004	1006
4	rs73837258	A	G	0.00397614	1006
4	rs73837260	A	G	0.00397614	1006
4	rs147177288	T	C	0.0129225	1006
4	rs73837261	T	C	0.00397614	1006
4	rs79650652	G	A	0.0536779	1006
4	rs75816590	C	T	0.0536779	1006
4	rs79958823	A	G	0.00397614	1006
4	rs113692063	A	G	0.00397614	1006
4	rs28450894	C	T	0.0616302	1006
4	rs230530	A	G	0.452286	1006
4	rs4647992	C	T	0.0536779	1006
4	rs28595328	A	G	0.0536779	1006
4	rs230529	T	C	0.593439	1006
4	rs230528	G	T	0.593439	1006
4	rs4647998	A	G	0.028827	1006
4	rs230527	A	G	0.664016	1006
4	rs7679591	A	G	0.00397614	1006
4	rs230526	A	G	0.593439	1006
4	rs230525	G	A	0.659046	1006
4	rs4648002	C	T	0.00397614	1006
4	rs79651301	G	A	0.27833	1006
4	rs73837266	A	C	0.00397614	1006
4	rs75744242	C	T	0.00397614	1006
4	rs77416893	T	C	0.00397614	1006
4	rs73837268	G	A	0.00397614	1006
4	rs4648004	A	G	0.351889	1006
4	rs4648006	C	T	0.0616302	1006
4	rs143519195	C	T	0.0139165	1006
4	rs4648008	C	T	0.00497018	1006
4	rs4648009	G	T	0.00497018	1006
4	rs230523	C	T	0.66004	1006
4	rs113179669	A	T	0.028827	1006
4	rs230522	A	G	0.66004	1006
4	rs118882	T	C	0.66004	1006
4	rs230521	C	G	0.593439	1006
4	rs116698557	C	T	0.0139165	1006
4	rs76016852	C	T	0.0656064	1006
4	rs230520	G	A	0.662028	1006
4	rs17032779	T	C	0.00497018	1006
4	rs230519	T	C	0.66004	1006
4	rs93059	G	A	0.451292	1006
4	rs73837271	G	C	0.00397614	1006
4	rs192477561	C	A	0.00894632	1006
4	rs230518	C	T	0.66004	1006
4	rs230517	G	A	0.593439	1006
4	rs230516	G	A	0.66004	1006
4	rs230515	G	A	0.66004	1006
4	rs73834805	A	T	0.00397614	1006
4	rs230514	G	A	0.663022	1006
4	rs73834806	T	G	0.00397614	1006
4	rs230512	A	G	0.597416	1006
4	rs230511	T	C	0.666004	1006
4	rs4648011	G	T	0.585487	1006
4	rs230510	T	A	0.452286	1006
4	rs73834807	C	T	0.00397614	1006
4	rs7340881	C	T	0.139165	1006
4	rs230509	G	A	0.666004	1006
4	rs13117745	C	T	0.139165	1006
4	rs28566809	G	A	0.0536779	1006
4	rs230508	A	G	0.664016	1006
4	rs230507	C	A	0.656064	1006
4	rs230506	A	G	0.0795229	1006
4	rs6819573	C	T	0.0536779	1006
4	rs230505	G	T	0.597416	1006
4	rs230504	T	C	0.656064	1006
4	rs140684282	C	T	0.00795229	1006
4	rs230491	T	C	0.656064	1006
4	rs230492	A	G	0.666004	1006
4	rs149564103	T	G	0.0139165	1006
4	rs230493	A	T	0.652087	1006
4	rs73834811	G	C	0.00397614	1006
4	rs1598861	A	C	0.350895	1006
4	rs35680095	G	A	0.139165	1006
4	rs73834812	C	T	0.00397614	1006
4	rs230494	G	A	0.593439	1006
4	rs115614971	C	G	0.0168986	1006
4	rs17032815	G	A	0.00397614	1006
4	rs230495	A	G	0.597416	1006
4	rs2293970	A	T	0.0536779	1006
4	rs230496	G	A	0.597416	1006
4	rs4648015	C	G	0.00397614	1006
4	rs230497	T	A	0.652087	1006
4	rs230498	A	G	0.652087	1006
4	rs4648016	C	T	0.00397614	1006
4	rs230499	T	G	0.652087	1006
4	rs4648018	G	C	0.0119284	1006
4	rs230500	A	G	0.652087	1006
4	rs230502	A	G	0.455268	1006
4	rs77803021	A	G	0.0536779	1006
4	rs230538	C	T	0.594433	1006
4	rs142018793	G	A	0.00397614	1006
4	rs230539	G	A	0.659046	1006
4	rs4648022	C	T	0.0666004	1006
4	rs230540	C	T	0.65507	1006
4	rs909331	G	A	0.0536779	1006
4	rs4648024	C	T	0.0536779	1006
4	rs230541	G	A	0.586481	1006
4	rs909332	A	T	0.0536779	1006
4	rs230542	T	C	0.65507	1006
4	rs78492053	A	G	0.0119284	1006
4	rs230543	C	T	0.586481	1006
4	rs230544	T	C	0.586481	1006
4	rs1801	C	G	0.640159	1006
4	rs11723120	G	A	0.358847	1006
4	rs11097789	T	C	0.343936	1006
4	rs28491436	G	T	0.0536779	1006
4	rs4699030	G	C	0.413519	1006
4	rs1005819	C	T	0.409543	1006
4	rs4648037	T	C	0.0536779	1006
4	rs4648038	A	G	0.0854871	1006
4	rs4648039	C	T	0.0218688	1006
4	rs1598858	A	G	0.341948	1006
4	rs1610152	G	C	0.0536779	1006
4	rs1598859	T	C	0.358847	1006
4	rs17032850	G	C	0.358847	1006
4	rs3774956	C	T	0.413519	1006
4	rs4648043	C	T	0.00397614	1006
4	rs4648045	T	C	0.358847	1006
4	rs3821958	A	G	0.413519	1006
4	rs3774957	A	T	0.358847	1006
4	rs4648046	G	A	0.0258449	1006
4	rs1287	G	A	0.413519	1006
4	rs7667496	C	T	0.358847	1006
4	rs7692606	T	C	0.358847	1006
4	rs1020759	C	T	0.413519	1006
4	rs3774959	G	A	0.358847	1006
4	rs3774960	C	T	0.413519	1006
4	rs10489114	T	C	0.0119284	1006
4	rs10013190	G	A	0.0536779	1006
4	rs78305068	C	G	0.00695825	1006
4	rs59123962	T	G	0.358847	1006
4	rs4698858	C	G	0.413519	1006
4	rs9996972	A	T	0.0536779	1006
4	rs10031217	T	C	0.0536779	1006
4	rs1020760	C	G	0.413519	1006
4	rs1609993	T	C	0.916501	1006
4	rs4648049	C	T	0.0536779	1006
4	rs4648050	T	C	0.33002	1006
4	rs4648051	A	G	0.301193	1006
4	rs4648052	G	T	0.369781	1006
4	rs4648055	G	A	0.301193	1006
4	rs4648058	G	C	0.315109	1006
4	rs4648059	G	C	0.0536779	1006
4	rs4235405	T	C	0.554672	1006
4	rs4648068	A	G	0.316103	1006
4	rs4648069	C	A	0.0119284	1006
4	rs4648073	G	T	0.0198807	1006
4	rs3774963	G	C	0.315109	1006
4	rs4648075	G	A	0.0367793	1006
4	rs3774964	A	G	0.369781	1006
4	rs73834831	C	T	0.00397614	1006
4	rs7684888	G	A	0.315109	1006
4	rs11722146	G	A	0.301193	1006
4	rs3774965	A	C	0.027833	1006
4	rs12509403	C	T	0.315109	1006
4	rs12509517	G	C	0.301193	1006
4	rs3774967	T	C	0.315109	1006
4	rs4699031	A	G	0.316103	1006
4	rs4235406	T	C	0.301193	1006
4	rs3755867	A	G	0.316103	1006
4	rs4648090	G	A	0.121272	1006
4	rs4648091	T	C	0.00397614	1006
4	rs4648095	T	C	0.0536779	1006
4	rs4648097	G	A	0.0139165	1006
4	rs9790601	A	G	0.313121	1006
4	rs7683854	A	T	0.316103	1006
4	rs28557116	A	C	0.0536779	1006
4	rs3774968	A	G	0.554672	1006
4	rs4648104	G	C	0.0536779	1006
4	rs56207297	G	A	0.0119284	1006
4	rs4648110	T	A	0.182903	1006
4	rs4648116	G	A	0.00397614	1006
4	rs4648117	C	T	0.0536779	1006
4	rs3817685	C	G	0.314115	1006
4	rs4648126	A	G	0.0258449	1006
4	rs4648127	C	T	0.0616302	1006
4	rs4648128	A	G	0.0437376	1006
4	rs230547	C	T	0.101392	1006
4	rs4648133	T	C	0.308151	1006
4	rs4648134	G	A	0.00397614	1006
4	rs4648135	A	G	0.0626243	1006
4	rs4648136	C	T	0.0258449	1006
4	rs4648141	G	A	0.148111	1006
4	rs1609798	C	T	0.313121	1006
4	rs79866315	A	G	0.0109344	1006
4	rs7674004	G	A	0.492048	1006
4	rs62327180	G	A	0.314115	1006
4	rs7674640	C	T	0.492048	1006
4	rs997476	G	T	0.0596421	1006
4	rs10489113	T	C	0.17495	1006
4	rs113401905	C	T	0.00397614	1006
4	rs77719483	T	C	0.00397614	1006
4	rs113157811	G	C	0.00397614	1006
4	rs149120762	T	C	0.00695825	1006
4	rs17032996	G	C	0.173956	1006
4	rs11733293	C	T	0.308151	1006
4	rs4698860	A	G	0.308151	1006
4	rs4698861	A	G	0.301193	1006
4	rs4698862	A	G	0.308151	1006
4	rs113848605	C	T	0.00298211	1006
4	rs4698863	C	T	0.308151	1006
4	rs62327181	T	C	0.308151	1006
4	rs17033014	A	G	0.308151	1006
4	rs17033015	A	C	0.55169	1006
4	rs12645469	G	A	0.258449	1006
4	rs12648696	T	C	0.302187	1006
4	rs111917101	T	A	0.00298211	1006
4	rs7685915	A	T	0.306163	1006
4	rs7664171	T	C	0.314115	1006
4	rs35992292	G	T	0.318091	1006
4	rs10213251	C	T	0.166998	1006
4	rs7677509	T	C	0.493042	1006
4	rs7699231	A	G	0.493042	1006
4	rs7699678	G	A	0.493042	1006
4	rs11724614	A	G	0.493042	1006
4	rs7664828	C	T	0.493042	1006
4	rs7665090	A	G	0.493042	1006
4	rs7690123	T	C	0.493042	1006
4	rs7665659	C	T	0.493042	1006
4	rs7665854	C	A	0.493042	1006
4	rs7690700	T	C	0.493042	1006
4	rs76988304	C	T	0.00198807	1006
4	rs12644381	A	G	0.493042	1006
4	rs1054037	C	T	0.493042	1006
4	rs4013	C	T	0.493042	1006
4	rs4019	G	A	0.493042	1006
4	rs7672268	C	T	0.0516899	1006
4	rs78514870	T	C	0.00198807	1006
4	rs1054029	G	A	0.493042	1006
4	rs3194585	A	G	0.493042	1006
4	rs75826658	C	T	0.0238569	1006
4	rs735403	C	T	0.493042	1006
4	rs735404	G	A	0.494036	1006
4	rs735405	A	C	0.493042	1006
4	rs1077358	C	T	0.493042	1006
4	rs3774969	T	C	0.0516899	1006
4	rs2866406	G	A	0.493042	1006
4	rs2866407	C	G	0.493042	1006
4	rs2866408	T	A	0.493042	1006
4	rs2866409	T	G	0.493042	1006
4	rs149600482	A	G	0.00198807	1006
4	rs2866412	T	A	0.493042	1006
4	rs12498722	C	T	0.492048	1006
4	rs12502761	T	C	0.0606362	1006
4	rs5026469	G	A	0.496024	1006
4	rs5026470	A	G	0.496024	1006
4	rs5026471	G	A	0.496024	1006
4	rs5026472	C	G	0.498012	1006
4	rs5026474	C	A	0.497018	1006
4	rs5026475	T	C	0.55666	1006
4	rs5026476	A	C	0.493042	1006
4	rs13106304	A	G	0.496024	1006
4	rs13106325	A	G	0.494036	1006
4	rs6812747	A	C	0.493042	1006
4	rs6813157	A	C	0.493042	1006
4	rs6839064	T	C	0.493042	1006
4	rs2272695	G	C	0.493042	1006
4	rs2272696	G	A	0.493042	1006
4	rs2272697	A	G	0.493042	1006
4	rs909349	T	C	0.493042	1006
4	rs4586937	G	C	0.492048	1006
4	rs3733202	T	C	0.49006	1006
4	rs2866413	G	A	0.493042	1006
4	rs4547797	C	T	0.493042	1006
4	rs2866414	C	T	0.493042	1006
4	rs4496586	G	C	0.463221	1006
4	rs148828948	A	T	0.0168986	1006
4	rs10007196	A	T	0.112326	1006
4	rs9996834	T	G	0.494036	1006
4	rs11727546	A	G	0.493042	1006
4	rs2903283	T	C	0.493042	1006
4	rs4579121	C	G	0.493042	1006
4	rs6810869	T	A	0.493042	1006
4	rs6833962	C	T	0.0815109	1006
4	rs6533020	T	C	0.493042	1006
4	rs6834176	C	A	0.178926	1006
4	rs6533021	A	G	0.493042	1006
4	rs6533022	T	C	0.493042	1006
4	rs2125211	A	G	0.493042	1006
4	rs765789	A	T	0.180915	1006
4	rs111700303	G	A	0.0248509	1006
4	rs76778895	T	C	0.027833	1006
4	rs2293995	T	C	0.0437376	1006
4	rs228611	G	A	0.482107	1006
4	rs139602776	T	C	0.0109344	1006
4	rs228618	G	T	0.488072	1006
4	rs77332324	T	G	0.0159046	1006
4	rs228619	A	G	0.522863	1006
4	rs76645359	G	C	0.0228628	1006
4	rs228623	G	A	0.489066	1006
4	rs228624	G	A	0.489066	1006
4	rs228625	G	T	0.489066	1006
4	rs228626	C	T	0.488072	1006
4	rs228627	C	T	0.489066	1006
4	rs228628	C	T	0.521869	1006
4	rs228629	G	C	0.521869	1006
4	rs12152655	C	A	0.0675944	1006
4	rs228630	G	A	0.521869	1006
4	rs228631	C	T	0.511928	1006
4	rs228632	C	T	0.521869	1006
4	rs147714715	C	T	0.0228628	1006
4	rs179195	C	T	0.523857	1006
4	rs2978641	T	C	0.523857	1006
4	rs228612	C	A	0.523857	1006
4	rs78955300	G	A	0.0228628	1006
4	rs228613	T	C	0.491054	1006
4	rs77985169	T	C	0.0675944	1006
4	rs80198806	A	G	0.0258449	1006
4	rs228614	G	A	0.492048	1006
4	rs228616	G	A	0.491054	1006
4	rs228617	T	C	0.523857	1006
4	rs148767464	C	G	0.0178926	1006
4	rs116699774	C	T	0.0149105	1006
4	rs434644	A	C	0.492048	1006
4	rs413967	G	A	0.492048	1006
4	rs404574	A	G	0.492048	1006
4	rs140289949	C	G	0.0347913	1006
4	rs147313775	T	C	0.0208748	1006
4	rs227361	C	T	0.491054	1006
4	rs149495271	T	C	0.00994036	1006
4	rs6847587	A	G	0.510934	1006
4	rs377281937	G	A	0.00994036	1006
4	rs227362	C	T	0.0238569	1006
4	rs74819220	T	C	0.0437376	1006
4	rs227275	A	C	0.553678	1006
4	rs227276	T	C	0.552684	1006
4	rs227277	G	A	0.553678	1006
4	rs227278	A	G	0.552684	1006
4	rs227279	A	G	0.553678	1006
4	rs76782146	G	A	0.0228628	1006
4	rs79138733	G	A	0.0347913	1006
4	rs77249608	C	T	0.00695825	1006
4	rs77845705	C	T	0.0516899	1006
4	rs77739565	C	T	0.0337972	1006
4	rs11097790	T	C	0.157058	1006
4	rs112730086	G	A	0.0139165	1006
4	rs62327215	G	C	0.0516899	1006
4	rs227280	A	G	0.668986	1006
4	rs191838284	G	C	0.0129225	1006
4	rs10004772	T	A	0.0924453	1006
4	rs393223	G	A	0.65507	1006
4	rs170563	C	T	0.667992	1006
4	rs227281	C	T	0.666004	1006
4	rs227282	C	A	0.666998	1006
4	rs149687792	A	G	0.0198807	1006
4	rs227283	C	G	0.668986	1006
4	rs227284	G	A	0.666998	1006
4	rs227285	C	T	0.666004	1006
4	rs170564	C	T	0.666004	1006
4	rs13112128	T	A	0.666004	1006
4	rs227363	C	T	0.666004	1006
4	rs227364	T	A	0.666998	1006
4	rs227365	A	G	0.666004	1006
4	rs113125567	T	C	0.0258449	1006
4	rs227366	G	A	0.666004	1006
4	rs227367	A	T	0.65507	1006
4	rs227368	C	T	0.497018	1006
4	rs227369	G	T	0.666004	1006
4	rs227370	T	C	0.668986	1006
4	rs227371	G	A	0.666004	1006
4	rs79912020	G	A	0.0248509	1006
4	rs227372	T	C	0.666998	1006
4	rs227373	A	G	0.668986	1006
4	rs227374	A	G	0.666004	1006
4	rs227375	T	C	0.529821	1006
4	rs76615823	A	G	0.0248509	1006
4	rs150900	T	C	0.333002	1006
4	rs12513074	T	A	0.159046	1006
4	rs223513	C	T	0.34493	1006
4	rs223512	T	C	0.343936	1006
4	rs223511	A	G	0.343936	1006
4	rs223510	T	C	0.343936	1006
4	rs139880035	G	A	0.0139165	1006
4	rs223509	C	T	0.977137	1006
4	rs223508	C	T	0.327038	1006
4	rs223507	G	A	0.331014	1006
4	rs223506	T	C	0.342942	1006
4	rs223505	C	T	0.33002	1006
4	rs223504	T	C	0.348907	1006
4	rs56725841	A	G	0.0198807	1006
4	rs181446351	G	A	0.00695825	1006
4	rs113218472	T	C	0.0218688	1006
4	rs76498519	T	C	0.0427435	1006
4	rs223503	A	G	0.291252	1006
4	rs223502	T	C	0.269384	1006
4	rs62327228	G	A	0.0308151	1006
4	rs72663153	G	A	0.0238569	1006
4	rs140521774	C	T	0.0248509	1006
4	rs223501	G	A	0.243539	1006
4	rs6857760	C	T	0.0218688	1006
4	rs113775284	A	T	0.0139165	1006
4	rs223500	C	T	0.261431	1006
4	rs223499	A	G	0.264414	1006
4	rs113584126	T	C	0.0119284	1006
4	rs113779495	A	G	0.0159046	1006
4	rs17254118	C	T	0.0129225	1006
4	rs114125832	G	A	0.00795229	1006
4	rs223498	A	C	0.484095	1006
4	rs223497	T	C	0.481113	1006
4	rs223496	A	G	0.260437	1006
4	rs17033230	G	A	0.0149105	1006
4	rs223495	A	G	0.243539	1006
4	rs148918425	A	G	0.0159046	1006
4	rs144812644	G	C	0.00795229	1006
4	rs12501044	T	G	0.234592	1006
4	rs72937838	T	C	0.0159046	1006
4	rs116668132	A	C	0.0725646	1006
4	rs58270587	A	G	0.0159046	1006
4	rs4318652	T	C	0.0159046	1006
4	rs223494	C	T	0.240557	1006
4	rs223493	T	G	0.242545	1006
4	rs62327252	C	G	0.0298211	1006
4	rs34992678	G	A	0.0725646	1006
4	rs183041597	A	T	0.00695825	1006
4	rs28416172	G	A	0.27336	1006
4	rs72937852	G	T	0.028827	1006
4	rs72937853	T	A	0.0318091	1006
4	rs17175769	G	A	0.0725646	1006
4	rs13133568	T	C	0.054672	1006
4	rs13113605	A	C	0.054672	1006
4	rs78275320	T	C	0.0258449	1006
4	rs6833477	T	C	0.028827	1006
4	rs223492	G	C	0.351889	1006
4	rs7670008	C	G	0.0318091	1006
4	rs112128190	A	G	0.0318091	1006
4	rs141124417	G	A	0.028827	1006
4	rs111686697	T	C	0.0318091	1006
4	rs223491	C	T	0.977137	1006
4	rs223490	G	T	0.382704	1006
4	rs17033239	A	C	0.0775348	1006
4	rs223489	A	G	0.356859	1006
4	rs145260901	C	A	0.0178926	1006
4	rs223488	C	T	0.0188867	1006
4	rs223487	A	C	0.206759	1006
4	rs223486	C	G	0.491054	1006
4	rs28584184	C	T	0.0337972	1006
4	rs223484	G	A	0.494036	1006
4	rs75685596	G	C	0.0149105	1006
4	rs223482	A	G	0.491054	1006
4	rs185648834	G	C	0.0139165	1006
4	rs223481	T	C	0.492048	1006
4	rs223480	T	C	0.49503	1006
4	rs72663158	C	T	0.0248509	1006
4	rs10031684	C	T	0.127237	1006
```
