## Supplementary material for "Characterization of shared and ancestry-specific signals driving complex traits using multi-ancestry fine-mapping": s1_snps.txt

```
rs12499786
rs3974662
rs11942541
rs17031369
rs17031373
rs17031377
rs1863569
rs1863568
rs144978941
rs890448
rs1426537
rs6532943
rs6847576
rs6847253
rs995313
rs7695728
rs7673910
rs17248480
rs11097749
rs6831916
rs1346215
rs11097750
rs146856324
rs1426542
rs4698960
rs7673593
rs148121922
rs1426540
rs76993069
rs116429016
rs6848852
rs1426538
rs72682950
rs2903269
rs114897840
rs79166522
rs4699223
rs13434873
rs13434875
rs11936512
rs9995491
rs11931775
rs10007459
rs10018084
rs10018181
rs188278929
rs1834628
rs1834627
rs60433598
rs1834626
rs1834625
rs72682953
rs2114364
rs9917916
rs9917976
rs2866380
rs10014230
rs9991946
rs76062146
rs13111071
rs72682954
rs56297456
rs1593545
rs60561470
rs72922456
rs72682956
rs146349677
rs76238785
rs11726497
rs2114366
rs72682957
rs1426543
rs112571942
rs76303033
rs7682189
rs10856960
rs35575433
rs10856961
rs4699226
rs4699227
rs114952527
rs11097751
rs12500442
rs140150129
rs67589689
rs56081104
rs28390228
rs79693504
rs73836455
rs4699228
rs7693849
rs57759452
rs13122215
rs10022442
rs59724112
rs10022567
rs10022721
rs60955862
rs1365385
rs13129752
rs13130863
rs62321909
rs10028684
rs9996041
rs10031266
rs7356291
rs7356289
rs7356516
rs72682964
rs28634001
rs9999254
rs4699229
rs720754
rs4699230
rs4699231
rs4699232
rs4699233
rs7356359
rs6838771
rs10035012
rs10035089
rs9990585
rs10021102
rs9998573
rs10021222
rs10084821
rs10084936
rs76716208
rs71596329
rs9991697
rs10024842
rs10024690
rs10024695
rs10002234
rs113817457
rs10002364
rs10024975
rs13129397
rs74709981
rs35603285
rs34238875
rs71614695
rs71614696
rs34843160
rs4699234
rs4698962
rs4699235
rs4699236
rs4698963
rs28650372
rs28480442
rs6532944
rs11938286
rs6835677
rs6836414
rs7663031
rs13105894
rs28524091
rs13106416
rs13112536
rs13113028
rs11936790
rs13119481
rs13120525
rs35343445
rs6532945
rs1365386
rs28725320
rs79655214
rs77810408
rs4698964
rs17249006
rs12510778
rs1946379
rs17031441
rs12506137
rs79788888
rs4699237
rs4256226
rs13125011
rs2615967
rs2717834
rs4699238
rs80151352
rs4698965
rs10026180
rs10004046
rs116210903
rs75886752
rs10007640
rs7441661
rs2717842
rs2615966
rs2866384
rs2903270
rs28565318
rs2723055
rs2723054
rs2717841
rs5000385
rs35367457
rs73833815
rs4699239
rs4698966
rs4699240
rs10028479
rs10006739
rs2615965
rs79093923
rs13145270
rs28828168
rs6837742
rs6815071
rs150118477
rs2717845
rs2615964
rs13101389
rs2615963
rs10015619
rs13107786
rs10016250
rs143353824
rs149087450
rs74862869
rs111775585
rs13142783
rs10019394
rs9996896
rs10019711
rs9999428
rs10033644
rs10022033
rs10022293
rs13123252
rs2615961
rs76694695
rs2615960
rs11723338
rs13114007
rs2723056
rs75540846
rs2723048
rs16996744
rs11097752
rs2615959
rs2723049
rs2717835
rs144134393
rs17249398
rs143401842
rs62321925
rs2717838
rs12331201
rs2723057
rs2723058
rs112412933
rs2615958
rs2723059
rs2717839
rs2866629
rs2723060
rs10010568
rs12500878
rs2717837
rs2723045
rs2717840
rs2723046
rs2615968
rs2615969
rs2615970
rs2615971
rs2717846
rs2615972
rs2723047
rs2717847
rs2615973
rs2723051
rs72682987
rs74650566
rs62321929
rs192788304
rs10022203
rs11728661
rs2866387
rs2723053
rs2717833
rs2717832
rs60066787
rs72924571
rs77587947
rs112375972
rs72924574
rs72924576
rs72682992
rs72924578
rs73833824
rs6831155
rs6853910
rs6810935
rs6810937
rs77128864
rs11943019
rs77913775
rs11943968
rs13130798
rs11943946
rs7661067
rs72924584
rs7661775
rs11944258
rs72924589
rs72924590
rs72924594
rs76460042
rs72926555
rs11930552
rs11939729
rs11939732
rs11939785
rs35705338
rs11939963
rs113465262
rs113644675
rs191867848
rs72926560
rs72926561
rs72926564
rs72926567
rs7340954
rs72926575
rs113170807
rs111470235
rs74743994
rs112154722
rs61298613
rs2903272
rs114911995
rs56361251
rs59826875
rs58636784
rs57344724
rs59158319
rs59010193
rs60498775
rs60018011
rs4645217
rs72926581
rs72926583
rs113677563
rs73833842
rs73833844
rs72926585
rs79082109
rs56074602
rs58051645
rs72926588
rs72926589
rs57595522
rs55746823
rs72926592
rs72926593
rs72926594
rs72926597
rs57726349
rs144629977
rs112689156
rs11931796
rs72926600
rs113395521
rs80327365
rs59979601
rs58355302
rs55674840
rs112092510
rs72928503
rs56931426
rs72928510
rs4699241
rs72930429
rs72930430
rs111718761
rs79495644
rs11947457
rs55743710
rs11938257
rs188260075
rs112039360
rs75763510
rs72930436
rs57402852
rs57297442
rs115817042
rs62323862
rs4699242
rs11933019
rs62323863
rs4699243
rs4699244
rs11725488
rs73833854
rs56392027
rs138725815
rs56875319
rs114405190
rs11947063
rs7677529
rs10022996
rs17031472
rs17031475
rs150013416
rs17031480
rs145533378
rs7654685
rs115164983
rs11729520
rs17249745
rs28584039
rs12643950
rs11937607
rs76233270
rs17031500
rs17249850
rs17031503
rs28735916
rs6532948
rs145576289
rs4295268
rs11944004
rs115692550
rs28838703
rs148136178
rs11730599
rs4698967
rs4699245
rs7698702
rs115748867
rs11732890
rs10033677
rs72930451
rs6532950
rs17031508
rs7666463
rs77762405
rs114256179
rs7671667
rs10008465
rs75855810
rs77837716
rs75333566
rs78314478
rs4699246
rs17031515
rs2866624
rs79338780
rs7663310
rs2866625
rs7670379
rs2016504
rs7696049
rs6532951
rs7654581
rs12512781
rs4580657
rs79962027
rs2866626
rs72930460
rs2866627
rs1009257
rs4362823
rs10009721
rs17250305
rs7681723
rs7682523
rs72684808
rs7663252
rs6846631
rs72684810
rs7669914
rs35544155
rs59375880
rs7670896
rs76069535
rs7676236
rs7654159
rs72684813
rs72684814
rs10011245
rs10019129
rs6853161
rs35527510
rs77522595
rs72930469
rs72684815
rs7679597
rs7679949
rs13124358
rs7661765
rs7686623
rs149006708
rs9684229
rs28595771
rs111332831
rs56299640
rs6532952
rs75604237
rs76935405
rs6839393
rs34723698
rs111512209
rs6817060
rs79030242
rs7688364
rs11097753
rs140270793
rs150003797
rs74674691
rs17250606
rs17250634
rs75112506
rs6532953
rs6532954
rs72684821
rs2866433
rs7700191
rs75453134
rs62323869
rs35560961
rs2903287
rs2866434
rs13112336
rs78867752
rs4510470
rs72684823
rs28793343
rs74436499
rs116807383
rs62323870
rs2903288
rs55759820
rs56342064
rs145802912
rs56102978
rs6849419
rs112699835
rs6820312
rs6846296
rs180853567
rs28803469
rs74936293
rs10029884
rs10029986
rs28812187
rs6828004
rs6854197
rs6833395
rs6834603
rs9762775
rs9760151
rs28852725
rs28787980
rs9991536
rs7689967
rs78769364
rs72684831
rs60546701
rs2866418
rs2903286
rs28818302
rs34636899
rs6820207
rs6819693
rs6820608
rs2866420
rs2866421
rs2866422
rs2866423
rs2866424
rs74882567
rs75784253
rs80353841
rs72684838
rs10026228
rs76363407
rs72684841
rs11734573
rs72684842
rs67838007
rs72912919
rs7669395
rs17197854
rs60369168
rs17251102
rs138260614
rs17197910
rs28452790
rs7694653
rs7695222
rs7695700
rs4487344
rs72684844
rs13124455
rs113699973
rs12645499
rs59815116
rs79040780
rs17198078
rs12643270
rs34125470
rs34076866
rs12644085
rs7669170
rs7669524
rs72684846
rs17251415
rs35556034
rs115881614
rs80061841
rs144101584
rs11723617
rs115387987
rs11723683
rs79952106
rs145675165
rs72684847
rs2866427
rs13105707
rs72684848
rs13105746
rs17251707
rs13130979
rs59452065
rs56244079
rs11936229
rs13143423
rs114680247
rs7437792
rs10012114
rs17251894
rs74784598
rs13107699
rs9995701
rs72684850
rs28730977
rs10030362
rs13114967
rs72684853
rs13149930
rs28602322
rs28474694
rs28680907
rs72684854
rs75824351
rs2866428
rs13150456
rs72912956
rs2866429
rs13133203
rs76300578
rs72912958
rs11732443
rs57529521
rs11942037
rs11942038
rs6856330
rs7697868
rs7656803
rs7663917
rs72914724
rs28501591
rs13148354
rs61244337
rs12639950
rs17252142
rs6532956
rs768290
rs11945384
rs28832696
rs4352479
rs12501273
rs6832886
rs12512546
rs2866430
rs4699251
rs34985198
rs13130700
rs13130723
rs10013714
rs75962914
rs58924786
rs7665905
rs2866431
rs10433986
rs9307262
rs9307263
rs9307264
rs10011961
rs13123939
rs74864228
rs12501586
rs12648423
rs12506451
rs7660525
rs10856962
rs12506517
rs12649895
rs12643886
rs11936333
rs72684874
rs9790524
rs28701510
rs4413410
rs4286516
rs7671144
rs72684875
rs13120845
rs6532957
rs12509873
rs10025108
rs10017300
rs62323872
rs180784735
rs113221940
rs28733125
rs4324548
rs7685660
rs72684879
rs4699252
rs17031574
rs72684880
rs72684881
rs4346653
rs73834284
rs17031577
rs17031579
rs189459739
rs6532958
rs7659763
rs6532959
rs17031588
rs73834285
rs12505043
rs12509142
rs77079938
rs56236271
rs13148620
rs13103794
rs4698968
rs140661832
rs73834286
rs55674120
rs4640677
rs10516481
rs4327488
rs4401452
rs12648641
rs10001374
rs75975062
rs7682856
rs74798412
rs55728228
rs113005588
rs60705795
rs143867221
rs79156194
rs113442486
rs146066772
rs28830546
rs185644506
rs4699254
rs7667833
rs113808085
rs6532961
rs139052479
rs6818863
rs6824318
rs6850555
rs12511373
rs6532962
rs6532963
rs6532964
rs72917042
rs13110006
rs7666753
rs7667110
rs7654186
rs74704150
rs4699255
rs76185286
rs72917046
rs75541530
rs28762091
rs4425378
rs145445043
rs4426780
rs7674411
rs114894986
rs7675129
rs4627868
rs60090601
rs74959114
rs41340152
rs6815355
rs6532965
rs72917055
rs35157729
rs4546248
rs35021997
rs79483457
rs34083726
rs871061
rs41442345
rs201081507
rs11729389
rs4277781
rs12649398
rs115418569
rs4261990
rs72684892
rs6851800
rs36087241
rs6858663
rs6532966
rs55837132
rs13149344
rs13130964
rs11097754
rs4699257
rs4473657
rs56096336
rs7442162
rs77292935
rs58179287
rs79949905
rs4478192
rs59974855
rs35663811
rs60130909
rs77139305
rs72917071
rs4632664
rs4482766
rs13149073
rs57698433
rs28581841
rs28721993
rs115057905
rs10003889
rs7668453
rs72917091
rs71597107
rs66708693
rs62323922
rs149878088
rs62323924
rs62323925
rs34790532
rs114433610
rs7695738
rs7695470
rs72684896
rs7700116
rs140461291
rs56791074
rs13105682
rs11726077
rs79734401
rs6532967
rs6532968
rs143736008
rs7693147
rs74713159
rs80191827
rs11726012
rs190947470
rs17199964
rs75605365
rs4371620
rs7377083
rs7377115
rs7375516
rs11097755
rs17031615
rs6532969
rs4699258
rs7683892
rs72684898
rs114617092
rs4518254
rs10031210
rs7690997
rs7691030
rs4522865
rs17200251
rs183545902
rs186799485
rs9998865
rs34261083
rs67800004
rs17031641
rs4398527
rs4496585
rs11935577
rs11944577
rs11944613
rs13117264
rs10440386
rs11938185
rs11938245
rs10446706
rs75005074
rs17266357
rs10446707
rs6819732
rs34499378
rs4699259
rs35838403
rs17200433
rs4414957
rs4414958
rs139979022
rs13146194
rs10446708
rs10446682
rs7656409
rs7656627
rs11929782
rs4699261
rs74798420
rs4698969
rs4699262
rs6833249
rs6833764
rs6811141
rs17266552
rs35194352
rs35416717
rs11940244
rs11940179
rs11931087
rs72921005
rs72686713
rs66638185
rs34851381
rs35446399
rs13124747
rs13152198
rs13131198
rs79909634
rs76563987
rs28496978
rs72686716
rs4572885
rs13136297
rs35916449
rs13136796
rs10028805
rs62321670
rs35072064
rs4615176
rs4411998
rs2052445
rs114615656
rs12505627
rs35388091
rs1421627
rs13106926
rs13107572
rs13107612
rs13108165
rs115605889
rs12647112
rs9996100
rs7693190
rs72686719
rs151135118
rs143862774
rs111281222
rs13135381
rs13136118
rs72686722
rs13136219
rs55768089
rs13112246
rs13137133
rs34125672
rs62321672
rs1125271
rs4276281
rs7698632
rs13127559
rs12163856
rs116061296
rs79017837
rs139771915
rs112705200
rs17266594
rs35978636
rs10516487
rs10516486
rs34029191
rs115053213
rs17200824
rs113424976
rs4637409
rs34749007
rs13145909
rs4643809
rs13129744
rs7682827
rs10016325
rs139969535
rs111721286
rs2080820
rs1469019
rs72923466
rs114430346
rs140915571
rs35926162
rs35190155
rs10032160
rs150652270
rs17031708
rs148572654
rs79201444
rs11931658
rs12500743
rs12512304
rs35476121
rs12498977
rs12498921
rs12506564
rs34118030
rs7686702
rs41387952
rs11940934
rs7441177
rs11097756
rs12500010
rs10856963
rs11097757
rs13148076
rs13121706
rs34397140
rs12501163
rs4610336
rs13128847
rs4698971
rs111314358
rs4607219
rs115266946
rs41507945
rs1345568
rs1421624
rs1862128
rs6849308
rs13145804
rs13126550
rs72686735
rs35400474
rs4698972
rs34166099
rs4235402
rs78706075
rs4698973
rs13140171
rs4698974
rs4698975
rs72927164
rs10516482
rs4426778
rs4443287
rs4365725
rs142828806
rs35201947
rs60448423
rs188327848
rs4317207
rs17031724
rs4296682
rs4572884
rs12647710
rs11932972
rs4554079
rs75690445
rs112824960
rs4586936
rs78440527
rs62321728
rs138100833
rs13101528
rs4544711
rs35618358
rs77068789
rs34814827
rs13103373
rs4698977
rs61465450
rs7440537
rs13116542
rs114649558
rs111655452
rs34208976
rs12331846
rs12331849
rs7662572
rs72686742
rs10516483
rs10516484
rs11933157
rs17031755
rs6857428
rs17031758
rs4639076
rs4270588
rs4270589
rs2216546
rs1363067
rs17031771
rs13108400
rs10016018
rs35860418
rs143821285
rs6816787
rs11734196
rs3974649
rs3974650
rs13142517
rs72927189
rs11097760
rs11736568
rs11097761
rs11737723
rs7679882
rs13434472
rs35507621
rs36005813
rs6850747
rs115286479
rs4635818
rs4463068
rs12641899
rs4698839
rs9999440
rs11942437
rs35205296
rs35013900
rs35418410
rs13137047
rs12647741
rs12644624
rs12647829
rs6830565
rs13103438
rs13128022
rs4345184
rs13135361
rs74285012
rs13111489
rs17031789
rs11727928
rs4698978
rs11930376
rs11939568
rs114614648
rs7656720
rs7663733
rs13109260
rs62321738
rs79489408
rs77995426
rs11934097
rs9790475
rs28396651
rs4698979
rs4493533
rs12505747
rs10013187
rs34321727
rs7682346
rs10212684
rs10212686
rs9790770
rs9790772
rs58654655
rs7694392
rs57799233
rs62321740
rs4624656
rs6532976
rs112659294
rs2851316
rs4550925
rs6532977
rs2851315
rs10856964
rs2851314
rs151290292
rs2544574
rs113882503
rs150185614
rs139712736
rs186933307
rs7659691
rs142074392
rs4385063
rs139997944
rs4337734
rs4530633
rs6532979
rs116464690
rs4295265
rs116236361
rs76422963
rs4235403
rs71597114
rs6812874
rs3733197
rs3733198
rs10014485
rs28445603
rs62322688
rs13119516
rs17031810
rs113123639
rs72686761
rs4099101
rs2631256
rs76962749
rs62322690
rs12331595
rs2631255
rs901406
rs1809578
rs918363
rs72686762
rs10031172
rs1421625
rs28584736
rs17208914
rs12509274
rs13125328
rs2851337
rs33973573
rs13120877
rs10050084
rs923206
rs28616585
rs114654311
rs2851336
rs2631253
rs116719387
rs2631252
rs13107723
rs13113677
rs2851335
rs72686766
rs6858108
rs72686769
rs17209152
rs13106011
rs2631251
rs144354371
rs13126505
rs112879286
rs79225975
rs28497409
rs2851334
rs2851333
rs11723001
rs2631249
rs140929585
rs2851331
rs115521165
rs2851330
rs2851329
rs12503000
rs11734871
rs111737699
rs2851328
rs2851327
rs75245666
rs62322693
rs113071130
rs2631246
rs140188161
rs13121488
rs55850377
rs139747579
rs727085
rs727086
rs2544569
rs7666312
rs115154908
rs2112139
rs78681048
rs2851326
rs12509248
rs12513249
rs2851325
rs4698985
rs2631244
rs2631243
rs115994059
rs74416160
rs2850374
rs2850375
rs62322696
rs112922758
rs1352174
rs2631242
rs2008254
rs1386173
rs13109404
rs976654
rs2631241
rs6812110
rs2631274
rs2631273
rs60500975
rs150287708
rs34205595
rs1027013
rs141427501
rs139933905
rs1027012
rs10000979
rs57779995
rs2851320
rs2631272
rs2850376
rs1486572
rs2850377
rs2631271
rs1386176
rs2850378
rs114243556
rs62322737
rs2851317
rs2850379
rs188276256
rs11097766
rs116113680
rs150908889
rs2903274
rs1843680
rs2850381
rs13127398
rs2850383
rs2850384
rs2850385
rs2850386
rs2850387
rs140751279
rs6532981
rs6532982
rs2631258
rs13113094
rs62322738
rs73834553
rs74878522
rs181740632
rs78898795
rs113491040
rs141958301
rs139149994
rs72929951
rs114484585
rs139303590
rs17031856
rs79274226
rs6532984
rs114157400
rs139291225
rs3135465
rs6844449
rs6845846
rs78829949
rs115047583
rs1386175
rs1486571
rs73834559
rs72931988
rs72931991
rs111334592
rs78874081
rs2631259
rs141952194
rs6853184
rs6853274
rs7695494
rs2631260
rs73834560
rs73834561
rs2631262
rs2631264
rs2850390
rs2631265
rs2850391
rs116421467
rs2035604
rs17853030
rs112409728
rs2631266
rs78894076
rs78546088
rs2631267
rs2631268
rs7685012
rs72686788
rs2850392
rs4143099
rs79386247
rs72686790
rs76745970
rs3133077
rs61199206
rs58347863
rs3133078
rs10516491
rs72933910
rs1872701
rs1906081
rs146560531
rs1352175
rs3774927
rs150175821
rs2850393
rs116662665
rs111311137
rs181511775
rs28730980
rs1872702
rs17270656
rs2850394
rs78003929
rs13112986
rs75035308
rs74934013
rs2129294
rs149245867
rs6820143
rs6821429
rs75294718
rs3774931
rs79495858
rs3113675
rs2631269
rs2658529
rs74410482
rs75738090
rs3113676
rs2450406
rs2450407
rs2510445
rs75038254
rs72933934
rs6825789
rs2850395
rs2850396
rs17211449
rs60836428
rs3113677
rs2658534
rs2850397
rs76268296
rs2658535
rs114211633
rs143102184
rs114848708
rs2631270
rs79008216
rs6812465
rs7685506
rs79573693
rs12649238
rs10516490
rs10516489
rs185495574
rs72686802
rs17031974
rs7693723
rs17211702
rs10516488
rs144693039
rs17031982
rs17031983
rs17271413
rs1386174
rs17031995
rs4550926
rs4536928
rs72922880
rs1395306
rs115945651
rs181390542
rs11729100
rs74285015
rs189256981
rs4698987
rs13112324
rs72688506
rs113486360
rs113180916
rs144945959
rs2129292
rs79219897
rs34934650
rs34184671
rs111360180
rs35880229
rs114852012
rs11947367
rs12640056
rs6842661
rs77162208
rs7692330
rs75477638
rs7675302
rs7675363
rs11737896
rs6816285
rs114521411
rs10016408
rs7672408
rs1813006
rs112766088
rs72688511
rs76349298
rs76151495
rs6843917
rs6825235
rs6825329
rs75806167
rs56030901
rs7659549
rs114135823
rs72688512
rs1506500
rs6823329
rs6532988
rs1395304
rs6856488
rs72688515
rs115452512
rs1395305
rs6532989
rs72688517
rs74443917
rs13152401
rs1506501
rs59434341
rs58259879
rs11723744
rs115819505
rs74673504
rs72688519
rs6532990
rs72688520
rs113543172
rs1876200
rs80055204
rs111662578
rs871154
rs12641017
rs871153
rs115713563
rs188711338
rs1506502
rs1506503
rs77059331
rs72688523
rs238486
rs238487
rs139134292
rs238488
rs173218
rs238490
rs171144
rs116261856
rs62324183
rs238491
rs11727352
rs238492
rs2903276
rs238493
rs62324184
rs9996962
rs116660951
rs72688526
rs238436
rs238437
rs238438
rs238439
rs238440
rs171141
rs238441
rs13101632
rs72688529
rs238510
rs238511
rs238512
rs6532992
rs72688530
rs72688531
rs238513
rs114033049
rs139942659
rs238514
rs238515
rs13141782
rs72688533
rs9996169
rs190111836
rs238471
rs238472
rs113896989
rs111707066
rs111628026
rs238474
rs72688538
rs72688539
rs238475
rs11726042
rs238476
rs238477
rs238478
rs56127520
rs11726272
rs11721871
rs114030456
rs190224
rs173217
rs115012662
rs79373659
rs1506504
rs2658533
rs1072819
rs151366
rs72688545
rs151495
rs113230566
rs151496
rs11733537
rs151497
rs236754
rs142117843
rs238495
rs236760
rs236759
rs144996235
rs1440233
rs116144986
rs11727457
rs236758
rs1440232
rs151367
rs236756
rs72688553
rs236755
rs11730990
rs11731061
rs142688797
rs55991708
rs151498
rs236762
rs72688557
rs74855816
rs60137543
rs151499
rs151500
rs236761
rs76884108
rs72688558
rs79251264
rs75136400
rs151501
rs72688560
rs236764
rs11736681
rs74774488
rs116800418
rs236765
rs151385
rs143257166
rs78025186
rs72688563
rs236766
rs72938841
rs17221648
rs151476
rs236768
rs145508030
rs151386
rs17032118
rs17032121
rs77538434
rs236769
rs236770
rs151479
rs73836513
rs151480
rs151481
rs236781
rs35860392
rs236780
rs73836515
rs189328
rs236779
rs236778
rs236777
rs111820693
rs236776
rs236775
rs79892443
rs236774
rs17032126
rs28675046
rs17222142
rs73836517
rs78643545
rs17222149
rs7662047
rs7661718
rs13131758
rs236773
rs72688576
rs236772
rs115645177
rs62324235
rs151387
rs62324236
rs112896716
rs236771
rs140675990
rs141416784
rs238450
rs72688579
rs80251073
rs151364
rs11737366
rs116256632
rs72688581
rs72688582
rs151477
rs151478
rs11934799
rs236749
rs236748
rs11726967
rs11727065
rs1595845
rs6855675
rs6830163
rs62324238
rs62322190
rs62322191
rs57363011
rs173137
rs173138
rs4607220
rs57328322
rs58211757
rs57023828
rs58219057
rs62322197
rs236750
rs62322198
rs977574
rs236751
rs139056392
rs145842351
rs236752
rs236753
rs151482
rs151483
rs238455
rs238456
rs62322199
rs238457
rs238458
rs238459
rs190223
rs6856885
rs180877
rs57247950
rs1573494
rs238460
rs2213028
rs11734042
rs56373427
rs439538
rs424277
rs62322203
rs11727724
rs11727828
rs72688590
rs72688593
rs11736322
rs11737207
rs236743
rs116683233
rs767226
rs236744
rs60071108
rs150004860
rs236745
rs145200979
rs236746
rs17032150
rs72688594
rs6855246
rs145506950
rs238449
rs2851245
rs457134
rs67477060
rs449095
rs451461
rs170933
rs7683088
rs151502
rs151503
rs111523228
rs151504
rs151326
rs10004577
rs7665350
rs6821687
rs7659989
rs6532996
rs151384
rs151383
rs151304
rs6419158
rs151382
rs555812521
rs192178475
rs7680534
rs151381
rs151380
rs145543835
rs191570074
rs138043057
rs113886002
rs151379
rs28547477
rs1440236
rs151378
rs7669715
rs76599352
rs4698991
rs151377
rs62322235
rs151376
rs151375
rs115386517
rs72940833
rs1348024
rs115192304
rs114469478
rs1547383
rs151374
rs151373
rs4698993
rs2903278
rs10031823
rs28556768
rs13435395
rs1440235
rs11735227
rs111982633
rs1506505
rs1440234
rs11727107
rs11727215
rs9715335
rs28855675
rs11943887
rs28760529
rs151422
rs151421
rs7690879
rs7667281
rs151305
rs978998
rs978999
rs188209010
rs28437963
rs7674104
rs10011987
rs28392891
rs151420
rs151419
rs10002033
rs170872
rs151418
rs78509684
rs62322244
rs151417
rs151416
rs151415
rs17032168
rs11097768
rs151414
rs151413
rs1540052
rs191581757
rs151412
rs151411
rs28454488
rs56258119
rs72690422
rs184831084
rs62322247
rs151410
rs73836536
rs6825428
rs62322248
rs72690426
rs74638578
rs28397699
rs151408
rs142493
rs151407
rs72690430
rs35225200
rs35518360
rs28835344
rs604362
rs148445919
rs145954679
rs668795
rs140015538
rs10000402
rs619183
rs668883
rs392323
rs13434749
rs115808829
rs364553
rs62322251
rs111501786
rs72690436
rs55980430
rs10021755
rs17032185
rs10010108
rs463661
rs464969
rs458318
rs464114
rs72690439
rs408364
rs452385
rs368845
rs394649
rs460670
rs460610
rs406749
rs367659
rs456734
rs366374
rs380768
rs430589
rs1968543
rs72690448
rs2119211
rs463721
rs456877
rs420823
rs459559
rs143606481
rs141110679
rs386682
rs6855752
rs6830450
rs62323488
rs35610681
rs34376460
rs35301460
rs35700174
rs34922141
rs35166705
rs55866413
rs413462
rs11733665
rs11733720
rs465176
rs463772
rs459159
rs7685748
rs418348
rs2119210
rs2119209
rs460755
rs183846743
rs455610
rs10433991
rs455741
rs11940068
rs384085
rs62323491
rs458870
rs6852794
rs456985
rs116095386
rs113361187
rs10433893
rs72690454
rs28802702
rs463542
rs406954
rs451078
rs62323492
rs467204
rs146078165
rs34185522
rs456349
rs456521
rs11945205
rs73836538
rs11936159
rs62323493
rs62323495
rs59629817
rs458771
rs60245306
rs458779
rs60709691
rs57957741
rs72690460
rs458943
rs78841505
rs78349477
rs62323537
rs460624
rs56718028
rs59247268
rs72922981
rs460800
rs465164
rs6855701
rs11942074
rs462060
rs56028926
rs462178
rs462186
rs111229888
rs74693356
rs377273
rs373091
rs660502
rs660580
rs680310
rs450780
rs387839
rs142873571
rs62323541
rs113732593
rs459331
rs56385550
rs49178
rs457490
rs76407418
rs116793213
rs11736058
rs593576
rs412428
rs458201
rs457736
rs4640675
rs4525979
rs4621433
rs688499
rs6835816
rs651547
rs651551
rs6813204
rs13150344
rs660157
rs659837
rs659812
rs659763
rs11930303
rs658953
rs621412
rs657985
rs657581
rs11930418
rs657521
rs657195
rs11930452
rs682916
rs448181
rs432186
rs440507
rs643645
rs685213
rs13111982
rs426642
rs461902
rs75671166
rs465144
rs80137092
rs62327888
rs62327889
rs460026
rs463373
rs444943
rs438803
rs439757
rs13126885
rs72924805
rs190178
rs58321370
rs151372
rs73836548
rs151370
rs17032286
rs17032290
rs192068
rs149268
rs182865
rs62327912
rs17823175
rs58379650
rs151369
rs2298752
rs17032321
rs73836551
rs115980427
rs4476601
rs6813511
rs7681171
rs7662378
rs170871
rs189215
rs151368
rs6832846
rs151388
rs17032357
rs4698843
rs17032332
rs9331
rs151390
rs9705
rs151392
rs151393
rs112519623
rs7672806
rs151394
rs56072709
rs151395
rs151396
rs151397
rs79774301
rs151398
rs62327916
rs151253114
rs56215225
rs151399
rs151400
rs7681239
rs116767419
rs13107325
rs17823966
rs13114343
rs10489124
rs80176743
rs17225702
rs151401
rs17032400
rs151402
rs4699006
rs113926309
rs151403
rs151404
rs9992479
rs10049581
rs151405
rs74665237
rs151406
rs144401529
rs149907535
rs233834
rs233833
rs11725311
rs233832
rs233831
rs13135092
rs233830
rs139036380
rs115510548
rs233829
rs233828
rs191022895
rs57742487
rs10014145
rs28505163
rs233827
rs63519
rs112673097
rs56295373
rs233826
rs233825
rs11733504
rs77855778
rs2165265
rs2119213
rs233824
rs233823
rs233822
rs233821
rs233818
rs233817
rs448195
rs431451
rs426442
rs11941736
rs17226148
rs10489123
rs10489122
rs17824524
rs10489121
rs233816
rs77838078
rs79969194
rs79276766
rs62327945
rs72692219
rs17032436
rs233815
rs62327946
rs72692221
rs6825874
rs233814
rs2165266
rs6826958
rs233813
rs60690742
rs233812
rs233811
rs77378426
rs233810
rs233809
rs233808
rs233807
rs4588460
rs233806
rs233805
rs233804
rs59814792
rs148026569
rs390878
rs173048
rs7655493
rs72692226
rs11733483
rs440702
rs1470115
rs1470116
rs79411313
rs12649383
rs11097772
rs389974
rs2033899
rs396902
rs11737763
rs62327949
rs11730750
rs4698844
rs7694296
rs4698845
rs7699390
rs7699542
rs75944409
rs7654606
rs11734114
rs116507282
rs57965291
rs170869
rs72692236
rs72692237
rs141978356
rs72692239
rs971752
rs116595123
rs67529886
rs985989
rs11097773
rs41275737
rs77160456
rs6829701
rs36003008
rs74877665
rs62327953
rs1462947
rs35411892
rs13105581
rs41275739
rs6848517
rs56120867
rs4699011
rs73834752
rs67152947
rs6814003
rs62327954
rs13103835
rs6822371
rs11736123
rs62327955
rs11724128
rs62327956
rs72692248
rs72692249
rs13118152
rs72692251
rs6855535
rs55929428
rs7436937
rs1545744
rs17278473
rs75829635
rs998719
rs1004606
rs7692921
rs149313226
rs149356990
rs78177294
rs4699012
rs116767188
rs114473485
rs116538600
rs4699013
rs34663993
rs62327959
rs13128485
rs10461136
rs6844796
rs72692260
rs6850893
rs7664683
rs17212693
rs11735688
rs62329460
rs11724124
rs62329461
rs1381893
rs72692261
rs62329462
rs4146610
rs1462943
rs138575905
rs79747645
rs72692262
rs1824678
rs78288143
rs75772141
rs4557261
rs2054394
rs2054393
rs4699015
rs922361
rs77252379
rs11931217
rs7695247
rs56202729
rs72692266
rs62329487
rs13152048
rs12499248
rs4699016
rs33940030
rs115970333
rs73834756
rs34835832
rs6856314
rs4698846
rs11728286
rs34333163
rs34927061
rs11734743
rs11730379
rs35651507
rs10516492
rs56202913
rs13107285
rs11097774
rs10516493
rs13114461
rs13114738
rs147775918
rs13115792
rs7693671
rs11940362
rs10516494
rs13135688
rs985708
rs985709
rs13142002
rs62329492
rs13142667
rs13143234
rs13105418
rs4698847
rs4699017
rs12507566
rs12512457
rs1599684
rs2126625
rs2126626
rs4596242
rs4312759
rs12509851
rs140575453
rs13109272
rs11931076
rs11931083
rs62329494
rs11945859
rs2199540
rs7441941
rs6834845
rs116191162
rs10856965
rs11736431
rs150420325
rs56133710
rs4590034
rs146029584
rs4437252
rs4437253
rs112248279
rs145304275
rs4518246
rs4594728
rs4356914
rs11932504
rs7695249
rs4699019
rs182648841
rs6810692
rs11097775
rs7661593
rs1599685
rs11731743
rs145150975
rs4146611
rs4394001
rs1462948
rs1462949
rs1159788
rs17032552
rs6843751
rs1381899
rs962399
rs17213569
rs1462950
rs1462951
rs1462952
rs4699020
rs1599686
rs2086004
rs1117520
rs1117522
rs4699021
rs17279528
rs11097776
rs35684057
rs1870952
rs150813383
rs114162812
rs13150460
rs189948382
rs6814302
rs13105296
rs13112672
rs147123168
rs138528747
rs13112930
rs4699022
rs4699023
rs138815861
rs72694103
rs984055
rs80271034
rs7657947
rs55801262
rs56344531
rs11935847
rs13117712
rs13142626
rs61325025
rs11733421
rs6835467
rs13125848
rs144202637
rs11730344
rs116622689
rs77860075
rs1381896
rs1381897
rs13140586
rs72928335
rs1462945
rs13134240
rs73834800
rs12508086
rs12508121
rs73834802
rs73837203
rs11097777
rs10856967
rs80322712
rs11097778
rs4699024
rs55804949
rs73837204
rs4698852
rs7683109
rs11097779
rs11730958
rs11730944
rs140122109
rs13132235
rs74842085
rs13132722
rs1381895
rs1381894
rs13147260
rs13114804
rs11097780
rs12500141
rs191627342
rs59837211
rs143546063
rs76061456
rs13150351
rs13104988
rs12510124
rs34197129
rs11097781
rs11097782
rs73837208
rs62328503
rs58801882
rs13113284
rs13137839
rs4699025
rs4699026
rs12513242
rs74601309
rs12513230
rs12505568
rs12513257
rs113388694
rs12513366
rs4699027
rs9996947
rs10008684
rs10019247
rs4699028
rs13122985
rs55970820
rs2169596
rs2169595
rs73837211
rs137865604
rs71621626
rs149454053
rs6841750
rs59494802
rs1471393
rs13119968
rs964504
rs964503
rs2903280
rs6533013
rs6533014
rs12510679
rs6821848
rs2045798
rs17032603
rs72694137
rs2045797
rs13132193
rs72694140
rs191173147
rs59773356
rs6819295
rs6818963
rs62328507
rs6533015
rs76573486
rs75978715
rs6533016
rs56214307
rs55760375
rs62328509
rs72694145
rs62328510
rs62328511
rs1609991
rs6846971
rs4699029
rs1811810
rs1609992
rs7654834
rs7655375
rs76647243
rs1038000
rs146289858
rs12710964
rs1037999
rs61429188
rs66521590
rs6851440
rs72694157
rs13140033
rs147555356
rs2126627
rs926163
rs62328512
rs13115343
rs2169598
rs2866405
rs140563627
rs184413811
rs6817730
rs11097783
rs2169597
rs62328513
rs112035262
rs10031415
rs17825737
rs111495531
rs116445911
rs17032641
rs1973871
rs4698854
rs13116385
rs4698855
rs17825838
rs10000030
rs13129951
rs1313924
rs1585605
rs1585606
rs1585607
rs62328514
rs7685474
rs7685305
rs1313925
rs72694174
rs1314336
rs2091973
rs181385639
rs72932141
rs6533017
rs6834196
rs17008528
rs10014309
rs143418533
rs77002140
rs115547957
rs41496148
rs13107511
rs116087091
rs34316881
rs2205438
rs230490
rs72694182
rs55937925
rs77855727
rs230489
rs230488
rs1598860
rs115105723
rs115907811
rs230487
rs62328535
rs10019804
rs77105890
rs17032683
rs74458418
rs28844321
rs7662536
rs10026278
rs9996514
rs59979574
rs28871712
rs28804983
rs4456957
rs1882949
rs2903281
rs2085549
rs2085548
rs11733168
rs34506242
rs76004181
rs62328536
rs80172929
rs148991476
rs4698857
rs33979463
rs141936164
rs28882677
rs144873903
rs187374815
rs115685970
rs10024473
rs184409278
rs13105106
rs116078784
rs34711817
rs80355640
rs150885617
rs10021017
rs11097786
rs142991920
rs150686437
rs140155611
rs11097787
rs11097788
rs10024808
rs13118067
rs115300197
rs28826294
rs114770071
rs2168805
rs2125213
rs28782795
rs28502244
rs28865076
rs72696109
rs28833207
rs2903282
rs747559
rs13147820
rs6811263
rs6833745
rs72696114
rs2061364
rs28573147
rs980455
rs76471993
rs11940017
rs11944443
rs188771491
rs72696119
rs6834596
rs2926005
rs2272676
rs10013613
rs78573682
rs74649783
rs3774932
rs3774933
rs13137392
rs28520385
rs3774934
rs2168803
rs4647965
rs147076780
rs4647971
rs4647972
rs139368028
rs17032705
rs62328541
rs3774936
rs3774937
rs73837248
rs116278158
rs1120986
rs79590323
rs62328542
rs11934404
rs3774938
rs1598857
rs4647978
rs4235404
rs4647980
rs80175873
rs74833382
rs78900265
rs79843117
rs1599961
rs73837252
rs1585215
rs1585214
rs1585213
rs77830930
rs35726481
rs4647981
rs1598856
rs4647987
rs72696152
rs230535
rs73837257
rs170731
rs230534
rs113473633
rs230533
rs230532
rs230531
rs73837258
rs73837260
rs147177288
rs73837261
rs79650652
rs75816590
rs79958823
rs113692063
rs28450894
rs230530
rs4647992
rs28595328
rs230529
rs230528
rs4647998
rs230527
rs7679591
rs230526
rs230525
rs4648002
rs79651301
rs73837266
rs75744242
rs77416893
rs73837268
rs4648004
rs4648006
rs143519195
rs4648008
rs4648009
rs230523
rs113179669
rs230522
rs118882
rs230521
rs116698557
rs76016852
rs230520
rs17032779
rs230519
rs93059
rs73837271
rs192477561
rs230518
rs230517
rs230516
rs230515
rs73834805
rs230514
rs73834806
rs230512
rs230511
rs4648011
rs230510
rs73834807
rs7340881
rs230509
rs13117745
rs28566809
rs230508
rs230507
rs230506
rs6819573
rs230505
rs230504
rs140684282
rs230491
rs230492
rs149564103
rs230493
rs73834811
rs1598861
rs35680095
rs73834812
rs230494
rs115614971
rs17032815
rs230495
rs2293970
rs230496
rs4648015
rs230497
rs230498
rs4648016
rs230499
rs4648018
rs230500
rs230502
rs77803021
rs230538
rs142018793
rs230539
rs4648022
rs230540
rs909331
rs4648024
rs230541
rs909332
rs230542
rs78492053
rs230543
rs230544
rs1801
rs11723120
rs11097789
rs28491436
rs4699030
rs1005819
rs4648037
rs4648038
rs4648039
rs1598858
rs1610152
rs1598859
rs17032850
rs3774956
rs4648043
rs4648045
rs3821958
rs3774957
rs4648046
rs1287
rs7667496
rs7692606
rs1020759
rs3774959
rs3774960
rs10489114
rs10013190
rs78305068
rs59123962
rs4698858
rs9996972
rs10031217
rs1020760
rs1609993
rs4648049
rs4648050
rs4648051
rs4648052
rs4648055
rs4648058
rs4648059
rs4235405
rs4648068
rs4648069
rs4648073
rs3774963
rs4648075
rs3774964
rs73834831
rs7684888
rs11722146
rs3774965
rs12509403
rs12509517
rs3774967
rs4699031
rs4235406
rs3755867
rs4648090
rs4648091
rs4648095
rs4648097
rs9790601
rs7683854
rs28557116
rs3774968
rs4648104
rs56207297
rs4648110
rs4648116
rs4648117
rs3817685
rs4648126
rs4648127
rs4648128
rs230547
rs4648133
rs4648134
rs4648135
rs4648136
rs4648141
rs1609798
rs79866315
rs7674004
rs62327180
rs7674640
rs997476
rs10489113
rs113401905
rs77719483
rs113157811
rs149120762
rs17032996
rs11733293
rs4698860
rs4698861
rs4698862
rs113848605
rs4698863
rs62327181
rs17033014
rs17033015
rs12645469
rs12648696
rs111917101
rs7685915
rs7664171
rs35992292
rs10213251
rs7677509
rs7699231
rs7699678
rs11724614
rs7664828
rs7665090
rs7690123
rs7665659
rs7665854
rs7690700
rs76988304
rs12644381
rs1054037
rs4013
rs4019
rs7672268
rs78514870
rs1054029
rs3194585
rs75826658
rs735403
rs735404
rs735405
rs1077358
rs3774969
rs2866406
rs2866407
rs2866408
rs2866409
rs149600482
rs2866412
rs12498722
rs12502761
rs5026469
rs5026470
rs5026471
rs5026472
rs5026474
rs5026475
rs5026476
rs13106304
rs13106325
rs6812747
rs6813157
rs6839064
rs2272695
rs2272696
rs2272697
rs909349
rs4586937
rs3733202
rs2866413
rs4547797
rs2866414
rs4496586
rs148828948
rs10007196
rs9996834
rs11727546
rs2903283
rs4579121
rs6810869
rs6833962
rs6533020
rs6834176
rs6533021
rs6533022
rs2125211
rs765789
rs111700303
rs76778895
rs2293995
rs228611
rs139602776
rs228618
rs77332324
rs228619
rs76645359
rs228623
rs228624
rs228625
rs228626
rs228627
rs228628
rs228629
rs12152655
rs228630
rs228631
rs228632
rs147714715
rs179195
rs2978641
rs228612
rs78955300
rs228613
rs77985169
rs80198806
rs228614
rs228616
rs228617
rs148767464
rs116699774
rs434644
rs413967
rs404574
rs140289949
rs147313775
rs227361
rs149495271
rs6847587
rs377281937
rs227362
rs74819220
rs227275
rs227276
rs227277
rs227278
rs227279
rs76782146
rs79138733
rs77249608
rs77845705
rs77739565
rs11097790
rs112730086
rs62327215
rs227280
rs191838284
rs10004772
rs393223
rs170563
rs227281
rs227282
rs149687792
rs227283
rs227284
rs227285
rs170564
rs13112128
rs227363
rs227364
rs227365
rs113125567
rs227366
rs227367
rs227368
rs227369
rs227370
rs227371
rs79912020
rs227372
rs227373
rs227374
rs227375
rs76615823
rs150900
rs12513074
rs223513
rs223512
rs223511
rs223510
rs139880035
rs223509
rs223508
rs223507
rs223506
rs223505
rs223504
rs56725841
rs181446351
rs113218472
rs76498519
rs223503
rs223502
rs62327228
rs72663153
rs140521774
rs223501
rs6857760
rs113775284
rs223500
rs223499
rs113584126
rs113779495
rs17254118
rs114125832
rs223498
rs223497
rs223496
rs17033230
rs223495
rs148918425
rs144812644
rs12501044
rs72937838
rs116668132
rs58270587
rs4318652
rs223494
rs223493
rs62327252
rs34992678
rs183041597
rs28416172
rs72937852
rs72937853
rs17175769
rs13133568
rs13113605
rs78275320
rs6833477
rs223492
rs7670008
rs112128190
rs141124417
rs111686697
rs223491
rs223490
rs17033239
rs223489
rs145260901
rs223488
rs223487
rs223486
rs28584184
rs223484
rs75685596
rs223482
rs185648834
rs223481
rs223480
rs72663158
rs10031684
```
