## Supplementary material for "Characterization of shared and ancestry-specific signals driving complex traits using multi-ancestry fine-mapping": s2.afreq

```
#CHROM	ID	REF	ALT	ALT_FREQS	OBS_CT
4	rs6825984	T	C	0.0972222	1008
4	rs34243014	T	G	0.0297619	1008
4	rs12499786	C	T	0.155754	1008
4	rs79112116	C	A	0.0297619	1008
4	rs3974662	C	T	0.569444	1008
4	rs6821372	G	T	0.0297619	1008
4	rs11942541	T	C	0.599206	1008
4	rs11937835	C	G	0.0297619	1008
4	rs17031369	C	G	0.569444	1008
4	rs75679676	C	T	0.0297619	1008
4	rs78452870	G	A	0.0297619	1008
4	rs17031373	T	C	0.569444	1008
4	rs17031377	T	A	0.568452	1008
4	rs1863569	C	T	0.599206	1008
4	rs1863568	T	C	0.569444	1008
4	rs890448	C	T	0.585317	1008
4	rs1426537	G	C	0.568452	1008
4	rs73836439	T	G	0.031746	1008
4	rs6532943	G	A	0.566468	1008
4	rs145286434	A	T	0.031746	1008
4	rs6847576	G	A	0.568452	1008
4	rs6847253	C	A	0.568452	1008
4	rs995313	G	A	0.565476	1008
4	rs7695728	G	T	0.566468	1008
4	rs7673910	T	C	0.565476	1008
4	rs142990217	A	G	0.031746	1008
4	rs11097749	C	G	0.579365	1008
4	rs6831916	A	T	0.579365	1008
4	rs1346215	C	A	0.579365	1008
4	rs11097750	G	A	0.566468	1008
4	rs1426542	A	G	0.56746	1008
4	rs117364400	T	C	0.0347222	1008
4	rs4698960	T	C	0.566468	1008
4	rs7673593	G	T	0.566468	1008
4	rs76990320	G	A	0.031746	1008
4	rs1426540	C	T	0.566468	1008
4	rs6848852	T	C	0.434524	1008
4	rs76409207	G	A	0.0555556	1008
4	rs1426538	A	G	0.547619	1008
4	rs2903269	C	T	0.206349	1008
4	rs79166522	C	T	0.0833333	1008
4	rs4699223	A	G	0.174603	1008
4	rs13434873	T	C	0.66369	1008
4	rs13434875	T	C	0.66369	1008
4	rs11936512	T	C	0.640873	1008
4	rs9995491	G	A	0.66369	1008
4	rs11931775	G	A	0.194444	1008
4	rs10007459	T	C	0.439484	1008
4	rs10018084	A	G	0.66369	1008
4	rs10018181	A	G	0.66369	1008
4	rs1834628	G	A	0.662698	1008
4	rs1834627	C	T	0.662698	1008
4	rs60433598	G	A	0.0823413	1008
4	rs1834626	T	A	0.661706	1008
4	rs1834625	C	T	0.0823413	1008
4	rs72682953	G	C	0.0823413	1008
4	rs2114364	A	T	0.66369	1008
4	rs9917916	T	C	0.66369	1008
4	rs9917976	A	G	0.66369	1008
4	rs2866380	A	G	0.66369	1008
4	rs10014230	A	G	0.174603	1008
4	rs9991946	C	T	0.175595	1008
4	rs13111071	C	T	0.183532	1008
4	rs72682954	A	T	0.203373	1008
4	rs56297456	G	A	0.0734127	1008
4	rs183259541	A	G	0.0248016	1008
4	rs1593545	T	A	0.662698	1008
4	rs60561470	T	C	0.203373	1008
4	rs72922456	G	A	0.174603	1008
4	rs72682956	T	A	0.0823413	1008
4	rs76238785	C	A	0.183532	1008
4	rs11726497	C	T	0.175595	1008
4	rs2114366	A	G	0.662698	1008
4	rs72682957	G	C	0.0823413	1008
4	rs149133647	A	G	0.0287698	1008
4	rs147012499	C	T	0.0287698	1008
4	rs147605638	C	A	0.0337302	1008
4	rs1426543	C	T	0.661706	1008
4	rs149242779	A	G	0.0287698	1008
4	rs76303033	A	G	0.18254	1008
4	rs7682189	A	T	0.662698	1008
4	rs10856960	G	A	0.193452	1008
4	rs10856961	C	T	0.194444	1008
4	rs4699226	T	C	0.656746	1008
4	rs4699227	T	C	0.65873	1008
4	rs11097751	C	A	0.281746	1008
4	rs12500442	A	C	0.281746	1008
4	rs137866214	T	C	0.0277778	1008
4	rs67589689	C	T	0.280754	1008
4	rs56081104	C	T	0.308532	1008
4	rs28390228	A	G	0.359127	1008
4	rs145881583	A	G	0.0277778	1008
4	rs73836455	A	G	0.199405	1008
4	rs140658720	T	C	0.0277778	1008
4	rs78336631	T	A	0.0297619	1008
4	rs4699228	C	T	0.3125	1008
4	rs140788365	A	G	0.0277778	1008
4	rs7693849	G	A	0.281746	1008
4	rs57759452	C	T	0.202381	1008
4	rs138877108	A	G	0.0277778	1008
4	rs149411379	T	C	0.0277778	1008
4	rs13122215	A	G	0.674603	1008
4	rs117081382	T	A	0.0277778	1008
4	rs10022442	G	T	0.359127	1008
4	rs59724112	A	T	0.0753968	1008
4	rs10022567	C	T	0.364087	1008
4	rs10022721	G	C	0.364087	1008
4	rs60955862	G	T	0.280754	1008
4	rs143276810	C	A	0.0277778	1008
4	rs1365385	G	C	0.202381	1008
4	rs13129752	C	T	0.364087	1008
4	rs148829752	G	C	0.0277778	1008
4	rs13130863	C	T	0.364087	1008
4	rs10028684	C	T	0.367063	1008
4	rs9996041	T	G	0.369048	1008
4	rs10031266	C	T	0.367063	1008
4	rs78212239	G	T	0.0277778	1008
4	rs7356291	G	A	0.367063	1008
4	rs7356289	C	A	0.367063	1008
4	rs7356516	T	C	0.367063	1008
4	rs72682964	C	T	0.0813492	1008
4	rs28634001	A	G	0.367063	1008
4	rs9999254	T	C	0.367063	1008
4	rs4699229	A	G	0.367063	1008
4	rs720754	A	T	0.0823413	1008
4	rs4699230	G	A	0.367063	1008
4	rs4699231	A	T	0.367063	1008
4	rs4699232	G	T	0.367063	1008
4	rs4699233	G	A	0.679563	1008
4	rs7356359	A	G	0.367063	1008
4	rs6838771	G	T	0.0823413	1008
4	rs10035012	C	G	0.368056	1008
4	rs10035089	C	T	0.367063	1008
4	rs9990585	G	T	0.367063	1008
4	rs10021102	G	C	0.367063	1008
4	rs9998573	A	G	0.367063	1008
4	rs10021222	G	T	0.367063	1008
4	rs10084821	A	G	0.367063	1008
4	rs10084936	G	A	0.367063	1008
4	rs76716208	G	C	0.0823413	1008
4	rs71596329	A	T	0.367063	1008
4	rs12509929	G	C	0.127976	1008
4	rs9991697	T	C	0.679563	1008
4	rs10024842	G	T	0.679563	1008
4	rs10024690	C	G	0.367063	1008
4	rs10024695	C	T	0.367063	1008
4	rs10002234	A	T	0.367063	1008
4	rs10002364	A	G	0.367063	1008
4	rs10024975	C	T	0.367063	1008
4	rs13129397	C	T	0.367063	1008
4	rs35603285	T	C	0.369048	1008
4	rs34238875	A	G	0.369048	1008
4	rs71614695	C	T	0.368056	1008
4	rs71614696	C	T	0.367063	1008
4	rs117618718	C	T	0.0297619	1008
4	rs34843160	A	T	0.184524	1008
4	rs4699234	G	C	0.367063	1008
4	rs4698962	C	T	0.367063	1008
4	rs4699235	T	C	0.367063	1008
4	rs4699236	G	A	0.369048	1008
4	rs4698963	A	G	0.367063	1008
4	rs116945307	T	A	0.0277778	1008
4	rs28650372	G	A	0.367063	1008
4	rs28480442	C	T	0.367063	1008
4	rs117632856	C	T	0.0277778	1008
4	rs6532944	C	T	0.367063	1008
4	rs11938286	A	C	0.286706	1008
4	rs6835677	A	T	0.367063	1008
4	rs6836414	G	C	0.367063	1008
4	rs7663031	T	G	0.367063	1008
4	rs13105894	A	T	0.367063	1008
4	rs28524091	C	A	0.367063	1008
4	rs13106416	A	G	0.367063	1008
4	rs13112536	G	A	0.367063	1008
4	rs13113028	G	A	0.367063	1008
4	rs11936790	T	A	0.284722	1008
4	rs13119481	C	T	0.367063	1008
4	rs13120525	C	A	0.184524	1008
4	rs151290620	G	A	0.0406746	1008
4	rs6532945	T	C	0.680556	1008
4	rs1365386	T	C	0.680556	1008
4	rs77810408	G	A	0.199405	1008
4	rs4698964	T	A	0.368056	1008
4	rs17249006	C	T	0.0823413	1008
4	rs12510778	A	G	0.284722	1008
4	rs1946379	T	A	0.367063	1008
4	rs17031441	C	T	0.284722	1008
4	rs150532456	C	A	0.0287698	1008
4	rs12506137	A	C	0.285714	1008
4	rs79536261	G	C	0.0287698	1008
4	rs4699237	A	G	0.681548	1008
4	rs4256226	G	A	0.366071	1008
4	rs148555673	A	T	0.0287698	1008
4	rs13125011	G	T	0.366071	1008
4	rs2615967	T	A	0.916667	1008
4	rs2717834	C	T	0.319444	1008
4	rs4699238	G	A	0.366071	1008
4	rs4698965	C	A	0.366071	1008
4	rs10026180	A	G	0.366071	1008
4	rs142732032	C	A	0.0178571	1008
4	rs10004046	G	A	0.366071	1008
4	rs147383836	C	T	0.0287698	1008
4	rs75886752	T	A	0.077381	1008
4	rs10007640	C	T	0.393849	1008
4	rs7441661	T	A	0.366071	1008
4	rs2717842	G	A	0.319444	1008
4	rs2615966	G	A	0.319444	1008
4	rs117279812	A	G	0.0277778	1008
4	rs2866384	G	A	0.366071	1008
4	rs2903270	A	G	0.366071	1008
4	rs28565318	A	G	0.393849	1008
4	rs2723055	T	C	0.714286	1008
4	rs2723054	A	G	0.319444	1008
4	rs2717841	A	G	0.319444	1008
4	rs146160031	G	A	0.0277778	1008
4	rs5000385	G	A	0.366071	1008
4	rs35367457	C	G	0.297619	1008
4	rs73833815	C	T	0.0753968	1008
4	rs4699239	T	C	0.366071	1008
4	rs4698966	G	A	0.366071	1008
4	rs4699240	C	A	0.366071	1008
4	rs150011096	C	G	0.0287698	1008
4	rs10028479	A	T	0.366071	1008
4	rs10006739	C	A	0.366071	1008
4	rs2615965	C	G	0.792659	1008
4	rs79093923	C	T	0.0753968	1008
4	rs13145270	A	T	0.367063	1008
4	rs150984571	G	A	0.0277778	1008
4	rs28828168	C	T	0.184524	1008
4	rs6837742	C	G	0.366071	1008
4	rs6815071	T	C	0.366071	1008
4	rs2717845	C	T	0.348214	1008
4	rs2615964	A	G	0.320437	1008
4	rs13101389	C	T	0.366071	1008
4	rs2615963	C	T	0.320437	1008
4	rs10015619	C	T	0.366071	1008
4	rs13107786	C	T	0.366071	1008
4	rs10016250	G	A	0.366071	1008
4	rs143353824	A	G	0.714286	1008
4	rs149087450	C	A	0.319444	1008
4	rs74862869	A	G	0.366071	1008
4	rs111775585	G	C	0.366071	1008
4	rs13142783	T	C	0.320437	1008
4	rs10019394	G	C	0.366071	1008
4	rs9996896	A	G	0.366071	1008
4	rs10019711	G	A	0.184524	1008
4	rs9999428	A	G	0.366071	1008
4	rs10033644	T	C	0.366071	1008
4	rs10022033	C	T	0.366071	1008
4	rs10022293	G	A	0.366071	1008
4	rs13123252	G	T	0.366071	1008
4	rs2615961	A	T	0.686508	1008
4	rs117150518	T	G	0.0277778	1008
4	rs76694695	T	A	0.202381	1008
4	rs2615960	A	G	0.714286	1008
4	rs11723338	T	C	0.686508	1008
4	rs13114007	T	G	0.916667	1008
4	rs2723056	G	T	0.320437	1008
4	rs149730185	G	A	0.0277778	1008
4	rs117261738	G	T	0.0277778	1008
4	rs2723048	A	C	0.916667	1008
4	rs140825699	T	A	0.0277778	1008
4	rs16996744	C	T	0.078373	1008
4	rs11097752	A	G	0.366071	1008
4	rs2615959	C	T	0.320437	1008
4	rs78588656	C	G	0.0297619	1008
4	rs2723049	T	C	0.714286	1008
4	rs2717835	C	A	0.320437	1008
4	rs79471161	C	T	0.0277778	1008
4	rs146231882	G	T	0.0277778	1008
4	rs146463754	A	G	0.0277778	1008
4	rs79696996	G	A	0.0277778	1008
4	rs117800623	G	C	0.0297619	1008
4	rs2717838	G	A	0.686508	1008
4	rs12331201	T	A	0.366071	1008
4	rs2723057	T	C	0.686508	1008
4	rs2723058	C	T	0.686508	1008
4	rs2615958	A	G	0.321429	1008
4	rs2723059	C	G	0.686508	1008
4	rs2717839	T	C	0.714286	1008
4	rs2866629	C	T	0.366071	1008
4	rs2723060	T	C	0.714286	1008
4	rs139285506	T	C	0.0277778	1008
4	rs142601505	G	T	0.0277778	1008
4	rs10010568	T	C	0.184524	1008
4	rs12500878	C	T	0.320437	1008
4	rs2717837	G	A	0.714286	1008
4	rs2723045	T	A	0.319444	1008
4	rs2717840	A	G	0.914683	1008
4	rs2723046	A	T	0.319444	1008
4	rs142665722	A	G	0.0277778	1008
4	rs2615968	A	C	0.713294	1008
4	rs2615969	C	A	0.319444	1008
4	rs2615970	C	T	0.319444	1008
4	rs138597259	G	A	0.0277778	1008
4	rs2615971	C	T	0.319444	1008
4	rs2717846	T	A	0.319444	1008
4	rs2615972	T	A	0.319444	1008
4	rs76578445	C	A	0.0277778	1008
4	rs2723047	T	G	0.319444	1008
4	rs2717847	G	T	0.318452	1008
4	rs2615973	G	T	0.319444	1008
4	rs2723051	T	A	0.713294	1008
4	rs74409216	C	G	0.0684524	1008
4	rs62321929	A	T	0.0625	1008
4	rs142427337	T	C	0.0277778	1008
4	rs11728661	C	T	0.314484	1008
4	rs2866387	G	T	0.201389	1008
4	rs2723053	C	T	0.710317	1008
4	rs2717833	G	T	0.767857	1008
4	rs148877383	G	A	0.0337302	1008
4	rs60066787	A	G	0.0138889	1008
4	rs72924571	A	G	0.0138889	1008
4	rs72682992	G	A	0.225198	1008
4	rs6810937	C	A	0.517857	1008
4	rs76215720	G	A	0.0327381	1008
4	rs11943019	G	A	0.0902778	1008
4	rs11943946	C	A	0.169643	1008
4	rs7661067	G	A	0.517857	1008
4	rs7661775	A	G	0.195437	1008
4	rs80229938	C	A	0.0575397	1008
4	rs145886324	T	A	0.0228175	1008
4	rs11939963	G	C	0.0367063	1008
4	rs72926560	T	C	0.0367063	1008
4	rs7340954	G	A	0.517857	1008
4	rs117758686	A	T	0.0287698	1008
4	rs72926575	T	C	0.0367063	1008
4	rs112154722	A	T	0.227183	1008
4	rs2903272	G	A	0.516865	1008
4	rs114911952	G	A	0.0575397	1008
4	rs75962188	C	T	0.0575397	1008
4	rs4645217	A	T	0.519841	1008
4	rs72926581	T	C	0.00892857	1008
4	rs72926583	A	T	0.00892857	1008
4	rs146135401	C	T	0.0277778	1008
4	rs148346656	A	T	0.0585317	1008
4	rs117361147	C	T	0.0595238	1008
4	rs73833842	G	A	0.00892857	1008
4	rs73833844	A	G	0.0367063	1008
4	rs72926585	A	G	0.00892857	1008
4	rs117942132	G	A	0.015873	1008
4	rs77604677	A	G	0.0277778	1008
4	rs56074602	C	T	0.228175	1008
4	rs72926588	T	G	0.00892857	1008
4	rs72926589	T	C	0.00892857	1008
4	rs57595522	C	A	0.00892857	1008
4	rs55746823	T	G	0.00892857	1008
4	rs72926592	A	G	0.00892857	1008
4	rs72926593	G	C	0.0367063	1008
4	rs72926594	G	T	0.00892857	1008
4	rs72926597	A	G	0.00892857	1008
4	rs77734821	C	T	0.0595238	1008
4	rs57726349	G	T	0.00892857	1008
4	rs112689156	A	G	0.00892857	1008
4	rs11931796	C	G	0.197421	1008
4	rs72926600	G	A	0.00892857	1008
4	rs113395521	T	C	0.00892857	1008
4	rs80327365	A	T	0.00892857	1008
4	rs59979601	T	C	0.00892857	1008
4	rs58355302	T	C	0.00892857	1008
4	rs187481302	T	C	0.0267857	1008
4	rs55674840	C	T	0.0367063	1008
4	rs112092510	T	C	0.00892857	1008
4	rs72928503	T	G	0.00892857	1008
4	rs56931426	T	G	0.225198	1008
4	rs147422510	G	A	0.0277778	1008
4	rs72928510	C	T	0.00892857	1008
4	rs4699241	G	A	0.228175	1008
4	rs72930429	C	A	0.00892857	1008
4	rs72930430	G	A	0.00892857	1008
4	rs111718761	T	C	0.0367063	1008
4	rs144999362	T	C	0.0277778	1008
4	rs79495644	G	A	0.0912698	1008
4	rs116969911	G	A	0.0277778	1008
4	rs115818960	C	T	0.0575397	1008
4	rs11947457	G	C	0.00892857	1008
4	rs55743710	G	A	0.227183	1008
4	rs11938257	A	T	0.00892857	1008
4	rs140219141	C	T	0.0277778	1008
4	rs188260075	C	T	0.220238	1008
4	rs190273072	T	C	0.0277778	1008
4	rs112039360	C	G	0.00892857	1008
4	rs140551475	T	C	0.0277778	1008
4	rs75763510	C	T	0.195437	1008
4	rs118114237	A	G	0.0277778	1008
4	rs143929703	G	A	0.0277778	1008
4	rs139053663	A	G	0.0277778	1008
4	rs72930436	A	G	0.00892857	1008
4	rs148494336	A	G	0.0277778	1008
4	rs57402852	T	G	0.0367063	1008
4	rs117796039	A	G	0.0277778	1008
4	rs143291276	A	G	0.046627	1008
4	rs57297442	A	G	0.0367063	1008
4	rs117435649	G	T	0.0277778	1008
4	rs146684724	A	G	0.0277778	1008
4	rs62323862	A	T	0.0565476	1008
4	rs4699242	C	T	0.227183	1008
4	rs11933019	C	T	0.00892857	1008
4	rs144889836	G	A	0.0277778	1008
4	rs149016624	G	A	0.0277778	1008
4	rs143807941	C	T	0.0277778	1008
4	rs4699243	G	A	0.227183	1008
4	rs4699244	A	G	0.228175	1008
4	rs146571775	A	G	0.0277778	1008
4	rs139093905	A	G	0.0277778	1008
4	rs138136335	G	A	0.0277778	1008
4	rs17031465	A	C	0.0575397	1008
4	rs11725488	G	T	0.144841	1008
4	rs12501991	C	T	0.0277778	1008
4	rs12506013	T	C	0.0277778	1008
4	rs116902181	T	G	0.0238095	1008
4	rs12502896	G	A	0.0277778	1008
4	rs73833854	G	A	0.00892857	1008
4	rs75405967	G	A	0.0585317	1008
4	rs117929786	G	C	0.0277778	1008
4	rs77594406	T	C	0.0277778	1008
4	rs117763705	G	T	0.0277778	1008
4	rs56392027	G	A	0.00892857	1008
4	rs142542970	A	T	0.0277778	1008
4	rs117783207	A	T	0.0277778	1008
4	rs56875319	G	A	0.209325	1008
4	rs138005104	T	A	0.0277778	1008
4	rs78459646	T	C	0.0436508	1008
4	rs148614740	G	A	0.0277778	1008
4	rs142036751	T	G	0.0277778	1008
4	rs80027679	T	C	0.0277778	1008
4	rs118055133	A	C	0.0277778	1008
4	rs76949547	T	A	0.0277778	1008
4	rs78952931	T	C	0.046627	1008
4	rs78102755	C	T	0.0277778	1008
4	rs76914703	T	C	0.0277778	1008
4	rs11947063	A	C	0.257937	1008
4	rs140536320	A	G	0.0297619	1008
4	rs7677529	G	A	0.104167	1008
4	rs10022996	T	C	0.00793651	1008
4	rs17031472	G	T	0.292659	1008
4	rs17031475	G	A	0.292659	1008
4	rs149138642	T	C	0.0436508	1008
4	rs17031480	T	A	0.185516	1008
4	rs75544189	C	T	0.015873	1008
4	rs7654685	C	T	0.610119	1008
4	rs11729520	T	C	0.218254	1008
4	rs28584039	G	A	0.170635	1008
4	rs12643950	G	A	0.243056	1008
4	rs9790526	G	T	0.156746	1008
4	rs11937607	C	T	0.184524	1008
4	rs76233270	T	G	0.250992	1008
4	rs148242534	C	A	0.111111	1008
4	rs17031500	T	C	0.170635	1008
4	rs17249850	C	T	0.00793651	1008
4	rs17031503	T	C	0.170635	1008
4	rs6532948	G	A	0.614087	1008
4	rs137962144	T	C	0.0327381	1008
4	rs4295268	T	G	0.626984	1008
4	rs11944004	G	A	0.25	1008
4	rs28838703	A	G	0.170635	1008
4	rs144249411	G	A	0.0208333	1008
4	rs142227965	A	T	0.0119048	1008
4	rs148136178	G	A	0.170635	1008
4	rs11730599	G	A	0.183532	1008
4	rs4698967	C	A	0.191468	1008
4	rs4699245	G	A	0.191468	1008
4	rs7698702	C	T	0.612103	1008
4	rs11732890	G	A	0.186508	1008
4	rs10033677	T	G	0.619048	1008
4	rs72930451	G	A	0.00793651	1008
4	rs79037931	G	C	0.0555556	1008
4	rs6532950	T	A	0.751984	1008
4	rs17031508	A	C	0.249008	1008
4	rs7666463	G	A	0.00793651	1008
4	rs10008465	A	T	0.00793651	1008
4	rs75855810	T	A	0.207341	1008
4	rs77837716	C	G	0.206349	1008
4	rs75333566	G	T	0.241071	1008
4	rs78314478	G	A	0.201389	1008
4	rs4699246	G	A	0.429563	1008
4	rs17031515	A	G	0.176587	1008
4	rs2866624	G	A	0.316468	1008
4	rs79338780	T	C	0.111111	1008
4	rs7663310	C	A	0.316468	1008
4	rs2866625	C	T	0.0168651	1008
4	rs7670379	A	T	0.0168651	1008
4	rs2016504	C	T	0.176587	1008
4	rs7696049	T	C	0.176587	1008
4	rs6532951	A	G	0.790675	1008
4	rs7654581	T	C	0.606151	1008
4	rs12512781	G	A	0.110119	1008
4	rs4580657	G	A	0.246032	1008
4	rs79962027	G	A	0.174603	1008
4	rs2866626	G	C	0.767857	1008
4	rs72930460	A	C	0.0178571	1008
4	rs2866627	C	T	0.769841	1008
4	rs1009257	A	G	0.490079	1008
4	rs4362823	A	G	0.381944	1008
4	rs10009721	T	C	0.834325	1008
4	rs17250305	C	A	0.0634921	1008
4	rs7681723	T	C	0.811508	1008
4	rs78232834	G	A	0.0644841	1008
4	rs7682523	T	C	0.707341	1008
4	rs72684808	T	C	0.0644841	1008
4	rs7663252	A	T	0.768849	1008
4	rs6846631	T	C	0.770833	1008
4	rs35544155	G	A	0.229167	1008
4	rs59375880	C	A	0.0644841	1008
4	rs7670896	C	T	0.109127	1008
4	rs76069535	C	A	0.0644841	1008
4	rs7676236	G	A	0.770833	1008
4	rs7654159	T	C	0.116071	1008
4	rs72684813	T	C	0.0644841	1008
4	rs72684814	T	G	0.0634921	1008
4	rs10011245	C	T	0.704365	1008
4	rs10019129	A	G	0.59623	1008
4	rs6853161	A	G	0.769841	1008
4	rs35527510	T	C	0.0634921	1008
4	rs72930469	G	A	0.0128968	1008
4	rs72684815	G	T	0.0625	1008
4	rs7679597	T	C	0.770833	1008
4	rs7679949	T	C	0.768849	1008
4	rs13124358	A	C	0.706349	1008
4	rs7661765	G	A	0.768849	1008
4	rs7686623	T	A	0.706349	1008
4	rs149006708	G	A	0.165675	1008
4	rs9684229	C	T	0.117063	1008
4	rs28595771	C	T	0.117063	1008
4	rs111332831	C	T	0.0625	1008
4	rs117766979	G	A	0.0406746	1008
4	rs56299640	T	C	0.0625	1008
4	rs6532952	A	G	0.769841	1008
4	rs75604237	G	A	0.106151	1008
4	rs76935405	A	C	0.133929	1008
4	rs75759367	C	T	0.133929	1008
4	rs6839393	C	T	0.00198413	1008
4	rs6817060	T	C	0.768849	1008
4	rs7688364	G	A	0.770833	1008
4	rs11097753	G	C	0.109127	1008
4	rs76395593	A	G	0.0208333	1008
4	rs74674691	C	A	0.133929	1008
4	rs17250606	A	G	0.0625	1008
4	rs17250634	G	A	0.0634921	1008
4	rs6532953	G	C	0.707341	1008
4	rs6532954	T	C	0.599206	1008
4	rs2866433	G	C	0.771825	1008
4	rs2903287	C	T	0.0615079	1008
4	rs2866434	G	A	0.0615079	1008
4	rs13112336	T	C	0.00198413	1008
4	rs78867752	T	C	0.138889	1008
4	rs4510470	T	G	0.767857	1008
4	rs72684823	C	T	0.0615079	1008
4	rs28793343	G	A	0.705357	1008
4	rs2903288	C	A	0.0625	1008
4	rs55759820	C	T	0.0634921	1008
4	rs56342064	A	G	0.0664683	1008
4	rs145802912	G	A	0.104167	1008
4	rs56102978	A	G	0.0634921	1008
4	rs6849419	A	G	0.760913	1008
4	rs117900842	G	A	0.0545635	1008
4	rs6820312	G	A	0.768849	1008
4	rs6846296	T	C	0.706349	1008
4	rs28803469	A	G	0.706349	1008
4	rs10029884	C	T	0.704365	1008
4	rs10029986	C	T	0.704365	1008
4	rs28812187	G	A	0.704365	1008
4	rs6828004	A	T	0.706349	1008
4	rs6854197	T	C	0.704365	1008
4	rs6833395	C	T	0.704365	1008
4	rs6834603	G	T	0.768849	1008
4	rs9762775	C	T	0.110119	1008
4	rs9760151	T	C	0.768849	1008
4	rs28852725	A	G	0.597222	1008
4	rs28787980	T	C	0.107143	1008
4	rs9991536	G	A	0.59623	1008
4	rs7689967	G	A	0.106151	1008
4	rs184787214	C	G	0.0198413	1008
4	rs78769364	G	A	0.138889	1008
4	rs139257192	T	C	0.0496032	1008
4	rs60546701	C	T	0.0625	1008
4	rs2866418	A	C	0.706349	1008
4	rs2903286	A	G	0.768849	1008
4	rs28818302	A	G	0.457341	1008
4	rs34636899	G	A	0.107143	1008
4	rs6820207	G	A	0.706349	1008
4	rs6819693	A	G	0.706349	1008
4	rs6820608	G	A	0.703373	1008
4	rs2866420	G	A	0.705357	1008
4	rs2866421	C	G	0.703373	1008
4	rs2866422	C	A	0.107143	1008
4	rs2866423	G	C	0.768849	1008
4	rs2866424	G	C	0.768849	1008
4	rs74882567	C	T	0.0634921	1008
4	rs75784253	G	A	0.138889	1008
4	rs80353841	T	C	0.282738	1008
4	rs10026228	G	A	0.769841	1008
4	rs76363407	A	G	0.138889	1008
4	rs11734573	G	A	0.112103	1008
4	rs72684842	T	A	0.0625	1008
4	rs67838007	G	T	0.0634921	1008
4	rs72912919	T	G	0.151786	1008
4	rs7669395	G	A	0.430556	1008
4	rs17197854	T	C	0.103175	1008
4	rs60369168	C	T	0.188492	1008
4	rs17251102	A	G	0.1875	1008
4	rs143270370	T	C	0.0198413	1008
4	rs17197910	A	G	0.189484	1008
4	rs28452790	G	A	0.188492	1008
4	rs7694653	C	T	0.506944	1008
4	rs7695222	C	T	0.188492	1008
4	rs7695700	G	A	0.188492	1008
4	rs4487344	G	A	0.506944	1008
4	rs72684844	G	T	0.102183	1008
4	rs13124455	G	A	0.0863095	1008
4	rs12645499	T	A	0.302579	1008
4	rs117158861	A	T	0.0277778	1008
4	rs59815116	A	T	0.634921	1008
4	rs79040780	A	T	0.077381	1008
4	rs17198078	T	C	0.197421	1008
4	rs12643270	C	T	0.310516	1008
4	rs34125470	T	G	0.197421	1008
4	rs34076866	A	T	0.197421	1008
4	rs12644085	G	A	0.310516	1008
4	rs7669524	G	A	0.0873016	1008
4	rs72684846	C	T	0.102183	1008
4	rs17251415	G	C	0.196429	1008
4	rs35556034	T	G	0.0863095	1008
4	rs80061841	G	T	0.125	1008
4	rs11723617	G	A	0.190476	1008
4	rs11723683	G	A	0.196429	1008
4	rs117978819	T	C	0.0277778	1008
4	rs78324797	G	T	0.0208333	1008
4	rs2866427	A	G	0.190476	1008
4	rs150063583	G	A	0.0119048	1008
4	rs13105707	T	C	0.196429	1008
4	rs72684848	G	C	0.104167	1008
4	rs13105746	T	A	0.0863095	1008
4	rs17251707	T	A	0.102183	1008
4	rs13130979	G	T	0.0863095	1008
4	rs59452065	T	C	0.316468	1008
4	rs56244079	C	T	0.104167	1008
4	rs11936229	G	A	0.196429	1008
4	rs13143423	C	G	0.196429	1008
4	rs7437792	G	A	0.196429	1008
4	rs78323553	A	G	0.0128968	1008
4	rs10012114	C	G	0.190476	1008
4	rs17251894	C	T	0.104167	1008
4	rs13107699	A	G	0.0882937	1008
4	rs9995701	A	G	0.190476	1008
4	rs28730977	A	C	0.196429	1008
4	rs10030362	T	C	0.190476	1008
4	rs13114967	C	T	0.190476	1008
4	rs13149930	T	C	0.640873	1008
4	rs28602322	C	G	0.194444	1008
4	rs28474694	A	T	0.200397	1008
4	rs28680907	G	A	0.200397	1008
4	rs72684854	A	G	0.125992	1008
4	rs75824351	C	T	0.0853175	1008
4	rs57152726	C	T	0.156746	1008
4	rs2866428	T	G	0.201389	1008
4	rs13150456	G	A	0.0892857	1008
4	rs72912956	A	G	0.318452	1008
4	rs2866429	G	A	0.642857	1008
4	rs13133203	T	C	0.0873016	1008
4	rs76300578	A	G	0.00198413	1008
4	rs72912958	C	T	0.319444	1008
4	rs11732443	G	C	0.518849	1008
4	rs57529521	C	T	0.094246	1008
4	rs11942037	G	T	0.0892857	1008
4	rs11942038	G	T	0.0902778	1008
4	rs6856330	G	A	0.642857	1008
4	rs7697868	A	G	0.0902778	1008
4	rs7656803	A	G	0.0902778	1008
4	rs7663917	C	T	0.093254	1008
4	rs72914724	G	A	0.314484	1008
4	rs28501591	T	A	0.0882937	1008
4	rs13148354	A	G	0.0882937	1008
4	rs61244337	C	T	0.314484	1008
4	rs12639950	C	T	0.314484	1008
4	rs17252142	T	C	0.106151	1008
4	rs6532956	A	T	0.0902778	1008
4	rs768290	A	G	0.0863095	1008
4	rs11945384	C	T	0.0873016	1008
4	rs139615251	A	G	0.0208333	1008
4	rs28832696	C	G	0.100198	1008
4	rs4352479	C	A	0.902778	1008
4	rs12501273	T	C	0.381944	1008
4	rs6832886	A	G	0.105159	1008
4	rs12512546	C	T	0.384921	1008
4	rs2866430	A	G	0.400794	1008
4	rs4699251	G	C	0.5	1008
4	rs34985198	C	T	0.498016	1008
4	rs13130700	T	C	0.500992	1008
4	rs13130723	T	C	0.5	1008
4	rs58924786	T	C	0.281746	1008
4	rs7665905	T	A	0.5	1008
4	rs2866431	A	C	0.909722	1008
4	rs79339435	G	C	0.0505952	1008
4	rs117568836	T	C	0.0922619	1008
4	rs10433986	C	T	0.374008	1008
4	rs9307262	T	C	0.50496	1008
4	rs9307263	C	A	0.50496	1008
4	rs9307264	A	G	0.503968	1008
4	rs10011961	T	C	0.909722	1008
4	rs13123939	A	G	0.375	1008
4	rs12501586	C	T	0.374008	1008
4	rs12648423	A	G	0.405754	1008
4	rs12506451	T	A	0.375	1008
4	rs7660525	A	G	0.503968	1008
4	rs10856962	T	C	0.909722	1008
4	rs12506517	T	C	0.502976	1008
4	rs144780302	T	C	0.0228175	1008
4	rs12649895	A	T	0.405754	1008
4	rs12643886	C	T	0.405754	1008
4	rs11936333	C	A	0.502976	1008
4	rs139195532	T	A	0.0486111	1008
4	rs72684874	A	G	0.12004	1008
4	rs9790524	G	T	0.405754	1008
4	rs28701510	C	T	0.5	1008
4	rs4413410	T	G	0.90873	1008
4	rs4286516	T	A	0.5	1008
4	rs7671144	T	C	0.50496	1008
4	rs13120845	A	G	0.50496	1008
4	rs6532957	A	T	0.50496	1008
4	rs12509873	A	G	0.50496	1008
4	rs10025108	A	G	0.907738	1008
4	rs10017300	T	C	0.375992	1008
4	rs4324548	A	T	0.907738	1008
4	rs7685660	G	A	0.40377	1008
4	rs72684879	G	A	0.121032	1008
4	rs17031574	G	A	0.40377	1008
4	rs150830776	A	C	0.0208333	1008
4	rs72684880	G	T	0.121032	1008
4	rs4346653	A	T	0.501984	1008
4	rs17031577	C	T	0.40377	1008
4	rs17031579	C	T	0.118056	1008
4	rs117547920	T	A	0.0327381	1008
4	rs6532958	T	C	0.907738	1008
4	rs7659763	G	A	0.40377	1008
4	rs6532959	G	A	0.907738	1008
4	rs17031588	A	G	0.277778	1008
4	rs12505043	C	T	0.375992	1008
4	rs12509142	T	G	0.496032	1008
4	rs56236271	T	A	0.125992	1008
4	rs4698968	C	T	0.907738	1008
4	rs142547672	C	T	0.0327381	1008
4	rs150935196	G	A	0.0178571	1008
4	rs55674120	T	G	0.499008	1008
4	rs4640677	G	A	0.402778	1008
4	rs145124122	A	T	0.015873	1008
4	rs4327488	C	T	0.275794	1008
4	rs4401452	A	T	0.375	1008
4	rs12648641	C	A	0.274802	1008
4	rs10001374	A	G	0.503968	1008
4	rs561163629	T	C	0.0178571	1008
4	rs139128070	G	A	0.0922619	1008
4	rs55728228	T	C	0.121032	1008
4	rs113005588	G	A	0.90873	1008
4	rs60705795	A	T	0.121032	1008
4	rs143867221	G	A	0.121032	1008
4	rs79156194	G	T	0.402778	1008
4	rs113442486	G	A	0.402778	1008
4	rs188944709	T	G	0.0327381	1008
4	rs146066772	A	G	0.500992	1008
4	rs28830546	C	T	0.12004	1008
4	rs4699254	T	C	0.40377	1008
4	rs141758769	T	A	0.0347222	1008
4	rs7667833	T	C	0.275794	1008
4	rs113808085	A	G	0.375992	1008
4	rs6532961	A	G	0.907738	1008
4	rs6818863	A	G	0.588294	1008
4	rs6824318	A	T	0.5	1008
4	rs6850555	T	C	0.502976	1008
4	rs12511373	C	T	0.142857	1008
4	rs6532962	T	C	0.907738	1008
4	rs6532963	C	T	0.907738	1008
4	rs6532964	A	T	0.906746	1008
4	rs150401563	C	G	0.0128968	1008
4	rs72917042	C	T	0.404762	1008
4	rs13110006	G	C	0.377976	1008
4	rs7666753	T	C	0.276786	1008
4	rs7667110	T	C	0.0357143	1008
4	rs7654186	C	T	0.498016	1008
4	rs74704150	T	C	0.127976	1008
4	rs4699255	A	T	0.907738	1008
4	rs72917046	A	G	0.407738	1008
4	rs28762091	C	T	0.494048	1008
4	rs4425378	G	C	0.494048	1008
4	rs4426780	G	A	0.907738	1008
4	rs7674411	C	G	0.499008	1008
4	rs7675129	C	T	0.500992	1008
4	rs117804102	A	C	0.0337302	1008
4	rs4627868	C	G	0.49504	1008
4	rs117381207	C	T	0.0545635	1008
4	rs74959114	G	A	0.126984	1008
4	rs41340152	G	A	0.121032	1008
4	rs6815355	A	G	0.907738	1008
4	rs6532965	A	C	0.907738	1008
4	rs72917055	A	G	0.404762	1008
4	rs35157729	G	A	0.496032	1008
4	rs4546248	G	T	0.404762	1008
4	rs35021997	C	T	0.374008	1008
4	rs34083726	C	A	0.496032	1008
4	rs871061	A	C	0.500992	1008
4	rs41442345	G	A	0.425595	1008
4	rs201081507	A	G	0.472222	1008
4	rs11729389	G	T	0.355159	1008
4	rs4277781	C	T	0.47619	1008
4	rs12649398	T	C	0.279762	1008
4	rs4261990	T	C	0.907738	1008
4	rs72684892	G	A	0.12004	1008
4	rs6851800	G	A	0.47619	1008
4	rs36087241	C	A	0.276786	1008
4	rs6858663	G	A	0.47619	1008
4	rs146938235	G	A	0.0327381	1008
4	rs6532966	A	G	0.47619	1008
4	rs55837132	A	G	0.12004	1008
4	rs13149344	A	G	0.355159	1008
4	rs13130964	T	A	0.355159	1008
4	rs116850982	C	G	0.0178571	1008
4	rs11097754	C	A	0.907738	1008
4	rs4699257	T	C	0.355159	1008
4	rs4473657	T	C	0.90873	1008
4	rs7442162	G	A	0.12004	1008
4	rs58179287	T	A	0.12004	1008
4	rs145759309	C	T	0.146825	1008
4	rs148176614	G	T	0.0267857	1008
4	rs79949905	T	C	0.147817	1008
4	rs59974855	C	T	0.12004	1008
4	rs35663811	G	A	0.354167	1008
4	rs60130909	T	G	0.274802	1008
4	rs77139305	G	A	0.128968	1008
4	rs72917071	A	G	0.162698	1008
4	rs4632664	G	A	0.140873	1008
4	rs4482766	C	T	0.909722	1008
4	rs75972078	C	G	0.0297619	1008
4	rs13149073	G	T	0.269841	1008
4	rs57698433	C	T	0.298611	1008
4	rs117214244	G	A	0.0238095	1008
4	rs28581841	T	C	0.302579	1008
4	rs28721993	G	A	0.301587	1008
4	rs145446826	G	C	0.0297619	1008
4	rs117299118	G	A	0.0238095	1008
4	rs145784720	T	C	0.0267857	1008
4	rs10003889	A	G	0.0386905	1008
4	rs7668453	C	T	0.299603	1008
4	rs117328223	C	T	0.0238095	1008
4	rs72917091	T	C	0.0386905	1008
4	rs62323922	T	A	0.298611	1008
4	rs62323924	G	A	0.297619	1008
4	rs62323925	A	C	0.298611	1008
4	rs57355529	C	T	0.0277778	1008
4	rs7695738	G	A	0.173611	1008
4	rs7695470	C	T	0.353175	1008
4	rs117638197	A	G	0.0228175	1008
4	rs7700116	C	T	0.274802	1008
4	rs12501420	G	T	0.0416667	1008
4	rs10000229	C	T	0.0674603	1008
4	rs11726077	C	A	0.0208333	1008
4	rs6532967	A	G	0.308532	1008
4	rs6532968	C	T	0.308532	1008
4	rs7693147	T	C	0.5625	1008
4	rs74713159	A	T	0.232143	1008
4	rs11726012	A	G	0.549603	1008
4	rs116994024	G	A	0.0297619	1008
4	rs4371620	C	T	0.761905	1008
4	rs7377083	C	A	0.391865	1008
4	rs7377115	G	A	0.756944	1008
4	rs7375516	T	C	0.764881	1008
4	rs11097755	T	C	0.46131	1008
4	rs6532969	G	A	0.805556	1008
4	rs4699258	G	A	0.252976	1008
4	rs73834300	G	C	0.0664683	1008
4	rs76180540	G	A	0.0674603	1008
4	rs183563823	C	T	0.0178571	1008
4	rs7683892	T	C	0.595238	1008
4	rs72684898	A	G	0.0188492	1008
4	rs17031622	G	A	0.0694444	1008
4	rs4518254	G	T	0.553571	1008
4	rs78097635	A	G	0.0694444	1008
4	rs10031210	A	G	0.604167	1008
4	rs7690997	G	C	0.55754	1008
4	rs7691030	C	T	0.556548	1008
4	rs4522865	G	A	0.558532	1008
4	rs10010487	T	C	0.0704365	1008
4	rs74480899	C	A	0.0654762	1008
4	rs9998865	C	A	0.838294	1008
4	rs78692495	G	A	0.0654762	1008
4	rs76278724	C	T	0.0654762	1008
4	rs34261083	C	T	0.281746	1008
4	rs67800004	A	T	0.21627	1008
4	rs17031639	A	C	0.0694444	1008
4	rs17031641	T	C	0.285714	1008
4	rs4398527	T	C	0.286706	1008
4	rs4496585	A	G	0.285714	1008
4	rs11935577	C	A	0.282738	1008
4	rs11944577	A	G	0.282738	1008
4	rs11944613	A	G	0.282738	1008
4	rs13117264	T	G	0.239087	1008
4	rs145714938	G	T	0.015873	1008
4	rs185149761	C	T	0.0644841	1008
4	rs10440386	C	A	0.84127	1008
4	rs11938185	C	T	0.238095	1008
4	rs11938245	C	T	0.238095	1008
4	rs75027892	G	A	0.0654762	1008
4	rs182123043	C	A	0.0654762	1008
4	rs10446706	G	A	0.172619	1008
4	rs17266357	T	C	0.242063	1008
4	rs10446707	C	T	0.242063	1008
4	rs6819732	T	C	0.599206	1008
4	rs34499378	G	A	0.238095	1008
4	rs4699259	C	A	0.172619	1008
4	rs79186816	A	G	0.0744048	1008
4	rs35838403	C	T	0.172619	1008
4	rs17200433	A	G	0.242063	1008
4	rs149990620	T	C	0.0287698	1008
4	rs4414957	C	A	0.599206	1008
4	rs4414958	C	T	0.239087	1008
4	rs13146194	T	C	0.172619	1008
4	rs10446708	T	C	0.242063	1008
4	rs10446682	G	A	0.242063	1008
4	rs17031656	C	T	0.0694444	1008
4	rs7656409	A	G	0.60119	1008
4	rs7656627	A	G	0.60119	1008
4	rs11929782	T	C	0.242063	1008
4	rs376269393	C	T	0.0694444	1008
4	rs4699261	G	A	0.242063	1008
4	rs4698969	C	T	0.242063	1008
4	rs76824200	G	A	0.0694444	1008
4	rs4699262	G	A	0.1875	1008
4	rs6833249	A	G	0.844246	1008
4	rs6833764	G	A	0.600198	1008
4	rs6811141	T	G	0.600198	1008
4	rs17266552	G	A	0.172619	1008
4	rs35194352	T	C	0.242063	1008
4	rs35416717	C	A	0.242063	1008
4	rs11940244	G	T	0.242063	1008
4	rs11940179	C	T	0.242063	1008
4	rs11931087	A	G	0.172619	1008
4	rs74444998	A	G	0.0694444	1008
4	rs139190362	G	T	0.0119048	1008
4	rs66638185	T	C	0.242063	1008
4	rs34851381	T	C	0.241071	1008
4	rs35446399	G	A	0.171627	1008
4	rs13124747	A	G	0.171627	1008
4	rs13152198	T	C	0.171627	1008
4	rs13131198	A	G	0.172619	1008
4	rs76415487	G	C	0.0694444	1008
4	rs79879350	C	T	0.0704365	1008
4	rs4552465	C	T	0.0694444	1008
4	rs80060574	T	C	0.0684524	1008
4	rs76446334	A	G	0.0694444	1008
4	rs75972006	A	G	0.0684524	1008
4	rs28496978	T	A	0.147817	1008
4	rs72686716	T	C	0.00297619	1008
4	rs4572885	T	A	0.459325	1008
4	rs13136297	C	T	0.392857	1008
4	rs35916449	A	C	0.00198413	1008
4	rs13136796	A	T	0.255952	1008
4	rs10028805	G	A	0.391865	1008
4	rs62321670	C	T	0.135913	1008
4	rs35072064	C	G	0.133929	1008
4	rs4615176	C	G	0.502976	1008
4	rs4411998	T	C	0.392857	1008
4	rs2052445	A	G	0.256944	1008
4	rs12505627	A	C	0.135913	1008
4	rs35388091	C	T	0.255952	1008
4	rs1421627	G	A	0.255952	1008
4	rs13106926	A	G	0.255952	1008
4	rs13107572	C	A	0.255952	1008
4	rs13107612	C	T	0.255952	1008
4	rs13108165	G	A	0.134921	1008
4	rs12647112	A	G	0.247024	1008
4	rs12641144	G	A	0.111111	1008
4	rs9996100	C	A	0.247024	1008
4	rs7693190	A	G	0.247024	1008
4	rs79191742	G	T	0.0684524	1008
4	rs112250236	A	T	0.0694444	1008
4	rs112630897	A	G	0.0684524	1008
4	rs75801633	T	C	0.0684524	1008
4	rs13135381	A	G	0.1875	1008
4	rs13136118	G	A	0.167659	1008
4	rs28602583	A	G	0.0228175	1008
4	rs13136219	C	T	0.393849	1008
4	rs55768089	T	A	0.1875	1008
4	rs13112246	T	C	0.393849	1008
4	rs13137133	C	T	0.503968	1008
4	rs75444552	A	G	0.110119	1008
4	rs78229169	T	C	0.10119	1008
4	rs34125672	C	T	0.135913	1008
4	rs78439713	G	A	0.0654762	1008
4	rs62321672	T	C	0.135913	1008
4	rs1125271	C	T	0.1875	1008
4	rs74813713	C	A	0.110119	1008
4	rs147902509	A	G	0.0565476	1008
4	rs4276281	C	A	0.502976	1008
4	rs7698632	G	C	0.501984	1008
4	rs76378922	C	G	0.112103	1008
4	rs78097401	G	A	0.0684524	1008
4	rs13127559	G	A	0.133929	1008
4	rs12163856	A	G	0.434524	1008
4	rs75293001	C	T	0.0684524	1008
4	rs78471295	G	A	0.0684524	1008
4	rs145933153	A	C	0.111111	1008
4	rs17266594	T	C	0.186508	1008
4	rs10516487	G	A	0.1875	1008
4	rs10516486	C	T	0.503968	1008
4	rs34029191	A	G	0.1875	1008
4	rs10516485	A	G	0.0684524	1008
4	rs17200824	A	G	0.1875	1008
4	rs78829209	C	T	0.0684524	1008
4	rs4637409	A	G	0.1875	1008
4	rs79725948	G	A	0.109127	1008
4	rs116986633	T	C	0.0694444	1008
4	rs76170829	G	A	0.0694444	1008
4	rs34749007	G	A	0.190476	1008
4	rs13145909	G	A	0.506944	1008
4	rs74477084	A	T	0.0704365	1008
4	rs142429464	G	A	0.0386905	1008
4	rs4643809	C	T	0.397817	1008
4	rs13129744	T	C	0.189484	1008
4	rs17031698	G	A	0.0704365	1008
4	rs7682827	G	A	0.506944	1008
4	rs369237039	C	T	0.00892857	1008
4	rs113265991	C	T	0.109127	1008
4	rs10016325	C	A	0.506944	1008
4	rs76459802	C	T	0.0704365	1008
4	rs74395587	C	T	0.0704365	1008
4	rs77966130	A	G	0.109127	1008
4	rs2080820	C	A	0.189484	1008
4	rs17031702	G	A	0.180556	1008
4	rs1469019	C	A	0.135913	1008
4	rs4356916	A	G	0.0704365	1008
4	rs35926162	T	C	0.134921	1008
4	rs35190155	C	T	0.134921	1008
4	rs10032160	G	A	0.396825	1008
4	rs17031705	A	C	0.0704365	1008
4	rs17031708	T	C	0.230159	1008
4	rs17031709	A	G	0.0694444	1008
4	rs140162841	C	G	0.0257937	1008
4	rs79055843	A	G	0.0714286	1008
4	rs79201444	G	A	0.0277778	1008
4	rs11931658	T	C	0.240079	1008
4	rs12500743	T	G	0.175595	1008
4	rs12512304	G	A	0.174603	1008
4	rs35476121	T	G	0.269841	1008
4	rs12498977	G	A	0.224206	1008
4	rs12498921	C	T	0.59127	1008
4	rs12506564	A	G	0.483135	1008
4	rs116880423	C	T	0.0644841	1008
4	rs34118030	G	A	0.242063	1008
4	rs7686702	A	T	0.59127	1008
4	rs75995895	C	T	0.0724206	1008
4	rs11940934	A	G	0.241071	1008
4	rs7441177	C	T	0.59127	1008
4	rs11097756	G	A	0.108135	1008
4	rs12500010	C	T	0.242063	1008
4	rs10856963	A	G	0.59127	1008
4	rs11097757	G	A	0.59127	1008
4	rs13148076	T	G	0.484127	1008
4	rs13121706	C	T	0.242063	1008
4	rs34397140	G	A	0.170635	1008
4	rs12501163	C	T	0.242063	1008
4	rs4610336	G	A	0.59127	1008
4	rs13128847	G	A	0.170635	1008
4	rs4698971	G	C	0.241071	1008
4	rs149378289	A	C	0.0714286	1008
4	rs4607219	T	C	0.592262	1008
4	rs41507945	C	T	0.243056	1008
4	rs138302576	A	G	0.0337302	1008
4	rs61392765	G	A	0.00793651	1008
4	rs1345568	G	C	0.171627	1008
4	rs1421624	G	A	0.171627	1008
4	rs78587142	G	A	0.0714286	1008
4	rs1862128	G	A	0.107143	1008
4	rs1833499	A	G	0.0714286	1008
4	rs6849308	C	T	0.107143	1008
4	rs13145804	T	G	0.244048	1008
4	rs13126550	A	G	0.241071	1008
4	rs35400474	C	T	0.171627	1008
4	rs4698972	T	C	0.592262	1008
4	rs34166099	C	A	0.214286	1008
4	rs4235402	C	G	0.592262	1008
4	rs78706075	A	C	0.109127	1008
4	rs4698973	G	A	0.0248016	1008
4	rs13140171	A	T	0.242063	1008
4	rs4698974	T	A	0.592262	1008
4	rs4698975	G	A	0.241071	1008
4	rs10516482	C	A	0.109127	1008
4	rs4426778	G	A	0.592262	1008
4	rs4443287	A	C	0.592262	1008
4	rs4365725	G	T	0.592262	1008
4	rs35201947	C	T	0.243056	1008
4	rs60448423	G	C	0.242063	1008
4	rs4317207	A	G	0.108135	1008
4	rs76061782	A	G	0.131944	1008
4	rs17031724	C	G	0.0992063	1008
4	rs4296682	T	A	0.592262	1008
4	rs75065762	A	G	0.0188492	1008
4	rs76226678	A	G	0.0505952	1008
4	rs4572884	C	T	0.35119	1008
4	rs12647710	C	A	0.109127	1008
4	rs117918789	T	G	0.0922619	1008
4	rs11932972	A	G	0.242063	1008
4	rs4554079	A	G	0.592262	1008
4	rs62321728	A	G	0.241071	1008
4	rs13101528	A	G	0.242063	1008
4	rs4544711	C	G	0.109127	1008
4	rs35618358	G	A	0.169643	1008
4	rs34814827	C	T	0.242063	1008
4	rs13103373	G	A	0.169643	1008
4	rs4698977	G	T	0.242063	1008
4	rs61465450	C	T	0.242063	1008
4	rs7440537	G	A	0.350198	1008
4	rs13116542	A	G	0.242063	1008
4	rs75700726	A	G	0.0714286	1008
4	rs76783565	A	G	0.0714286	1008
4	rs34208976	G	T	0.242063	1008
4	rs12331846	G	A	0.108135	1008
4	rs12331849	C	T	0.592262	1008
4	rs7662572	G	A	0.242063	1008
4	rs10516483	C	G	0.592262	1008
4	rs10516484	G	A	0.170635	1008
4	rs17031752	A	G	0.0714286	1008
4	rs11933157	T	C	0.242063	1008
4	rs17031755	G	A	0.242063	1008
4	rs6857428	T	G	0.592262	1008
4	rs17031758	T	C	0.244048	1008
4	rs4639076	C	G	0.350198	1008
4	rs4270588	A	G	0.592262	1008
4	rs4270589	A	G	0.592262	1008
4	rs2216546	G	T	0.349206	1008
4	rs1363067	A	G	0.242063	1008
4	rs17031771	A	G	0.170635	1008
4	rs13108400	A	G	0.350198	1008
4	rs10016018	A	T	0.350198	1008
4	rs35860418	A	G	0.242063	1008
4	rs17031772	A	G	0.0714286	1008
4	rs6816787	G	A	0.350198	1008
4	rs11734196	G	C	0.108135	1008
4	rs78907941	T	G	0.0714286	1008
4	rs3974649	A	G	0.35119	1008
4	rs3974650	G	T	0.350198	1008
4	rs13142517	A	G	0.242063	1008
4	rs11097760	A	G	0.350198	1008
4	rs11736568	G	A	0.350198	1008
4	rs80176159	A	C	0.0714286	1008
4	rs11097761	G	A	0.350198	1008
4	rs11737723	G	T	0.108135	1008
4	rs7679882	C	G	0.350198	1008
4	rs13434472	C	A	0.349206	1008
4	rs35507621	T	C	0.170635	1008
4	rs77157588	T	C	0.0714286	1008
4	rs36005813	A	G	0.170635	1008
4	rs6850747	A	C	0.592262	1008
4	rs115286479	G	A	0.108135	1008
4	rs150388568	T	C	0.0119048	1008
4	rs4635818	G	A	0.170635	1008
4	rs4463068	A	T	0.350198	1008
4	rs12641899	C	A	0.108135	1008
4	rs117742500	C	T	0.0714286	1008
4	rs4698839	C	T	0.349206	1008
4	rs79447158	A	G	0.0505952	1008
4	rs9999440	C	T	0.350198	1008
4	rs11942437	A	G	0.242063	1008
4	rs76284146	A	G	0.0714286	1008
4	rs117441809	A	G	0.0714286	1008
4	rs35013900	G	A	0.170635	1008
4	rs35418410	T	G	0.170635	1008
4	rs76457590	A	T	0.126984	1008
4	rs13137047	G	A	0.170635	1008
4	rs12647741	T	C	0.108135	1008
4	rs17031782	A	G	0.139881	1008
4	rs12644624	C	T	0.108135	1008
4	rs12647829	T	C	0.108135	1008
4	rs6830565	G	A	0.242063	1008
4	rs13103438	T	C	0.242063	1008
4	rs13128022	A	G	0.592262	1008
4	rs4345184	C	T	0.242063	1008
4	rs13135361	A	G	0.170635	1008
4	rs74285012	A	G	0.108135	1008
4	rs13111489	T	C	0.170635	1008
4	rs17031789	T	A	0.170635	1008
4	rs143016450	G	A	0.0714286	1008
4	rs118028118	A	G	0.0714286	1008
4	rs4698978	G	C	0.242063	1008
4	rs11930376	C	A	0.242063	1008
4	rs79058347	C	T	0.0545635	1008
4	rs76455626	G	A	0.0565476	1008
4	rs11939568	A	G	0.242063	1008
4	rs114614648	C	T	0.214286	1008
4	rs79567916	T	C	0.0714286	1008
4	rs7656720	C	G	0.592262	1008
4	rs79868242	T	C	0.0714286	1008
4	rs7663733	A	C	0.108135	1008
4	rs79828484	G	T	0.0714286	1008
4	rs13109260	C	G	0.170635	1008
4	rs62321738	C	G	0.170635	1008
4	rs141871370	C	T	0.0128968	1008
4	rs79489408	C	T	0.0992063	1008
4	rs77995426	G	A	0.108135	1008
4	rs11934097	G	A	0.242063	1008
4	rs77958008	A	G	0.0714286	1008
4	rs76013584	A	G	0.0714286	1008
4	rs9790475	C	A	0.242063	1008
4	rs28396651	A	G	0.649802	1008
4	rs4698979	G	A	0.242063	1008
4	rs141820140	C	T	0.0595238	1008
4	rs4493533	C	T	0.484127	1008
4	rs117116795	C	T	0.0704365	1008
4	rs141984914	G	C	0.0515873	1008
4	rs12505747	C	T	0.72123	1008
4	rs146294329	T	C	0.0188492	1008
4	rs10013187	C	A	0.407738	1008
4	rs34321727	G	T	0.243056	1008
4	rs7682346	A	G	0.407738	1008
4	rs10212684	A	G	0.891865	1008
4	rs10212686	A	G	0.891865	1008
4	rs9790770	T	G	0.649802	1008
4	rs9790772	T	C	0.72123	1008
4	rs147551407	G	A	0.0585317	1008
4	rs58654655	G	A	0.407738	1008
4	rs76163995	G	A	0.0714286	1008
4	rs7694392	C	T	0.649802	1008
4	rs77341612	A	G	0.0714286	1008
4	rs57799233	G	A	0.407738	1008
4	rs4624656	C	A	0.890873	1008
4	rs6532976	A	G	0.72123	1008
4	rs2851316	C	T	0.170635	1008
4	rs148684218	G	A	0.0238095	1008
4	rs4550925	C	A	0.72123	1008
4	rs6532977	T	A	0.649802	1008
4	rs2851315	C	T	0.891865	1008
4	rs10856964	A	G	0.72123	1008
4	rs75042343	C	T	0.0714286	1008
4	rs2851314	A	G	0.890873	1008
4	rs2544574	C	T	0.170635	1008
4	rs368573680	C	T	0.0714286	1008
4	rs77874063	A	G	0.0724206	1008
4	rs192842089	C	G	0.0625	1008
4	rs139712736	G	A	0.170635	1008
4	rs7659691	C	A	0.75496	1008
4	rs4385063	A	G	0.72123	1008
4	rs4337734	G	A	0.649802	1008
4	rs4530633	T	A	0.407738	1008
4	rs76714068	A	G	0.0714286	1008
4	rs6532979	A	G	0.717262	1008
4	rs76270694	C	T	0.0714286	1008
4	rs4295265	C	T	0.252976	1008
4	rs79598231	A	G	0.0406746	1008
4	rs80255574	G	A	0.167659	1008
4	rs4235403	G	C	0.722222	1008
4	rs71597114	T	A	0.171627	1008
4	rs6812874	T	G	0.895833	1008
4	rs3733197	G	A	0.253968	1008
4	rs3733198	A	T	0.888889	1008
4	rs62322688	C	T	0.170635	1008
4	rs17031808	T	G	0.0714286	1008
4	rs141519719	C	T	0.0416667	1008
4	rs17031810	C	T	0.170635	1008
4	rs117965810	C	T	0.0912698	1008
4	rs4099101	A	G	0.720238	1008
4	rs2631256	C	T	0.720238	1008
4	rs62322690	G	A	0.170635	1008
4	rs12331595	T	C	0.394841	1008
4	rs2631255	G	A	0.64881	1008
4	rs901406	C	T	0.253968	1008
4	rs1809578	C	T	0.72123	1008
4	rs918363	T	C	0.72123	1008
4	rs10031172	T	G	0.395833	1008
4	rs1421625	T	C	0.720238	1008
4	rs74319633	C	T	0.0714286	1008
4	rs17208914	A	G	0.467262	1008
4	rs12509274	C	G	0.170635	1008
4	rs2851337	A	G	0.722222	1008
4	rs33973573	G	A	0.467262	1008
4	rs13120877	T	A	0.170635	1008
4	rs10050084	T	C	0.27877	1008
4	rs923206	C	A	0.746032	1008
4	rs17031827	A	G	0.0714286	1008
4	rs41347351	C	T	0.0714286	1008
4	rs75072242	T	C	0.0714286	1008
4	rs117867586	A	G	0.0744048	1008
4	rs116320369	A	G	0.127976	1008
4	rs115626327	T	C	0.0714286	1008
4	rs2851336	C	T	0.255952	1008
4	rs115727369	A	G	0.0714286	1008
4	rs141851658	A	G	0.0376984	1008
4	rs2631253	G	A	0.72123	1008
4	rs76677235	T	C	0.0714286	1008
4	rs2631252	G	A	0.64881	1008
4	rs13107723	C	T	0.171627	1008
4	rs78794167	C	G	0.0714286	1008
4	rs13113677	C	T	0.720238	1008
4	rs139169805	G	A	0.0714286	1008
4	rs2851335	C	T	0.64881	1008
4	rs77395275	C	T	0.0714286	1008
4	rs6858108	C	T	0.394841	1008
4	rs56757011	C	G	0.0714286	1008
4	rs149578116	C	T	0.0168651	1008
4	rs77855267	A	T	0.0714286	1008
4	rs118159292	T	C	0.0575397	1008
4	rs78148756	C	A	0.0714286	1008
4	rs13106011	C	T	0.171627	1008
4	rs2631251	A	G	0.891865	1008
4	rs80291770	C	A	0.0714286	1008
4	rs41516147	A	G	0.0714286	1008
4	rs61546925	T	G	0.0714286	1008
4	rs140543071	G	A	0.0238095	1008
4	rs28497409	T	A	0.394841	1008
4	rs2851334	A	G	0.22619	1008
4	rs58846155	T	A	0.0714286	1008
4	rs117859199	A	C	0.0694444	1008
4	rs117316834	A	G	0.0704365	1008
4	rs2851333	A	G	0.253968	1008
4	rs80045595	G	A	0.0714286	1008
4	rs74913048	G	A	0.0714286	1008
4	rs79346832	T	C	0.0714286	1008
4	rs75329007	T	C	0.0714286	1008
4	rs117986999	A	C	0.0714286	1008
4	rs76704132	T	C	0.0714286	1008
4	rs141368810	A	G	0.0376984	1008
4	rs78093342	G	A	0.0704365	1008
4	rs2631249	A	G	0.253968	1008
4	rs2851331	G	A	0.890873	1008
4	rs2851330	T	G	0.891865	1008
4	rs77854740	G	A	0.0714286	1008
4	rs2851329	T	A	0.253968	1008
4	rs78380561	T	C	0.0724206	1008
4	rs78621778	C	G	0.0724206	1008
4	rs12503000	C	T	0.170635	1008
4	rs11734871	A	G	0.394841	1008
4	rs2851328	A	G	0.253968	1008
4	rs74813558	A	G	0.0714286	1008
4	rs2851327	C	T	0.720238	1008
4	rs75439464	G	A	0.0714286	1008
4	rs75812788	G	A	0.0724206	1008
4	rs2276334	C	T	0.0714286	1008
4	rs2276333	C	T	0.0714286	1008
4	rs75876806	T	A	0.0714286	1008
4	rs78950334	T	C	0.0714286	1008
4	rs75341784	G	A	0.0714286	1008
4	rs62322693	G	A	0.170635	1008
4	rs76441637	C	A	0.0714286	1008
4	rs75735842	C	T	0.0714286	1008
4	rs59893832	A	G	0.0714286	1008
4	rs60180803	T	C	0.0714286	1008
4	rs56803425	G	A	0.0714286	1008
4	rs2631246	G	A	0.324405	1008
4	rs73834511	G	T	0.0714286	1008
4	rs78716326	T	C	0.0714286	1008
4	rs55850377	G	T	0.383929	1008
4	rs79055713	A	G	0.0714286	1008
4	rs727086	C	T	0.719246	1008
4	rs79587999	T	C	0.0714286	1008
4	rs2544569	A	G	0.891865	1008
4	rs77064742	C	T	0.0714286	1008
4	rs7666312	T	C	0.108135	1008
4	rs2112139	T	C	0.647817	1008
4	rs78681048	A	T	0.10119	1008
4	rs77252111	G	T	0.0724206	1008
4	rs2851326	G	A	0.828373	1008
4	rs76573996	C	G	0.0714286	1008
4	rs12509248	C	T	0.394841	1008
4	rs12513249	T	G	0.394841	1008
4	rs75031963	G	A	0.0714286	1008
4	rs2851325	T	G	0.719246	1008
4	rs116860862	T	C	0.0714286	1008
4	rs77577089	T	A	0.0714286	1008
4	rs77946595	G	A	0.0714286	1008
4	rs4698985	T	C	0.394841	1008
4	rs78138326	G	T	0.0714286	1008
4	rs76638296	G	T	0.0714286	1008
4	rs2631244	C	G	0.253968	1008
4	rs16996753	C	T	0.0714286	1008
4	rs76430843	G	A	0.0714286	1008
4	rs76695096	A	G	0.0327381	1008
4	rs58630066	G	T	0.0724206	1008
4	rs2631243	A	T	0.172619	1008
4	rs73834519	C	G	0.0714286	1008
4	rs80164375	G	A	0.0714286	1008
4	rs2850374	G	T	0.699405	1008
4	rs2850375	A	G	0.251984	1008
4	rs62322696	G	A	0.394841	1008
4	rs1352174	G	A	0.252976	1008
4	rs1352173	A	T	0.0714286	1008
4	rs75673024	C	T	0.0714286	1008
4	rs2631242	T	C	0.719246	1008
4	rs75737726	C	T	0.0714286	1008
4	rs73834525	C	G	0.0714286	1008
4	rs2008254	G	C	0.394841	1008
4	rs182329740	C	T	0.0714286	1008
4	rs1386173	G	A	0.252976	1008
4	rs76556159	G	A	0.0714286	1008
4	rs76015686	T	C	0.0714286	1008
4	rs976654	A	C	0.324405	1008
4	rs2631241	G	A	0.827381	1008
4	rs6812110	T	C	0.108135	1008
4	rs139708907	A	C	0.0714286	1008
4	rs2631274	G	T	0.719246	1008
4	rs2631273	G	T	0.827381	1008
4	rs116379953	G	A	0.0575397	1008
4	rs144099269	A	T	0.0208333	1008
4	rs74742675	T	G	0.0724206	1008
4	rs59656969	G	C	0.0714286	1008
4	rs60500975	A	T	0.394841	1008
4	rs78751203	G	A	0.0714286	1008
4	rs78536669	A	C	0.0714286	1008
4	rs73834537	T	C	0.0714286	1008
4	rs141805731	T	G	0.0714286	1008
4	rs74509683	G	A	0.0714286	1008
4	rs117485338	G	C	0.0585317	1008
4	rs1027013	A	G	0.252976	1008
4	rs77053147	A	G	0.0565476	1008
4	rs77963155	G	A	0.0714286	1008
4	rs75947087	G	A	0.0714286	1008
4	rs1027012	C	T	0.394841	1008
4	rs76514374	G	T	0.0714286	1008
4	rs12641307	T	C	0.0565476	1008
4	rs57779995	G	T	0.233135	1008
4	rs143704588	T	C	0.031746	1008
4	rs1486573	A	G	0.0714286	1008
4	rs2851320	G	A	0.22619	1008
4	rs139097307	C	A	0.0714286	1008
4	rs2631272	C	A	0.171627	1008
4	rs2850376	C	G	0.171627	1008
4	rs1486572	C	T	0.252976	1008
4	rs2850377	C	T	0.252976	1008
4	rs77391452	C	T	0.0714286	1008
4	rs73834541	A	G	0.0714286	1008
4	rs17031842	C	T	0.0714286	1008
4	rs2631271	A	G	0.719246	1008
4	rs1386176	T	C	0.252976	1008
4	rs144207676	A	C	0.0367063	1008
4	rs74901710	T	C	0.0714286	1008
4	rs2850378	T	C	0.252976	1008
4	rs75517907	G	A	0.0714286	1008
4	rs62322737	C	G	0.394841	1008
4	rs2851317	A	C	0.890873	1008
4	rs138833619	C	T	0.0714286	1008
4	rs58588907	C	T	0.0714286	1008
4	rs117371094	G	A	0.0714286	1008
4	rs2850379	C	A	0.252976	1008
4	rs55952681	C	T	0.0714286	1008
4	rs11097766	C	T	0.394841	1008
4	rs138735286	T	C	0.077381	1008
4	rs79796836	A	G	0.0714286	1008
4	rs116113680	T	A	0.394841	1008
4	rs150908889	T	C	0.171627	1008
4	rs2866392	A	C	0.0714286	1008
4	rs2903274	T	C	0.719246	1008
4	rs61067451	G	A	0.0714286	1008
4	rs1843680	C	T	0.252976	1008
4	rs2850381	C	G	0.171627	1008
4	rs79735470	A	G	0.0714286	1008
4	rs75561769	A	G	0.0714286	1008
4	rs17031852	T	C	0.0714286	1008
4	rs2850383	A	G	0.252976	1008
4	rs2850384	A	G	0.719246	1008
4	rs143100220	T	C	0.0714286	1008
4	rs73834547	G	T	0.0714286	1008
4	rs2850385	T	A	0.171627	1008
4	rs2850386	T	G	0.173611	1008
4	rs73834549	A	C	0.0714286	1008
4	rs142895685	A	G	0.0198413	1008
4	rs77940742	A	G	0.0545635	1008
4	rs2850387	A	G	0.22619	1008
4	rs74502653	T	C	0.0714286	1008
4	rs74724168	A	G	0.0714286	1008
4	rs6532981	T	C	0.105159	1008
4	rs76267693	G	T	0.0714286	1008
4	rs2631258	C	T	0.826389	1008
4	rs80131276	G	A	0.0714286	1008
4	rs144295204	G	A	0.0565476	1008
4	rs62322738	C	T	0.419643	1008
4	rs73834553	T	C	0.247024	1008
4	rs79030939	T	C	0.141865	1008
4	rs139149994	T	C	0.168651	1008
4	rs575247811	A	C	0.0238095	1008
4	rs78705328	T	C	0.0803571	1008
4	rs118157487	A	T	0.0198413	1008
4	rs17031854	T	A	0.0803571	1008
4	rs57545925	C	T	0.0793651	1008
4	rs72929967	G	A	0.0793651	1008
4	rs6844449	T	G	0.246032	1008
4	rs17031862	T	G	0.0813492	1008
4	rs1486571	A	T	0.343254	1008
4	rs78751760	A	G	0.0793651	1008
4	rs73834559	T	C	0.0882937	1008
4	rs2631259	T	A	0.171627	1008
4	rs17031870	A	G	0.077381	1008
4	rs7695494	C	T	0.00396825	1008
4	rs59859836	A	G	0.0734127	1008
4	rs2631260	T	G	0.171627	1008
4	rs73834560	A	C	0.0882937	1008
4	rs73834561	T	G	0.0882937	1008
4	rs2631262	C	T	0.582341	1008
4	rs72933903	T	C	0.0744048	1008
4	rs2631264	T	C	0.170635	1008
4	rs2850390	A	C	0.588294	1008
4	rs2631265	C	T	0.170635	1008
4	rs17031876	T	C	0.0744048	1008
4	rs2850391	T	C	0.171627	1008
4	rs2035604	A	G	0.176587	1008
4	rs2631266	G	A	0.251984	1008
4	rs78894076	T	A	0.0912698	1008
4	rs78546088	A	G	0.250992	1008
4	rs77415787	G	A	0.0724206	1008
4	rs2631267	A	G	0.186508	1008
4	rs2631268	G	T	0.353175	1008
4	rs74949994	A	G	0.0724206	1008
4	rs7685012	T	C	0.00396825	1008
4	rs2850392	A	G	0.607143	1008
4	rs4143099	A	C	0.0912698	1008
4	rs72686790	C	T	0.255952	1008
4	rs3133077	C	T	0.610119	1008
4	rs140295983	A	T	0.0208333	1008
4	rs58347863	T	G	0.255952	1008
4	rs3133078	C	A	0.609127	1008
4	rs1872701	T	G	0.611111	1008
4	rs1906081	T	C	0.611111	1008
4	rs1352175	C	T	0.219246	1008
4	rs3774927	T	C	0.25496	1008
4	rs2850393	A	T	0.280754	1008
4	rs138019412	T	A	0.0128968	1008
4	rs1872702	C	G	0.613095	1008
4	rs17270656	G	A	0.25496	1008
4	rs2850394	C	T	0.608135	1008
4	rs3755864	A	G	0.0724206	1008
4	rs3774928	T	G	0.0724206	1008
4	rs2129294	T	G	0.612103	1008
4	rs6820143	A	G	0.25496	1008
4	rs6821429	G	A	0.25496	1008
4	rs58194702	C	T	0.0724206	1008
4	rs3774929	T	C	0.0724206	1008
4	rs3774931	T	C	0.258929	1008
4	rs3113675	T	G	0.815476	1008
4	rs2631269	C	G	0.354167	1008
4	rs17031932	A	C	0.0724206	1008
4	rs2658529	T	C	0.220238	1008
4	rs539338873	A	G	0.0287698	1008
4	rs2450406	T	C	0.281746	1008
4	rs2450407	C	T	0.280754	1008
4	rs78160938	A	T	0.0724206	1008
4	rs2510445	A	C	0.613095	1008
4	rs2850395	C	T	0.611111	1008
4	rs2850396	T	C	0.613095	1008
4	rs3113677	T	C	0.8125	1008
4	rs2658534	G	A	0.593254	1008
4	rs2850397	G	T	0.595238	1008
4	rs2658535	G	A	0.594246	1008
4	rs2631270	C	G	0.280754	1008
4	rs6812465	C	T	0.62004	1008
4	rs7685506	T	C	0.635913	1008
4	rs12649238	A	C	0.35119	1008
4	rs10516490	A	G	0.291667	1008
4	rs10516489	C	T	0.339286	1008
4	rs72686802	T	C	0.28373	1008
4	rs17031974	A	C	0.212302	1008
4	rs74490151	G	C	0.0555556	1008
4	rs74585283	G	A	0.0555556	1008
4	rs7693723	G	C	0.271825	1008
4	rs17211702	T	C	0.284722	1008
4	rs76844977	C	T	0.0714286	1008
4	rs10516488	A	G	0.284722	1008
4	rs183650240	G	C	0.0714286	1008
4	rs139917324	G	A	0.0416667	1008
4	rs17031982	C	A	0.55754	1008
4	rs17031983	G	A	0.272817	1008
4	rs17031987	G	T	0.0724206	1008
4	rs17031989	A	G	0.0724206	1008
4	rs17271413	C	T	0.338294	1008
4	rs17031990	C	T	0.0545635	1008
4	rs1386174	A	G	0.28373	1008
4	rs17031995	T	C	0.272817	1008
4	rs4550926	T	C	0.28373	1008
4	rs4536928	G	A	0.282738	1008
4	rs1395306	C	T	0.555556	1008
4	rs139148161	T	A	0.0248016	1008
4	rs3796984	A	C	0.0724206	1008
4	rs11729100	C	A	0.613095	1008
4	rs74285015	C	T	0.0575397	1008
4	rs4698987	C	A	0.556548	1008
4	rs13112324	A	G	0.213294	1008
4	rs72688506	G	T	0.282738	1008
4	rs1395307	A	G	0.0714286	1008
4	rs2129292	C	G	0.55754	1008
4	rs10024352	G	A	0.0704365	1008
4	rs79219897	C	T	0.0575397	1008
4	rs34934650	T	C	0.214286	1008
4	rs34184671	T	C	0.274802	1008
4	rs35880229	T	C	0.274802	1008
4	rs28424276	C	T	0.0555556	1008
4	rs11947367	C	T	0.272817	1008
4	rs12640056	C	T	0.27381	1008
4	rs6842661	G	A	0.272817	1008
4	rs77162208	G	A	0.0575397	1008
4	rs7692330	T	C	0.837302	1008
4	rs79047607	A	G	0.0724206	1008
4	rs78755552	A	G	0.0724206	1008
4	rs7675302	G	T	0.28373	1008
4	rs7675363	C	T	0.614087	1008
4	rs78527550	T	G	0.0724206	1008
4	rs11737896	C	T	0.28373	1008
4	rs143382707	G	A	0.014881	1008
4	rs6816285	T	C	0.62996	1008
4	rs10016408	A	T	0.357143	1008
4	rs7672408	T	C	0.357143	1008
4	rs143420092	A	G	0.0406746	1008
4	rs72688511	C	A	0.27381	1008
4	rs76349298	C	T	0.344246	1008
4	rs76151495	C	T	0.0605159	1008
4	rs6825235	G	T	0.344246	1008
4	rs6825329	C	G	0.28373	1008
4	rs75806167	G	A	0.287698	1008
4	rs56030901	C	T	0.27381	1008
4	rs74330407	C	G	0.0555556	1008
4	rs7659549	C	T	0.343254	1008
4	rs142115062	G	A	0.0545635	1008
4	rs72688512	G	A	0.343254	1008
4	rs1506500	C	T	0.28373	1008
4	rs6823329	A	C	0.360119	1008
4	rs6532988	C	T	0.344246	1008
4	rs1395304	T	C	0.634921	1008
4	rs6856488	T	C	0.362103	1008
4	rs72688515	C	A	0.27381	1008
4	rs1395305	T	C	0.362103	1008
4	rs6532989	T	C	0.362103	1008
4	rs72688517	T	G	0.213294	1008
4	rs13152401	C	T	0.27381	1008
4	rs1506501	C	T	0.345238	1008
4	rs59434341	T	C	0.360119	1008
4	rs58259879	G	A	0.360119	1008
4	rs11723744	G	A	0.284722	1008
4	rs17032021	G	A	0.0545635	1008
4	rs74673504	C	T	0.00793651	1008
4	rs6532990	T	C	0.34127	1008
4	rs72688520	G	A	0.265873	1008
4	rs1876200	G	A	0.324405	1008
4	rs148730914	T	A	0.0248016	1008
4	rs871154	G	A	0.621032	1008
4	rs12641017	G	T	0.0605159	1008
4	rs871153	G	T	0.263889	1008
4	rs75209102	T	A	0.0545635	1008
4	rs74668803	T	C	0.0555556	1008
4	rs1506502	A	G	0.295635	1008
4	rs75236529	T	C	0.0714286	1008
4	rs1506503	T	C	0.295635	1008
4	rs77059331	G	A	0.0605159	1008
4	rs72688523	T	G	0.264881	1008
4	rs74669690	G	A	0.0555556	1008
4	rs238486	T	C	0.380952	1008
4	rs238487	T	C	0.436508	1008
4	rs238488	A	G	0.708333	1008
4	rs173218	T	C	0.708333	1008
4	rs238490	A	C	0.218254	1008
4	rs118163168	T	G	0.181548	1008
4	rs171144	A	T	0.37996	1008
4	rs75642010	C	T	0.0555556	1008
4	rs238491	T	C	0.4375	1008
4	rs76212807	T	C	0.014881	1008
4	rs11727352	C	T	0.264881	1008
4	rs60626508	C	G	0.0704365	1008
4	rs117846100	C	T	0.0704365	1008
4	rs238492	C	T	0.362103	1008
4	rs2903276	C	T	0.264881	1008
4	rs238493	T	C	0.705357	1008
4	rs62324184	G	T	0.160714	1008
4	rs78542002	C	T	0.0545635	1008
4	rs9996962	A	G	0.705357	1008
4	rs72688526	T	C	0.270833	1008
4	rs238436	G	A	0.704365	1008
4	rs238437	G	C	0.378968	1008
4	rs238438	T	A	0.704365	1008
4	rs238439	T	C	0.704365	1008
4	rs77849613	A	G	0.0535714	1008
4	rs238440	A	G	0.704365	1008
4	rs171141	A	G	0.939484	1008
4	rs238441	G	A	0.704365	1008
4	rs143909419	C	A	0.0922619	1008
4	rs77912211	T	A	0.0525794	1008
4	rs72688529	T	C	0.272817	1008
4	rs74693341	G	T	0.0525794	1008
4	rs151276237	C	A	0.0337302	1008
4	rs238510	T	G	0.704365	1008
4	rs238511	G	T	0.355159	1008
4	rs238512	C	A	0.705357	1008
4	rs72688530	T	C	0.27381	1008
4	rs72688531	A	G	0.27381	1008
4	rs238513	A	C	0.357143	1008
4	rs76806003	C	T	0.0535714	1008
4	rs238514	A	G	0.939484	1008
4	rs238515	A	G	0.704365	1008
4	rs13141782	T	G	0.704365	1008
4	rs72688533	C	T	0.00297619	1008
4	rs9996169	C	T	0.704365	1008
4	rs238471	G	T	0.704365	1008
4	rs238472	A	G	0.705357	1008
4	rs113896989	T	C	0.234127	1008
4	rs111707066	A	C	0.234127	1008
4	rs111628026	C	A	0.272817	1008
4	rs238474	C	T	0.705357	1008
4	rs72688538	G	C	0.272817	1008
4	rs72688539	C	T	0.277778	1008
4	rs141590325	T	C	0.0188492	1008
4	rs238475	T	A	0.705357	1008
4	rs11726042	C	T	0.272817	1008
4	rs238476	T	C	0.706349	1008
4	rs238477	A	G	0.705357	1008
4	rs238478	G	T	0.705357	1008
4	rs56127520	C	T	0.234127	1008
4	rs11726272	T	A	0.272817	1008
4	rs11721871	C	T	0.272817	1008
4	rs190224	A	G	0.705357	1008
4	rs173217	G	A	0.425595	1008
4	rs146137512	T	G	0.0128968	1008
4	rs1506504	C	T	0.354167	1008
4	rs2658533	T	G	0.706349	1008
4	rs117281165	G	A	0.0367063	1008
4	rs77094638	G	A	0.0684524	1008
4	rs1072819	C	T	0.27381	1008
4	rs151366	T	C	0.709325	1008
4	rs72688545	G	A	0.233135	1008
4	rs151495	G	A	0.706349	1008
4	rs74582309	A	T	0.0684524	1008
4	rs151496	T	C	0.426587	1008
4	rs11733537	T	C	0.27877	1008
4	rs117011450	A	C	0.0248016	1008
4	rs151497	T	A	0.704365	1008
4	rs236754	G	A	0.355159	1008
4	rs238495	G	A	0.944444	1008
4	rs76915025	G	A	0.0684524	1008
4	rs236760	G	A	0.704365	1008
4	rs236759	T	C	0.705357	1008
4	rs117135574	G	C	0.0218254	1008
4	rs1440233	C	T	0.27381	1008
4	rs11727457	C	T	0.27381	1008
4	rs79373607	A	G	0.0694444	1008
4	rs117889077	C	T	0.0277778	1008
4	rs236758	G	A	0.719246	1008
4	rs1440232	C	T	0.331349	1008
4	rs77601353	G	T	0.0535714	1008
4	rs151367	G	A	0.699405	1008
4	rs79482163	T	A	0.0535714	1008
4	rs236756	T	C	0.699405	1008
4	rs190787915	A	T	0.0257937	1008
4	rs72688553	A	C	0.235119	1008
4	rs117467740	G	A	0.093254	1008
4	rs236755	T	C	0.373016	1008
4	rs11730990	G	A	0.272817	1008
4	rs78919076	T	C	0.243056	1008
4	rs11731061	G	A	0.326389	1008
4	rs55991708	G	T	0.272817	1008
4	rs151498	A	G	0.700397	1008
4	rs236762	C	A	0.700397	1008
4	rs147469386	T	C	0.0168651	1008
4	rs80291145	T	C	0.0704365	1008
4	rs184810655	C	T	0.0257937	1008
4	rs58136724	A	C	0.0535714	1008
4	rs74478810	A	C	0.0545635	1008
4	rs151499	T	C	0.64881	1008
4	rs78943570	A	G	0.0545635	1008
4	rs151500	T	C	0.374008	1008
4	rs236761	C	T	0.708333	1008
4	rs72688558	A	G	0.276786	1008
4	rs80318553	G	C	0.0704365	1008
4	rs151501	G	A	0.938492	1008
4	rs72688560	G	T	0.261905	1008
4	rs236764	C	T	0.355159	1008
4	rs11736681	G	A	0.00297619	1008
4	rs117946756	G	A	0.0694444	1008
4	rs236765	C	T	0.202381	1008
4	rs151385	G	C	0.699405	1008
4	rs72688563	A	G	0.266865	1008
4	rs236766	A	G	0.373016	1008
4	rs17221648	C	T	0.267857	1008
4	rs151476	G	T	0.356151	1008
4	rs236768	G	A	0.699405	1008
4	rs151386	G	A	0.638889	1008
4	rs59323907	C	T	0.0535714	1008
4	rs77412794	G	A	0.0535714	1008
4	rs74794935	G	A	0.0535714	1008
4	rs150735745	C	T	0.0327381	1008
4	rs17032121	C	T	0.231151	1008
4	rs77538434	G	A	0.266865	1008
4	rs236769	C	T	0.699405	1008
4	rs236770	G	A	0.623016	1008
4	rs80062374	A	T	0.0694444	1008
4	rs151479	T	C	0.695437	1008
4	rs2119212	T	C	0.0714286	1008
4	rs151480	T	G	0.715278	1008
4	rs151481	C	A	0.713294	1008
4	rs79733667	G	A	0.0714286	1008
4	rs236781	G	A	0.690476	1008
4	rs236780	T	C	0.652778	1008
4	rs189328	A	G	0.714286	1008
4	rs236779	A	G	0.714286	1008
4	rs236778	G	A	0.636905	1008
4	rs236777	T	C	0.715278	1008
4	rs80115128	G	A	0.0714286	1008
4	rs236776	G	T	0.713294	1008
4	rs236775	T	G	0.714286	1008
4	rs116926157	T	C	0.093254	1008
4	rs17032126	A	G	0.217262	1008
4	rs75106437	A	G	0.0724206	1008
4	rs74525338	G	A	0.0555556	1008
4	rs13131758	A	G	0.00198413	1008
4	rs236773	A	G	0.315476	1008
4	rs236772	G	A	0.315476	1008
4	rs151387	A	T	0.315476	1008
4	rs236771	G	C	0.315476	1008
4	rs238450	G	C	0.338294	1008
4	rs72688579	G	A	0.282738	1008
4	rs151364	C	A	0.621032	1008
4	rs72688581	A	G	0.318452	1008
4	rs72688582	T	C	0.28373	1008
4	rs151477	C	G	0.333333	1008
4	rs151478	C	T	0.332341	1008
4	rs236749	G	C	0.333333	1008
4	rs236748	T	C	0.333333	1008
4	rs173137	C	A	0.62004	1008
4	rs173138	G	T	0.636905	1008
4	rs236750	G	A	0.316468	1008
4	rs977574	A	G	0.297619	1008
4	rs150559828	G	A	0.0238095	1008
4	rs236751	C	T	0.31746	1008
4	rs236752	A	T	0.930556	1008
4	rs236753	C	T	0.322421	1008
4	rs151482	T	C	0.644841	1008
4	rs151483	A	G	0.323413	1008
4	rs238455	G	T	0.323413	1008
4	rs238456	G	A	0.930556	1008
4	rs238457	A	G	0.323413	1008
4	rs238458	C	T	0.328373	1008
4	rs144064947	G	T	0.0228175	1008
4	rs238459	C	T	0.328373	1008
4	rs190223	A	C	0.644841	1008
4	rs117841120	C	T	0.0287698	1008
4	rs180877	C	T	0.625992	1008
4	rs1573494	A	G	0.298611	1008
4	rs77808144	C	T	0.118056	1008
4	rs238460	T	C	0.330357	1008
4	rs439538	T	C	0.330357	1008
4	rs424277	G	C	0.324405	1008
4	rs72688590	C	G	0.295635	1008
4	rs72688593	G	T	0.27877	1008
4	rs236743	T	C	0.329365	1008
4	rs236744	G	A	0.31746	1008
4	rs60071108	A	G	0.299603	1008
4	rs236745	C	T	0.62004	1008
4	rs236746	T	C	0.322421	1008
4	rs72688594	T	C	0.167659	1008
4	rs238449	A	C	0.765873	1008
4	rs2851245	A	G	0.748016	1008
4	rs457134	G	C	0.570437	1008
4	rs67477060	A	G	0.178571	1008
4	rs449095	C	T	0.157738	1008
4	rs77616117	G	A	0.0753968	1008
4	rs451461	C	T	0.157738	1008
4	rs170933	A	G	0.738095	1008
4	rs7683088	T	G	0.401786	1008
4	rs151502	G	A	0.738095	1008
4	rs151503	T	C	0.559524	1008
4	rs151504	A	C	0.157738	1008
4	rs151326	A	G	0.55754	1008
4	rs10004577	C	T	0.400794	1008
4	rs7665350	G	A	0.178571	1008
4	rs6821687	A	G	0.400794	1008
4	rs7659989	T	C	0.180556	1008
4	rs6532996	G	A	0.400794	1008
4	rs151384	T	C	0.558532	1008
4	rs151383	C	T	0.737103	1008
4	rs151304	C	A	0.558532	1008
4	rs6419158	A	C	0.399802	1008
4	rs151382	C	T	0.559524	1008
4	rs7680534	T	C	0.397817	1008
4	rs151381	T	C	0.556548	1008
4	rs151380	G	T	0.735119	1008
4	rs189250062	G	T	0.0347222	1008
4	rs138043057	G	A	0.15873	1008
4	rs113886002	C	T	0.173611	1008
4	rs143081285	G	A	0.0575397	1008
4	rs151379	T	C	0.162698	1008
4	rs28547477	A	T	0.392857	1008
4	rs80097882	A	T	0.0436508	1008
4	rs151378	G	A	0.239087	1008
4	rs7669715	A	G	0.381944	1008
4	rs4698991	T	A	0.380952	1008
4	rs151377	G	A	0.597222	1008
4	rs62322235	T	C	0.37996	1008
4	rs151376	A	T	0.615079	1008
4	rs151375	T	C	0.607143	1008
4	rs1348024	C	A	0.375992	1008
4	rs1547383	A	G	0.375992	1008
4	rs151374	G	A	0.599206	1008
4	rs151373	T	C	0.599206	1008
4	rs4698993	T	C	0.375992	1008
4	rs2903278	A	G	0.177579	1008
4	rs10031823	T	C	0.553571	1008
4	rs28556768	G	A	0.177579	1008
4	rs13435395	G	C	0.375992	1008
4	rs1440235	A	G	0.375992	1008
4	rs11735227	A	G	0.375992	1008
4	rs1506505	T	A	0.553571	1008
4	rs1440234	T	C	0.375992	1008
4	rs11727107	C	T	0.375992	1008
4	rs11727215	G	C	0.375992	1008
4	rs9715335	T	A	0.375992	1008
4	rs150674840	G	C	0.0218254	1008
4	rs28855675	G	C	0.177579	1008
4	rs11943887	C	T	0.0952381	1008
4	rs151422	G	A	0.046627	1008
4	rs151421	T	G	0.0456349	1008
4	rs116998966	T	C	0.015873	1008
4	rs7690879	T	G	0.177579	1008
4	rs7667281	C	T	0.553571	1008
4	rs151305	T	C	0.599206	1008
4	rs978998	G	A	0.553571	1008
4	rs978999	A	T	0.177579	1008
4	rs7674104	C	T	0.177579	1008
4	rs28392891	A	T	0.0823413	1008
4	rs151420	C	T	0.616071	1008
4	rs151419	C	T	0.616071	1008
4	rs10002033	T	C	0.171627	1008
4	rs170872	A	T	0.616071	1008
4	rs151418	T	C	0.615079	1008
4	rs78509684	A	G	0.399802	1008
4	rs62322244	T	A	0.171627	1008
4	rs151417	G	A	0.443452	1008
4	rs151416	T	G	0.428571	1008
4	rs151415	C	G	0.0436508	1008
4	rs17032168	G	A	0.0922619	1008
4	rs11097768	G	A	0.386905	1008
4	rs151414	A	G	0.430556	1008
4	rs151413	G	T	0.428571	1008
4	rs1540052	A	G	0.172619	1008
4	rs151412	C	T	0.0436508	1008
4	rs151411	A	C	0.0426587	1008
4	rs28454488	G	T	0.078373	1008
4	rs62322247	C	A	0.0337302	1008
4	rs151410	C	G	0.0426587	1008
4	rs6825428	T	G	0.385913	1008
4	rs145863197	C	T	0.0555556	1008
4	rs62322248	A	T	0.114087	1008
4	rs72690426	T	C	0.0803571	1008
4	rs151408	C	T	0.543651	1008
4	rs142493	C	T	0.434524	1008
4	rs151407	A	G	0.0456349	1008
4	rs181942314	G	A	0.014881	1008
4	rs604362	C	G	0.0456349	1008
4	rs144564100	G	A	0.0486111	1008
4	rs668795	T	C	0.435516	1008
4	rs619183	G	A	0.435516	1008
4	rs668883	A	G	0.542659	1008
4	rs392323	A	G	0.435516	1008
4	rs364553	T	G	0.436508	1008
4	rs62322251	C	T	0.389881	1008
4	rs55980430	A	G	0.107143	1008
4	rs17032185	C	T	0.0287698	1008
4	rs463661	T	C	0.542659	1008
4	rs464969	A	G	0.542659	1008
4	rs77165053	T	C	0.014881	1008
4	rs458318	T	A	0.542659	1008
4	rs464114	A	C	0.542659	1008
4	rs408364	A	C	0.435516	1008
4	rs452385	G	T	0.435516	1008
4	rs368845	T	G	0.435516	1008
4	rs394649	T	C	0.435516	1008
4	rs460670	T	G	0.542659	1008
4	rs460610	T	C	0.435516	1008
4	rs406749	A	C	0.435516	1008
4	rs367659	T	C	0.542659	1008
4	rs456734	C	T	0.435516	1008
4	rs366374	G	A	0.435516	1008
4	rs380768	G	A	0.435516	1008
4	rs430589	G	A	0.435516	1008
4	rs1968543	G	A	0.389881	1008
4	rs72690448	G	A	0.0287698	1008
4	rs2119211	G	A	0.390873	1008
4	rs463721	G	C	0.436508	1008
4	rs456877	T	C	0.543651	1008
4	rs420823	T	C	0.436508	1008
4	rs459559	A	T	0.435516	1008
4	rs386682	A	G	0.435516	1008
4	rs6855752	T	C	0.107143	1008
4	rs6830450	G	A	0.107143	1008
4	rs62323488	G	A	0.389881	1008
4	rs35610681	G	C	0.435516	1008
4	rs34376460	C	T	0.435516	1008
4	rs35301460	A	G	0.435516	1008
4	rs35700174	C	T	0.435516	1008
4	rs34922141	T	G	0.435516	1008
4	rs35166705	C	T	0.0456349	1008
4	rs55866413	C	T	0.108135	1008
4	rs413462	C	T	0.435516	1008
4	rs11733720	T	C	0.389881	1008
4	rs465176	A	G	0.435516	1008
4	rs118178520	G	T	0.014881	1008
4	rs463772	G	A	0.435516	1008
4	rs459159	C	T	0.435516	1008
4	rs7685748	A	G	0.0287698	1008
4	rs418348	A	G	0.435516	1008
4	rs2119210	G	A	0.389881	1008
4	rs2119209	A	G	0.389881	1008
4	rs460755	C	T	0.435516	1008
4	rs455610	A	T	0.435516	1008
4	rs10433991	C	T	0.389881	1008
4	rs455741	A	G	0.435516	1008
4	rs11940068	C	G	0.107143	1008
4	rs384085	C	T	0.435516	1008
4	rs180936934	T	C	0.015873	1008
4	rs62323491	G	T	0.0287698	1008
4	rs458870	C	T	0.0456349	1008
4	rs6852794	G	A	0.389881	1008
4	rs456985	C	G	0.435516	1008
4	rs10433893	C	T	0.389881	1008
4	rs72690454	T	C	0.0287698	1008
4	rs193258472	C	T	0.014881	1008
4	rs142674101	C	T	0.0694444	1008
4	rs463542	G	A	0.435516	1008
4	rs406954	T	C	0.435516	1008
4	rs451078	A	G	0.435516	1008
4	rs62323492	C	G	0.389881	1008
4	rs467204	C	G	0.435516	1008
4	rs146078165	C	T	0.0793651	1008
4	rs34185522	G	T	0.107143	1008
4	rs456349	C	T	0.438492	1008
4	rs456521	T	C	0.434524	1008
4	rs11945205	C	T	0.107143	1008
4	rs11936159	A	G	0.0287698	1008
4	rs62323493	A	T	0.0277778	1008
4	rs59629817	C	T	0.107143	1008
4	rs458771	T	C	0.542659	1008
4	rs60245306	T	G	0.107143	1008
4	rs458779	T	C	0.543651	1008
4	rs60709691	A	G	0.107143	1008
4	rs57957741	G	A	0.496032	1008
4	rs72690460	G	A	0.107143	1008
4	rs458943	C	T	0.435516	1008
4	rs78841505	T	C	0.107143	1008
4	rs78349477	C	T	0.107143	1008
4	rs62323537	C	T	0.107143	1008
4	rs460624	T	A	0.046627	1008
4	rs56718028	A	T	0.107143	1008
4	rs59247268	T	C	0.107143	1008
4	rs460800	C	T	0.542659	1008
4	rs465164	G	A	0.046627	1008
4	rs6855701	A	G	0.388889	1008
4	rs11942074	C	T	0.107143	1008
4	rs462060	C	T	0.542659	1008
4	rs56028926	G	A	0.107143	1008
4	rs462178	C	T	0.542659	1008
4	rs462186	C	A	0.435516	1008
4	rs377273	A	G	0.435516	1008
4	rs373091	G	A	0.435516	1008
4	rs660502	G	A	0.436508	1008
4	rs660580	C	T	0.435516	1008
4	rs680310	C	T	0.046627	1008
4	rs450780	G	A	0.542659	1008
4	rs387839	T	C	0.435516	1008
4	rs142873571	C	T	0.078373	1008
4	rs62323541	C	G	0.388889	1008
4	rs459331	T	C	0.435516	1008
4	rs56385550	C	A	0.0287698	1008
4	rs49178	C	A	0.435516	1008
4	rs457490	T	C	0.435516	1008
4	rs145145587	C	T	0.014881	1008
4	rs79456921	C	T	0.0644841	1008
4	rs11736058	C	A	0.435516	1008
4	rs593576	G	T	0.435516	1008
4	rs412428	T	C	0.435516	1008
4	rs458201	A	G	0.435516	1008
4	rs457736	G	A	0.435516	1008
4	rs4640675	A	G	0.435516	1008
4	rs4525979	G	A	0.435516	1008
4	rs4621433	C	G	0.435516	1008
4	rs688499	C	T	0.435516	1008
4	rs651547	C	T	0.046627	1008
4	rs651551	T	C	0.542659	1008
4	rs6813204	T	C	0.542659	1008
4	rs13150344	G	A	0.046627	1008
4	rs660157	A	G	0.436508	1008
4	rs659837	A	C	0.436508	1008
4	rs659812	C	T	0.046627	1008
4	rs659763	C	T	0.046627	1008
4	rs11930303	G	T	0.107143	1008
4	rs658953	G	A	0.435516	1008
4	rs621412	T	C	0.046627	1008
4	rs657985	G	A	0.046627	1008
4	rs12498694	G	A	0.0198413	1008
4	rs657581	G	A	0.543651	1008
4	rs11930418	G	A	0.107143	1008
4	rs657521	A	G	0.542659	1008
4	rs657195	G	A	0.435516	1008
4	rs11930452	G	A	0.107143	1008
4	rs682916	T	G	0.435516	1008
4	rs448181	T	C	0.435516	1008
4	rs432186	G	T	0.435516	1008
4	rs440507	T	G	0.435516	1008
4	rs643645	G	T	0.435516	1008
4	rs685213	C	G	0.542659	1008
4	rs13111982	C	T	0.435516	1008
4	rs426642	C	G	0.542659	1008
4	rs461902	C	T	0.436508	1008
4	rs465144	G	C	0.435516	1008
4	rs62327888	T	G	0.0287698	1008
4	rs62327889	C	T	0.107143	1008
4	rs460026	T	C	0.435516	1008
4	rs463373	T	C	0.542659	1008
4	rs444943	T	A	0.435516	1008
4	rs438803	T	C	0.434524	1008
4	rs439757	C	A	0.543651	1008
4	rs13126885	C	T	0.435516	1008
4	rs190178	G	A	0.435516	1008
4	rs58321370	C	T	0.388889	1008
4	rs151372	C	T	0.542659	1008
4	rs535966969	G	A	0.0297619	1008
4	rs151370	A	G	0.435516	1008
4	rs17032286	T	G	0.078373	1008
4	rs192068	G	A	0.438492	1008
4	rs149268	T	C	0.438492	1008
4	rs182865	G	T	0.435516	1008
4	rs62327912	T	C	0.107143	1008
4	rs17823175	C	T	0.078373	1008
4	rs58379650	G	T	0.107143	1008
4	rs151369	T	C	0.545635	1008
4	rs2298752	G	A	0.107143	1008
4	rs2298751	T	C	0.0208333	1008
4	rs4476601	G	T	0.387897	1008
4	rs7681171	T	G	0.0287698	1008
4	rs75109624	A	G	0.0456349	1008
4	rs7662378	G	A	0.107143	1008
4	rs170871	C	T	0.150794	1008
4	rs189215	C	T	0.539683	1008
4	rs151368	A	T	0.539683	1008
4	rs6832846	G	A	0.540675	1008
4	rs151388	C	T	0.540675	1008
4	rs17032357	A	C	0.388889	1008
4	rs4698843	A	G	0.540675	1008
4	rs17032332	G	T	0.388889	1008
4	rs9331	G	A	0.539683	1008
4	rs151390	C	T	0.0446429	1008
4	rs9705	T	C	0.540675	1008
4	rs151392	T	C	0.540675	1008
4	rs151393	A	G	0.545635	1008
4	rs7672806	T	C	0.107143	1008
4	rs151394	G	C	0.539683	1008
4	rs151395	T	C	0.539683	1008
4	rs151396	G	A	0.539683	1008
4	rs151397	G	T	0.539683	1008
4	rs151398	C	G	0.53869	1008
4	rs62327916	T	G	0.388889	1008
4	rs56215225	T	G	0.0287698	1008
4	rs151399	C	T	0.536706	1008
4	rs151400	C	A	0.543651	1008
4	rs7681239	G	A	0.0287698	1008
4	rs13114343	G	A	0.429563	1008
4	rs10489124	C	T	0.0763889	1008
4	rs80176743	C	T	0.0763889	1008
4	rs17225702	A	G	0.0763889	1008
4	rs151401	A	G	0.047619	1008
4	rs17032400	T	C	0.469246	1008
4	rs151402	G	A	0.506944	1008
4	rs4699006	G	C	0.469246	1008
4	rs151403	A	G	0.516865	1008
4	rs151404	G	A	0.047619	1008
4	rs9992479	T	A	0.469246	1008
4	rs10049581	T	C	0.0763889	1008
4	rs151405	T	C	0.124008	1008
4	rs74665237	C	T	0.0763889	1008
4	rs151406	C	T	0.047619	1008
4	rs144401529	T	C	0.392857	1008
4	rs233834	T	C	0.516865	1008
4	rs233833	T	C	0.545635	1008
4	rs11725311	A	G	0.391865	1008
4	rs181746463	G	A	0.0277778	1008
4	rs233832	G	A	0.124008	1008
4	rs233831	C	T	0.511905	1008
4	rs233830	A	G	0.047619	1008
4	rs139036380	A	G	0.392857	1008
4	rs115510548	G	C	0.0763889	1008
4	rs233829	T	G	0.124008	1008
4	rs233828	G	T	0.047619	1008
4	rs57742487	C	T	0.0763889	1008
4	rs10014145	A	G	0.124008	1008
4	rs28505163	A	G	0.0763889	1008
4	rs233827	C	T	0.152778	1008
4	rs63519	C	A	0.047619	1008
4	rs56295373	C	G	0.0287698	1008
4	rs233826	T	C	0.546627	1008
4	rs233825	A	G	0.124008	1008
4	rs11733504	A	G	0.395833	1008
4	rs2165265	T	G	0.393849	1008
4	rs2119213	T	C	0.394841	1008
4	rs233824	A	G	0.548611	1008
4	rs233823	G	A	0.047619	1008
4	rs233822	A	G	0.124008	1008
4	rs233821	A	G	0.152778	1008
4	rs233818	T	C	0.502976	1008
4	rs233817	C	A	0.123016	1008
4	rs448195	C	T	0.136905	1008
4	rs431451	T	C	0.0575397	1008
4	rs426442	C	G	0.561508	1008
4	rs11941736	G	C	0.108135	1008
4	rs17226148	A	G	0.0753968	1008
4	rs10489123	G	A	0.0327381	1008
4	rs117300386	A	T	0.0535714	1008
4	rs10489122	G	A	0.396825	1008
4	rs17824524	C	T	0.0327381	1008
4	rs10489121	A	G	0.0753968	1008
4	rs233816	G	T	0.0575397	1008
4	rs77838078	C	T	0.0753968	1008
4	rs79969194	G	T	0.0753968	1008
4	rs79276766	A	T	0.0753968	1008
4	rs62327945	A	G	0.0327381	1008
4	rs72692219	C	G	0.394841	1008
4	rs77700733	C	T	0.0674603	1008
4	rs233815	G	T	0.0873016	1008
4	rs62327946	G	A	0.0327381	1008
4	rs72692221	G	A	0.0327381	1008
4	rs6825874	A	G	0.0327381	1008
4	rs233814	T	C	0.563492	1008
4	rs2165266	G	C	0.393849	1008
4	rs6826958	C	A	0.0327381	1008
4	rs233813	C	G	0.0565476	1008
4	rs60690742	G	A	0.109127	1008
4	rs233812	T	A	0.0565476	1008
4	rs117217846	T	C	0.030754	1008
4	rs233811	A	C	0.0892857	1008
4	rs77378426	G	A	0.0763889	1008
4	rs233810	C	T	0.0575397	1008
4	rs233809	G	T	0.0892857	1008
4	rs233808	C	T	0.0882937	1008
4	rs233807	C	T	0.0565476	1008
4	rs4588460	T	C	0.0327381	1008
4	rs233806	T	C	0.0565476	1008
4	rs233805	G	T	0.0873016	1008
4	rs233804	C	A	0.0892857	1008
4	rs59814792	T	G	0.0763889	1008
4	rs390878	T	C	0.5625	1008
4	rs173048	A	C	0.0892857	1008
4	rs7655493	C	T	0.426587	1008
4	rs11733483	A	T	0.484127	1008
4	rs440702	T	G	0.0575397	1008
4	rs1470115	G	A	0.421627	1008
4	rs1470116	T	A	0.426587	1008
4	rs12649383	A	C	0.395833	1008
4	rs11097772	A	G	0.395833	1008
4	rs389974	C	T	0.558532	1008
4	rs2033899	T	C	0.0327381	1008
4	rs396902	A	G	0.0575397	1008
4	rs11737763	C	T	0.392857	1008
4	rs62327949	A	G	0.394841	1008
4	rs11730750	A	T	0.427579	1008
4	rs4698844	C	T	0.394841	1008
4	rs7694296	C	T	0.394841	1008
4	rs4698845	T	C	0.394841	1008
4	rs7699390	A	G	0.394841	1008
4	rs7699542	C	T	0.0327381	1008
4	rs75944409	G	A	0.0763889	1008
4	rs7654606	A	G	0.436508	1008
4	rs11734114	A	T	0.401786	1008
4	rs57965291	A	G	0.0327381	1008
4	rs170869	C	T	0.0347222	1008
4	rs971752	T	C	0.117063	1008
4	rs67529886	A	G	0.0188492	1008
4	rs985989	A	C	0.234127	1008
4	rs11097773	T	C	0.118056	1008
4	rs139294760	T	G	0.0337302	1008
4	rs77160456	C	T	0.0357143	1008
4	rs6829701	G	A	0.0982143	1008
4	rs36003008	T	C	0.0188492	1008
4	rs62327953	G	C	0.0982143	1008
4	rs1462947	G	A	0.0982143	1008
4	rs35411892	C	T	0.117063	1008
4	rs41275739	G	A	0.0188492	1008
4	rs6848517	C	G	0.234127	1008
4	rs56120867	T	C	0.0188492	1008
4	rs4699011	C	T	0.117063	1008
4	rs73834752	T	C	0.0178571	1008
4	rs67152947	C	G	0.0188492	1008
4	rs6814003	C	T	0.117063	1008
4	rs62327954	A	G	0.0823413	1008
4	rs13103835	T	C	0.136905	1008
4	rs6822371	C	A	0.135913	1008
4	rs11736123	G	C	0.0992063	1008
4	rs11724128	T	C	0.0972222	1008
4	rs62327956	A	T	0.0972222	1008
4	rs72692248	G	A	0.113095	1008
4	rs13118152	G	A	0.0178571	1008
4	rs78495412	T	C	0.0386905	1008
4	rs6855535	G	A	0.116071	1008
4	rs55929428	T	C	0.0982143	1008
4	rs7436937	C	A	0.232143	1008
4	rs1545744	T	A	0.117063	1008
4	rs58301340	C	T	0.014881	1008
4	rs17278473	C	T	0.0376984	1008
4	rs998719	C	T	0.105159	1008
4	rs7692921	C	A	0.0724206	1008
4	rs188054748	G	C	0.0367063	1008
4	rs4699012	G	A	0.21627	1008
4	rs143655129	C	T	0.0545635	1008
4	rs4699013	C	T	0.105159	1008
4	rs34663993	G	A	0.178571	1008
4	rs62327959	A	G	0.0734127	1008
4	rs13128485	T	A	0.0376984	1008
4	rs146594685	G	A	0.0178571	1008
4	rs10461136	T	G	0.21627	1008
4	rs6844796	A	C	0.21627	1008
4	rs6850893	G	A	0.0734127	1008
4	rs7664683	C	T	0.0734127	1008
4	rs11735688	T	C	0.105159	1008
4	rs62329460	T	C	0.0734127	1008
4	rs11724124	A	G	0.105159	1008
4	rs62329461	T	A	0.0744048	1008
4	rs1381893	G	A	0.217262	1008
4	rs72692261	G	A	0.105159	1008
4	rs62329462	C	T	0.0734127	1008
4	rs77176981	A	C	0.0525794	1008
4	rs4146610	C	T	0.0734127	1008
4	rs1462943	A	C	0.21627	1008
4	rs4557261	A	T	0.21627	1008
4	rs2054394	G	A	0.0734127	1008
4	rs2054393	C	T	0.21627	1008
4	rs4699015	A	G	0.105159	1008
4	rs118111171	G	A	0.0347222	1008
4	rs922361	A	C	0.105159	1008
4	rs11931217	C	A	0.178571	1008
4	rs56202729	G	A	0.179563	1008
4	rs62329487	A	C	0.178571	1008
4	rs139234590	G	A	0.0228175	1008
4	rs13152048	C	A	0.0198413	1008
4	rs12499248	C	T	0.21627	1008
4	rs116972261	C	T	0.145833	1008
4	rs147759523	T	G	0.0376984	1008
4	rs33940030	G	T	0.0376984	1008
4	rs73834756	C	T	0.0168651	1008
4	rs34835832	A	G	0.223214	1008
4	rs6856314	T	A	0.239087	1008
4	rs4698846	G	C	0.0376984	1008
4	rs11728286	C	A	0.276786	1008
4	rs34927061	A	T	0.239087	1008
4	rs11734743	T	C	0.0376984	1008
4	rs11730379	C	T	0.276786	1008
4	rs35651507	T	C	0.238095	1008
4	rs10516492	T	A	0.239087	1008
4	rs56202913	G	A	0.239087	1008
4	rs13107285	G	A	0.276786	1008
4	rs11097774	A	G	0.0376984	1008
4	rs10516493	A	T	0.239087	1008
4	rs13115792	G	C	0.0198413	1008
4	rs7693671	A	G	0.239087	1008
4	rs11940362	T	C	0.0376984	1008
4	rs10516494	A	G	0.0376984	1008
4	rs985708	G	T	0.0208333	1008
4	rs985709	C	T	0.0376984	1008
4	rs13142002	C	T	0.276786	1008
4	rs62329492	C	T	0.239087	1008
4	rs13142667	C	T	0.0376984	1008
4	rs13105418	A	G	0.0376984	1008
4	rs4698847	G	A	0.0376984	1008
4	rs4699017	G	A	0.0376984	1008
4	rs12507566	C	T	0.276786	1008
4	rs79462669	T	C	0.0218254	1008
4	rs12512457	T	C	0.276786	1008
4	rs1599684	T	C	0.276786	1008
4	rs2126625	G	A	0.276786	1008
4	rs2126626	G	T	0.0376984	1008
4	rs4596242	T	C	0.276786	1008
4	rs4312759	G	A	0.276786	1008
4	rs12509851	G	A	0.239087	1008
4	rs11931076	T	A	0.276786	1008
4	rs11931083	T	C	0.276786	1008
4	rs11945859	G	C	0.239087	1008
4	rs2199540	A	T	0.276786	1008
4	rs7441941	T	G	0.276786	1008
4	rs6834845	G	A	0.0376984	1008
4	rs10856965	T	C	0.276786	1008
4	rs11736431	T	C	0.0208333	1008
4	rs4590034	G	A	0.239087	1008
4	rs146029584	T	C	0.0198413	1008
4	rs4437252	C	T	0.239087	1008
4	rs4437253	C	T	0.239087	1008
4	rs112248279	C	T	0.276786	1008
4	rs145304275	G	A	0.0168651	1008
4	rs4518246	A	G	0.0376984	1008
4	rs4594728	G	A	0.240079	1008
4	rs4356914	T	C	0.240079	1008
4	rs11932504	G	A	0.0406746	1008
4	rs7695249	C	T	0.239087	1008
4	rs150141946	G	A	0.0198413	1008
4	rs4699019	A	G	0.276786	1008
4	rs6810692	A	T	0.277778	1008
4	rs141974165	G	C	0.0228175	1008
4	rs11097775	T	C	0.239087	1008
4	rs7661593	G	A	0.276786	1008
4	rs1599685	A	G	0.277778	1008
4	rs11731743	C	T	0.0376984	1008
4	rs4146611	C	T	0.239087	1008
4	rs4394001	G	T	0.0218254	1008
4	rs1462948	A	G	0.276786	1008
4	rs1462949	T	A	0.276786	1008
4	rs1159788	A	C	0.276786	1008
4	rs17032552	C	A	0.239087	1008
4	rs6843751	T	C	0.276786	1008
4	rs1381899	G	A	0.276786	1008
4	rs145420675	C	T	0.015873	1008
4	rs962399	G	A	0.27877	1008
4	rs1462950	G	A	0.276786	1008
4	rs1462951	A	C	0.276786	1008
4	rs1462952	G	A	0.276786	1008
4	rs4699020	C	T	0.239087	1008
4	rs1599686	T	C	0.27877	1008
4	rs2086004	T	A	0.276786	1008
4	rs1117520	A	C	0.276786	1008
4	rs1117522	A	C	0.276786	1008
4	rs4699021	G	A	0.276786	1008
4	rs11097776	G	A	0.276786	1008
4	rs35684057	A	T	0.0376984	1008
4	rs1870952	G	A	0.276786	1008
4	rs150813383	C	A	0.0208333	1008
4	rs144133668	G	T	0.0238095	1008
4	rs13150460	C	T	0.0376984	1008
4	rs6814302	T	C	0.276786	1008
4	rs13105296	C	T	0.0386905	1008
4	rs13112672	G	A	0.0386905	1008
4	rs138528747	T	C	0.0168651	1008
4	rs13112930	C	T	0.275794	1008
4	rs116977140	A	G	0.0178571	1008
4	rs4699022	T	C	0.0376984	1008
4	rs4699023	C	T	0.0376984	1008
4	rs984055	C	G	0.275794	1008
4	rs80271034	A	G	0.0168651	1008
4	rs7657947	A	C	0.275794	1008
4	rs55801262	G	A	0.238095	1008
4	rs56344531	T	A	0.238095	1008
4	rs11935847	C	T	0.275794	1008
4	rs13117712	T	C	0.275794	1008
4	rs13142626	G	C	0.0376984	1008
4	rs149896045	C	A	0.0238095	1008
4	rs61325025	T	C	0.0168651	1008
4	rs77887859	T	A	0.0486111	1008
4	rs11733421	T	A	0.0376984	1008
4	rs6835467	C	T	0.276786	1008
4	rs13125848	T	C	0.275794	1008
4	rs11730344	G	A	0.0376984	1008
4	rs1381896	T	C	0.239087	1008
4	rs1381897	A	G	0.276786	1008
4	rs13140586	T	C	0.0386905	1008
4	rs1462945	T	A	0.238095	1008
4	rs13134240	G	C	0.0386905	1008
4	rs12508086	T	C	0.238095	1008
4	rs12508121	T	C	0.238095	1008
4	rs147179520	A	T	0.0198413	1008
4	rs11097777	T	G	0.238095	1008
4	rs10856967	T	C	0.0386905	1008
4	rs11097778	G	C	0.0386905	1008
4	rs4699024	G	C	0.276786	1008
4	rs138361221	T	C	0.0396825	1008
4	rs7683109	A	G	0.276786	1008
4	rs11097779	T	C	0.238095	1008
4	rs11730958	G	C	0.276786	1008
4	rs11730944	C	G	0.275794	1008
4	rs57412285	C	G	0.0406746	1008
4	rs13132235	G	C	0.0386905	1008
4	rs13132722	C	G	0.0386905	1008
4	rs1381895	T	C	0.277778	1008
4	rs1381894	T	C	0.277778	1008
4	rs76337624	G	A	0.0396825	1008
4	rs13147260	A	G	0.302579	1008
4	rs13114804	A	C	0.303571	1008
4	rs11097780	G	A	0.303571	1008
4	rs12500141	A	C	0.304563	1008
4	rs59837211	G	A	0.015873	1008
4	rs143546063	G	A	0.0208333	1008
4	rs76061456	G	A	0.015873	1008
4	rs13150351	T	C	0.0218254	1008
4	rs13104988	T	A	0.300595	1008
4	rs12510124	G	A	0.300595	1008
4	rs34197129	A	G	0.279762	1008
4	rs11097781	G	A	0.0218254	1008
4	rs11097782	T	G	0.0218254	1008
4	rs73837208	G	A	0.015873	1008
4	rs62328503	C	T	0.265873	1008
4	rs58801882	G	A	0.015873	1008
4	rs13113284	T	C	0.0218254	1008
4	rs13137839	C	T	0.0208333	1008
4	rs4699025	G	T	0.0218254	1008
4	rs4699026	C	T	0.300595	1008
4	rs12513242	G	A	0.0218254	1008
4	rs12513230	C	T	0.0218254	1008
4	rs12505568	A	C	0.300595	1008
4	rs12513257	C	A	0.27877	1008
4	rs113388694	C	T	0.0168651	1008
4	rs12513366	G	C	0.0218254	1008
4	rs4699027	C	T	0.262897	1008
4	rs141573383	G	A	0.0386905	1008
4	rs9996947	G	A	0.27877	1008
4	rs10008684	T	C	0.300595	1008
4	rs10019247	A	G	0.300595	1008
4	rs4699028	A	G	0.0218254	1008
4	rs13122985	G	A	0.0218254	1008
4	rs2169596	C	T	0.0218254	1008
4	rs2169595	T	A	0.0218254	1008
4	rs73837211	G	A	0.015873	1008
4	rs6841750	A	C	0.872024	1008
4	rs59494802	C	T	0.0168651	1008
4	rs1471393	C	T	0.105159	1008
4	rs13119968	G	T	0.0228175	1008
4	rs964504	T	G	0.420635	1008
4	rs964503	C	G	0.443452	1008
4	rs2903280	C	A	0.444444	1008
4	rs6533013	C	G	0.444444	1008
4	rs6533014	A	G	0.443452	1008
4	rs12510679	A	C	0.0228175	1008
4	rs6821848	G	T	0.161706	1008
4	rs2045798	T	A	0.444444	1008
4	rs2045797	G	C	0.400794	1008
4	rs13132193	T	A	0.0228175	1008
4	rs6819295	G	A	0.173611	1008
4	rs6818963	C	T	0.174603	1008
4	rs6533015	C	G	0.396825	1008
4	rs76573486	C	T	0.197421	1008
4	rs181380172	G	T	0.0188492	1008
4	rs6533016	C	A	0.0238095	1008
4	rs62328509	G	T	0.374008	1008
4	rs62328510	C	T	0.177579	1008
4	rs62328511	C	T	0.175595	1008
4	rs1609991	A	C	0.197421	1008
4	rs6846971	C	T	0.0228175	1008
4	rs1811810	G	A	0.394841	1008
4	rs1609992	A	G	0.369048	1008
4	rs7654834	A	T	0.197421	1008
4	rs1038000	A	T	0.224206	1008
4	rs12710964	G	A	0.395833	1008
4	rs1037999	C	T	0.396825	1008
4	rs61429188	C	G	0.0267857	1008
4	rs66521590	G	A	0.368056	1008
4	rs6851440	T	C	0.368056	1008
4	rs141875799	C	A	0.144841	1008
4	rs2126627	T	C	0.0982143	1008
4	rs926163	C	T	0.0267857	1008
4	rs13115343	G	T	0.0277778	1008
4	rs2169598	C	T	0.395833	1008
4	rs2866405	A	G	0.0267857	1008
4	rs138182398	T	G	0.0168651	1008
4	rs6817730	C	A	0.0277778	1008
4	rs11097783	C	A	0.0267857	1008
4	rs2169597	C	T	0.395833	1008
4	rs77169158	A	G	0.0218254	1008
4	rs17825737	A	G	0.0267857	1008
4	rs143232559	A	G	0.0297619	1008
4	rs116445911	G	A	0.196429	1008
4	rs17032641	T	C	0.196429	1008
4	rs1973871	C	T	0.395833	1008
4	rs143607981	A	G	0.030754	1008
4	rs17825838	A	C	0.0287698	1008
4	rs10000030	G	A	0.224206	1008
4	rs1313924	C	A	0.443452	1008
4	rs1313925	T	C	0.446429	1008
4	rs1314336	C	T	0.444444	1008
4	rs2091973	A	G	0.780754	1008
4	rs72932141	G	A	0.22619	1008
4	rs6533017	C	T	0.77877	1008
4	rs17008528	G	A	0.197421	1008
4	rs140854434	T	C	0.0337302	1008
4	rs10014309	C	T	0.224206	1008
4	rs77002140	T	C	0.197421	1008
4	rs115547957	G	A	0.197421	1008
4	rs116087091	A	G	0.0277778	1008
4	rs2205438	G	A	0.215278	1008
4	rs230490	G	A	0.553571	1008
4	rs230488	A	G	0.804563	1008
4	rs1598860	T	C	0.540675	1008
4	rs230487	C	A	0.392857	1008
4	rs62328535	C	T	0.462302	1008
4	rs10019804	G	A	0.329365	1008
4	rs17032683	T	C	0.27381	1008
4	rs28844321	A	G	0.0456349	1008
4	rs10026278	C	T	0.319444	1008
4	rs9996514	T	C	0.319444	1008
4	rs59979574	A	G	0.0505952	1008
4	rs28871712	T	C	0.37004	1008
4	rs28804983	T	C	0.0436508	1008
4	rs4456957	C	G	0.271825	1008
4	rs1882949	C	T	0.315476	1008
4	rs2903281	G	A	0.271825	1008
4	rs2085549	A	G	0.271825	1008
4	rs2085548	C	T	0.315476	1008
4	rs11733168	C	T	0.315476	1008
4	rs34506242	C	T	0.0525794	1008
4	rs62328536	C	A	0.339286	1008
4	rs80172929	C	T	0.0436508	1008
4	rs4698857	G	T	0.339286	1008
4	rs33979463	C	T	0.0535714	1008
4	rs141936164	A	G	0.339286	1008
4	rs28882677	A	G	0.382937	1008
4	rs144873903	G	A	0.00198413	1008
4	rs10024473	A	G	0.382937	1008
4	rs80355640	A	C	0.0525794	1008
4	rs10021017	C	T	0.382937	1008
4	rs11097786	G	A	0.339286	1008
4	rs11097787	C	T	0.383929	1008
4	rs11097788	A	G	0.435516	1008
4	rs10024808	G	A	0.0436508	1008
4	rs13118067	T	C	0.0525794	1008
4	rs28826294	A	G	0.0436508	1008
4	rs2168805	A	T	0.381944	1008
4	rs2125213	G	A	0.381944	1008
4	rs28782795	T	G	0.0436508	1008
4	rs28502244	A	C	0.0426587	1008
4	rs28865076	G	A	0.0426587	1008
4	rs72696109	T	G	0.340278	1008
4	rs28833207	C	A	0.0436508	1008
4	rs139373257	C	T	0.0277778	1008
4	rs2903282	C	T	0.382937	1008
4	rs747559	A	G	0.381944	1008
4	rs13147820	G	A	0.0525794	1008
4	rs6811263	T	C	0.382937	1008
4	rs6833745	A	C	0.382937	1008
4	rs72696114	T	C	0.340278	1008
4	rs28573147	C	G	0.435516	1008
4	rs980455	T	C	0.382937	1008
4	rs11940017	T	C	0.0426587	1008
4	rs11944443	A	G	0.0426587	1008
4	rs72696119	C	G	0.382937	1008
4	rs6834596	G	C	0.0426587	1008
4	rs2272676	G	T	0.339286	1008
4	rs10013613	G	T	0.381944	1008
4	rs78573682	A	G	0.127976	1008
4	rs3774932	A	G	0.434524	1008
4	rs3774933	T	C	0.381944	1008
4	rs28520385	T	G	0.0426587	1008
4	rs3774934	A	G	0.563492	1008
4	rs2168803	A	T	0.434524	1008
4	rs4647972	C	T	0.0426587	1008
4	rs117929697	A	G	0.0376984	1008
4	rs148413161	T	G	0.0297619	1008
4	rs17032705	G	A	0.381944	1008
4	rs62328541	T	C	0.339286	1008
4	rs78872571	C	T	0.0337302	1008
4	rs3774936	A	T	0.339286	1008
4	rs3774937	T	C	0.339286	1008
4	rs149353386	C	A	0.0109127	1008
4	rs73837248	A	G	0.0426587	1008
4	rs118103345	C	T	0.0416667	1008
4	rs1120986	C	G	0.434524	1008
4	rs79590323	T	C	0.0505952	1008
4	rs62328542	G	A	0.339286	1008
4	rs11934404	A	G	0.434524	1008
4	rs230537	C	T	0.914683	1008
4	rs3774938	A	G	0.381944	1008
4	rs1598857	C	T	0.381944	1008
4	rs4647978	G	A	0.0426587	1008
4	rs4235404	C	G	0.339286	1008
4	rs4647980	C	G	0.339286	1008
4	rs78900265	G	A	0.0505952	1008
4	rs1599961	G	A	0.381944	1008
4	rs230536	A	G	0.890873	1008
4	rs117421214	C	G	0.0585317	1008
4	rs1585215	T	C	0.339286	1008
4	rs1585214	T	C	0.434524	1008
4	rs1585213	C	T	0.381944	1008
4	rs35726481	G	A	0.0525794	1008
4	rs80023293	T	G	0.0446429	1008
4	rs4647981	G	A	0.0426587	1008
4	rs1598856	A	G	0.434524	1008
4	rs72696152	A	C	0.0426587	1008
4	rs230535	A	C	0.558532	1008
4	rs170731	T	A	0.558532	1008
4	rs230534	T	C	0.558532	1008
4	rs230533	A	G	0.558532	1008
4	rs230532	T	A	0.55754	1008
4	rs230531	G	A	0.558532	1008
4	rs77839426	A	G	0.0396825	1008
4	rs79650652	G	A	0.0426587	1008
4	rs75816590	C	T	0.0426587	1008
4	rs28450894	C	T	0.0426587	1008
4	rs230530	A	G	0.463294	1008
4	rs4647992	C	T	0.0426587	1008
4	rs28595328	A	G	0.0426587	1008
4	rs3796409	T	G	0.0575397	1008
4	rs230529	T	C	0.515873	1008
4	rs230528	G	T	0.515873	1008
4	rs230527	A	G	0.558532	1008
4	rs230526	A	G	0.515873	1008
4	rs230525	G	A	0.558532	1008
4	rs4648004	A	G	0.121032	1008
4	rs4648006	C	T	0.0426587	1008
4	rs230523	C	T	0.558532	1008
4	rs230522	A	G	0.558532	1008
4	rs118882	T	C	0.558532	1008
4	rs230521	C	G	0.515873	1008
4	rs76016852	C	T	0.0505952	1008
4	rs230520	G	A	0.558532	1008
4	rs230519	T	C	0.55754	1008
4	rs93059	G	A	0.462302	1008
4	rs230518	C	T	0.558532	1008
4	rs230517	G	A	0.515873	1008
4	rs230516	G	A	0.558532	1008
4	rs79369731	A	G	0.0257937	1008
4	rs230515	G	A	0.558532	1008
4	rs230514	G	A	0.558532	1008
4	rs230512	A	G	0.515873	1008
4	rs230511	T	C	0.556548	1008
4	rs4648011	G	T	0.513889	1008
4	rs230510	T	A	0.46131	1008
4	rs7340881	C	T	0.0525794	1008
4	rs230509	G	A	0.556548	1008
4	rs13117745	C	T	0.0525794	1008
4	rs28566809	G	A	0.0426587	1008
4	rs230508	A	G	0.556548	1008
4	rs230507	C	A	0.556548	1008
4	rs6819573	C	T	0.0426587	1008
4	rs230505	G	T	0.513889	1008
4	rs230504	T	C	0.556548	1008
4	rs230491	T	C	0.555556	1008
4	rs230492	A	G	0.555556	1008
4	rs230493	A	T	0.554563	1008
4	rs3774951	T	G	0.0337302	1008
4	rs1598861	A	C	0.119048	1008
4	rs35680095	G	A	0.0525794	1008
4	rs230494	G	A	0.512897	1008
4	rs230495	A	G	0.512897	1008
4	rs2293970	A	T	0.0426587	1008
4	rs230496	G	A	0.512897	1008
4	rs4648013	G	C	0.0446429	1008
4	rs230497	T	A	0.555556	1008
4	rs230498	A	G	0.556548	1008
4	rs230499	T	G	0.556548	1008
4	rs230500	A	G	0.555556	1008
4	rs230502	A	G	0.460317	1008
4	rs77803021	A	G	0.0426587	1008
4	rs230538	C	T	0.512897	1008
4	rs117598400	C	T	0.0248016	1008
4	rs230539	G	A	0.547619	1008
4	rs230540	C	T	0.545635	1008
4	rs909331	G	A	0.0426587	1008
4	rs4648024	C	T	0.0426587	1008
4	rs230541	G	A	0.502976	1008
4	rs909332	A	T	0.0426587	1008
4	rs230542	T	C	0.545635	1008
4	rs230543	C	T	0.502976	1008
4	rs230544	T	C	0.502976	1008
4	rs1801	C	G	0.545635	1008
4	rs11723120	G	A	0.454365	1008
4	rs11097789	T	C	0.453373	1008
4	rs28491436	G	T	0.0426587	1008
4	rs4699030	G	C	0.497024	1008
4	rs1005819	C	T	0.497024	1008
4	rs4648037	T	C	0.0426587	1008
4	rs1598858	A	G	0.454365	1008
4	rs1610152	G	C	0.0426587	1008
4	rs1598859	T	C	0.454365	1008
4	rs17032850	G	C	0.454365	1008
4	rs3774956	C	T	0.497024	1008
4	rs4648044	C	T	0.015873	1008
4	rs4648045	T	C	0.454365	1008
4	rs3821958	A	G	0.497024	1008
4	rs3774957	A	T	0.454365	1008
4	rs1287	G	A	0.497024	1008
4	rs7667496	C	T	0.454365	1008
4	rs7692606	T	C	0.454365	1008
4	rs1020759	C	T	0.497024	1008
4	rs3774959	G	A	0.454365	1008
4	rs3774960	C	T	0.497024	1008
4	rs10013190	G	A	0.0426587	1008
4	rs59123962	T	G	0.454365	1008
4	rs4698858	C	G	0.497024	1008
4	rs9996972	A	T	0.0426587	1008
4	rs10031217	T	C	0.0426587	1008
4	rs1020760	C	G	0.497024	1008
4	rs4648049	C	T	0.0426587	1008
4	rs4648050	T	C	0.453373	1008
4	rs4648051	A	G	0.454365	1008
4	rs4648052	G	T	0.497024	1008
4	rs4648055	G	A	0.454365	1008
4	rs4648058	G	C	0.454365	1008
4	rs4648059	G	C	0.0426587	1008
4	rs192833592	C	T	0.00892857	1008
4	rs4648062	T	C	0.149802	1008
4	rs4235405	T	C	0.549603	1008
4	rs4648068	A	G	0.454365	1008
4	rs12641009	A	C	0.0287698	1008
4	rs3774963	G	C	0.454365	1008
4	rs3774964	A	G	0.497024	1008
4	rs7684888	G	A	0.449405	1008
4	rs11722146	G	A	0.449405	1008
4	rs3774965	A	C	0.0248016	1008
4	rs12509403	C	T	0.449405	1008
4	rs12509517	G	C	0.449405	1008
4	rs3774966	T	G	0.0297619	1008
4	rs3774967	T	C	0.449405	1008
4	rs4699031	A	G	0.449405	1008
4	rs4235406	T	C	0.449405	1008
4	rs3755867	A	G	0.449405	1008
4	rs4648090	G	A	0.00198413	1008
4	rs4648095	T	C	0.047619	1008
4	rs9790601	A	G	0.449405	1008
4	rs7683854	A	T	0.449405	1008
4	rs28557116	A	C	0.047619	1008
4	rs3774968	A	G	0.550595	1008
4	rs4648110	T	A	0.0525794	1008
4	rs4648117	C	T	0.047619	1008
4	rs3817685	C	G	0.449405	1008
4	rs4648127	C	T	0.0505952	1008
4	rs230547	C	T	0.266865	1008
4	rs4648133	T	C	0.436508	1008
4	rs4648135	A	G	0.047619	1008
4	rs4648141	G	A	0.0833333	1008
4	rs1609798	C	T	0.41369	1008
4	rs7674004	G	A	0.496032	1008
4	rs62327180	G	A	0.416667	1008
4	rs7674640	C	T	0.499008	1008
4	rs997476	G	T	0.0803571	1008
4	rs10489113	T	C	0.0823413	1008
4	rs17032996	G	C	0.0833333	1008
4	rs11733293	C	T	0.411706	1008
4	rs4698860	A	G	0.411706	1008
4	rs4698861	A	G	0.410714	1008
4	rs4698862	A	G	0.410714	1008
4	rs4698863	C	T	0.409722	1008
4	rs62327181	T	C	0.409722	1008
4	rs17033014	A	G	0.40873	1008
4	rs17033015	A	C	0.539683	1008
4	rs12645469	G	A	0.246032	1008
4	rs12648696	T	C	0.407738	1008
4	rs7685915	A	T	0.4375	1008
4	rs7664171	T	C	0.4375	1008
4	rs35992292	G	T	0.4375	1008
4	rs10213251	C	T	0.0833333	1008
4	rs7677509	T	C	0.521825	1008
4	rs7699231	A	G	0.521825	1008
4	rs7699678	G	A	0.521825	1008
4	rs11724614	A	G	0.521825	1008
4	rs7664828	C	T	0.521825	1008
4	rs7665090	A	G	0.521825	1008
4	rs7690123	T	C	0.521825	1008
4	rs7665659	C	T	0.521825	1008
4	rs7665854	C	A	0.521825	1008
4	rs7690700	T	C	0.521825	1008
4	rs12644381	A	G	0.521825	1008
4	rs1054037	C	T	0.521825	1008
4	rs4013	C	T	0.521825	1008
4	rs4019	G	A	0.521825	1008
4	rs7672268	C	T	0.0436508	1008
4	rs1054029	G	A	0.521825	1008
4	rs3194585	A	G	0.521825	1008
4	rs118026118	A	C	0.0178571	1008
4	rs735403	C	T	0.521825	1008
4	rs735404	G	A	0.521825	1008
4	rs735405	A	C	0.521825	1008
4	rs1077358	C	T	0.521825	1008
4	rs3774969	T	C	0.0456349	1008
4	rs2866406	G	A	0.521825	1008
4	rs2866407	C	G	0.521825	1008
4	rs2866408	T	A	0.521825	1008
4	rs2866409	T	G	0.521825	1008
4	rs2866412	T	A	0.521825	1008
4	rs12498722	C	T	0.521825	1008
4	rs12502761	T	C	0.0833333	1008
4	rs5026469	G	A	0.526786	1008
4	rs5026470	A	G	0.526786	1008
4	rs5026471	G	A	0.526786	1008
4	rs5026472	C	G	0.524802	1008
4	rs5026474	C	A	0.524802	1008
4	rs5026475	T	C	0.570437	1008
4	rs78253661	C	T	0.0406746	1008
4	rs5026476	A	C	0.521825	1008
4	rs13106304	A	G	0.522817	1008
4	rs13106325	A	G	0.521825	1008
4	rs6812747	A	C	0.519841	1008
4	rs6813157	A	C	0.520833	1008
4	rs200610521	T	C	0.0238095	1008
4	rs6839064	T	C	0.519841	1008
4	rs2272695	G	C	0.519841	1008
4	rs2272696	G	A	0.519841	1008
4	rs2272697	A	G	0.519841	1008
4	rs909349	T	C	0.516865	1008
4	rs4586937	G	C	0.515873	1008
4	rs3733202	T	C	0.515873	1008
4	rs2866413	G	A	0.515873	1008
4	rs4547797	C	T	0.515873	1008
4	rs2866414	C	T	0.515873	1008
4	rs4496586	G	C	0.520833	1008
4	rs10007196	A	T	0.00198413	1008
4	rs9996834	T	G	0.515873	1008
4	rs11727546	A	G	0.515873	1008
4	rs2903283	T	C	0.516865	1008
4	rs4579121	C	G	0.516865	1008
4	rs6810869	T	A	0.517857	1008
4	rs6833962	C	T	0.00198413	1008
4	rs6533020	T	C	0.516865	1008
4	rs6834176	C	A	0.0823413	1008
4	rs6533021	A	G	0.516865	1008
4	rs6533022	T	C	0.516865	1008
4	rs116947538	G	T	0.0287698	1008
4	rs148150924	C	T	0.0287698	1008
4	rs2125211	A	G	0.516865	1008
4	rs765789	A	T	0.0823413	1008
4	rs2293995	T	C	0.16369	1008
4	rs228611	G	A	0.486111	1008
4	rs142150027	T	A	0.0128968	1008
4	rs190394352	A	T	0.0426587	1008
4	rs228618	G	T	0.47123	1008
4	rs77795718	G	A	0.0396825	1008
4	rs228619	A	G	0.501984	1008
4	rs142510107	T	C	0.0128968	1008
4	rs228623	G	A	0.500992	1008
4	rs228624	G	A	0.500992	1008
4	rs228625	G	T	0.500992	1008
4	rs228626	C	T	0.500992	1008
4	rs228627	C	T	0.500992	1008
4	rs228628	C	T	0.500992	1008
4	rs228629	G	C	0.500992	1008
4	rs228630	G	A	0.500992	1008
4	rs228631	C	T	0.460317	1008
4	rs228632	C	T	0.500992	1008
4	rs179195	C	T	0.500992	1008
4	rs2978641	T	C	0.500992	1008
4	rs228612	C	A	0.500992	1008
4	rs228613	T	C	0.500992	1008
4	rs77985169	T	C	0.093254	1008
4	rs228614	G	A	0.500992	1008
4	rs228616	G	A	0.500992	1008
4	rs228617	T	C	0.500992	1008
4	rs17033100	C	T	0.0178571	1008
4	rs434644	A	C	0.501984	1008
4	rs413967	G	A	0.501984	1008
4	rs404574	A	G	0.501984	1008
4	rs79039583	G	A	0.0535714	1008
4	rs227361	C	T	0.502976	1008
4	rs6847587	A	G	0.498016	1008
4	rs74819220	T	C	0.166667	1008
4	rs227275	A	C	0.50496	1008
4	rs227276	T	C	0.50496	1008
4	rs227277	G	A	0.50496	1008
4	rs227278	A	G	0.50496	1008
4	rs227279	A	G	0.505952	1008
4	rs80121243	A	G	0.237103	1008
4	rs11097790	T	C	0.323413	1008
4	rs227280	A	G	0.789683	1008
4	rs117797211	G	A	0.0416667	1008
4	rs10004772	T	A	0.33631	1008
4	rs393223	G	A	0.787698	1008
4	rs170563	C	T	0.78869	1008
4	rs227281	C	T	0.78869	1008
4	rs227282	C	A	0.78869	1008
4	rs227283	C	G	0.787698	1008
4	rs227284	G	A	0.786706	1008
4	rs227285	C	T	0.791667	1008
4	rs170564	C	T	0.791667	1008
4	rs189023845	T	C	0.00892857	1008
4	rs13112128	T	A	0.792659	1008
4	rs227363	C	T	0.792659	1008
4	rs227364	T	A	0.792659	1008
4	rs75642702	C	A	0.030754	1008
4	rs227365	A	G	0.792659	1008
4	rs227366	G	A	0.791667	1008
4	rs227367	A	T	0.792659	1008
4	rs227368	C	T	0.473214	1008
4	rs227369	G	T	0.792659	1008
4	rs227370	T	C	0.792659	1008
4	rs227371	G	A	0.793651	1008
4	rs227372	T	C	0.792659	1008
4	rs227373	A	G	0.791667	1008
4	rs227374	A	G	0.792659	1008
4	rs138016189	C	A	0.0188492	1008
4	rs76323566	G	A	0.0426587	1008
4	rs11728959	C	T	0.126984	1008
4	rs227375	T	C	0.473214	1008
4	rs150900	T	C	0.207341	1008
4	rs12513074	T	A	0.320437	1008
4	rs223513	C	T	0.207341	1008
4	rs223512	T	C	0.207341	1008
4	rs223511	A	G	0.207341	1008
4	rs223510	T	C	0.207341	1008
4	rs147542465	A	T	0.0525794	1008
4	rs223508	C	T	0.207341	1008
4	rs223507	G	A	0.208333	1008
4	rs223506	T	C	0.208333	1008
4	rs223505	C	T	0.208333	1008
4	rs192439534	G	A	0.0892857	1008
4	rs223504	T	C	0.207341	1008
4	rs117627866	A	C	0.0496032	1008
4	rs223503	A	G	0.203373	1008
4	rs77784769	C	T	0.0347222	1008
4	rs223502	T	C	0.201389	1008
4	rs223501	G	A	0.198413	1008
4	rs223500	C	T	0.194444	1008
4	rs223499	A	G	0.193452	1008
4	rs223498	A	C	0.502976	1008
4	rs117481582	A	G	0.0347222	1008
4	rs223497	T	C	0.49504	1008
4	rs223496	A	G	0.195437	1008
4	rs139370250	C	T	0.0168651	1008
4	rs223495	A	G	0.194444	1008
4	rs12501044	T	G	0.301587	1008
4	rs140871512	G	A	0.0138889	1008
4	rs117368394	G	A	0.0178571	1008
4	rs223494	C	T	0.194444	1008
4	rs223493	T	G	0.191468	1008
4	rs141931379	C	T	0.109127	1008
4	rs141271022	G	C	0.0198413	1008
4	rs61213019	G	A	0.147817	1008
4	rs223492	G	C	0.372024	1008
4	rs223490	G	T	0.380952	1008
4	rs223489	A	G	0.37996	1008
4	rs223487	A	C	0.196429	1008
4	rs147188843	T	A	0.0138889	1008
4	rs223486	C	G	0.497024	1008
4	rs223484	G	A	0.498016	1008
4	rs223482	A	G	0.497024	1008
4	rs223481	T	C	0.497024	1008
4	rs223480	T	C	0.498016	1008
4	rs77855933	T	C	0.0178571	1008
4	rs10031684	C	T	0.116071	1008
```
