## Supplementary material for "Characterization of shared and ancestry-specific signals driving complex traits using multi-ancestry fine-mapping": s2_ref.bim

```
4	rs6825984	0	102427214	T	C
4	rs34243014	0	102427223	T	G
4	rs12499786	0	102427242	C	T
4	rs79112116	0	102427894	C	A
4	rs3974662	0	102428196	C	T
4	rs6821372	0	102430268	G	T
4	rs11942541	0	102431453	T	C
4	rs11937835	0	102431590	C	G
4	rs17031369	0	102431763	C	G
4	rs75679676	0	102431792	C	T
4	rs78452870	0	102431806	G	A
4	rs17031373	0	102431871	T	C
4	rs17031377	0	102431940	T	A
4	rs1863569	0	102432542	C	T
4	rs1863568	0	102432547	T	C
4	rs890448	0	102432702	C	T
4	rs1426537	0	102433000	G	C
4	rs73836439	0	102433119	T	G
4	rs6532943	0	102433354	G	A
4	rs145286434	0	102433511	A	T
4	rs6847576	0	102433630	G	A
4	rs6847253	0	102433674	C	A
4	rs995313	0	102434059	G	A
4	rs7695728	0	102434437	G	T
4	rs7673910	0	102434524	T	C
4	rs142990217	0	102435220	A	G
4	rs11097749	0	102436717	C	G
4	rs6831916	0	102436953	A	T
4	rs1346215	0	102437573	C	A
4	rs11097750	0	102438310	G	A
4	rs1426542	0	102439470	A	G
4	rs117364400	0	102440299	T	C
4	rs4698960	0	102441268	T	C
4	rs7673593	0	102443369	G	T
4	rs76990320	0	102445471	G	A
4	rs1426540	0	102445776	C	T
4	rs6848852	0	102448154	T	C
4	rs76409207	0	102448424	G	A
4	rs1426538	0	102449905	A	G
4	rs2903269	0	102450302	C	T
4	rs79166522	0	102450823	C	T
4	rs4699223	0	102450930	A	G
4	rs13434873	0	102451022	T	C
4	rs13434875	0	102451154	T	C
4	rs11936512	0	102451310	T	C
4	rs9995491	0	102451459	G	A
4	rs11931775	0	102451614	G	A
4	rs10007459	0	102451710	T	C
4	rs10018084	0	102451839	A	G
4	rs10018181	0	102451921	A	G
4	rs1834628	0	102452563	G	A
4	rs1834627	0	102452643	C	T
4	rs60433598	0	102453040	G	A
4	rs1834626	0	102453391	T	A
4	rs1834625	0	102453448	C	T
4	rs72682953	0	102453786	G	C
4	rs2114364	0	102455353	A	T
4	rs9917916	0	102455733	T	C
4	rs9917976	0	102455781	A	G
4	rs2866380	0	102456043	A	G
4	rs10014230	0	102456068	A	G
4	rs9991946	0	102456263	C	T
4	rs13111071	0	102456730	C	T
4	rs72682954	0	102456945	A	T
4	rs56297456	0	102457147	G	A
4	rs183259541	0	102457655	A	G
4	rs1593545	0	102458007	T	A
4	rs60561470	0	102458312	T	C
4	rs72922456	0	102458585	G	A
4	rs72682956	0	102459102	T	A
4	rs76238785	0	102459795	C	A
4	rs11726497	0	102459983	C	T
4	rs2114366	0	102460068	A	G
4	rs72682957	0	102460338	G	C
4	rs149133647	0	102460981	A	G
4	rs147012499	0	102461670	C	T
4	rs147605638	0	102461746	C	A
4	rs1426543	0	102462028	C	T
4	rs149242779	0	102462262	A	G
4	rs76303033	0	102462554	A	G
4	rs7682189	0	102462555	A	T
4	rs10856960	0	102463189	G	A
4	rs10856961	0	102463359	C	T
4	rs4699226	0	102463368	T	C
4	rs4699227	0	102463642	T	C
4	rs11097751	0	102464510	C	A
4	rs12500442	0	102464521	A	C
4	rs137866214	0	102466032	T	C
4	rs67589689	0	102466389	C	T
4	rs56081104	0	102466607	C	T
4	rs28390228	0	102466715	A	G
4	rs145881583	0	102466886	A	G
4	rs73836455	0	102467559	A	G
4	rs140658720	0	102467928	T	C
4	rs78336631	0	102468074	T	A
4	rs4699228	0	102468211	C	T
4	rs140788365	0	102469532	A	G
4	rs7693849	0	102469539	G	A
4	rs57759452	0	102469776	C	T
4	rs138877108	0	102470037	A	G
4	rs149411379	0	102470314	T	C
4	rs13122215	0	102470438	A	G
4	rs117081382	0	102470652	T	A
4	rs10022442	0	102470700	G	T
4	rs59724112	0	102470961	A	T
4	rs10022567	0	102471001	C	T
4	rs10022721	0	102471012	G	C
4	rs60955862	0	102471035	G	T
4	rs143276810	0	102471388	C	A
4	rs1365385	0	102471427	G	C
4	rs13129752	0	102471437	C	T
4	rs148829752	0	102471853	G	C
4	rs13130863	0	102471968	C	T
4	rs10028684	0	102472919	C	T
4	rs9996041	0	102473154	T	G
4	rs10031266	0	102473312	C	T
4	rs78212239	0	102473518	G	T
4	rs7356291	0	102473704	G	A
4	rs7356289	0	102473785	C	A
4	rs7356516	0	102473848	T	C
4	rs72682964	0	102473867	C	T
4	rs28634001	0	102473934	A	G
4	rs9999254	0	102474148	T	C
4	rs4699229	0	102474454	A	G
4	rs720754	0	102474521	A	T
4	rs4699230	0	102474578	G	A
4	rs4699231	0	102474634	A	T
4	rs4699232	0	102474654	G	T
4	rs4699233	0	102474733	G	A
4	rs7356359	0	102474792	A	G
4	rs6838771	0	102475025	G	T
4	rs10035012	0	102475049	C	G
4	rs10035089	0	102475108	C	T
4	rs9990585	0	102475139	G	T
4	rs10021102	0	102475310	G	C
4	rs9998573	0	102475428	A	G
4	rs10021222	0	102475436	G	T
4	rs10084821	0	102475832	A	G
4	rs10084936	0	102475852	G	A
4	rs76716208	0	102476090	G	C
4	rs71596329	0	102476654	A	T
4	rs12509929	0	102476921	G	C
4	rs9991697	0	102476938	T	C
4	rs10024842	0	102476944	G	T
4	rs10024690	0	102476968	C	G
4	rs10024695	0	102476977	C	T
4	rs10002234	0	102477024	A	T
4	rs10002364	0	102477195	A	G
4	rs10024975	0	102477210	C	T
4	rs13129397	0	102477248	C	T
4	rs35603285	0	102477425	T	C
4	rs34238875	0	102477437	A	G
4	rs71614695	0	102477500	C	T
4	rs71614696	0	102477504	C	T
4	rs117618718	0	102478095	C	T
4	rs34843160	0	102478260	A	T
4	rs4699234	0	102478334	G	C
4	rs4698962	0	102478402	C	T
4	rs4699235	0	102478507	T	C
4	rs4699236	0	102478582	G	A
4	rs4698963	0	102478679	A	G
4	rs116945307	0	102478857	T	A
4	rs28650372	0	102479054	G	A
4	rs28480442	0	102479098	C	T
4	rs117632856	0	102479199	C	T
4	rs6532944	0	102479563	C	T
4	rs11938286	0	102479730	A	C
4	rs6835677	0	102479753	A	T
4	rs6836414	0	102479893	G	C
4	rs7663031	0	102480722	T	G
4	rs13105894	0	102480944	A	T
4	rs28524091	0	102481023	C	A
4	rs13106416	0	102481177	A	G
4	rs13112536	0	102481304	G	A
4	rs13113028	0	102481594	G	A
4	rs11936790	0	102482104	T	A
4	rs13119481	0	102482390	C	T
4	rs13120525	0	102482799	C	A
4	rs151290620	0	102483149	G	A
4	rs6532945	0	102483783	T	C
4	rs1365386	0	102484276	T	C
4	rs77810408	0	102484542	G	A
4	rs4698964	0	102484590	T	A
4	rs17249006	0	102484787	C	T
4	rs12510778	0	102484821	A	G
4	rs1946379	0	102484906	T	A
4	rs17031441	0	102484972	C	T
4	rs150532456	0	102485501	C	A
4	rs12506137	0	102486019	A	C
4	rs79536261	0	102486123	G	C
4	rs4699237	0	102486504	A	G
4	rs4256226	0	102487310	G	A
4	rs148555673	0	102488143	A	T
4	rs13125011	0	102488297	G	T
4	rs2615967	0	102488578	T	A
4	rs2717834	0	102488667	C	T
4	rs4699238	0	102488816	G	A
4	rs4698965	0	102489377	C	A
4	rs10026180	0	102489437	A	G
4	rs142732032	0	102489512	C	A
4	rs10004046	0	102489572	G	A
4	rs147383836	0	102489899	C	T
4	rs75886752	0	102490937	T	A
4	rs10007640	0	102491130	C	T
4	rs7441661	0	102491166	T	A
4	rs2717842	0	102491286	G	A
4	rs2615966	0	102491451	G	A
4	rs117279812	0	102491487	A	G
4	rs2866384	0	102491732	G	A
4	rs2903270	0	102491934	A	G
4	rs28565318	0	102492114	A	G
4	rs2723055	0	102492778	T	C
4	rs2723054	0	102492986	A	G
4	rs2717841	0	102493055	A	G
4	rs146160031	0	102493436	G	A
4	rs5000385	0	102493690	G	A
4	rs35367457	0	102494465	C	G
4	rs73833815	0	102494654	C	T
4	rs4699239	0	102494758	T	C
4	rs4698966	0	102495077	G	A
4	rs4699240	0	102495222	C	A
4	rs150011096	0	102495589	C	G
4	rs10028479	0	102495598	A	T
4	rs10006739	0	102496192	C	A
4	rs2615965	0	102496302	C	G
4	rs79093923	0	102496734	C	T
4	rs13145270	0	102496944	A	T
4	rs150984571	0	102497002	G	A
4	rs28828168	0	102497486	C	T
4	rs6837742	0	102497552	C	G
4	rs6815071	0	102497581	T	C
4	rs2717845	0	102497728	C	T
4	rs2615964	0	102497755	A	G
4	rs13101389	0	102498066	C	T
4	rs2615963	0	102498400	C	T
4	rs10015619	0	102498415	C	T
4	rs13107786	0	102498578	C	T
4	rs10016250	0	102498953	G	A
4	rs143353824	0	102499015	A	G
4	rs149087450	0	102499192	C	A
4	rs74862869	0	102499285	A	G
4	rs111775585	0	102499415	G	C
4	rs13142783	0	102499762	T	C
4	rs10019394	0	102499935	G	C
4	rs9996896	0	102500175	A	G
4	rs10019711	0	102500252	G	A
4	rs9999428	0	102500416	A	G
4	rs10033644	0	102500526	T	C
4	rs10022033	0	102500588	C	T
4	rs10022293	0	102500659	G	A
4	rs13123252	0	102500788	G	T
4	rs2615961	0	102501876	A	T
4	rs117150518	0	102501881	T	G
4	rs76694695	0	102502562	T	A
4	rs2615960	0	102502643	A	G
4	rs11723338	0	102503001	T	C
4	rs13114007	0	102503137	T	G
4	rs2723056	0	102503199	G	T
4	rs149730185	0	102503267	G	A
4	rs117261738	0	102503832	G	T
4	rs2723048	0	102504356	A	C
4	rs140825699	0	102504388	T	A
4	rs16996744	0	102504843	C	T
4	rs11097752	0	102504927	A	G
4	rs2615959	0	102505179	C	T
4	rs78588656	0	102505448	C	G
4	rs2723049	0	102505609	T	C
4	rs2717835	0	102505847	C	A
4	rs79471161	0	102506034	C	T
4	rs146231882	0	102506580	G	T
4	rs146463754	0	102506922	A	G
4	rs79696996	0	102507178	G	A
4	rs117800623	0	102507646	G	C
4	rs2717838	0	102507944	G	A
4	rs12331201	0	102508124	T	A
4	rs2723057	0	102508557	T	C
4	rs2723058	0	102508948	C	T
4	rs2615958	0	102509022	A	G
4	rs2723059	0	102509402	C	G
4	rs2717839	0	102509619	T	C
4	rs2866629	0	102509640	C	T
4	rs2723060	0	102509862	T	C
4	rs139285506	0	102510547	T	C
4	rs142601505	0	102510653	G	T
4	rs10010568	0	102511153	T	C
4	rs12500878	0	102511193	C	T
4	rs2717837	0	102511475	G	A
4	rs2723045	0	102512419	T	A
4	rs2717840	0	102512515	A	G
4	rs2723046	0	102513093	A	T
4	rs142665722	0	102513130	A	G
4	rs2615968	0	102513167	A	C
4	rs2615969	0	102513186	C	A
4	rs2615970	0	102513254	C	T
4	rs138597259	0	102513290	G	A
4	rs2615971	0	102513322	C	T
4	rs2717846	0	102513480	T	A
4	rs2615972	0	102513507	T	A
4	rs76578445	0	102513745	C	A
4	rs2723047	0	102514020	T	G
4	rs2717847	0	102514043	G	T
4	rs2615973	0	102515133	G	T
4	rs2723051	0	102515788	T	A
4	rs74409216	0	102516767	C	G
4	rs62321929	0	102518343	A	T
4	rs142427337	0	102518519	T	C
4	rs11728661	0	102520275	C	T
4	rs2866387	0	102520404	G	T
4	rs2723053	0	102520785	C	T
4	rs2717833	0	102520862	G	T
4	rs148877383	0	102520868	G	A
4	rs60066787	0	102521594	A	G
4	rs72924571	0	102521630	A	G
4	rs72682992	0	102522610	G	A
4	rs6810937	0	102523541	C	A
4	rs76215720	0	102523831	G	A
4	rs11943019	0	102524292	G	A
4	rs11943946	0	102524423	C	A
4	rs7661067	0	102524433	G	A
4	rs7661775	0	102525045	A	G
4	rs80229938	0	102525221	C	A
4	rs145886324	0	102526486	T	A
4	rs11939963	0	102527007	G	C
4	rs72926560	0	102527533	T	C
4	rs7340954	0	102528133	G	A
4	rs117758686	0	102528204	A	T
4	rs72926575	0	102528329	T	C
4	rs112154722	0	102528865	A	T
4	rs2903272	0	102529098	G	A
4	rs114911952	0	102529337	G	A
4	rs75962188	0	102529626	C	T
4	rs4645217	0	102529973	A	T
4	rs72926581	0	102530271	T	C
4	rs72926583	0	102530355	A	T
4	rs146135401	0	102530485	C	T
4	rs148346656	0	102530609	A	T
4	rs117361147	0	102530675	C	T
4	rs73833842	0	102530676	G	A
4	rs73833844	0	102530678	A	G
4	rs72926585	0	102530715	A	G
4	rs117942132	0	102530888	G	A
4	rs77604677	0	102530982	A	G
4	rs56074602	0	102532127	C	T
4	rs72926588	0	102532200	T	G
4	rs72926589	0	102532303	T	C
4	rs57595522	0	102532933	C	A
4	rs55746823	0	102533037	T	G
4	rs72926592	0	102533312	A	G
4	rs72926593	0	102533464	G	C
4	rs72926594	0	102533698	G	T
4	rs72926597	0	102533931	A	G
4	rs77734821	0	102534158	C	T
4	rs57726349	0	102534194	G	T
4	rs112689156	0	102534437	A	G
4	rs11931796	0	102534541	C	G
4	rs72926600	0	102535290	G	A
4	rs113395521	0	102535462	T	C
4	rs80327365	0	102535484	A	T
4	rs59979601	0	102535869	T	C
4	rs58355302	0	102535871	T	C
4	rs187481302	0	102535925	T	C
4	rs55674840	0	102535994	C	T
4	rs112092510	0	102536011	T	C
4	rs72928503	0	102536244	T	G
4	rs56931426	0	102536272	T	G
4	rs147422510	0	102536416	G	A
4	rs72928510	0	102536591	C	T
4	rs4699241	0	102537077	G	A
4	rs72930429	0	102537139	C	A
4	rs72930430	0	102537165	G	A
4	rs111718761	0	102537441	T	C
4	rs144999362	0	102537529	T	C
4	rs79495644	0	102537575	G	A
4	rs116969911	0	102537761	G	A
4	rs115818960	0	102537861	C	T
4	rs11947457	0	102538137	G	C
4	rs55743710	0	102538183	G	A
4	rs11938257	0	102538248	A	T
4	rs140219141	0	102538431	C	T
4	rs188260075	0	102538661	C	T
4	rs190273072	0	102538709	T	C
4	rs112039360	0	102538754	C	G
4	rs140551475	0	102538767	T	C
4	rs75763510	0	102538770	C	T
4	rs118114237	0	102539084	A	G
4	rs143929703	0	102539209	G	A
4	rs139053663	0	102539323	A	G
4	rs72930436	0	102539576	A	G
4	rs148494336	0	102539956	A	G
4	rs57402852	0	102540099	T	G
4	rs117796039	0	102540464	A	G
4	rs143291276	0	102540592	A	G
4	rs57297442	0	102540651	A	G
4	rs117435649	0	102540809	G	T
4	rs146684724	0	102540860	A	G
4	rs62323862	0	102540926	A	T
4	rs4699242	0	102541111	C	T
4	rs11933019	0	102541135	C	T
4	rs144889836	0	102541192	G	A
4	rs149016624	0	102541208	G	A
4	rs143807941	0	102541246	C	T
4	rs4699243	0	102541273	G	A
4	rs4699244	0	102541331	A	G
4	rs146571775	0	102541535	A	G
4	rs139093905	0	102541691	A	G
4	rs138136335	0	102541847	G	A
4	rs17031465	0	102541907	A	C
4	rs11725488	0	102541941	G	T
4	rs12501991	0	102542213	C	T
4	rs12506013	0	102542268	T	C
4	rs116902181	0	102542492	T	G
4	rs12502896	0	102542673	G	A
4	rs73833854	0	102542705	G	A
4	rs75405967	0	102542717	G	A
4	rs117929786	0	102542945	G	C
4	rs77594406	0	102542972	T	C
4	rs117763705	0	102543158	G	T
4	rs56392027	0	102543189	G	A
4	rs142542970	0	102543253	A	T
4	rs117783207	0	102543624	A	T
4	rs56875319	0	102543892	G	A
4	rs138005104	0	102543935	T	A
4	rs78459646	0	102543954	T	C
4	rs148614740	0	102543980	G	A
4	rs142036751	0	102544030	T	G
4	rs80027679	0	102544110	T	C
4	rs118055133	0	102544149	A	C
4	rs76949547	0	102544194	T	A
4	rs78952931	0	102544257	T	C
4	rs78102755	0	102544280	C	T
4	rs76914703	0	102544282	T	C
4	rs11947063	0	102544660	A	C
4	rs140536320	0	102544867	A	G
4	rs7677529	0	102544950	G	A
4	rs10022996	0	102545015	T	C
4	rs17031472	0	102545130	G	T
4	rs17031475	0	102545235	G	A
4	rs149138642	0	102545569	T	C
4	rs17031480	0	102545658	T	A
4	rs75544189	0	102546383	C	T
4	rs7654685	0	102546562	C	T
4	rs11729520	0	102547238	T	C
4	rs28584039	0	102548097	G	A
4	rs12643950	0	102548422	G	A
4	rs9790526	0	102549294	G	T
4	rs11937607	0	102549706	C	T
4	rs76233270	0	102550049	T	G
4	rs148242534	0	102550457	C	A
4	rs17031500	0	102551104	T	C
4	rs17249850	0	102551570	C	T
4	rs17031503	0	102551731	T	C
4	rs6532948	0	102552162	G	A
4	rs137962144	0	102553325	T	C
4	rs4295268	0	102554338	T	G
4	rs11944004	0	102554559	G	A
4	rs28838703	0	102555443	A	G
4	rs144249411	0	102555594	G	A
4	rs142227965	0	102555935	A	T
4	rs148136178	0	102556048	G	A
4	rs11730599	0	102556955	G	A
4	rs4698967	0	102558256	C	A
4	rs4699245	0	102558277	G	A
4	rs7698702	0	102558580	C	T
4	rs11732890	0	102558839	G	A
4	rs10033677	0	102559146	T	G
4	rs72930451	0	102559320	G	A
4	rs79037931	0	102559686	G	C
4	rs6532950	0	102560065	T	A
4	rs17031508	0	102560290	A	C
4	rs7666463	0	102560877	G	A
4	rs10008465	0	102561499	A	T
4	rs75855810	0	102561954	T	A
4	rs77837716	0	102562276	C	G
4	rs75333566	0	102562533	G	T
4	rs78314478	0	102562849	G	A
4	rs4699246	0	102563794	G	A
4	rs17031515	0	102565016	A	G
4	rs2866624	0	102565132	G	A
4	rs79338780	0	102565442	T	C
4	rs7663310	0	102565480	C	A
4	rs2866625	0	102566388	C	T
4	rs7670379	0	102566711	A	T
4	rs2016504	0	102566810	C	T
4	rs7696049	0	102567286	T	C
4	rs6532951	0	102567436	A	G
4	rs7654581	0	102567459	T	C
4	rs12512781	0	102567712	G	A
4	rs4580657	0	102568458	G	A
4	rs79962027	0	102568783	G	A
4	rs2866626	0	102569209	G	C
4	rs72930460	0	102569309	A	C
4	rs2866627	0	102569368	C	T
4	rs1009257	0	102569411	A	G
4	rs4362823	0	102569730	A	G
4	rs10009721	0	102570449	T	C
4	rs17250305	0	102570753	C	A
4	rs7681723	0	102571890	T	C
4	rs78232834	0	102572149	G	A
4	rs7682523	0	102572251	T	C
4	rs72684808	0	102572708	T	C
4	rs7663252	0	102572774	A	T
4	rs6846631	0	102573077	T	C
4	rs35544155	0	102573808	G	A
4	rs59375880	0	102573919	C	A
4	rs7670896	0	102574158	C	T
4	rs76069535	0	102574172	C	A
4	rs7676236	0	102574367	G	A
4	rs7654159	0	102574471	T	C
4	rs72684813	0	102574573	T	C
4	rs72684814	0	102574695	T	G
4	rs10011245	0	102575253	C	T
4	rs10019129	0	102575356	A	G
4	rs6853161	0	102575836	A	G
4	rs35527510	0	102576115	T	C
4	rs72930469	0	102576401	G	A
4	rs72684815	0	102576679	G	T
4	rs7679597	0	102576776	T	C
4	rs7679949	0	102576912	T	C
4	rs13124358	0	102576983	A	C
4	rs7661765	0	102577737	G	A
4	rs7686623	0	102577969	T	A
4	rs149006708	0	102578101	G	A
4	rs9684229	0	102578173	C	T
4	rs28595771	0	102578197	C	T
4	rs111332831	0	102578249	C	T
4	rs117766979	0	102578591	G	A
4	rs56299640	0	102579438	T	C
4	rs6532952	0	102579804	A	G
4	rs75604237	0	102580376	G	A
4	rs76935405	0	102580602	A	C
4	rs75759367	0	102580939	C	T
4	rs6839393	0	102581060	C	T
4	rs6817060	0	102581204	T	C
4	rs7688364	0	102581830	G	A
4	rs11097753	0	102581878	G	C
4	rs76395593	0	102585373	A	G
4	rs74674691	0	102586984	C	A
4	rs17250606	0	102587222	A	G
4	rs17250634	0	102587555	G	A
4	rs6532953	0	102588365	G	C
4	rs6532954	0	102588509	T	C
4	rs2866433	0	102588878	G	C
4	rs2903287	0	102590476	C	T
4	rs2866434	0	102590589	G	A
4	rs13112336	0	102591039	T	C
4	rs78867752	0	102591242	T	C
4	rs4510470	0	102591641	T	G
4	rs72684823	0	102592137	C	T
4	rs28793343	0	102592464	G	A
4	rs2903288	0	102593169	C	A
4	rs55759820	0	102593941	C	T
4	rs56342064	0	102593985	A	G
4	rs145802912	0	102594041	G	A
4	rs56102978	0	102594173	A	G
4	rs6849419	0	102594545	A	G
4	rs117900842	0	102595026	G	A
4	rs6820312	0	102595470	G	A
4	rs6846296	0	102595706	T	C
4	rs28803469	0	102595770	A	G
4	rs10029884	0	102596606	C	T
4	rs10029986	0	102596697	C	T
4	rs28812187	0	102597045	G	A
4	rs6828004	0	102597168	A	T
4	rs6854197	0	102597215	T	C
4	rs6833395	0	102597360	C	T
4	rs6834603	0	102597786	G	T
4	rs9762775	0	102598109	C	T
4	rs9760151	0	102598140	T	C
4	rs28852725	0	102598151	A	G
4	rs28787980	0	102598358	T	C
4	rs9991536	0	102598577	G	A
4	rs7689967	0	102599503	G	A
4	rs184787214	0	102600761	C	G
4	rs78769364	0	102600849	G	A
4	rs139257192	0	102601022	T	C
4	rs60546701	0	102601991	C	T
4	rs2866418	0	102602011	A	C
4	rs2903286	0	102602415	A	G
4	rs28818302	0	102602464	A	G
4	rs34636899	0	102602528	G	A
4	rs6820207	0	102602644	G	A
4	rs6819693	0	102602651	A	G
4	rs6820608	0	102602859	G	A
4	rs2866420	0	102603135	G	A
4	rs2866421	0	102603229	C	G
4	rs2866422	0	102603328	C	A
4	rs2866423	0	102603700	G	C
4	rs2866424	0	102603749	G	C
4	rs74882567	0	102603982	C	T
4	rs75784253	0	102604045	G	A
4	rs80353841	0	102604239	T	C
4	rs10026228	0	102605586	G	A
4	rs76363407	0	102605600	A	G
4	rs11734573	0	102605800	G	A
4	rs72684842	0	102606143	T	A
4	rs67838007	0	102606385	G	T
4	rs72912919	0	102606786	T	G
4	rs7669395	0	102606843	G	A
4	rs17197854	0	102607783	T	C
4	rs60369168	0	102608138	C	T
4	rs17251102	0	102608288	A	G
4	rs143270370	0	102608887	T	C
4	rs17197910	0	102609316	A	G
4	rs28452790	0	102610122	G	A
4	rs7694653	0	102610586	C	T
4	rs7695222	0	102610833	C	T
4	rs7695700	0	102610912	G	A
4	rs4487344	0	102611136	G	A
4	rs72684844	0	102611334	G	T
4	rs13124455	0	102611656	G	A
4	rs12645499	0	102611757	T	A
4	rs117158861	0	102612678	A	T
4	rs59815116	0	102612840	A	T
4	rs79040780	0	102613074	A	T
4	rs17198078	0	102613097	T	C
4	rs12643270	0	102613192	C	T
4	rs34125470	0	102613252	T	G
4	rs34076866	0	102613269	A	T
4	rs12644085	0	102613885	G	A
4	rs7669524	0	102614169	G	A
4	rs72684846	0	102614310	C	T
4	rs17251415	0	102615073	G	C
4	rs35556034	0	102615162	T	G
4	rs80061841	0	102615747	G	T
4	rs11723617	0	102615995	G	A
4	rs11723683	0	102616166	G	A
4	rs117978819	0	102616251	T	C
4	rs78324797	0	102616411	G	T
4	rs2866427	0	102617300	A	G
4	rs150063583	0	102617911	G	A
4	rs13105707	0	102618033	T	C
4	rs72684848	0	102618048	G	C
4	rs13105746	0	102618085	T	A
4	rs17251707	0	102618110	T	A
4	rs13130979	0	102618249	G	T
4	rs59452065	0	102618718	T	C
4	rs56244079	0	102618746	C	T
4	rs11936229	0	102619291	G	A
4	rs13143423	0	102619507	C	G
4	rs7437792	0	102619828	G	A
4	rs78323553	0	102620285	A	G
4	rs10012114	0	102620618	C	G
4	rs17251894	0	102620737	C	T
4	rs13107699	0	102622167	A	G
4	rs9995701	0	102622486	A	G
4	rs28730977	0	102622562	A	C
4	rs10030362	0	102622843	T	C
4	rs13114967	0	102623049	C	T
4	rs13149930	0	102624280	T	C
4	rs28602322	0	102624740	C	G
4	rs28474694	0	102624749	A	T
4	rs28680907	0	102624818	G	A
4	rs72684854	0	102625100	A	G
4	rs75824351	0	102625441	C	T
4	rs57152726	0	102625602	C	T
4	rs2866428	0	102626001	T	G
4	rs13150456	0	102626210	G	A
4	rs72912956	0	102626546	A	G
4	rs2866429	0	102626578	G	A
4	rs13133203	0	102627108	T	C
4	rs76300578	0	102627687	A	G
4	rs72912958	0	102628410	C	T
4	rs11732443	0	102628544	G	C
4	rs57529521	0	102628719	C	T
4	rs11942037	0	102628847	G	T
4	rs11942038	0	102628849	G	T
4	rs6856330	0	102628941	G	A
4	rs7697868	0	102629168	A	G
4	rs7656803	0	102629517	A	G
4	rs7663917	0	102630737	C	T
4	rs72914724	0	102630920	G	A
4	rs28501591	0	102631303	T	A
4	rs13148354	0	102632795	A	G
4	rs61244337	0	102633534	C	T
4	rs12639950	0	102633819	C	T
4	rs17252142	0	102634710	T	C
4	rs6532956	0	102635111	A	T
4	rs768290	0	102635952	A	G
4	rs11945384	0	102636327	C	T
4	rs139615251	0	102637272	A	G
4	rs28832696	0	102637299	C	G
4	rs4352479	0	102637640	C	A
4	rs12501273	0	102638020	T	C
4	rs6832886	0	102638076	A	G
4	rs12512546	0	102638137	C	T
4	rs2866430	0	102638201	A	G
4	rs4699251	0	102638777	G	C
4	rs34985198	0	102639084	C	T
4	rs13130700	0	102639217	T	C
4	rs13130723	0	102639252	T	C
4	rs58924786	0	102639375	T	C
4	rs7665905	0	102639417	T	A
4	rs2866431	0	102639502	A	C
4	rs79339435	0	102639659	G	C
4	rs117568836	0	102640008	T	C
4	rs10433986	0	102640341	C	T
4	rs9307262	0	102641131	T	C
4	rs9307263	0	102641136	C	A
4	rs9307264	0	102641265	A	G
4	rs10011961	0	102641428	T	C
4	rs13123939	0	102641727	A	G
4	rs12501586	0	102642012	C	T
4	rs12648423	0	102642073	A	G
4	rs12506451	0	102642299	T	A
4	rs7660525	0	102642344	A	G
4	rs10856962	0	102642453	T	C
4	rs12506517	0	102642526	T	C
4	rs144780302	0	102643156	T	C
4	rs12649895	0	102643396	A	T
4	rs12643886	0	102643397	C	T
4	rs11936333	0	102643830	C	A
4	rs139195532	0	102644033	T	A
4	rs72684874	0	102644099	A	G
4	rs9790524	0	102644185	G	T
4	rs28701510	0	102644210	C	T
4	rs4413410	0	102644912	T	G
4	rs4286516	0	102645282	T	A
4	rs7671144	0	102645772	T	C
4	rs13120845	0	102646394	A	G
4	rs6532957	0	102646992	A	T
4	rs12509873	0	102647563	A	G
4	rs10025108	0	102647989	A	G
4	rs10017300	0	102648382	T	C
4	rs4324548	0	102651081	A	T
4	rs7685660	0	102651455	G	A
4	rs72684879	0	102651821	G	A
4	rs17031574	0	102652032	G	A
4	rs150830776	0	102652116	A	C
4	rs72684880	0	102652570	G	T
4	rs4346653	0	102653171	A	T
4	rs17031577	0	102653615	C	T
4	rs17031579	0	102653748	C	T
4	rs117547920	0	102654077	T	A
4	rs6532958	0	102654820	T	C
4	rs7659763	0	102654896	G	A
4	rs6532959	0	102654946	G	A
4	rs17031588	0	102655187	A	G
4	rs12505043	0	102655362	C	T
4	rs12509142	0	102655378	T	G
4	rs56236271	0	102655510	T	A
4	rs4698968	0	102656548	C	T
4	rs142547672	0	102656587	C	T
4	rs150935196	0	102656772	G	A
4	rs55674120	0	102657746	T	G
4	rs4640677	0	102658075	G	A
4	rs145124122	0	102658425	A	T
4	rs4327488	0	102659213	C	T
4	rs4401452	0	102659717	A	T
4	rs12648641	0	102659750	C	A
4	rs10001374	0	102659820	A	G
4	rs561163629	0	102661032	T	C
4	rs139128070	0	102661528	G	A
4	rs55728228	0	102661557	T	C
4	rs113005588	0	102661574	G	A
4	rs60705795	0	102661910	A	T
4	rs143867221	0	102662065	G	A
4	rs79156194	0	102662428	G	T
4	rs113442486	0	102662479	G	A
4	rs188944709	0	102662519	T	G
4	rs146066772	0	102662892	A	G
4	rs28830546	0	102663042	C	T
4	rs4699254	0	102663719	T	C
4	rs141758769	0	102663896	T	A
4	rs7667833	0	102664541	T	C
4	rs113808085	0	102664794	A	G
4	rs6532961	0	102665146	A	G
4	rs6818863	0	102665975	A	G
4	rs6824318	0	102666327	A	T
4	rs6850555	0	102666495	T	C
4	rs12511373	0	102666785	C	T
4	rs6532962	0	102666886	T	C
4	rs6532963	0	102666903	C	T
4	rs6532964	0	102666908	A	T
4	rs150401563	0	102668038	C	G
4	rs72917042	0	102669058	C	T
4	rs13110006	0	102669939	G	C
4	rs7666753	0	102669955	T	C
4	rs7667110	0	102670129	T	C
4	rs7654186	0	102671442	C	T
4	rs74704150	0	102671598	T	C
4	rs4699255	0	102671680	A	T
4	rs72917046	0	102671993	A	G
4	rs28762091	0	102672947	C	T
4	rs4425378	0	102672985	G	C
4	rs4426780	0	102673883	G	A
4	rs7674411	0	102674689	C	G
4	rs7675129	0	102675023	C	T
4	rs117804102	0	102675572	A	C
4	rs4627868	0	102675672	C	G
4	rs117381207	0	102676011	C	T
4	rs74959114	0	102677182	G	A
4	rs41340152	0	102677410	G	A
4	rs6815355	0	102677450	A	G
4	rs6532965	0	102677497	A	C
4	rs72917055	0	102677625	A	G
4	rs35157729	0	102677651	G	A
4	rs4546248	0	102677836	G	T
4	rs35021997	0	102678690	C	T
4	rs34083726	0	102679010	C	A
4	rs871061	0	102679337	A	C
4	rs41442345	0	102680913	G	A
4	rs201081507	0	102681041	A	G
4	rs11729389	0	102681058	G	T
4	rs4277781	0	102681271	C	T
4	rs12649398	0	102681444	T	C
4	rs4261990	0	102682750	T	C
4	rs72684892	0	102683142	G	A
4	rs6851800	0	102683235	G	A
4	rs36087241	0	102683497	C	A
4	rs6858663	0	102684284	G	A
4	rs146938235	0	102684645	G	A
4	rs6532966	0	102684689	A	G
4	rs55837132	0	102685306	A	G
4	rs13149344	0	102686178	A	G
4	rs13130964	0	102686316	T	A
4	rs116850982	0	102687061	C	G
4	rs11097754	0	102687298	C	A
4	rs4699257	0	102688240	T	C
4	rs4473657	0	102688487	T	C
4	rs7442162	0	102688906	G	A
4	rs58179287	0	102689163	T	A
4	rs145759309	0	102689297	C	T
4	rs148176614	0	102689361	G	T
4	rs79949905	0	102689501	T	C
4	rs59974855	0	102690442	C	T
4	rs35663811	0	102691162	G	A
4	rs60130909	0	102692171	T	G
4	rs77139305	0	102692306	G	A
4	rs72917071	0	102692475	A	G
4	rs4632664	0	102692665	G	A
4	rs4482766	0	102692822	C	T
4	rs75972078	0	102692831	C	G
4	rs13149073	0	102693004	G	T
4	rs57698433	0	102693793	C	T
4	rs117214244	0	102693888	G	A
4	rs28581841	0	102693958	T	C
4	rs28721993	0	102693963	G	A
4	rs145446826	0	102694368	G	C
4	rs117299118	0	102694655	G	A
4	rs145784720	0	102696047	T	C
4	rs10003889	0	102696219	A	G
4	rs7668453	0	102696881	C	T
4	rs117328223	0	102696969	C	T
4	rs72917091	0	102697108	T	C
4	rs62323922	0	102698447	T	A
4	rs62323924	0	102700194	G	A
4	rs62323925	0	102700442	A	C
4	rs57355529	0	102700799	C	T
4	rs7695738	0	102701232	G	A
4	rs7695470	0	102701262	C	T
4	rs117638197	0	102701341	A	G
4	rs7700116	0	102701345	C	T
4	rs12501420	0	102701596	G	T
4	rs10000229	0	102701858	C	T
4	rs11726077	0	102702604	C	A
4	rs6532967	0	102704134	A	G
4	rs6532968	0	102704140	C	T
4	rs7693147	0	102704153	T	C
4	rs74713159	0	102705551	A	T
4	rs11726012	0	102706018	A	G
4	rs116994024	0	102706715	G	A
4	rs4371620	0	102708235	C	T
4	rs7377083	0	102708997	C	A
4	rs7377115	0	102709020	G	A
4	rs7375516	0	102709119	T	C
4	rs11097755	0	102709308	T	C
4	rs6532969	0	102709828	G	A
4	rs4699258	0	102710688	G	A
4	rs73834300	0	102711373	G	C
4	rs76180540	0	102711561	G	A
4	rs183563823	0	102712125	C	T
4	rs7683892	0	102712542	T	C
4	rs72684898	0	102712657	A	G
4	rs17031622	0	102713821	G	A
4	rs4518254	0	102714254	G	T
4	rs78097635	0	102714309	A	G
4	rs10031210	0	102714886	A	G
4	rs7690997	0	102715549	G	C
4	rs7691030	0	102715698	C	T
4	rs4522865	0	102715888	G	A
4	rs10010487	0	102716825	T	C
4	rs74480899	0	102716867	C	A
4	rs9998865	0	102717146	C	A
4	rs78692495	0	102717301	G	A
4	rs76278724	0	102717697	C	T
4	rs34261083	0	102717797	C	T
4	rs67800004	0	102717916	A	T
4	rs17031639	0	102718060	A	C
4	rs17031641	0	102718100	T	C
4	rs4398527	0	102718240	T	C
4	rs4496585	0	102718286	A	G
4	rs11935577	0	102718619	C	A
4	rs11944577	0	102718658	A	G
4	rs11944613	0	102718795	A	G
4	rs13117264	0	102719650	T	G
4	rs145714938	0	102719658	G	T
4	rs185149761	0	102720233	C	T
4	rs10440386	0	102720758	C	A
4	rs11938185	0	102720906	C	T
4	rs11938245	0	102721078	C	T
4	rs75027892	0	102721262	G	A
4	rs182123043	0	102721396	C	A
4	rs10446706	0	102721732	G	A
4	rs17266357	0	102721809	T	C
4	rs10446707	0	102722017	C	T
4	rs6819732	0	102722142	T	C
4	rs34499378	0	102722182	G	A
4	rs4699259	0	102722393	C	A
4	rs79186816	0	102722512	A	G
4	rs35838403	0	102722868	C	T
4	rs17200433	0	102722913	A	G
4	rs149990620	0	102722914	T	C
4	rs4414957	0	102723246	C	A
4	rs4414958	0	102723261	C	T
4	rs13146194	0	102723640	T	C
4	rs10446708	0	102723740	T	C
4	rs10446682	0	102723839	G	A
4	rs17031656	0	102724357	C	T
4	rs7656409	0	102724405	A	G
4	rs7656627	0	102724506	A	G
4	rs11929782	0	102724542	T	C
4	rs376269393	0	102725141	C	T
4	rs4699261	0	102725474	G	A
4	rs4698969	0	102725955	C	T
4	rs76824200	0	102726004	G	A
4	rs4699262	0	102726005	G	A
4	rs6833249	0	102726073	A	G
4	rs6833764	0	102726095	G	A
4	rs6811141	0	102726241	T	G
4	rs17266552	0	102726519	G	A
4	rs35194352	0	102726594	T	C
4	rs35416717	0	102726657	C	A
4	rs11940244	0	102727575	G	T
4	rs11940179	0	102727577	C	T
4	rs11931087	0	102727619	A	G
4	rs74444998	0	102728472	A	G
4	rs139190362	0	102728710	G	T
4	rs66638185	0	102729417	T	C
4	rs34851381	0	102729463	T	C
4	rs35446399	0	102729766	G	A
4	rs13124747	0	102729954	A	G
4	rs13152198	0	102730070	T	C
4	rs13131198	0	102730555	A	G
4	rs76415487	0	102730733	G	C
4	rs79879350	0	102730870	C	T
4	rs4552465	0	102731317	C	T
4	rs80060574	0	102732098	T	C
4	rs76446334	0	102733965	A	G
4	rs75972006	0	102734614	A	G
4	rs28496978	0	102735437	T	A
4	rs72686716	0	102735510	T	C
4	rs4572885	0	102735513	T	A
4	rs13136297	0	102736456	C	T
4	rs35916449	0	102736617	A	C
4	rs13136796	0	102736743	A	T
4	rs10028805	0	102737250	G	A
4	rs62321670	0	102737326	C	T
4	rs35072064	0	102737422	C	G
4	rs4615176	0	102737936	C	G
4	rs4411998	0	102738147	T	C
4	rs2052445	0	102738722	A	G
4	rs12505627	0	102739291	A	C
4	rs35388091	0	102739452	C	T
4	rs1421627	0	102739536	G	A
4	rs13106926	0	102739791	A	G
4	rs13107572	0	102739928	C	A
4	rs13107612	0	102739980	C	T
4	rs13108165	0	102740071	G	A
4	rs12647112	0	102740602	A	G
4	rs12641144	0	102740604	G	A
4	rs9996100	0	102740697	C	A
4	rs7693190	0	102741022	A	G
4	rs79191742	0	102741351	G	T
4	rs112250236	0	102742051	A	T
4	rs112630897	0	102742628	A	G
4	rs75801633	0	102742822	T	C
4	rs13135381	0	102743353	A	G
4	rs13136118	0	102743438	G	A
4	rs28602583	0	102743599	A	G
4	rs13136219	0	102743687	C	T
4	rs55768089	0	102743698	T	A
4	rs13112246	0	102743811	T	C
4	rs13137133	0	102744092	C	T
4	rs75444552	0	102744289	A	G
4	rs78229169	0	102744589	T	C
4	rs34125672	0	102744939	C	T
4	rs78439713	0	102745105	G	A
4	rs62321672	0	102745168	T	C
4	rs1125271	0	102745985	C	T
4	rs74813713	0	102746340	C	A
4	rs147902509	0	102746719	A	G
4	rs4276281	0	102746780	C	A
4	rs7698632	0	102747265	G	C
4	rs76378922	0	102747322	C	G
4	rs78097401	0	102747864	G	A
4	rs13127559	0	102747882	G	A
4	rs12163856	0	102747927	A	G
4	rs75293001	0	102749819	C	T
4	rs78471295	0	102749941	G	A
4	rs145933153	0	102750043	A	C
4	rs17266594	0	102750922	T	C
4	rs10516487	0	102751076	G	A
4	rs10516486	0	102751276	C	T
4	rs34029191	0	102752201	A	G
4	rs10516485	0	102752465	A	G
4	rs17200824	0	102752589	A	G
4	rs78829209	0	102752724	C	T
4	rs4637409	0	102753408	A	G
4	rs79725948	0	102753817	G	A
4	rs116986633	0	102754051	T	C
4	rs76170829	0	102754327	G	A
4	rs34749007	0	102754507	G	A
4	rs13145909	0	102755378	G	A
4	rs74477084	0	102755861	A	T
4	rs142429464	0	102755941	G	A
4	rs4643809	0	102756099	C	T
4	rs13129744	0	102756731	T	C
4	rs17031698	0	102756994	G	A
4	rs7682827	0	102757065	G	A
4	rs369237039	0	102757279	C	T
4	rs113265991	0	102757365	C	T
4	rs10016325	0	102757578	C	A
4	rs76459802	0	102757645	C	T
4	rs74395587	0	102757786	C	T
4	rs77966130	0	102758314	A	G
4	rs2080820	0	102758403	C	A
4	rs17031702	0	102758452	G	A
4	rs1469019	0	102758460	C	A
4	rs4356916	0	102761429	A	G
4	rs35926162	0	102761917	T	C
4	rs35190155	0	102762218	C	T
4	rs10032160	0	102762581	G	A
4	rs17031705	0	102763690	A	C
4	rs17031708	0	102764358	T	C
4	rs17031709	0	102765275	A	G
4	rs140162841	0	102765959	C	G
4	rs79055843	0	102766304	A	G
4	rs79201444	0	102766551	G	A
4	rs11931658	0	102766892	T	C
4	rs12500743	0	102767517	T	G
4	rs12512304	0	102768220	G	A
4	rs35476121	0	102769511	T	G
4	rs12498977	0	102769677	G	A
4	rs12498921	0	102769693	C	T
4	rs12506564	0	102769808	A	G
4	rs116880423	0	102770073	C	T
4	rs34118030	0	102770074	G	A
4	rs7686702	0	102770103	A	T
4	rs75995895	0	102770192	C	T
4	rs11940934	0	102770557	A	G
4	rs7441177	0	102770588	C	T
4	rs11097756	0	102770633	G	A
4	rs12500010	0	102770673	C	T
4	rs10856963	0	102770684	A	G
4	rs11097757	0	102770948	G	A
4	rs13148076	0	102771423	T	G
4	rs13121706	0	102771834	C	T
4	rs34397140	0	102772025	G	A
4	rs12501163	0	102772065	C	T
4	rs4610336	0	102772299	G	A
4	rs13128847	0	102772562	G	A
4	rs4698971	0	102772861	G	C
4	rs149378289	0	102773611	A	C
4	rs4607219	0	102773838	T	C
4	rs41507945	0	102774138	C	T
4	rs138302576	0	102774198	A	G
4	rs61392765	0	102774807	G	A
4	rs1345568	0	102774880	G	C
4	rs1421624	0	102774964	G	A
4	rs78587142	0	102774973	G	A
4	rs1862128	0	102775112	G	A
4	rs1833499	0	102775797	A	G
4	rs6849308	0	102776083	C	T
4	rs13145804	0	102776406	T	G
4	rs13126550	0	102777778	A	G
4	rs35400474	0	102778259	C	T
4	rs4698972	0	102778455	T	C
4	rs34166099	0	102778580	C	A
4	rs4235402	0	102778646	C	G
4	rs78706075	0	102779170	A	C
4	rs4698973	0	102779173	G	A
4	rs13140171	0	102779304	A	T
4	rs4698974	0	102779314	T	A
4	rs4698975	0	102779328	G	A
4	rs10516482	0	102780170	C	A
4	rs4426778	0	102780724	G	A
4	rs4443287	0	102780792	A	C
4	rs4365725	0	102780881	G	T
4	rs35201947	0	102781331	C	T
4	rs60448423	0	102781633	G	C
4	rs4317207	0	102781899	A	G
4	rs76061782	0	102781992	A	G
4	rs17031724	0	102782747	C	G
4	rs4296682	0	102782908	T	A
4	rs75065762	0	102782941	A	G
4	rs76226678	0	102783037	A	G
4	rs4572884	0	102783351	C	T
4	rs12647710	0	102783642	C	A
4	rs117918789	0	102784207	T	G
4	rs11932972	0	102784230	A	G
4	rs4554079	0	102784239	A	G
4	rs62321728	0	102786341	A	G
4	rs13101528	0	102786685	A	G
4	rs4544711	0	102786721	C	G
4	rs35618358	0	102786729	G	A
4	rs34814827	0	102787117	C	T
4	rs13103373	0	102787244	G	A
4	rs4698977	0	102787423	G	T
4	rs61465450	0	102787757	C	T
4	rs7440537	0	102787788	G	A
4	rs13116542	0	102788747	A	G
4	rs75700726	0	102789527	A	G
4	rs76783565	0	102789595	A	G
4	rs34208976	0	102790037	G	T
4	rs12331846	0	102790613	G	A
4	rs12331849	0	102790818	C	T
4	rs7662572	0	102791185	G	A
4	rs10516483	0	102791905	C	G
4	rs10516484	0	102792085	G	A
4	rs17031752	0	102792197	A	G
4	rs11933157	0	102792348	T	C
4	rs17031755	0	102792354	G	A
4	rs6857428	0	102792611	T	G
4	rs17031758	0	102792983	T	C
4	rs4639076	0	102793224	C	G
4	rs4270588	0	102793278	A	G
4	rs4270589	0	102793376	A	G
4	rs2216546	0	102793500	G	T
4	rs1363067	0	102794164	A	G
4	rs17031771	0	102794548	A	G
4	rs13108400	0	102794613	A	G
4	rs10016018	0	102794621	A	T
4	rs35860418	0	102795091	A	G
4	rs17031772	0	102795510	A	G
4	rs6816787	0	102795845	G	A
4	rs11734196	0	102796072	G	C
4	rs78907941	0	102796676	T	G
4	rs3974649	0	102797036	A	G
4	rs3974650	0	102797173	G	T
4	rs13142517	0	102797300	A	G
4	rs11097760	0	102797863	A	G
4	rs11736568	0	102798192	G	A
4	rs80176159	0	102798214	A	C
4	rs11097761	0	102798735	G	A
4	rs11737723	0	102799061	G	T
4	rs7679882	0	102799072	C	G
4	rs13434472	0	102799510	C	A
4	rs35507621	0	102800005	T	C
4	rs77157588	0	102800285	T	C
4	rs36005813	0	102800742	A	G
4	rs6850747	0	102800943	A	C
4	rs115286479	0	102800971	G	A
4	rs150388568	0	102801181	T	C
4	rs4635818	0	102801275	G	A
4	rs4463068	0	102801474	A	T
4	rs12641899	0	102801484	C	A
4	rs117742500	0	102801756	C	T
4	rs4698839	0	102801941	C	T
4	rs79447158	0	102801968	A	G
4	rs9999440	0	102802051	C	T
4	rs11942437	0	102802286	A	G
4	rs76284146	0	102802333	A	G
4	rs117441809	0	102802454	A	G
4	rs35013900	0	102802929	G	A
4	rs35418410	0	102803469	T	G
4	rs76457590	0	102803692	A	T
4	rs13137047	0	102804036	G	A
4	rs12647741	0	102804739	T	C
4	rs17031782	0	102804898	A	G
4	rs12644624	0	102805045	C	T
4	rs12647829	0	102805121	T	C
4	rs6830565	0	102805158	G	A
4	rs13103438	0	102805940	T	C
4	rs13128022	0	102806042	A	G
4	rs4345184	0	102807050	C	T
4	rs13135361	0	102807062	A	G
4	rs74285012	0	102807090	A	G
4	rs13111489	0	102807200	T	C
4	rs17031789	0	102807635	T	A
4	rs143016450	0	102807680	G	A
4	rs118028118	0	102808968	A	G
4	rs4698978	0	102809439	G	C
4	rs11930376	0	102809755	C	A
4	rs79058347	0	102809854	C	T
4	rs76455626	0	102809958	G	A
4	rs11939568	0	102810162	A	G
4	rs114614648	0	102810526	C	T
4	rs79567916	0	102811314	T	C
4	rs7656720	0	102812305	C	G
4	rs79868242	0	102813038	T	C
4	rs7663733	0	102813658	A	C
4	rs79828484	0	102813977	G	T
4	rs13109260	0	102815366	C	G
4	rs62321738	0	102816467	C	G
4	rs141871370	0	102816488	C	T
4	rs79489408	0	102816728	C	T
4	rs77995426	0	102817668	G	A
4	rs11934097	0	102818067	G	A
4	rs77958008	0	102818481	A	G
4	rs76013584	0	102818774	A	G
4	rs9790475	0	102818960	C	A
4	rs28396651	0	102819025	A	G
4	rs4698979	0	102819154	G	A
4	rs141820140	0	102820226	C	T
4	rs4493533	0	102820684	C	T
4	rs117116795	0	102820747	C	T
4	rs141984914	0	102821380	G	C
4	rs12505747	0	102821381	C	T
4	rs146294329	0	102821454	T	C
4	rs10013187	0	102821550	C	A
4	rs34321727	0	102821717	G	T
4	rs7682346	0	102822045	A	G
4	rs10212684	0	102822507	A	G
4	rs10212686	0	102822654	A	G
4	rs9790770	0	102822915	T	G
4	rs9790772	0	102823090	T	C
4	rs147551407	0	102823153	G	A
4	rs58654655	0	102823169	G	A
4	rs76163995	0	102823209	G	A
4	rs7694392	0	102823426	C	T
4	rs77341612	0	102823575	A	G
4	rs57799233	0	102824391	G	A
4	rs4624656	0	102824474	C	A
4	rs6532976	0	102824807	A	G
4	rs2851316	0	102825193	C	T
4	rs148684218	0	102825325	G	A
4	rs4550925	0	102825739	C	A
4	rs6532977	0	102825978	T	A
4	rs2851315	0	102826583	C	T
4	rs10856964	0	102826852	A	G
4	rs75042343	0	102826861	C	T
4	rs2851314	0	102826952	A	G
4	rs2544574	0	102827905	C	T
4	rs368573680	0	102829117	C	T
4	rs77874063	0	102829247	A	G
4	rs192842089	0	102829498	C	G
4	rs139712736	0	102830140	G	A
4	rs7659691	0	102830710	C	A
4	rs4385063	0	102831285	A	G
4	rs4337734	0	102832228	G	A
4	rs4530633	0	102832259	T	A
4	rs76714068	0	102833204	A	G
4	rs6532979	0	102834387	A	G
4	rs76270694	0	102835453	C	T
4	rs4295265	0	102835645	C	T
4	rs79598231	0	102835681	A	G
4	rs80255574	0	102836221	G	A
4	rs4235403	0	102837557	G	C
4	rs71597114	0	102837602	T	A
4	rs6812874	0	102839008	T	G
4	rs3733197	0	102839287	G	A
4	rs3733198	0	102839362	A	T
4	rs62322688	0	102840376	C	T
4	rs17031808	0	102840723	T	G
4	rs141519719	0	102843774	C	T
4	rs17031810	0	102845149	C	T
4	rs117965810	0	102845770	C	T
4	rs4099101	0	102847428	A	G
4	rs2631256	0	102848466	C	T
4	rs62322690	0	102848531	G	A
4	rs12331595	0	102849219	T	C
4	rs2631255	0	102849920	G	A
4	rs901406	0	102852286	C	T
4	rs1809578	0	102852575	C	T
4	rs918363	0	102852939	T	C
4	rs10031172	0	102853602	T	G
4	rs1421625	0	102853792	T	C
4	rs74319633	0	102854264	C	T
4	rs17208914	0	102854390	A	G
4	rs12509274	0	102854998	C	G
4	rs2851337	0	102855241	A	G
4	rs33973573	0	102855806	G	A
4	rs13120877	0	102856132	T	A
4	rs10050084	0	102856226	T	C
4	rs923206	0	102856331	C	A
4	rs17031827	0	102856751	A	G
4	rs41347351	0	102856785	C	T
4	rs75072242	0	102857447	T	C
4	rs117867586	0	102857504	A	G
4	rs116320369	0	102857516	A	G
4	rs115626327	0	102857531	T	C
4	rs2851336	0	102857563	C	T
4	rs115727369	0	102857566	A	G
4	rs141851658	0	102857589	A	G
4	rs2631253	0	102857605	G	A
4	rs76677235	0	102857750	T	C
4	rs2631252	0	102857916	G	A
4	rs13107723	0	102857948	C	T
4	rs78794167	0	102858254	C	G
4	rs13113677	0	102858316	C	T
4	rs139169805	0	102858671	G	A
4	rs2851335	0	102859370	C	T
4	rs77395275	0	102859517	C	T
4	rs6858108	0	102859835	C	T
4	rs56757011	0	102862033	C	G
4	rs149578116	0	102862622	C	T
4	rs77855267	0	102863476	A	T
4	rs118159292	0	102863622	T	C
4	rs78148756	0	102864219	C	A
4	rs13106011	0	102864493	C	T
4	rs2631251	0	102864610	A	G
4	rs80291770	0	102865331	C	A
4	rs41516147	0	102865988	A	G
4	rs61546925	0	102866282	T	G
4	rs140543071	0	102866500	G	A
4	rs28497409	0	102867379	T	A
4	rs2851334	0	102867716	A	G
4	rs58846155	0	102867844	T	A
4	rs117859199	0	102868049	A	C
4	rs117316834	0	102868563	A	G
4	rs2851333	0	102868793	A	G
4	rs80045595	0	102869152	G	A
4	rs74913048	0	102869205	G	A
4	rs79346832	0	102869304	T	C
4	rs75329007	0	102869432	T	C
4	rs117986999	0	102869570	A	C
4	rs76704132	0	102871068	T	C
4	rs141368810	0	102871126	A	G
4	rs78093342	0	102871182	G	A
4	rs2631249	0	102872175	A	G
4	rs2851331	0	102872350	G	A
4	rs2851330	0	102872405	T	G
4	rs77854740	0	102872490	G	A
4	rs2851329	0	102872845	T	A
4	rs78380561	0	102873097	T	C
4	rs78621778	0	102873107	C	G
4	rs12503000	0	102874052	C	T
4	rs11734871	0	102874074	A	G
4	rs2851328	0	102874526	A	G
4	rs74813558	0	102874613	A	G
4	rs2851327	0	102874770	C	T
4	rs75439464	0	102875601	G	A
4	rs75812788	0	102876061	G	A
4	rs2276334	0	102876336	C	T
4	rs2276333	0	102876344	C	T
4	rs75876806	0	102876633	T	A
4	rs78950334	0	102877021	T	C
4	rs75341784	0	102877250	G	A
4	rs62322693	0	102877371	G	A
4	rs76441637	0	102877391	C	A
4	rs75735842	0	102877866	C	T
4	rs59893832	0	102878232	A	G
4	rs60180803	0	102878649	T	C
4	rs56803425	0	102878650	G	A
4	rs2631246	0	102879321	G	A
4	rs73834511	0	102880138	G	T
4	rs78716326	0	102880680	T	C
4	rs55850377	0	102881085	G	T
4	rs79055713	0	102881479	A	G
4	rs727086	0	102881557	C	T
4	rs79587999	0	102881933	T	C
4	rs2544569	0	102882192	A	G
4	rs77064742	0	102882213	C	T
4	rs7666312	0	102882768	T	C
4	rs2112139	0	102883425	T	C
4	rs78681048	0	102884152	A	T
4	rs77252111	0	102884247	G	T
4	rs2851326	0	102884769	G	A
4	rs76573996	0	102884950	C	G
4	rs12509248	0	102885084	C	T
4	rs12513249	0	102885147	T	G
4	rs75031963	0	102885565	G	A
4	rs2851325	0	102885596	T	G
4	rs116860862	0	102885820	T	C
4	rs77577089	0	102886130	T	A
4	rs77946595	0	102886526	G	A
4	rs4698985	0	102887749	T	C
4	rs78138326	0	102888120	G	T
4	rs76638296	0	102888298	G	T
4	rs2631244	0	102888729	C	G
4	rs16996753	0	102888779	C	T
4	rs76430843	0	102889209	G	A
4	rs76695096	0	102889463	A	G
4	rs58630066	0	102889514	G	T
4	rs2631243	0	102889542	A	T
4	rs73834519	0	102889994	C	G
4	rs80164375	0	102893157	G	A
4	rs2850374	0	102893323	G	T
4	rs2850375	0	102893970	A	G
4	rs62322696	0	102894289	G	A
4	rs1352174	0	102894999	G	A
4	rs1352173	0	102895097	A	T
4	rs75673024	0	102895322	C	T
4	rs2631242	0	102895397	T	C
4	rs75737726	0	102895441	C	T
4	rs73834525	0	102895515	C	G
4	rs2008254	0	102895859	G	C
4	rs182329740	0	102895941	C	T
4	rs1386173	0	102896337	G	A
4	rs76556159	0	102896546	G	A
4	rs76015686	0	102896555	T	C
4	rs976654	0	102898570	A	C
4	rs2631241	0	102898616	G	A
4	rs6812110	0	102898874	T	C
4	rs139708907	0	102899287	A	C
4	rs2631274	0	102899325	G	T
4	rs2631273	0	102899504	G	T
4	rs116379953	0	102899791	G	A
4	rs144099269	0	102899905	A	T
4	rs74742675	0	102900664	T	G
4	rs59656969	0	102901713	G	C
4	rs60500975	0	102901822	A	T
4	rs78751203	0	102902083	G	A
4	rs78536669	0	102902270	A	C
4	rs73834537	0	102903640	T	C
4	rs141805731	0	102903850	T	G
4	rs74509683	0	102903996	G	A
4	rs117485338	0	102904203	G	C
4	rs1027013	0	102904490	A	G
4	rs77053147	0	102904803	A	G
4	rs77963155	0	102904875	G	A
4	rs75947087	0	102905031	G	A
4	rs1027012	0	102905052	C	T
4	rs76514374	0	102906614	G	T
4	rs12641307	0	102907965	T	C
4	rs57779995	0	102908441	G	T
4	rs143704588	0	102908543	T	C
4	rs1486573	0	102908755	A	G
4	rs2851320	0	102909994	G	A
4	rs139097307	0	102910143	C	A
4	rs2631272	0	102910685	C	A
4	rs2850376	0	102910832	C	G
4	rs1486572	0	102911643	C	T
4	rs2850377	0	102912159	C	T
4	rs77391452	0	102912535	C	T
4	rs73834541	0	102912668	A	G
4	rs17031842	0	102913433	C	T
4	rs2631271	0	102914396	A	G
4	rs1386176	0	102915023	T	C
4	rs144207676	0	102915678	A	C
4	rs74901710	0	102915759	T	C
4	rs2850378	0	102915967	T	C
4	rs75517907	0	102916138	G	A
4	rs62322737	0	102916242	C	G
4	rs2851317	0	102916266	A	C
4	rs138833619	0	102917163	C	T
4	rs58588907	0	102917165	C	T
4	rs117371094	0	102917196	G	A
4	rs2850379	0	102917419	C	A
4	rs55952681	0	102917458	C	T
4	rs11097766	0	102917851	C	T
4	rs138735286	0	102917931	T	C
4	rs79796836	0	102917953	A	G
4	rs116113680	0	102918293	T	A
4	rs150908889	0	102918384	T	C
4	rs2866392	0	102919015	A	C
4	rs2903274	0	102919138	T	C
4	rs61067451	0	102919643	G	A
4	rs1843680	0	102919754	C	T
4	rs2850381	0	102920982	C	G
4	rs79735470	0	102921205	A	G
4	rs75561769	0	102921429	A	G
4	rs17031852	0	102921994	T	C
4	rs2850383	0	102922324	A	G
4	rs2850384	0	102922487	A	G
4	rs143100220	0	102922591	T	C
4	rs73834547	0	102923125	G	T
4	rs2850385	0	102923312	T	A
4	rs2850386	0	102925221	T	G
4	rs73834549	0	102925349	A	C
4	rs142895685	0	102925567	A	G
4	rs77940742	0	102925605	A	G
4	rs2850387	0	102925939	A	G
4	rs74502653	0	102926752	T	C
4	rs74724168	0	102927187	A	G
4	rs6532981	0	102927216	T	C
4	rs76267693	0	102927534	G	T
4	rs2631258	0	102927909	C	T
4	rs80131276	0	102928146	G	A
4	rs144295204	0	102928837	G	A
4	rs62322738	0	102929034	C	T
4	rs73834553	0	102929715	T	C
4	rs79030939	0	102931167	T	C
4	rs139149994	0	102931230	T	C
4	rs575247811	0	102931370	A	C
4	rs78705328	0	102932343	T	C
4	rs118157487	0	102933592	A	T
4	rs17031854	0	102933949	T	A
4	rs57545925	0	102935023	C	T
4	rs72929967	0	102935593	G	A
4	rs6844449	0	102936592	T	G
4	rs17031862	0	102936972	T	G
4	rs1486571	0	102938040	A	T
4	rs78751760	0	102938424	A	G
4	rs73834559	0	102938550	T	C
4	rs2631259	0	102940768	T	A
4	rs17031870	0	102940788	A	G
4	rs7695494	0	102941899	C	T
4	rs59859836	0	102942058	A	G
4	rs2631260	0	102942198	T	G
4	rs73834560	0	102942209	A	C
4	rs73834561	0	102942516	T	G
4	rs2631262	0	102943144	C	T
4	rs72933903	0	102943838	T	C
4	rs2631264	0	102943931	T	C
4	rs2850390	0	102943996	A	C
4	rs2631265	0	102945076	C	T
4	rs17031876	0	102945675	T	C
4	rs2850391	0	102945827	T	C
4	rs2035604	0	102946347	A	G
4	rs2631266	0	102947157	G	A
4	rs78894076	0	102947375	T	A
4	rs78546088	0	102947486	A	G
4	rs77415787	0	102947894	G	A
4	rs2631267	0	102948472	A	G
4	rs2631268	0	102948730	G	T
4	rs74949994	0	102948912	A	G
4	rs7685012	0	102948991	T	C
4	rs2850392	0	102950222	A	G
4	rs4143099	0	102950643	A	C
4	rs72686790	0	102951010	C	T
4	rs3133077	0	102951647	C	T
4	rs140295983	0	102952415	A	T
4	rs58347863	0	102952540	T	G
4	rs3133078	0	102952819	C	A
4	rs1872701	0	102953681	T	G
4	rs1906081	0	102953883	T	C
4	rs1352175	0	102954533	C	T
4	rs3774927	0	102954555	T	C
4	rs2850393	0	102955216	A	T
4	rs138019412	0	102955685	T	A
4	rs1872702	0	102957630	C	G
4	rs17270656	0	102958691	G	A
4	rs2850394	0	102958744	C	T
4	rs3755864	0	102959394	A	G
4	rs3774928	0	102959562	T	G
4	rs2129294	0	102960611	T	G
4	rs6820143	0	102961490	A	G
4	rs6821429	0	102961880	G	A
4	rs58194702	0	102962007	C	T
4	rs3774929	0	102962831	T	C
4	rs3774931	0	102963120	T	C
4	rs3113675	0	102963778	T	G
4	rs2631269	0	102963911	C	G
4	rs17031932	0	102964393	A	C
4	rs2658529	0	102964445	T	C
4	rs539338873	0	102965942	A	G
4	rs2450406	0	102967429	T	C
4	rs2450407	0	102967445	C	T
4	rs78160938	0	102967528	A	T
4	rs2510445	0	102967631	A	C
4	rs2850395	0	102968082	C	T
4	rs2850396	0	102968448	T	C
4	rs3113677	0	102970187	T	C
4	rs2658534	0	102970332	G	A
4	rs2850397	0	102970744	G	T
4	rs2658535	0	102971016	G	A
4	rs2631270	0	102971815	C	G
4	rs6812465	0	102973144	C	T
4	rs7685506	0	102973314	T	C
4	rs12649238	0	102973987	A	C
4	rs10516490	0	102974061	A	G
4	rs10516489	0	102974359	C	T
4	rs72686802	0	102975303	T	C
4	rs17031974	0	102975423	A	C
4	rs74490151	0	102975585	G	C
4	rs74585283	0	102975869	G	A
4	rs7693723	0	102976899	G	C
4	rs17211702	0	102977140	T	C
4	rs76844977	0	102977395	C	T
4	rs10516488	0	102977777	A	G
4	rs183650240	0	102978508	G	C
4	rs139917324	0	102978926	G	A
4	rs17031982	0	102979378	C	A
4	rs17031983	0	102979904	G	A
4	rs17031987	0	102980397	G	T
4	rs17031989	0	102980531	A	G
4	rs17271413	0	102981004	C	T
4	rs17031990	0	102982164	C	T
4	rs1386174	0	102982211	A	G
4	rs17031995	0	102983393	T	C
4	rs4550926	0	102983720	T	C
4	rs4536928	0	102983937	G	A
4	rs1395306	0	102985850	C	T
4	rs139148161	0	102985965	T	A
4	rs3796984	0	102986288	A	C
4	rs11729100	0	102987238	C	A
4	rs74285015	0	102987289	C	T
4	rs4698987	0	102988188	C	A
4	rs13112324	0	102988963	A	G
4	rs72688506	0	102989114	G	T
4	rs1395307	0	102990661	A	G
4	rs2129292	0	102991139	C	G
4	rs10024352	0	102991192	G	A
4	rs79219897	0	102991413	C	T
4	rs34934650	0	102991684	T	C
4	rs34184671	0	102992517	T	C
4	rs35880229	0	102993149	T	C
4	rs28424276	0	102994002	C	T
4	rs11947367	0	102994231	C	T
4	rs12640056	0	102995239	C	T
4	rs6842661	0	102995263	G	A
4	rs77162208	0	102996485	G	A
4	rs7692330	0	102997333	T	C
4	rs79047607	0	102998487	A	G
4	rs78755552	0	102998607	A	G
4	rs7675302	0	102998681	G	T
4	rs7675363	0	102998867	C	T
4	rs78527550	0	102999035	T	G
4	rs11737896	0	102999492	C	T
4	rs143382707	0	102999607	G	A
4	rs6816285	0	102999609	T	C
4	rs10016408	0	103000806	A	T
4	rs7672408	0	103001441	T	C
4	rs143420092	0	103003023	A	G
4	rs72688511	0	103003044	C	A
4	rs76349298	0	103003423	C	T
4	rs76151495	0	103003714	C	T
4	rs6825235	0	103004726	G	T
4	rs6825329	0	103004975	C	G
4	rs75806167	0	103005023	G	A
4	rs56030901	0	103005798	C	T
4	rs74330407	0	103006040	C	G
4	rs7659549	0	103006301	C	T
4	rs142115062	0	103006492	G	A
4	rs72688512	0	103006993	G	A
4	rs1506500	0	103007383	C	T
4	rs6823329	0	103007591	A	C
4	rs6532988	0	103008037	C	T
4	rs1395304	0	103008110	T	C
4	rs6856488	0	103008712	T	C
4	rs72688515	0	103008902	C	A
4	rs1395305	0	103008922	T	C
4	rs6532989	0	103009484	T	C
4	rs72688517	0	103009512	T	G
4	rs13152401	0	103010009	C	T
4	rs1506501	0	103010635	C	T
4	rs59434341	0	103011867	T	C
4	rs58259879	0	103011869	G	A
4	rs11723744	0	103012267	G	A
4	rs17032021	0	103013521	G	A
4	rs74673504	0	103013750	C	T
4	rs6532990	0	103013903	T	C
4	rs72688520	0	103014305	G	A
4	rs1876200	0	103015491	G	A
4	rs148730914	0	103015562	T	A
4	rs871154	0	103016842	G	A
4	rs12641017	0	103016861	G	T
4	rs871153	0	103016878	G	T
4	rs75209102	0	103017609	T	A
4	rs74668803	0	103018413	T	C
4	rs1506502	0	103019218	A	G
4	rs75236529	0	103019279	T	C
4	rs1506503	0	103019375	T	C
4	rs77059331	0	103019795	G	A
4	rs72688523	0	103020417	T	G
4	rs74669690	0	103020660	G	A
4	rs238486	0	103020804	T	C
4	rs238487	0	103021348	T	C
4	rs238488	0	103022303	A	G
4	rs173218	0	103023049	T	C
4	rs238490	0	103023963	A	C
4	rs118163168	0	103024133	T	G
4	rs171144	0	103024138	A	T
4	rs75642010	0	103024327	C	T
4	rs238491	0	103024435	T	C
4	rs76212807	0	103025103	T	C
4	rs11727352	0	103025467	C	T
4	rs60626508	0	103026276	C	G
4	rs117846100	0	103027068	C	T
4	rs238492	0	103027883	C	T
4	rs2903276	0	103027955	C	T
4	rs238493	0	103027969	T	C
4	rs62324184	0	103028926	G	T
4	rs78542002	0	103029252	C	T
4	rs9996962	0	103029297	A	G
4	rs72688526	0	103031300	T	C
4	rs238436	0	103031774	G	A
4	rs238437	0	103031854	G	C
4	rs238438	0	103032197	T	A
4	rs238439	0	103032292	T	C
4	rs77849613	0	103033056	A	G
4	rs238440	0	103033944	A	G
4	rs171141	0	103034123	A	G
4	rs238441	0	103034162	G	A
4	rs143909419	0	103034472	C	A
4	rs77912211	0	103034920	T	A
4	rs72688529	0	103035429	T	C
4	rs74693341	0	103035620	G	T
4	rs151276237	0	103036140	C	A
4	rs238510	0	103036306	T	G
4	rs238511	0	103037250	G	T
4	rs238512	0	103037625	C	A
4	rs72688530	0	103037857	T	C
4	rs72688531	0	103037948	A	G
4	rs238513	0	103038384	A	C
4	rs76806003	0	103040145	C	T
4	rs238514	0	103040351	A	G
4	rs238515	0	103041012	A	G
4	rs13141782	0	103041618	T	G
4	rs72688533	0	103041650	C	T
4	rs9996169	0	103041682	C	T
4	rs238471	0	103042738	G	T
4	rs238472	0	103043048	A	G
4	rs113896989	0	103043064	T	C
4	rs111707066	0	103043173	A	C
4	rs111628026	0	103043325	C	A
4	rs238474	0	103043646	C	T
4	rs72688538	0	103043896	G	C
4	rs72688539	0	103044068	C	T
4	rs141590325	0	103044154	T	C
4	rs238475	0	103044164	T	A
4	rs11726042	0	103044211	C	T
4	rs238476	0	103044377	T	C
4	rs238477	0	103044482	A	G
4	rs238478	0	103044559	G	T
4	rs56127520	0	103044878	C	T
4	rs11726272	0	103045421	T	A
4	rs11721871	0	103045423	C	T
4	rs190224	0	103046962	A	G
4	rs173217	0	103047069	G	A
4	rs146137512	0	103047537	T	G
4	rs1506504	0	103047763	C	T
4	rs2658533	0	103048019	T	G
4	rs117281165	0	103048868	G	A
4	rs77094638	0	103049191	G	A
4	rs1072819	0	103050026	C	T
4	rs151366	0	103050743	T	C
4	rs72688545	0	103051267	G	A
4	rs151495	0	103051998	G	A
4	rs74582309	0	103052099	A	T
4	rs151496	0	103052194	T	C
4	rs11733537	0	103052268	T	C
4	rs117011450	0	103052604	A	C
4	rs151497	0	103052635	T	A
4	rs236754	0	103052816	G	A
4	rs238495	0	103053192	G	A
4	rs76915025	0	103053348	G	A
4	rs236760	0	103053437	G	A
4	rs236759	0	103054504	T	C
4	rs117135574	0	103054939	G	C
4	rs1440233	0	103055553	C	T
4	rs11727457	0	103055853	C	T
4	rs79373607	0	103055866	A	G
4	rs117889077	0	103055955	C	T
4	rs236758	0	103056094	G	A
4	rs1440232	0	103056624	C	T
4	rs77601353	0	103056692	G	T
4	rs151367	0	103056905	G	A
4	rs79482163	0	103057117	T	A
4	rs236756	0	103057546	T	C
4	rs190787915	0	103057883	A	T
4	rs72688553	0	103058277	A	C
4	rs117467740	0	103058510	G	A
4	rs236755	0	103058514	T	C
4	rs11730990	0	103058679	G	A
4	rs78919076	0	103058688	T	C
4	rs11731061	0	103058843	G	A
4	rs55991708	0	103059521	G	T
4	rs151498	0	103059666	A	G
4	rs236762	0	103059680	C	A
4	rs147469386	0	103063204	T	C
4	rs80291145	0	103063765	T	C
4	rs184810655	0	103064160	C	T
4	rs58136724	0	103064877	A	C
4	rs74478810	0	103065276	A	C
4	rs151499	0	103065951	T	C
4	rs78943570	0	103066341	A	G
4	rs151500	0	103066533	T	C
4	rs236761	0	103066620	C	T
4	rs72688558	0	103067168	A	G
4	rs80318553	0	103067518	G	C
4	rs151501	0	103068488	G	A
4	rs72688560	0	103068692	G	T
4	rs236764	0	103069102	C	T
4	rs11736681	0	103069256	G	A
4	rs117946756	0	103071058	G	A
4	rs236765	0	103072288	C	T
4	rs151385	0	103072435	G	C
4	rs72688563	0	103073191	A	G
4	rs236766	0	103073291	A	G
4	rs17221648	0	103075216	C	T
4	rs151476	0	103075330	G	T
4	rs236768	0	103075983	G	A
4	rs151386	0	103076734	G	A
4	rs59323907	0	103076910	C	T
4	rs77412794	0	103077344	G	A
4	rs74794935	0	103077933	G	A
4	rs150735745	0	103078469	C	T
4	rs17032121	0	103078617	C	T
4	rs77538434	0	103078794	G	A
4	rs236769	0	103078799	C	T
4	rs236770	0	103079845	G	A
4	rs80062374	0	103079922	A	T
4	rs151479	0	103081402	T	C
4	rs2119212	0	103082051	T	C
4	rs151480	0	103082476	T	G
4	rs151481	0	103082484	C	A
4	rs79733667	0	103083520	G	A
4	rs236781	0	103084574	G	A
4	rs236780	0	103084840	T	C
4	rs189328	0	103085133	A	G
4	rs236779	0	103086048	A	G
4	rs236778	0	103086097	G	A
4	rs236777	0	103086297	T	C
4	rs80115128	0	103086755	G	A
4	rs236776	0	103086980	G	T
4	rs236775	0	103087298	T	G
4	rs116926157	0	103088375	T	C
4	rs17032126	0	103088491	A	G
4	rs75106437	0	103089757	A	G
4	rs74525338	0	103089904	G	A
4	rs13131758	0	103091829	A	G
4	rs236773	0	103092425	A	G
4	rs236772	0	103093115	G	A
4	rs151387	0	103093486	A	T
4	rs236771	0	103093726	G	C
4	rs238450	0	103094785	G	C
4	rs72688579	0	103095088	G	A
4	rs151364	0	103095465	C	A
4	rs72688581	0	103096232	A	G
4	rs72688582	0	103096591	T	C
4	rs151477	0	103096795	C	G
4	rs151478	0	103096805	C	T
4	rs236749	0	103097205	G	C
4	rs236748	0	103097554	T	C
4	rs173137	0	103100112	C	A
4	rs173138	0	103100171	G	T
4	rs236750	0	103101944	G	A
4	rs977574	0	103102270	A	G
4	rs150559828	0	103102314	G	A
4	rs236751	0	103103045	C	T
4	rs236752	0	103103371	A	T
4	rs236753	0	103103382	C	T
4	rs151482	0	103103631	T	C
4	rs151483	0	103103664	A	G
4	rs238455	0	103103912	G	T
4	rs238456	0	103104134	G	A
4	rs238457	0	103104682	A	G
4	rs238458	0	103104722	C	T
4	rs144064947	0	103104913	G	T
4	rs238459	0	103105386	C	T
4	rs190223	0	103105685	A	C
4	rs117841120	0	103105709	C	T
4	rs180877	0	103106175	C	T
4	rs1573494	0	103106466	A	G
4	rs77808144	0	103106737	C	T
4	rs238460	0	103106858	T	C
4	rs439538	0	103107786	T	C
4	rs424277	0	103107974	G	C
4	rs72688590	0	103108795	C	G
4	rs72688593	0	103108859	G	T
4	rs236743	0	103109495	T	C
4	rs236744	0	103110066	G	A
4	rs60071108	0	103110319	A	G
4	rs236745	0	103111242	C	T
4	rs236746	0	103111493	T	C
4	rs72688594	0	103112465	T	C
4	rs238449	0	103112813	A	C
4	rs2851245	0	103113209	A	G
4	rs457134	0	103113350	G	C
4	rs67477060	0	103113598	A	G
4	rs449095	0	103113737	C	T
4	rs77616117	0	103113814	G	A
4	rs451461	0	103113866	C	T
4	rs170933	0	103114000	A	G
4	rs7683088	0	103114064	T	G
4	rs151502	0	103114104	G	A
4	rs151503	0	103114110	T	C
4	rs151504	0	103114369	A	C
4	rs151326	0	103114452	A	G
4	rs10004577	0	103114471	C	T
4	rs7665350	0	103115022	G	A
4	rs6821687	0	103115045	A	G
4	rs7659989	0	103115391	T	C
4	rs6532996	0	103115404	G	A
4	rs151384	0	103115430	T	C
4	rs151383	0	103116022	C	T
4	rs151304	0	103116262	C	A
4	rs6419158	0	103117289	A	C
4	rs151382	0	103117826	C	T
4	rs7680534	0	103118764	T	C
4	rs151381	0	103118768	T	C
4	rs151380	0	103118915	G	T
4	rs189250062	0	103119161	G	T
4	rs138043057	0	103119211	G	A
4	rs113886002	0	103119281	C	T
4	rs143081285	0	103119286	G	A
4	rs151379	0	103119955	T	C
4	rs28547477	0	103120047	A	T
4	rs80097882	0	103120938	A	T
4	rs151378	0	103121043	G	A
4	rs7669715	0	103121120	A	G
4	rs4698991	0	103121486	T	A
4	rs151377	0	103121726	G	A
4	rs62322235	0	103121884	T	C
4	rs151376	0	103121972	A	T
4	rs151375	0	103122348	T	C
4	rs1348024	0	103122561	C	A
4	rs1547383	0	103123404	A	G
4	rs151374	0	103123440	G	A
4	rs151373	0	103124254	T	C
4	rs4698993	0	103124607	T	C
4	rs2903278	0	103124634	A	G
4	rs10031823	0	103125031	T	C
4	rs28556768	0	103125127	G	A
4	rs13435395	0	103125220	G	C
4	rs1440235	0	103125285	A	G
4	rs11735227	0	103125383	A	G
4	rs1506505	0	103125489	T	A
4	rs1440234	0	103125530	T	C
4	rs11727107	0	103125773	C	T
4	rs11727215	0	103125915	G	C
4	rs9715335	0	103125969	T	A
4	rs150674840	0	103126003	G	C
4	rs28855675	0	103131810	G	C
4	rs11943887	0	103131948	C	T
4	rs151422	0	103132116	G	A
4	rs151421	0	103132210	T	G
4	rs116998966	0	103132392	T	C
4	rs7690879	0	103132510	T	G
4	rs7667281	0	103133044	C	T
4	rs151305	0	103133389	T	C
4	rs978998	0	103133429	G	A
4	rs978999	0	103133586	A	T
4	rs7674104	0	103134179	C	T
4	rs28392891	0	103134678	A	T
4	rs151420	0	103134685	C	T
4	rs151419	0	103134766	C	T
4	rs10002033	0	103135116	T	C
4	rs170872	0	103135158	A	T
4	rs151418	0	103135250	T	C
4	rs78509684	0	103135610	A	G
4	rs62322244	0	103135778	T	A
4	rs151417	0	103135867	G	A
4	rs151416	0	103136012	T	G
4	rs151415	0	103137539	C	G
4	rs17032168	0	103137577	G	A
4	rs11097768	0	103137712	G	A
4	rs151414	0	103137879	A	G
4	rs151413	0	103137941	G	T
4	rs1540052	0	103137977	A	G
4	rs151412	0	103138621	C	T
4	rs151411	0	103138628	A	C
4	rs28454488	0	103138667	G	T
4	rs62322247	0	103140429	C	A
4	rs151410	0	103140736	C	G
4	rs6825428	0	103141441	T	G
4	rs145863197	0	103141643	C	T
4	rs62322248	0	103141696	A	T
4	rs72690426	0	103142932	T	C
4	rs151408	0	103144711	C	T
4	rs142493	0	103144754	C	T
4	rs151407	0	103144890	A	G
4	rs181942314	0	103146022	G	A
4	rs604362	0	103147494	C	G
4	rs144564100	0	103147529	G	A
4	rs668795	0	103148009	T	C
4	rs619183	0	103148530	G	A
4	rs668883	0	103148560	A	G
4	rs392323	0	103148646	A	G
4	rs364553	0	103149704	T	G
4	rs62322251	0	103149809	C	T
4	rs55980430	0	103151238	A	G
4	rs17032185	0	103151453	C	T
4	rs463661	0	103151556	T	C
4	rs464969	0	103151760	A	G
4	rs77165053	0	103152269	T	C
4	rs458318	0	103152288	T	A
4	rs464114	0	103152517	A	C
4	rs408364	0	103153674	A	C
4	rs452385	0	103153709	G	T
4	rs368845	0	103153755	T	G
4	rs394649	0	103153854	T	C
4	rs460670	0	103154004	T	G
4	rs460610	0	103154130	T	C
4	rs406749	0	103154313	A	C
4	rs367659	0	103154391	T	C
4	rs456734	0	103154686	C	T
4	rs366374	0	103155227	G	A
4	rs380768	0	103155276	G	A
4	rs430589	0	103155500	G	A
4	rs1968543	0	103155520	G	A
4	rs72690448	0	103155567	G	A
4	rs2119211	0	103155652	G	A
4	rs463721	0	103155765	G	C
4	rs456877	0	103155773	T	C
4	rs420823	0	103155822	T	C
4	rs459559	0	103156100	A	T
4	rs386682	0	103156358	A	G
4	rs6855752	0	103156422	T	C
4	rs6830450	0	103156441	G	A
4	rs62323488	0	103156540	G	A
4	rs35610681	0	103156782	G	C
4	rs34376460	0	103156829	C	T
4	rs35301460	0	103156851	A	G
4	rs35700174	0	103156858	C	T
4	rs34922141	0	103156892	T	G
4	rs35166705	0	103156923	C	T
4	rs55866413	0	103156971	C	T
4	rs413462	0	103156991	C	T
4	rs11733720	0	103157504	T	C
4	rs465176	0	103157623	A	G
4	rs118178520	0	103157928	G	T
4	rs463772	0	103158008	G	A
4	rs459159	0	103158175	C	T
4	rs7685748	0	103158385	A	G
4	rs418348	0	103158681	A	G
4	rs2119210	0	103158770	G	A
4	rs2119209	0	103158782	A	G
4	rs460755	0	103158817	C	T
4	rs455610	0	103159044	A	T
4	rs10433991	0	103159089	C	T
4	rs455741	0	103159196	A	G
4	rs11940068	0	103159273	C	G
4	rs384085	0	103160053	C	T
4	rs180936934	0	103160115	T	C
4	rs62323491	0	103160167	G	T
4	rs458870	0	103160208	C	T
4	rs6852794	0	103160210	G	A
4	rs456985	0	103160560	C	G
4	rs10433893	0	103160885	C	T
4	rs72690454	0	103161010	T	C
4	rs193258472	0	103161258	C	T
4	rs142674101	0	103161670	C	T
4	rs463542	0	103161815	G	A
4	rs406954	0	103161935	T	C
4	rs451078	0	103161953	A	G
4	rs62323492	0	103162157	C	G
4	rs467204	0	103162228	C	G
4	rs146078165	0	103162329	C	T
4	rs34185522	0	103162561	G	T
4	rs456349	0	103162699	C	T
4	rs456521	0	103162707	T	C
4	rs11945205	0	103162998	C	T
4	rs11936159	0	103163213	A	G
4	rs62323493	0	103163326	A	T
4	rs59629817	0	103163889	C	T
4	rs458771	0	103163922	T	C
4	rs60245306	0	103163926	T	G
4	rs458779	0	103163959	T	C
4	rs60709691	0	103164073	A	G
4	rs57957741	0	103164166	G	A
4	rs72690460	0	103164401	G	A
4	rs458943	0	103164462	C	T
4	rs78841505	0	103164473	T	C
4	rs78349477	0	103164614	C	T
4	rs62323537	0	103164816	C	T
4	rs460624	0	103164921	T	A
4	rs56718028	0	103165019	A	T
4	rs59247268	0	103165047	T	C
4	rs460800	0	103165485	C	T
4	rs465164	0	103165513	G	A
4	rs6855701	0	103165608	A	G
4	rs11942074	0	103165885	C	T
4	rs462060	0	103165898	C	T
4	rs56028926	0	103166086	G	A
4	rs462178	0	103166193	C	T
4	rs462186	0	103166232	C	A
4	rs377273	0	103166437	A	G
4	rs373091	0	103166444	G	A
4	rs660502	0	103166559	G	A
4	rs660580	0	103166616	C	T
4	rs680310	0	103166627	C	T
4	rs450780	0	103166718	G	A
4	rs387839	0	103166816	T	C
4	rs142873571	0	103166984	C	T
4	rs62323541	0	103166989	C	G
4	rs459331	0	103167316	T	C
4	rs56385550	0	103167394	C	A
4	rs49178	0	103167613	C	A
4	rs457490	0	103168050	T	C
4	rs145145587	0	103168536	C	T
4	rs79456921	0	103168624	C	T
4	rs11736058	0	103168673	C	A
4	rs593576	0	103168829	G	T
4	rs412428	0	103169127	T	C
4	rs458201	0	103169242	A	G
4	rs457736	0	103169254	G	A
4	rs4640675	0	103169614	A	G
4	rs4525979	0	103169627	G	A
4	rs4621433	0	103169656	C	G
4	rs688499	0	103169856	C	T
4	rs651547	0	103169974	C	T
4	rs651551	0	103169982	T	C
4	rs6813204	0	103170123	T	C
4	rs13150344	0	103170124	G	A
4	rs660157	0	103170222	A	G
4	rs659837	0	103170226	A	C
4	rs659812	0	103170246	C	T
4	rs659763	0	103170292	C	T
4	rs11930303	0	103170425	G	T
4	rs658953	0	103170468	G	A
4	rs621412	0	103170568	T	C
4	rs657985	0	103170700	G	A
4	rs12498694	0	103170731	G	A
4	rs657581	0	103170769	G	A
4	rs11930418	0	103170772	G	A
4	rs657521	0	103170824	A	G
4	rs657195	0	103170842	G	A
4	rs11930452	0	103170845	G	A
4	rs682916	0	103171027	T	G
4	rs448181	0	103171120	T	C
4	rs432186	0	103171274	G	T
4	rs440507	0	103171317	T	G
4	rs643645	0	103171531	G	T
4	rs685213	0	103171548	C	G
4	rs13111982	0	103171659	C	T
4	rs426642	0	103171932	C	G
4	rs461902	0	103172135	C	T
4	rs465144	0	103172201	G	C
4	rs62327888	0	103172311	T	G
4	rs62327889	0	103172826	C	T
4	rs460026	0	103173058	T	C
4	rs463373	0	103173173	T	C
4	rs444943	0	103173564	T	A
4	rs438803	0	103173654	T	C
4	rs439757	0	103173711	C	A
4	rs13126885	0	103173749	C	T
4	rs190178	0	103174015	G	A
4	rs58321370	0	103174117	C	T
4	rs151372	0	103174196	C	T
4	rs535966969	0	103174326	G	A
4	rs151370	0	103174491	A	G
4	rs17032286	0	103174653	T	G
4	rs192068	0	103174819	G	A
4	rs149268	0	103175292	T	C
4	rs182865	0	103175743	G	T
4	rs62327912	0	103176039	T	C
4	rs17823175	0	103176308	C	T
4	rs58379650	0	103176740	G	T
4	rs151369	0	103176770	T	C
4	rs2298752	0	103177071	G	A
4	rs2298751	0	103177486	T	C
4	rs4476601	0	103179173	G	T
4	rs7681171	0	103179275	T	G
4	rs75109624	0	103179444	A	G
4	rs7662378	0	103179788	G	A
4	rs170871	0	103180149	C	T
4	rs189215	0	103180875	C	T
4	rs151368	0	103181113	A	T
4	rs6832846	0	103181749	G	A
4	rs151388	0	103182231	C	T
4	rs17032357	0	103182616	A	C
4	rs4698843	0	103182636	A	G
4	rs17032332	0	103182661	G	T
4	rs9331	0	103183218	G	A
4	rs151390	0	103183510	C	T
4	rs9705	0	103183531	T	C
4	rs151392	0	103183935	T	C
4	rs151393	0	103184089	A	G
4	rs7672806	0	103184590	T	C
4	rs151394	0	103184652	G	C
4	rs151395	0	103186708	T	C
4	rs151396	0	103186782	G	A
4	rs151397	0	103186797	G	T
4	rs151398	0	103187076	C	G
4	rs62327916	0	103187146	T	G
4	rs56215225	0	103187430	T	G
4	rs151399	0	103187562	C	T
4	rs151400	0	103187612	C	A
4	rs7681239	0	103188294	G	A
4	rs13114343	0	103189416	G	A
4	rs10489124	0	103189437	C	T
4	rs80176743	0	103189686	C	T
4	rs17225702	0	103189902	A	G
4	rs151401	0	103190128	A	G
4	rs17032400	0	103190229	T	C
4	rs151402	0	103190486	G	A
4	rs4699006	0	103190828	G	C
4	rs151403	0	103191447	A	G
4	rs151404	0	103191787	G	A
4	rs9992479	0	103192243	T	A
4	rs10049581	0	103192893	T	C
4	rs151405	0	103193578	T	C
4	rs74665237	0	103193660	C	T
4	rs151406	0	103194264	C	T
4	rs144401529	0	103194531	T	C
4	rs233834	0	103195240	T	C
4	rs233833	0	103195333	T	C
4	rs11725311	0	103196355	A	G
4	rs181746463	0	103197056	G	A
4	rs233832	0	103197384	G	A
4	rs233831	0	103197882	C	T
4	rs233830	0	103198424	A	G
4	rs139036380	0	103198466	A	G
4	rs115510548	0	103198819	G	C
4	rs233829	0	103198929	T	G
4	rs233828	0	103199767	G	T
4	rs57742487	0	103199965	C	T
4	rs10014145	0	103200577	A	G
4	rs28505163	0	103201122	A	G
4	rs233827	0	103201821	C	T
4	rs63519	0	103202914	C	A
4	rs56295373	0	103203113	C	G
4	rs233826	0	103203228	T	C
4	rs233825	0	103203250	A	G
4	rs11733504	0	103203467	A	G
4	rs2165265	0	103203500	T	G
4	rs2119213	0	103203853	T	C
4	rs233824	0	103203915	A	G
4	rs233823	0	103203945	G	A
4	rs233822	0	103204126	A	G
4	rs233821	0	103204358	A	G
4	rs233818	0	103204734	T	C
4	rs233817	0	103204845	C	A
4	rs448195	0	103205126	C	T
4	rs431451	0	103205128	T	C
4	rs426442	0	103205295	C	G
4	rs11941736	0	103205646	G	C
4	rs17226148	0	103205668	A	G
4	rs10489123	0	103205769	G	A
4	rs117300386	0	103205937	A	T
4	rs10489122	0	103206090	G	A
4	rs17824524	0	103206152	C	T
4	rs10489121	0	103206240	A	G
4	rs233816	0	103206555	G	T
4	rs77838078	0	103206597	C	T
4	rs79969194	0	103206711	G	T
4	rs79276766	0	103206829	A	T
4	rs62327945	0	103207077	A	G
4	rs72692219	0	103207425	C	G
4	rs77700733	0	103207785	C	T
4	rs233815	0	103207807	G	T
4	rs62327946	0	103207968	G	A
4	rs72692221	0	103208244	G	A
4	rs6825874	0	103208632	A	G
4	rs233814	0	103208703	T	C
4	rs2165266	0	103208891	G	C
4	rs6826958	0	103209043	C	A
4	rs233813	0	103209753	C	G
4	rs60690742	0	103210521	G	A
4	rs233812	0	103210831	T	A
4	rs117217846	0	103211020	T	C
4	rs233811	0	103211254	A	C
4	rs77378426	0	103211420	G	A
4	rs233810	0	103211903	C	T
4	rs233809	0	103212430	G	T
4	rs233808	0	103212456	C	T
4	rs233807	0	103212512	C	T
4	rs4588460	0	103212837	T	C
4	rs233806	0	103212846	T	C
4	rs233805	0	103212864	G	T
4	rs233804	0	103212916	C	A
4	rs59814792	0	103213058	T	G
4	rs390878	0	103213242	T	C
4	rs173048	0	103213362	A	C
4	rs7655493	0	103213671	C	T
4	rs11733483	0	103214099	A	T
4	rs440702	0	103214388	T	G
4	rs1470115	0	103214560	G	A
4	rs1470116	0	103214762	T	A
4	rs12649383	0	103215239	A	C
4	rs11097772	0	103215245	A	G
4	rs389974	0	103215347	C	T
4	rs2033899	0	103215536	T	C
4	rs396902	0	103215671	A	G
4	rs11737763	0	103215692	C	T
4	rs62327949	0	103216782	A	G
4	rs11730750	0	103217040	A	T
4	rs4698844	0	103217980	C	T
4	rs7694296	0	103218060	C	T
4	rs4698845	0	103218327	T	C
4	rs7699390	0	103218446	A	G
4	rs7699542	0	103218448	C	T
4	rs75944409	0	103219050	G	A
4	rs7654606	0	103219249	A	G
4	rs11734114	0	103219675	A	T
4	rs57965291	0	103220206	A	G
4	rs170869	0	103220401	C	T
4	rs971752	0	103224534	T	C
4	rs67529886	0	103225116	A	G
4	rs985989	0	103225255	A	C
4	rs11097773	0	103225513	T	C
4	rs139294760	0	103225793	T	G
4	rs77160456	0	103226969	C	T
4	rs6829701	0	103227073	G	A
4	rs36003008	0	103227284	T	C
4	rs62327953	0	103228357	G	C
4	rs1462947	0	103228545	G	A
4	rs35411892	0	103228734	C	T
4	rs41275739	0	103228976	G	A
4	rs6848517	0	103229362	C	G
4	rs56120867	0	103229659	T	C
4	rs4699011	0	103229845	C	T
4	rs73834752	0	103230847	T	C
4	rs67152947	0	103231262	C	G
4	rs6814003	0	103231406	C	T
4	rs62327954	0	103231927	A	G
4	rs13103835	0	103232168	T	C
4	rs6822371	0	103233207	C	A
4	rs11736123	0	103233611	G	C
4	rs11724128	0	103234223	T	C
4	rs62327956	0	103234413	A	T
4	rs72692248	0	103234626	G	A
4	rs13118152	0	103235640	G	A
4	rs78495412	0	103236186	T	C
4	rs6855535	0	103236295	G	A
4	rs55929428	0	103238268	T	C
4	rs7436937	0	103238462	C	A
4	rs1545744	0	103238966	T	A
4	rs58301340	0	103239971	C	T
4	rs17278473	0	103243101	C	T
4	rs998719	0	103244676	C	T
4	rs7692921	0	103247440	C	A
4	rs188054748	0	103247653	G	C
4	rs4699012	0	103249884	G	A
4	rs143655129	0	103251223	C	T
4	rs4699013	0	103251513	C	T
4	rs34663993	0	103252014	G	A
4	rs62327959	0	103253056	A	G
4	rs13128485	0	103253183	T	A
4	rs146594685	0	103253235	G	A
4	rs10461136	0	103253946	T	G
4	rs6844796	0	103254016	A	C
4	rs6850893	0	103254421	G	A
4	rs7664683	0	103255692	C	T
4	rs11735688	0	103259498	T	C
4	rs62329460	0	103259561	T	C
4	rs11724124	0	103260310	A	G
4	rs62329461	0	103261217	T	A
4	rs1381893	0	103261236	G	A
4	rs72692261	0	103262478	G	A
4	rs62329462	0	103264105	C	T
4	rs77176981	0	103264548	A	C
4	rs4146610	0	103265177	C	T
4	rs1462943	0	103265343	A	C
4	rs4557261	0	103267798	A	T
4	rs2054394	0	103268763	G	A
4	rs2054393	0	103268999	C	T
4	rs4699015	0	103269081	A	G
4	rs118111171	0	103270038	G	A
4	rs922361	0	103270070	A	C
4	rs11931217	0	103271888	C	A
4	rs56202729	0	103274665	G	A
4	rs62329487	0	103275132	A	C
4	rs139234590	0	103275194	G	A
4	rs13152048	0	103275840	C	A
4	rs12499248	0	103277284	C	T
4	rs116972261	0	103277406	C	T
4	rs147759523	0	103280369	T	G
4	rs33940030	0	103280629	G	T
4	rs73834756	0	103280766	C	T
4	rs34835832	0	103280897	A	G
4	rs6856314	0	103281890	T	A
4	rs4698846	0	103281909	G	C
4	rs11728286	0	103282130	C	A
4	rs34927061	0	103283130	A	T
4	rs11734743	0	103283326	T	C
4	rs11730379	0	103283378	C	T
4	rs35651507	0	103283395	T	C
4	rs10516492	0	103283460	T	A
4	rs56202913	0	103283557	G	A
4	rs13107285	0	103283598	G	A
4	rs11097774	0	103283988	A	G
4	rs10516493	0	103284644	A	T
4	rs13115792	0	103285161	G	C
4	rs7693671	0	103285254	A	G
4	rs11940362	0	103285618	T	C
4	rs10516494	0	103285705	A	G
4	rs985708	0	103285964	G	T
4	rs985709	0	103286191	C	T
4	rs13142002	0	103286769	C	T
4	rs62329492	0	103286884	C	T
4	rs13142667	0	103287073	C	T
4	rs13105418	0	103289029	A	G
4	rs4698847	0	103289554	G	A
4	rs4699017	0	103289743	G	A
4	rs12507566	0	103290258	C	T
4	rs79462669	0	103290476	T	C
4	rs12512457	0	103290581	T	C
4	rs1599684	0	103290829	T	C
4	rs2126625	0	103291177	G	A
4	rs2126626	0	103291318	G	T
4	rs4596242	0	103291541	T	C
4	rs4312759	0	103291575	G	A
4	rs12509851	0	103292250	G	A
4	rs11931076	0	103292435	T	A
4	rs11931083	0	103292490	T	C
4	rs11945859	0	103293397	G	C
4	rs2199540	0	103294060	A	T
4	rs7441941	0	103294225	T	G
4	rs6834845	0	103294689	G	A
4	rs10856965	0	103295376	T	C
4	rs11736431	0	103295470	T	C
4	rs4590034	0	103300724	G	A
4	rs146029584	0	103301035	T	C
4	rs4437252	0	103301551	C	T
4	rs4437253	0	103301630	C	T
4	rs112248279	0	103301737	C	T
4	rs145304275	0	103301955	G	A
4	rs4518246	0	103302153	A	G
4	rs4594728	0	103302253	G	A
4	rs4356914	0	103302259	T	C
4	rs11932504	0	103302704	G	A
4	rs7695249	0	103302846	C	T
4	rs150141946	0	103302879	G	A
4	rs4699019	0	103303098	A	G
4	rs6810692	0	103303359	A	T
4	rs141974165	0	103303832	G	C
4	rs11097775	0	103303944	T	C
4	rs7661593	0	103304542	G	A
4	rs1599685	0	103305215	A	G
4	rs11731743	0	103305324	C	T
4	rs4146611	0	103306223	C	T
4	rs4394001	0	103306670	G	T
4	rs1462948	0	103306947	A	G
4	rs1462949	0	103307146	T	A
4	rs1159788	0	103307549	A	C
4	rs17032552	0	103307931	C	A
4	rs6843751	0	103308071	T	C
4	rs1381899	0	103308207	G	A
4	rs145420675	0	103308856	C	T
4	rs962399	0	103308907	G	A
4	rs1462950	0	103309617	G	A
4	rs1462951	0	103309701	A	C
4	rs1462952	0	103309755	G	A
4	rs4699020	0	103310587	C	T
4	rs1599686	0	103310927	T	C
4	rs2086004	0	103311182	T	A
4	rs1117520	0	103311561	A	C
4	rs1117522	0	103311673	A	C
4	rs4699021	0	103312301	G	A
4	rs11097776	0	103314759	G	A
4	rs35684057	0	103315018	A	T
4	rs1870952	0	103315072	G	A
4	rs150813383	0	103315570	C	A
4	rs144133668	0	103315745	G	T
4	rs13150460	0	103315938	C	T
4	rs6814302	0	103316254	T	C
4	rs13105296	0	103316551	C	T
4	rs13112672	0	103317355	G	A
4	rs138528747	0	103317606	T	C
4	rs13112930	0	103317618	C	T
4	rs116977140	0	103317733	A	G
4	rs4699022	0	103317999	T	C
4	rs4699023	0	103318166	C	T
4	rs984055	0	103318943	C	G
4	rs80271034	0	103319643	A	G
4	rs7657947	0	103319681	A	C
4	rs55801262	0	103320030	G	A
4	rs56344531	0	103320197	T	A
4	rs11935847	0	103321128	C	T
4	rs13117712	0	103321557	T	C
4	rs13142626	0	103321791	G	C
4	rs149896045	0	103322196	C	A
4	rs61325025	0	103322304	T	C
4	rs77887859	0	103322390	T	A
4	rs11733421	0	103322604	T	A
4	rs6835467	0	103322783	C	T
4	rs13125848	0	103322953	T	C
4	rs11730344	0	103323995	G	A
4	rs1381896	0	103324849	T	C
4	rs1381897	0	103324850	A	G
4	rs13140586	0	103325015	T	C
4	rs1462945	0	103326097	T	A
4	rs13134240	0	103326112	G	C
4	rs12508086	0	103327149	T	C
4	rs12508121	0	103327207	T	C
4	rs147179520	0	103327472	A	T
4	rs11097777	0	103327503	T	G
4	rs10856967	0	103327536	T	C
4	rs11097778	0	103327797	G	C
4	rs4699024	0	103327883	G	C
4	rs138361221	0	103329085	T	C
4	rs7683109	0	103329088	A	G
4	rs11097779	0	103329111	T	C
4	rs11730958	0	103329311	G	C
4	rs11730944	0	103329490	C	G
4	rs57412285	0	103332256	C	G
4	rs13132235	0	103332490	G	C
4	rs13132722	0	103332834	C	G
4	rs1381895	0	103333010	T	C
4	rs1381894	0	103333139	T	C
4	rs76337624	0	103334169	G	A
4	rs13147260	0	103335061	A	G
4	rs13114804	0	103335494	A	C
4	rs11097780	0	103335544	G	A
4	rs12500141	0	103335561	A	C
4	rs59837211	0	103336311	G	A
4	rs143546063	0	103336344	G	A
4	rs76061456	0	103336809	G	A
4	rs13150351	0	103336841	T	C
4	rs13104988	0	103337394	T	A
4	rs12510124	0	103337685	G	A
4	rs34197129	0	103337860	A	G
4	rs11097781	0	103337946	G	A
4	rs11097782	0	103337971	T	G
4	rs73837208	0	103338469	G	A
4	rs62328503	0	103338532	C	T
4	rs58801882	0	103338696	G	A
4	rs13113284	0	103338768	T	C
4	rs13137839	0	103338853	C	T
4	rs4699025	0	103339144	G	T
4	rs4699026	0	103339675	C	T
4	rs12513242	0	103340510	G	A
4	rs12513230	0	103340629	C	T
4	rs12505568	0	103340702	A	C
4	rs12513257	0	103340706	C	A
4	rs113388694	0	103340746	C	T
4	rs12513366	0	103340908	G	C
4	rs4699027	0	103341701	C	T
4	rs141573383	0	103342137	G	A
4	rs9996947	0	103343133	G	A
4	rs10008684	0	103343134	T	C
4	rs10019247	0	103343210	A	G
4	rs4699028	0	103343362	A	G
4	rs13122985	0	103343816	G	A
4	rs2169596	0	103344382	C	T
4	rs2169595	0	103344422	T	A
4	rs73837211	0	103344446	G	A
4	rs6841750	0	103346430	A	C
4	rs59494802	0	103346846	C	T
4	rs1471393	0	103347309	C	T
4	rs13119968	0	103348467	G	T
4	rs964504	0	103349049	T	G
4	rs964503	0	103349213	C	G
4	rs2903280	0	103349447	C	A
4	rs6533013	0	103349526	C	G
4	rs6533014	0	103349740	A	G
4	rs12510679	0	103350585	A	C
4	rs6821848	0	103350758	G	T
4	rs2045798	0	103351396	T	A
4	rs2045797	0	103353074	G	C
4	rs13132193	0	103353591	T	A
4	rs6819295	0	103355489	G	A
4	rs6818963	0	103355490	C	T
4	rs6533015	0	103355533	C	G
4	rs76573486	0	103356402	C	T
4	rs181380172	0	103356697	G	T
4	rs6533016	0	103357253	C	A
4	rs62328509	0	103357740	G	T
4	rs62328510	0	103358641	C	T
4	rs62328511	0	103358838	C	T
4	rs1609991	0	103359330	A	C
4	rs6846971	0	103359744	C	T
4	rs1811810	0	103360830	G	A
4	rs1609992	0	103361105	A	G
4	rs7654834	0	103361435	A	T
4	rs1038000	0	103361697	A	T
4	rs12710964	0	103361790	G	A
4	rs1037999	0	103362252	C	T
4	rs61429188	0	103362775	C	G
4	rs66521590	0	103363446	G	A
4	rs6851440	0	103363638	T	C
4	rs141875799	0	103364359	C	A
4	rs2126627	0	103364463	T	C
4	rs926163	0	103364762	C	T
4	rs13115343	0	103365532	G	T
4	rs2169598	0	103365842	C	T
4	rs2866405	0	103366543	A	G
4	rs138182398	0	103367224	T	G
4	rs6817730	0	103368088	C	A
4	rs11097783	0	103368502	C	A
4	rs2169597	0	103368598	C	T
4	rs77169158	0	103369484	A	G
4	rs17825737	0	103369642	A	G
4	rs143232559	0	103369870	A	G
4	rs116445911	0	103370526	G	A
4	rs17032641	0	103370889	T	C
4	rs1973871	0	103371426	C	T
4	rs143607981	0	103372038	A	G
4	rs17825838	0	103373674	A	C
4	rs10000030	0	103374154	G	A
4	rs1313924	0	103375303	C	A
4	rs1313925	0	103377576	T	C
4	rs1314336	0	103378866	C	T
4	rs2091973	0	103379765	A	G
4	rs72932141	0	103380705	G	A
4	rs6533017	0	103381102	C	T
4	rs17008528	0	103383107	G	A
4	rs140854434	0	103383475	T	C
4	rs10014309	0	103383589	C	T
4	rs77002140	0	103383843	T	C
4	rs115547957	0	103383852	G	A
4	rs116087091	0	103385474	A	G
4	rs2205438	0	103387413	G	A
4	rs230490	0	103387419	G	A
4	rs230488	0	103388565	A	G
4	rs1598860	0	103389013	T	C
4	rs230487	0	103389409	C	A
4	rs62328535	0	103389514	C	T
4	rs10019804	0	103390496	G	A
4	rs17032683	0	103391275	T	C
4	rs28844321	0	103392632	A	G
4	rs10026278	0	103392866	C	T
4	rs9996514	0	103393912	T	C
4	rs59979574	0	103394219	A	G
4	rs28871712	0	103394414	T	C
4	rs28804983	0	103394940	T	C
4	rs4456957	0	103395103	C	G
4	rs1882949	0	103395780	C	T
4	rs2903281	0	103396333	G	A
4	rs2085549	0	103396923	A	G
4	rs2085548	0	103397014	C	T
4	rs11733168	0	103397289	C	T
4	rs34506242	0	103398374	C	T
4	rs62328536	0	103399049	C	A
4	rs80172929	0	103399601	C	T
4	rs4698857	0	103401255	G	T
4	rs33979463	0	103401583	C	T
4	rs141936164	0	103401723	A	G
4	rs28882677	0	103403494	A	G
4	rs144873903	0	103403708	G	A
4	rs10024473	0	103404302	A	G
4	rs80355640	0	103406112	A	C
4	rs10021017	0	103406448	C	T
4	rs11097786	0	103406511	G	A
4	rs11097787	0	103407342	C	T
4	rs11097788	0	103407428	A	G
4	rs10024808	0	103407962	G	A
4	rs13118067	0	103409547	T	C
4	rs28826294	0	103410328	A	G
4	rs2168805	0	103411034	A	T
4	rs2125213	0	103411099	G	A
4	rs28782795	0	103411101	T	G
4	rs28502244	0	103411878	A	C
4	rs28865076	0	103412148	G	A
4	rs72696109	0	103412345	T	G
4	rs28833207	0	103412735	C	A
4	rs139373257	0	103413214	C	T
4	rs2903282	0	103413351	C	T
4	rs747559	0	103414175	A	G
4	rs13147820	0	103415618	G	A
4	rs6811263	0	103415813	T	C
4	rs6833745	0	103415822	A	C
4	rs72696114	0	103417116	T	C
4	rs28573147	0	103418185	C	G
4	rs980455	0	103418957	T	C
4	rs11940017	0	103420759	T	C
4	rs11944443	0	103421018	A	G
4	rs72696119	0	103422504	C	G
4	rs6834596	0	103423211	G	C
4	rs2272676	0	103423326	G	T
4	rs10013613	0	103423493	G	T
4	rs78573682	0	103423667	A	G
4	rs3774932	0	103424193	A	G
4	rs3774933	0	103426339	T	C
4	rs28520385	0	103427248	T	G
4	rs3774934	0	103427476	A	G
4	rs2168803	0	103428615	A	T
4	rs4647972	0	103430534	C	T
4	rs117929697	0	103432047	A	G
4	rs148413161	0	103432750	T	G
4	rs17032705	0	103432974	G	A
4	rs62328541	0	103433346	T	C
4	rs78872571	0	103433465	C	T
4	rs3774936	0	103434137	A	T
4	rs3774937	0	103434253	T	C
4	rs149353386	0	103434675	C	A
4	rs73837248	0	103434793	A	G
4	rs118103345	0	103435668	C	T
4	rs1120986	0	103436641	C	G
4	rs79590323	0	103436737	T	C
4	rs62328542	0	103437587	G	A
4	rs11934404	0	103437601	A	G
4	rs230537	0	103438164	C	T
4	rs3774938	0	103438439	A	G
4	rs1598857	0	103439425	C	T
4	rs4647978	0	103440016	G	A
4	rs4235404	0	103440065	C	G
4	rs4647980	0	103440093	C	G
4	rs78900265	0	103441742	G	A
4	rs1599961	0	103443569	G	A
4	rs230536	0	103443842	A	G
4	rs117421214	0	103444309	C	G
4	rs1585215	0	103444474	T	C
4	rs1585214	0	103444533	T	C
4	rs1585213	0	103444698	C	T
4	rs35726481	0	103445043	G	A
4	rs80023293	0	103445442	T	G
4	rs4647981	0	103446013	G	A
4	rs1598856	0	103446115	A	G
4	rs72696152	0	103448525	A	C
4	rs230535	0	103448582	A	C
4	rs170731	0	103448903	T	A
4	rs230534	0	103449041	T	C
4	rs230533	0	103450083	A	G
4	rs230532	0	103450167	T	A
4	rs230531	0	103450377	G	A
4	rs77839426	0	103452696	A	G
4	rs79650652	0	103452813	G	A
4	rs75816590	0	103452819	C	T
4	rs28450894	0	103453535	C	T
4	rs230530	0	103453980	A	G
4	rs4647992	0	103455347	C	T
4	rs28595328	0	103456138	A	G
4	rs3796409	0	103457046	T	G
4	rs230529	0	103457418	T	C
4	rs230528	0	103457585	G	T
4	rs230527	0	103458178	A	G
4	rs230526	0	103458825	A	G
4	rs230525	0	103458877	G	A
4	rs4648004	0	103461107	A	G
4	rs4648006	0	103461559	C	T
4	rs230523	0	103462038	C	T
4	rs230522	0	103462797	A	G
4	rs118882	0	103463007	T	C
4	rs230521	0	103463328	C	G
4	rs76016852	0	103465229	C	T
4	rs230520	0	103465612	G	A
4	rs230519	0	103466749	T	C
4	rs93059	0	103468518	G	A
4	rs230518	0	103469967	C	T
4	rs230517	0	103470193	G	A
4	rs230516	0	103471251	G	A
4	rs79369731	0	103471388	A	G
4	rs230515	0	103471434	G	A
4	rs230514	0	103471939	G	A
4	rs230512	0	103472885	A	G
4	rs230511	0	103474768	T	C
4	rs4648011	0	103475444	G	T
4	rs230510	0	103476166	T	A
4	rs7340881	0	103476566	C	T
4	rs230509	0	103478265	G	A
4	rs13117745	0	103478703	C	T
4	rs28566809	0	103478941	G	A
4	rs230508	0	103479279	A	G
4	rs230507	0	103480246	C	A
4	rs6819573	0	103480907	C	T
4	rs230505	0	103481351	G	T
4	rs230504	0	103481561	T	C
4	rs230491	0	103484615	T	C
4	rs230492	0	103485780	A	G
4	rs230493	0	103486216	A	T
4	rs3774951	0	103486301	T	G
4	rs1598861	0	103486697	A	C
4	rs35680095	0	103486698	G	A
4	rs230494	0	103486969	G	A
4	rs230495	0	103487300	A	G
4	rs2293970	0	103487982	A	T
4	rs230496	0	103488491	G	A
4	rs4648013	0	103488777	G	C
4	rs230497	0	103488986	T	A
4	rs230498	0	103489603	A	G
4	rs230499	0	103489983	T	G
4	rs230500	0	103491724	A	G
4	rs230502	0	103492383	A	G
4	rs77803021	0	103493470	A	G
4	rs230538	0	103494230	C	T
4	rs117598400	0	103495006	C	T
4	rs230539	0	103495532	G	A
4	rs230540	0	103496667	C	T
4	rs909331	0	103496998	G	A
4	rs4648024	0	103497567	C	T
4	rs230541	0	103497785	G	A
4	rs909332	0	103497875	A	T
4	rs230542	0	103498455	T	C
4	rs230543	0	103500788	C	T
4	rs230544	0	103500875	T	C
4	rs1801	0	103501054	C	G
4	rs11723120	0	103502551	G	A
4	rs11097789	0	103502762	T	C
4	rs28491436	0	103503278	G	T
4	rs4699030	0	103503824	G	C
4	rs1005819	0	103504305	C	T
4	rs4648037	0	103504779	T	C
4	rs1598858	0	103506095	A	G
4	rs1610152	0	103506374	G	C
4	rs1598859	0	103506444	T	C
4	rs17032850	0	103507703	G	C
4	rs3774956	0	103508526	C	T
4	rs4648044	0	103508643	C	T
4	rs4648045	0	103508703	T	C
4	rs3821958	0	103508824	A	G
4	rs3774957	0	103509025	A	T
4	rs1287	0	103509436	G	A
4	rs7667496	0	103509455	C	T
4	rs7692606	0	103509681	T	C
4	rs1020759	0	103510511	C	T
4	rs3774959	0	103511114	G	A
4	rs3774960	0	103511330	C	T
4	rs10013190	0	103511772	G	A
4	rs59123962	0	103512451	T	G
4	rs4698858	0	103513073	C	G
4	rs9996972	0	103513901	A	T
4	rs10031217	0	103513939	T	C
4	rs1020760	0	103514445	C	G
4	rs4648049	0	103514737	C	T
4	rs4648050	0	103514741	T	C
4	rs4648051	0	103514993	A	G
4	rs4648052	0	103515055	G	T
4	rs4648055	0	103515313	G	A
4	rs4648058	0	103515591	G	C
4	rs4648059	0	103515597	G	C
4	rs192833592	0	103516041	C	T
4	rs4648062	0	103516384	T	C
4	rs4235405	0	103516811	T	C
4	rs4648068	0	103518305	A	G
4	rs12641009	0	103518540	A	C
4	rs3774963	0	103519365	G	C
4	rs3774964	0	103519487	A	G
4	rs7684888	0	103524331	G	A
4	rs11722146	0	103524629	G	A
4	rs3774965	0	103524935	A	C
4	rs12509403	0	103525350	C	T
4	rs12509517	0	103525508	G	C
4	rs3774966	0	103525836	T	G
4	rs3774967	0	103525931	T	C
4	rs4699031	0	103526428	A	G
4	rs4235406	0	103526531	T	C
4	rs3755867	0	103526674	A	G
4	rs4648090	0	103527068	G	A
4	rs4648095	0	103527876	T	C
4	rs9790601	0	103529963	A	G
4	rs7683854	0	103530056	A	T
4	rs28557116	0	103530642	A	C
4	rs3774968	0	103531112	A	G
4	rs4648110	0	103533821	T	A
4	rs4648117	0	103534557	C	T
4	rs3817685	0	103534560	C	G
4	rs4648127	0	103535905	C	T
4	rs230547	0	103536261	C	T
4	rs4648133	0	103536413	T	C
4	rs4648135	0	103536670	A	G
4	rs4648141	0	103536901	G	A
4	rs1609798	0	103537442	C	T
4	rs7674004	0	103540313	G	A
4	rs62327180	0	103540762	G	A
4	rs7674640	0	103540780	C	T
4	rs997476	0	103542005	G	T
4	rs10489113	0	103542201	T	C
4	rs17032996	0	103545219	G	C
4	rs11733293	0	103545253	C	T
4	rs4698860	0	103545327	A	G
4	rs4698861	0	103545487	A	G
4	rs4698862	0	103545797	A	G
4	rs4698863	0	103545848	C	T
4	rs62327181	0	103546138	T	C
4	rs17033014	0	103546186	A	G
4	rs17033015	0	103546304	A	C
4	rs12645469	0	103546855	G	A
4	rs12648696	0	103546896	T	C
4	rs7685915	0	103547949	A	T
4	rs7664171	0	103547967	T	C
4	rs35992292	0	103548216	G	T
4	rs10213251	0	103549149	C	T
4	rs7677509	0	103550006	T	C
4	rs7699231	0	103550075	A	G
4	rs7699678	0	103550096	G	A
4	rs11724614	0	103550248	A	G
4	rs7664828	0	103551376	C	T
4	rs7665090	0	103551603	A	G
4	rs7690123	0	103551759	T	C
4	rs7665659	0	103551818	C	T
4	rs7665854	0	103551909	C	A
4	rs7690700	0	103552068	T	C
4	rs12644381	0	103552430	A	G
4	rs1054037	0	103552709	C	T
4	rs4013	0	103552813	C	T
4	rs4019	0	103552830	G	A
4	rs7672268	0	103552858	C	T
4	rs1054029	0	103553053	G	A
4	rs3194585	0	103553090	A	G
4	rs118026118	0	103553503	A	C
4	rs735403	0	103553543	C	T
4	rs735404	0	103553665	G	A
4	rs735405	0	103553916	A	C
4	rs1077358	0	103553926	C	T
4	rs3774969	0	103553960	T	C
4	rs2866406	0	103554019	G	A
4	rs2866407	0	103554108	C	G
4	rs2866408	0	103554113	T	A
4	rs2866409	0	103554261	T	G
4	rs2866412	0	103554350	T	A
4	rs12498722	0	103554522	C	T
4	rs12502761	0	103554552	T	C
4	rs5026469	0	103554713	G	A
4	rs5026470	0	103554722	A	G
4	rs5026471	0	103554733	G	A
4	rs5026472	0	103554773	C	G
4	rs5026474	0	103554810	C	A
4	rs5026475	0	103554821	T	C
4	rs78253661	0	103554822	C	T
4	rs5026476	0	103554910	A	C
4	rs13106304	0	103554975	A	G
4	rs13106325	0	103554992	A	G
4	rs6812747	0	103555417	A	C
4	rs6813157	0	103555611	A	C
4	rs200610521	0	103555642	T	C
4	rs6839064	0	103555676	T	C
4	rs2272695	0	103555803	G	C
4	rs2272696	0	103555821	G	A
4	rs2272697	0	103555992	A	G
4	rs909349	0	103556316	T	C
4	rs4586937	0	103556462	G	C
4	rs3733202	0	103556861	T	C
4	rs2866413	0	103557077	G	A
4	rs4547797	0	103557192	C	T
4	rs2866414	0	103557219	C	T
4	rs4496586	0	103557311	G	C
4	rs10007196	0	103557463	A	T
4	rs9996834	0	103557529	T	G
4	rs11727546	0	103557664	A	G
4	rs2903283	0	103557753	T	C
4	rs4579121	0	103558169	C	G
4	rs6810869	0	103558514	T	A
4	rs6833962	0	103558731	C	T
4	rs6533020	0	103558805	T	C
4	rs6834176	0	103558833	C	A
4	rs6533021	0	103558853	A	G
4	rs6533022	0	103558951	T	C
4	rs116947538	0	103559340	G	T
4	rs148150924	0	103559862	C	T
4	rs2125211	0	103559876	A	G
4	rs765789	0	103560745	A	T
4	rs2293995	0	103561106	T	C
4	rs228611	0	103561709	G	A
4	rs142150027	0	103562248	T	A
4	rs190394352	0	103566078	A	T
4	rs228618	0	103567348	G	T
4	rs77795718	0	103569009	G	A
4	rs228619	0	103569283	A	G
4	rs142510107	0	103571513	T	C
4	rs228623	0	103572320	G	A
4	rs228624	0	103572440	G	A
4	rs228625	0	103572751	G	T
4	rs228626	0	103572946	C	T
4	rs228627	0	103573082	C	T
4	rs228628	0	103573323	C	T
4	rs228629	0	103573377	G	C
4	rs228630	0	103573749	G	A
4	rs228631	0	103573863	C	T
4	rs228632	0	103573904	C	T
4	rs179195	0	103575067	C	T
4	rs2978641	0	103575280	T	C
4	rs228612	0	103575385	C	A
4	rs228613	0	103577465	T	C
4	rs77985169	0	103577992	T	C
4	rs228614	0	103578637	G	A
4	rs228616	0	103579691	G	A
4	rs228617	0	103580788	T	C
4	rs17033100	0	103581262	C	T
4	rs434644	0	103583189	A	C
4	rs413967	0	103583196	G	A
4	rs404574	0	103583208	A	G
4	rs79039583	0	103584310	G	A
4	rs227361	0	103586977	C	T
4	rs6847587	0	103590864	A	G
4	rs74819220	0	103593829	T	C
4	rs227275	0	103593898	A	C
4	rs227276	0	103594918	T	C
4	rs227277	0	103594938	G	A
4	rs227278	0	103595651	A	G
4	rs227279	0	103597032	A	G
4	rs80121243	0	103598364	A	G
4	rs11097790	0	103602237	T	C
4	rs227280	0	103603949	A	G
4	rs117797211	0	103605290	G	A
4	rs10004772	0	103605743	T	A
4	rs393223	0	103605916	G	A
4	rs170563	0	103606672	C	T
4	rs227281	0	103606872	C	T
4	rs227282	0	103606886	C	A
4	rs227283	0	103607253	C	G
4	rs227284	0	103607635	G	A
4	rs227285	0	103607806	C	T
4	rs170564	0	103608308	C	T
4	rs189023845	0	103609295	T	C
4	rs13112128	0	103609793	T	A
4	rs227363	0	103610248	C	T
4	rs227364	0	103610310	T	A
4	rs75642702	0	103610596	C	A
4	rs227365	0	103610872	A	G
4	rs227366	0	103611364	G	A
4	rs227367	0	103611533	A	T
4	rs227368	0	103611845	C	T
4	rs227369	0	103612018	G	T
4	rs227370	0	103612043	T	C
4	rs227371	0	103612137	G	A
4	rs227372	0	103612917	T	C
4	rs227373	0	103613266	A	G
4	rs227374	0	103613299	A	G
4	rs138016189	0	103616174	C	A
4	rs76323566	0	103616816	G	A
4	rs11728959	0	103616975	C	T
4	rs227375	0	103618023	T	C
4	rs150900	0	103625183	T	C
4	rs12513074	0	103625531	T	A
4	rs223513	0	103625590	C	T
4	rs223512	0	103626859	T	C
4	rs223511	0	103627874	A	G
4	rs223510	0	103627968	T	C
4	rs147542465	0	103628285	A	T
4	rs223508	0	103632963	C	T
4	rs223507	0	103633815	G	A
4	rs223506	0	103633894	T	C
4	rs223505	0	103634220	C	T
4	rs192439534	0	103634972	G	A
4	rs223504	0	103635183	T	C
4	rs117627866	0	103637217	A	C
4	rs223503	0	103640143	A	G
4	rs77784769	0	103640731	C	T
4	rs223502	0	103640758	T	C
4	rs223501	0	103643128	G	A
4	rs223500	0	103647047	C	T
4	rs223499	0	103647335	A	G
4	rs223498	0	103651962	A	C
4	rs117481582	0	103652168	A	G
4	rs223497	0	103653976	T	C
4	rs223496	0	103654439	A	G
4	rs139370250	0	103654724	C	T
4	rs223495	0	103656377	A	G
4	rs12501044	0	103658651	T	G
4	rs140871512	0	103659315	G	A
4	rs117368394	0	103663341	G	A
4	rs223494	0	103666965	C	T
4	rs223493	0	103668344	T	G
4	rs141931379	0	103670034	C	T
4	rs141271022	0	103671963	G	C
4	rs61213019	0	103672684	G	A
4	rs223492	0	103675108	G	C
4	rs223490	0	103679117	G	T
4	rs223489	0	103680984	A	G
4	rs223487	0	103683546	A	C
4	rs147188843	0	103684015	T	A
4	rs223486	0	103684953	C	G
4	rs223484	0	103685471	G	A
4	rs223482	0	103687208	A	G
4	rs223481	0	103688017	T	C
4	rs223480	0	103688038	T	C
4	rs77855933	0	103688385	T	C
4	rs10031684	0	103688439	C	T
```
