## Supplementary material for "Characterization of shared and ancestry-specific signals driving complex traits using multi-ancestry fine-mapping": susiex_nc3.cs80.cs

```
CS_ID	SNP	BP	REF_ALLELE	ALT_ALLELE	REF_FRQ	BETA	SE	-LOG10P	CS_PIP	OVRL_PIP
1	rs13107325	103188709	T,NA	C,NA	0.920477,NA	0.0690338,NA	0.0073078,NA	20.4559,NA	0.997973	0.997973
2	rs75784253	102604045	A,A	G,G	0.996024,0.861111	-0.0874483,-0.015058	0.0314177,0.0123606	2.26929,0.651423	0.0214477	0.0214477
2	rs76363407	102605600	G,G	A,A	0.996024,0.861111	-0.084956,-0.0148002	0.0314177,0.0123606	2.16435,0.636084	0.0156714	0.0156714
2	rs77810408	102484542	A,A	G,G	0.978131,0.800595	0.0248676,0.0315893	0.0135185,0.0106986	1.18152,2.50161	0.0126925	0.0126925
2	rs73836455	102467559	G,G	A,A	0.978131,0.800595	0.0237588,0.0321788	0.0135185,0.0106986	1.1033,2.57972	0.012279	0.012279
2	rs10856961	102463359	T,T	C,C	0.976143,0.805556	0.0241073,0.0326556	0.0129561,0.0108009	1.20212,2.60219	0.011049	0.011049
2	rs188278929	102452371	A,NA	G,NA	0.987078,NA	0.0465747,NA	0.0175062,NA	2.10774,NA	0.0102914	0.0102914
2	rs11931775	102451614	A,A	G,G	0.976143,0.805556	0.0208263,0.0335755	0.0129561,0.0108009	0.966754,2.7259	0.00837711	0.00837711
2	rs555812521	103118257	A,NA	G,NA	0.985089,NA	-0.0647658,NA	0.0163138,NA	4.14343,NA	0.00805944	0.00805944
2	rs10856960	102463189	A,A	G,G	0.976143,0.806548	0.023409,0.0319597	0.0129561,0.0108218	1.14999,2.50247	0.00772978	0.00772978
2	rs28828168	102497486	T,T	C,C	0.755467,0.815476	0.0146254,-0.0230097	0.00460006,0.0110197	2.83096,1.43423	0.00614992	0.00614992
2	rs10019711	102500252	A,A	G,G	0.755467,0.815476	0.0145732,-0.0230607	0.00460006,0.0110197	2.81399,1.43915	0.0060025	0.0060025
2	rs13120525	102482799	A,A	C,C	0.754473,0.815476	0.0146502,-0.022825	0.00459376,0.0110197	2.8456,1.41644	0.00591184	0.00591184
2	rs34843160	102478260	T,T	A,A	0.754473,0.815476	0.0145605,-0.0229236	0.00459376,0.0110197	2.81636,1.42592	0.0056812	0.0056812
2	rs76694695	102502562	A,A	T,T	0.978131,0.797619	0.022972,0.0292465	0.0135185,0.0106395	1.04933,2.22328	0.0055075	0.0055075
2	rs78769364	102600849	A,A	G,G	0.996024,0.861111	-0.076479,-0.0135579	0.0314177,0.0123606	1.82617,0.564314	0.00541741	0.00541741
2	rs10010568	102511153	C,C	T,T	0.756461,0.815476	0.0145532,-0.0226137	0.0046064,0.0110197	2.801,1.39621	0.00520226	0.00520226
2	rs117158861	102612678	NA,T	NA,A	NA,0.972222	NA,0.0715333	NA,0.0260119	NA,2.22482	0.00517483	0.00517483
2	rs78867752	102591242	C,C	T,T	0.996024,0.861111	-0.0732551,-0.0166748	0.0314177,0.0123606	1.70512,0.751222	0.00502175	0.00502175
2	rs74674691	102586984	A,A	C,C	0.996024,0.866071	-0.0718117,-0.0177728	0.0314177,0.0125513	1.65226,0.804729	0.0046805	0.0046805
2	rs144780302	102643156	NA,C	NA,T	NA,0.977182	NA,0.0782768	NA,0.0286274	NA,2.20408	0.00457849	0.00457849
2	rs73833815	102494654	T,T	C,C	0.978131,0.924603	0.0241098,0.04292	0.0135185,0.0161901	1.12778,2.09554	0.00430985	0.00430985
2	rs10007640	102491130	T,T	C,C	0.55169,0.606151	0.00695637,-0.0174991	0.0039756,0.00874879	1.09605,1.34216	0.00426593	0.00426593
2	rs76935405	102580602	C,C	A,A	0.996024,0.866071	-0.0707409,-0.0179177	0.0314177,0.0125513	1.61358,0.814117	0.00425579	0.00425579
2	rs201081507	102681041	G,G	A,A	0.484095,0.527778	0.0178688,-0.0123053	0.0039563,0.00856258	5.20166,0.821919	0.00414973	0.00414973
2	rs75886752	102490937	A,A	T,T	0.978131,0.922619	0.024051,0.0419577	0.0135185,0.0159983	1.12366,2.05921	0.00396357	0.00396357
2	rs59724112	102470961	T,T	A,A	0.978131,0.924603	0.0237562,0.042707	0.0135185,0.0161901	1.10312,2.07866	0.00393102	0.00393102
2	rs79093923	102496734	T,T	C,C	0.978131,0.924603	0.0234593,0.0429058	0.0135185,0.0161901	1.0826,2.09441	0.00385637	0.00385637
2	rs112519623	103184239	A,NA	G,NA	0.985089,NA	0.0431415,NA	0.0163138,NA	2.08716,NA	0.00383455	0.00383455
2	rs9996041	102473154	G,G	T,T	0.555666,0.630952	0.00628331,-0.0188793	0.00397904,0.00885857	0.941906,1.48052	0.00375023	0.00375023
2	rs10002364	102477195	G,G	A,A	0.559642,0.632937	0.00642684,-0.0190989	0.00398274,0.00886855	0.972252,1.5048	0.00368986	0.00368986
2	rs10002234	102477024	T,T	A,A	0.559642,0.632937	0.00638094,-0.0192008	0.00398274,0.00886855	0.962086,1.51735	0.00367841	0.00367841
2	rs10024975	102477210	T,T	C,C	0.559642,0.632937	0.00638094,-0.0191474	0.00398274,0.00886855	0.962086,1.51077	0.00362941	0.00362941
2	rs4699231	102474634	T,T	A,A	0.557654,0.632937	0.00628618,-0.0189485	0.00398085,0.00886855	0.941906,1.48637	0.00343798	0.00343798
2	rs10031266	102473312	T,T	C,C	0.558648,0.632937	0.00633353,-0.0189005	0.00398179,0.00886855	0.951971,1.48052	0.00342019	0.00342019
2	rs4699230	102474578	A,A	G,G	0.558648,0.632937	0.00624636,-0.0190568	0.00398179,0.00886855	0.932891,1.49962	0.00336847	0.00336847
2	rs4699229	102474454	G,G	A,A	0.558648,0.632937	0.00624636,-0.0190568	0.00398179,0.00886855	0.932891,1.49962	0.00336847	0.00336847
2	rs10024695	102476977	T,T	C,C	0.558648,0.632937	0.00644388,-0.0185904	0.00398179,0.00886855	0.97638,1.44294	0.00336602	0.00336602
2	rs4699232	102474654	T,T	G,G	0.557654,0.632937	0.00624489,-0.0189485	0.00398085,0.00886855	0.932891,1.48637	0.00335083	0.00335083
2	rs28634001	102473934	G,G	A,A	0.558648,0.632937	0.00624636,-0.0190031	0.00398179,0.00886855	0.932891,1.49304	0.00332362	0.00332362
2	rs10021222	102475436	T,T	G,G	0.558648,0.632937	0.00637942,-0.0186426	0.00398179,0.00886855	0.962086,1.44924	0.00330282	0.00330282
2	rs7356516	102473848	C,C	T,T	0.558648,0.632937	0.00624636,-0.0189542	0.00398179,0.00886855	0.932891,1.48707	0.00328346	0.00328346
2	rs7356291	102473704	A,A	G,G	0.558648,0.632937	0.00624636,-0.0189542	0.00398179,0.00886855	0.932891,1.48707	0.00328346	0.00328346
2	rs10021102	102475310	C,C	G,G	0.558648,0.632937	0.00628765,-0.0188466	0.00398179,0.00886855	0.941906,1.47394	0.00327973	0.00327973
2	rs10035012	102475049	G,G	C,C	0.558648,0.631944	0.00624636,-0.0188359	0.00398179,0.00886353	0.932891,1.47394	0.00327911	0.00327911
2	rs9999254	102474148	C,C	T,T	0.558648,0.632937	0.00624636,-0.0189485	0.00398179,0.00886855	0.932891,1.48637	0.00327875	0.00327875
2	rs9990585	102475139	T,T	G,G	0.557654,0.632937	0.00624489,-0.0188466	0.00398085,0.00886855	0.932891,1.47394	0.00326716	0.00326716
2	rs10024690	102476968	G,G	C,C	0.558648,0.632937	0.00648928,-0.0183371	0.00398179,0.00886855	0.986504,1.4126	0.00325703	0.00325703
2	rs7356289	102473785	A,A	C,C	0.558648,0.632937	0.00624636,-0.0189005	0.00398179,0.00886855	0.932891,1.48052	0.00323994	0.00323994
2	rs9999428	102500416	G,G	A,A	0.559642,0.633929	0.00649082,-0.0181938	0.00398274,0.00887361	0.986504,1.39435	0.0032398	0.0032398
2	rs9996896	102500175	G,G	A,A	0.559642,0.633929	0.00649082,-0.0181938	0.00398274,0.00887361	0.986504,1.39435	0.0032398	0.0032398
2	rs7356359	102474792	G,G	A,A	0.558648,0.632937	0.00624636,-0.0188951	0.00398179,0.00886855	0.932891,1.47985	0.00323556	0.00323556
2	rs10026180	102489437	G,G	A,A	0.558648,0.633929	0.00647121,-0.0182966	0.00398179,0.00887361	0.982469,1.40654	0.00320647	0.00320647
2	rs10028684	102472919	T,T	C,C	0.558648,0.632937	0.00624636,-0.0188517	0.00398179,0.00886855	0.932891,1.47457	0.00320097	0.00320097
2	rs10022293	102500659	A,A	G,G	0.558648,0.633929	0.00648928,-0.0181938	0.00398179,0.00887361	0.986504,1.39435	0.00316423	0.00316423
2	rs74862869	102499285	G,G	A,A	0.559642,0.633929	0.00644542,-0.0181938	0.00398274,0.00887361	0.97638,1.39435	0.00314784	0.00314784
2	rs10033644	102500526	C,C	T,T	0.559642,0.633929	0.00644542,-0.0181938	0.00398274,0.00887361	0.97638,1.39435	0.00314784	0.00314784
2	rs13123252	102500788	T,T	G,G	0.559642,0.633929	0.00644542,-0.0181938	0.00398274,0.00887361	0.97638,1.39435	0.00314784	0.00314784
2	rs111775585	102499415	C,C	G,G	0.559642,0.633929	0.00644542,-0.0181938	0.00398274,0.00887361	0.97638,1.39435	0.00314784	0.00314784
2	rs10022033	102500588	T,T	C,C	0.559642,0.633929	0.00644542,-0.0181938	0.00398274,0.00887361	0.97638,1.39435	0.00314784	0.00314784
2	rs10016250	102498953	A,A	G,G	0.559642,0.633929	0.00644542,-0.0181938	0.00398274,0.00887361	0.97638,1.39435	0.00314784	0.00314784
2	rs10019394	102499935	C,C	G,G	0.559642,0.633929	0.00644542,-0.0181938	0.00398274,0.00887361	0.97638,1.39435	0.00314784	0.00314784
2	rs10084821	102475832	G,G	A,A	0.558648,0.632937	0.00628765,-0.0186426	0.00398179,0.00886855	0.941906,1.44924	0.00311906	0.00311906
2	rs10035089	102475108	T,T	C,C	0.558648,0.632937	0.00620048,-0.0188466	0.00398179,0.00886855	0.922922,1.47394	0.00310767	0.00310767
2	rs7441661	102491166	A,A	T,T	0.558648,0.633929	0.00637942,-0.0183981	0.00398179,0.00887361	0.962086,1.41862	0.00310151	0.00310151
2	rs2866384	102491732	A,A	G,G	0.558648,0.633929	0.00637942,-0.0183981	0.00398179,0.00887361	0.962086,1.41862	0.00310151	0.00310151
2	rs5000385	102493690	A,A	G,G	0.558648,0.633929	0.00637942,-0.0183981	0.00398179,0.00887361	0.962086,1.41862	0.00310151	0.00310151
2	rs2903270	102491934	G,G	A,A	0.558648,0.633929	0.00637942,-0.0183981	0.00398179,0.00887361	0.962086,1.41862	0.00310151	0.00310151
2	rs10028479	102495598	T,T	A,A	0.559642,0.633929	0.00638094,-0.0182947	0.00398274,0.00887361	0.962086,1.40631	0.00309654	0.00309654
2	rs4699240	102495222	A,A	C,C	0.559642,0.633929	0.00638094,-0.0182947	0.00398274,0.00887361	0.962086,1.40631	0.00309654	0.00309654
2	rs9998573	102475428	G,G	A,A	0.558648,0.632937	0.00628765,-0.0185941	0.00398179,0.00886855	0.941906,1.44338	0.00308219	0.00308219
2	rs4698966	102495077	A,A	G,G	0.559642,0.633929	0.00638094,-0.0182467	0.00398274,0.00887361	0.962086,1.40061	0.00306095	0.00306095
2	rs13107786	102498578	T,T	C,C	0.559642,0.633929	0.00640003,-0.0181938	0.00398274,0.00887361	0.966307,1.39435	0.00305889	0.00305889
2	rs10015619	102498415	T,T	C,C	0.559642,0.633929	0.00640003,-0.0181938	0.00398274,0.00887361	0.966307,1.39435	0.00305889	0.00305889
2	rs13101389	102498066	T,T	C,C	0.559642,0.633929	0.00640003,-0.0181938	0.00398274,0.00887361	0.966307,1.39435	0.00305889	0.00305889
2	rs71614696	102477504	T,T	C,C	0.558648,0.632937	0.00620048,-0.0187446	0.00398179,0.00886855	0.922922,1.46156	0.00303042	0.00303042
2	rs6815071	102497581	C,C	T,T	0.559642,0.633929	0.00635463,-0.0182467	0.00398274,0.00887361	0.956282,1.40061	0.00301079	0.00301079
2	rs71596329	102476654	T,T	A,A	0.558648,0.632937	0.00624636,-0.0185941	0.00398179,0.00886855	0.932891,1.44338	0.00300433	0.00300433
2	rs13129397	102477248	T,T	C,C	0.559642,0.632937	0.00633504,-0.0184921	0.00398274,0.00886855	0.951971,1.43112	0.00299973	0.00299973
2	rs4699239	102494758	C,C	T,T	0.558648,0.633929	0.00637942,-0.0182467	0.00398179,0.00887361	0.962086,1.40061	0.00299031	0.00299031
2	rs4698965	102489377	A,A	C,C	0.558648,0.633929	0.00633353,-0.0183498	0.00398179,0.00887361	0.951971,1.41286	0.00297879	0.00297879
2	rs10004046	102489572	A,A	G,G	0.558648,0.633929	0.00633353,-0.0183498	0.00398179,0.00887361	0.951971,1.41286	0.00297879	0.00297879
2	rs10006739	102496192	A,A	C,C	0.559642,0.633929	0.00633504,-0.0182467	0.00398274,0.00887361	0.951971,1.40061	0.00297406	0.00297406
2	rs6837742	102497552	G,G	C,C	0.559642,0.633929	0.00635463,-0.0181938	0.00398274,0.00887361	0.956282,1.39435	0.00297284	0.00297284
2	rs13145270	102496944	T,T	A,A	0.559642,0.632937	0.00630925,-0.0182363	0.00398274,0.00886855	0.946308,1.40061	0.00292753	0.00292753
2	rs4699238	102488816	A,A	G,G	0.558648,0.633929	0.00628765,-0.0183498	0.00398179,0.00887361	0.941906,1.41286	0.00289493	0.00289493
2	rs13125011	102488297	T,T	G,G	0.558648,0.633929	0.00628765,-0.0183498	0.00398179,0.00887361	0.941906,1.41286	0.00289493	0.00289493
2	rs4256226	102487310	A,A	G,G	0.558648,0.633929	0.00628765,-0.0183498	0.00398179,0.00887361	0.941906,1.41286	0.00289493	0.00289493
2	rs4699234	102478334	C,C	G,G	0.558648,0.632937	0.00628765,-0.0182929	0.00398179,0.00886855	0.941906,1.40734	0.00286481	0.00286481
2	rs1946379	102484906	A,A	T,T	0.557654,0.632937	0.00633205,-0.0180401	0.00398085,0.00886855	0.951971,1.37743	0.00286276	0.00286276
2	rs4698963	102478679	G,G	A,A	0.558648,0.632937	0.00628765,-0.0182394	0.00398179,0.00886855	0.941906,1.40098	0.00282817	0.00282817
2	rs28650372	102479054	A,A	G,G	0.558648,0.632937	0.00628765,-0.0182394	0.00398179,0.00886855	0.941906,1.40098	0.00282817	0.00282817
2	rs28480442	102479098	T,T	C,C	0.558648,0.632937	0.00628765,-0.0182394	0.00398179,0.00886855	0.941906,1.40098	0.00282817	0.00282817
2	rs4698962	102478402	T,T	C,C	0.558648,0.632937	0.00628765,-0.0182394	0.00398179,0.00886855	0.941906,1.40098	0.00282817	0.00282817
2	rs4699235	102478507	C,C	T,T	0.558648,0.632937	0.00628765,-0.0182394	0.00398179,0.00886855	0.941906,1.40098	0.00282817	0.00282817
2	rs71614695	102477500	T,T	C,C	0.558648,0.631944	0.00637942,-0.018734	0.00398179,0.00886353	0.962086,1.46156	0.00280954	0.00280954
2	rs6836414	102479893	C,C	G,G	0.558648,0.632937	0.00628765,-0.0181908	0.00398179,0.00886855	0.941906,1.39522	0.00279535	0.00279535
2	rs6532944	102479563	T,T	C,C	0.558648,0.632937	0.00628765,-0.0181908	0.00398179,0.00886855	0.941906,1.39522	0.00279535	0.00279535
2	rs13105894	102480944	T,T	A,A	0.558648,0.632937	0.00628765,-0.0181908	0.00398179,0.00886855	0.941906,1.39522	0.00279535	0.00279535
2	rs6835677	102479753	T,T	A,A	0.558648,0.632937	0.00628765,-0.0181908	0.00398179,0.00886855	0.941906,1.39522	0.00279535	0.00279535
2	rs10022567	102471001	T,T	C,C	0.558648,0.635913	0.00633353,-0.0182774	0.00398179,0.00888386	0.951971,1.40175	0.00277059	0.00277059
2	rs10022721	102471012	C,C	G,G	0.558648,0.635913	0.00633353,-0.0182774	0.00398179,0.00888386	0.951971,1.40175	0.00277059	0.00277059
2	rs4698964	102484590	A,A	T,T	0.558648,0.631944	0.00628765,-0.0180299	0.00398179,0.00886353	0.941906,1.37743	0.00276421	0.00276421
2	rs13113028	102481594	A,A	G,G	0.558648,0.632937	0.00628765,-0.0181422	0.00398179,0.00886855	0.941906,1.38947	0.00276298	0.00276298
2	rs28524091	102481023	A,A	C,C	0.558648,0.632937	0.00628765,-0.0181422	0.00398179,0.00886855	0.941906,1.38947	0.00276298	0.00276298
2	rs13106416	102481177	G,G	A,A	0.558648,0.632937	0.00628765,-0.0181422	0.00398179,0.00886855	0.941906,1.38947	0.00276298	0.00276298
2	rs13119481	102482390	T,T	C,C	0.558648,0.632937	0.00628765,-0.0181422	0.00398179,0.00886855	0.941906,1.38947	0.00276298	0.00276298
2	rs13112536	102481304	A,A	G,G	0.558648,0.632937	0.00628765,-0.0181422	0.00398179,0.00886855	0.941906,1.38947	0.00273832	0.00273832
2	rs144207676	102915678	NA,C	NA,A	NA,0.963294	NA,0.0544113	NA,0.0227328	NA,1.7776	0.00266783	0.00266783
2	rs13130863	102471968	T,T	C,C	0.558648,0.635913	0.00624636,-0.0183264	0.00398179,0.00888386	0.932891,1.40756	0.00265533	0.00265533
2	rs13129752	102471437	T,T	C,C	0.558648,0.635913	0.00624636,-0.0183264	0.00398179,0.00888386	0.932891,1.40756	0.00265533	0.00265533
2	rs7663031	102480722	G,G	T,T	0.559642,0.632937	0.00628915,-0.0181908	0.00398274,0.00886855	0.941906,1.39522	0.00256964	0.00256964
2	rs56297456	102457147	A,A	G,G	0.976143,0.926587	0.023321,0.0424705	0.0129561,0.0163898	1.1435,2.01944	0.00250376	0.00250376
2	rs2866387	102520404	T,T	G,G	0.977137,0.798611	0.0240715,0.0269887	0.0132281,0.010659	1.16241,1.94534	0.00249346	0.00249346
2	rs35603285	102477425	C,C	T,T	0.558648,0.630952	0.00610875,-0.0187235	0.00398179,0.00885857	0.903135,1.46156	0.00245633	0.00245633
2	rs149578116	102862622	NA,T	NA,C	NA,0.983135	NA,0.0771511	NA,0.0331973	NA,1.69628	0.00241927	0.00241927
2	rs13111071	102456730	T,T	C,C	0.754473,0.816468	0.0139559,-0.0190331	0.00459376,0.0110428	2.62317,1.07169	0.00235925	0.00235925
2	rs117978819	102616251	NA,C	NA,T	NA,0.972222	NA,0.0633083	NA,0.0260119	NA,1.82564	0.00232122	0.00232122
2	rs16996744	102504843	T,T	C,C	0.978131,0.921627	0.0223771,0.0395999	0.0135185,0.0159053	1.00937,1.89333	0.00230859	0.00230859
2	rs74784598	102621251	G,NA	T,NA	0.967197,NA	-0.0368289,NA	0.0111,NA	3.04243,NA	0.0021513	0.0021513
2	rs147188843	103684015	NA,A	NA,T	NA,0.986111	NA,-0.108974	NA,0.0365264	NA,2.54509	0.00210345	0.00210345
2	rs12331201	102508124	A,A	T,T	0.558648,0.633929	0.00608546,-0.0172544	0.00398179,0.00887361	0.898143,1.28534	0.00206566	0.00206566
2	rs11097752	102504927	G,G	A,A	0.558648,0.633929	0.00599477,-0.0173986	0.00398179,0.00887361	0.878823,1.30179	0.00202029	0.00202029
2	rs10022442	102470700	T,T	G,G	0.557654,0.640873	0.00624489,-0.0167556	0.00398085,0.00891032	0.932891,1.22153	0.00202017	0.00202017
2	rs2866629	102509640	T,T	C,C	0.557654,0.633929	0.00608404,-0.0170596	0.00398085,0.00887361	0.898143,1.26327	0.00201881	0.00201881
2	rs76303033	102462554	G,G	A,A	0.755467,0.81746	0.0139751,-0.0183316	0.00460006,0.011066	2.62317,1.01052	0.00199945	0.00199945
2	rs192178475	103118378	G,NA	A,NA	0.985089,NA	-0.0570086,NA	0.0163138,NA	3.32335,NA	0.00190597	0.00190597
2	rs10084936	102475852	A,A	G,G	0.550696,0.632937	0.00591492,-0.0180888	0.00397478,0.00886855	0.864162,1.38316	0.00182764	0.00182764
2	rs141758769	102663896	NA,A	NA,T	NA,0.965278	NA,0.0566249	NA,0.0233493	NA,1.81522	0.00182517	0.00182517
2	rs34238875	102477437	G,G	A,A	0.558648,0.630952	0.00560912,-0.018675	0.00398179,0.00885857	0.798807,1.45569	0.00182057	0.00182057
2	rs28390228	102466715	G,G	A,A	0.557654,0.640873	0.00624489,-0.0162078	0.00398085,0.00891032	0.932891,1.1617	0.00180772	0.00180772
2	rs11931658	102766892	C,C	T,T	0.646123,0.759921	0.0212211,0.00239109	0.00413481,0.0100079	6.54327,0.0908897	0.00167372	0.00167372
2	rs11728661	102520275	T,T	C,C	0.624254,0.685516	-0.0145037,-0.00672771	0.00408236,0.00920651	3.41886,0.332614	0.00167153	0.00167153
2	rs28565318	102492114	G,G	A,A	0.554672,0.606151	0.00655703,-0.013842	0.00397815,0.00874879	1.00305,0.94457	0.00156414	0.00156414
2	rs76238785	102459795	A,A	C,C	0.758449,0.816468	0.0138129,-0.0193264	0.00461925,0.0110428	2.55484,1.0964	0.00152478	0.00152478
2	rs80229938	102525221	NA,A	NA,C	NA,0.94246	NA,0.041715	NA,0.0183564	NA,1.63721	0.00137738	0.00137738
2	rs116986633	102754051	NA,C	NA,T	NA,0.930556	NA,-0.0318941	NA,0.0168156	NA,1.23756	0.00136359	0.00136359
2	rs76170829	102754327	NA,A	NA,G	NA,0.930556	NA,-0.0317536	NA,0.0168156	NA,1.22929	0.00133905	0.00133905
2	rs12500878	102511193	T,T	C,C	0.580517,0.679563	-0.0135684,-0.00681846	0.00400659,0.00916045	3.15008,0.340394	0.00131709	0.00131709
2	rs78829209	102752724	NA,T	NA,C	NA,0.931548	NA,-0.0316343	NA,0.016928	NA,1.21002	0.00129059	0.00129059
2	rs10516485	102752465	NA,G	NA,A	NA,0.931548	NA,-0.0314928	NA,0.016928	NA,1.20183	0.00126758	0.00126758
2	rs9991697	102476938	C,C	T,T	0.417495,0.320437	0.0136852,0.00422622	0.00400926,0.00916045	3.19276,0.190747	0.00126437	0.00126437
2	rs10010487	102716825	NA,C	NA,T	NA,0.929563	NA,-0.0311295	NA,0.0167057	NA,1.20478	0.00126157	0.00126157
2	rs75293001	102749819	NA,T	NA,C	NA,0.931548	NA,-0.0311122	NA,0.016928	NA,1.17996	0.00120812	0.00120812
2	rs11940934	102770557	G,G	A,A	0.653082,0.758929	0.0204057,0.00307259	0.00415377,0.00999379	6.04632,0.120044	0.00119435	0.00119435
2	rs4699236	102478582	A,A	G,G	0.558648,0.630952	0.00628765,-0.0140157	0.00398179,0.00885857	0.941906,0.94457	0.00119059	0.00119059
2	rs78097401	102747864	NA,A	NA,G	NA,0.931548	NA,-0.0309705	NA,0.016928	NA,1.17186	0.00118685	0.00118685
2	rs78471295	102749941	NA,A	NA,G	NA,0.931548	NA,-0.0309262	NA,0.016928	NA,1.16934	0.00118029	0.00118029
2	rs111229888	103166258	T,NA	C,NA	0.982107,NA	0.0322368,NA	0.014915,NA	1.51333,NA	0.00117486	0.00117486
2	rs35201947	102781331	T,T	C,C	0.657058,0.756944	0.0206888,0.00380903	0.00416512,0.00996594	6.16789,0.153471	0.00116697	0.00116697
2	rs4552465	102731317	NA,T	NA,C	NA,0.930556	NA,-0.0301737	NA,0.0168156	NA,1.13816	0.00115141	0.00115141
2	rs74477084	102755861	NA,T	NA,A	NA,0.929563	NA,-0.03052	NA,0.0167057	NA,1.16934	0.00115067	0.00115067
2	rs2723056	102503199	T,T	G,G	0.580517,0.679563	-0.0134756,-0.00558596	0.00400659,0.00916045	3.11352,0.266	0.00114804	0.00114804
2	rs56081104	102466607	T,T	C,C	0.860835,0.691468	0.0139922,0.0277196	0.00571235,0.0092548	1.84446,2.56178	0.00114801	0.00114801
2	rs13116542	102788747	G,G	A,A	0.656064,0.757937	0.0206262,0.00326533	0.00416224,0.00997981	6.14191,0.128706	0.00114383	0.00114383
2	rs2615973	102515133	T,T	G,G	0.579523,0.680556	-0.0133679,-0.00724636	0.00400528,0.00916798	3.07308,0.367244	0.00113729	0.00113729
2	rs13142783	102499762	C,C	T,T	0.580517,0.679563	-0.0134756,-0.00521124	0.00400659,0.00916045	3.11352,0.244556	0.00112844	0.00112844
2	rs12152655	103573491	A,NA	C,NA	0.932406,NA	0.00857856,NA	0.00787557,NA	0.559031,NA	0.0011276	0.0011276
2	rs4362823	102569730	G,G	A,A	0.527833,0.618056	-0.0154931,0.00573207	0.00396044,0.00879811	4.03833,0.288432	0.00112331	0.00112331
2	rs2615963	102498400	T,T	C,C	0.580517,0.679563	-0.0134756,-0.00506094	0.00400659,0.00916045	3.11352,0.236107	0.00112115	0.00112115
2	rs13126550	102777778	G,G	A,A	0.656064,0.758929	0.0205343,0.00337622	0.00416224,0.00999379	6.09271,0.133423	0.00110482	0.00110482
2	rs75962188	102529626	NA,T	NA,C	NA,0.94246	NA,0.0397678	NA,0.0183564	NA,1.51886	0.0010984	0.0010984
2	rs149087450	102499192	A,A	C,C	0.580517,0.680556	-0.0134314,-0.00516539	0.00400659,0.00916798	3.09619,0.24173	0.00108905	0.00108905
2	rs13101528	102786685	G,G	A,A	0.65507,0.757937	0.020472,0.00373705	0.0041594,0.00997981	6.0669,0.149929	0.00108309	0.00108309
2	rs111501786	103150196	A,NA	G,NA	0.982107,NA	0.0317484,NA	0.014915,NA	1.47774,NA	0.00107883	0.00107883
2	rs2615964	102497755	G,G	A,A	0.580517,0.679563	-0.0134314,-0.0049106	0.00400659,0.00916045	3.09619,0.227742	0.00107789	0.00107789
2	rs2723059	102509402	G,G	C,C	0.139165,0.313492	-0.0138254,-0.0272205	0.00571235,0.0092144	1.80942,2.50369	0.001076	0.001076
2	rs2723054	102492986	G,G	A,A	0.581511,0.680556	-0.0134964,-0.00448271	0.00400792,0.00916798	3.11992,0.204207	0.00107133	0.00107133
2	rs2615966	102491451	A,A	G,G	0.581511,0.680556	-0.0134964,-0.00448271	0.00400792,0.00916798	3.11992,0.204207	0.00107133	0.00107133
2	rs2723058	102508948	T,T	C,C	0.139165,0.313492	-0.0138956,-0.0271717	0.00571235,0.0092144	1.82411,2.49624	0.00106817	0.00106817
2	rs2723057	102508557	C,C	T,T	0.139165,0.313492	-0.0139896,-0.0271273	0.00571235,0.0092144	1.84391,2.48948	0.00106493	0.00106493
2	rs74395587	102757786	NA,T	NA,C	NA,0.929563	NA,-0.0298767	NA,0.0167057	NA,1.13248	0.00106178	0.00106178
2	rs11932972	102784230	G,G	A,A	0.652087,0.757937	0.0202474,0.0043047	0.00415099,0.00997981	5.96936,0.176382	0.00106152	0.00106152
2	rs2717838	102507944	A,A	G,G	0.139165,0.313492	-0.0139896,-0.0270785	0.00571235,0.0092144	1.84391,2.48205	0.00104909	0.00104909
2	rs34814827	102787117	T,T	C,C	0.65507,0.757937	0.0204285,0.00368938	0.0041594,0.00997981	6.04372,0.147753	0.00104783	0.00104783
2	rs77332324	103569020	G,NA	T,NA	0.984095,NA	0.0231331,NA	0.0158037,NA	0.84389,NA	0.00104198	0.00104198
2	rs74480899	102716867	NA,A	NA,C	NA,0.934524	NA,-0.0299866	NA,0.0172809	NA,1.08251	0.00104154	0.00104154
2	rs76180540	102711561	NA,A	NA,G	NA,0.93254	NA,-0.0304617	NA,0.017043	NA,1.13146	0.00103996	0.00103996
2	rs2717841	102493055	G,G	A,A	0.580517,0.680556	-0.0134919,-0.0045332	0.00400659,0.00916798	3.11992,0.206921	0.00103678	0.00103678
2	rs2717842	102491286	A,A	G,G	0.581511,0.680556	-0.0134516,-0.00438173	0.00400792,0.00916798	3.10236,0.198806	0.00103243	0.00103243
2	rs2615958	102509022	G,G	A,A	0.581511,0.678571	-0.0131616,-0.00725452	0.00400792,0.00915299	2.98979,0.368536	0.00103239	0.00103239
2	rs75801633	102742822	NA,C	NA,T	NA,0.931548	NA,-0.0298353	NA,0.016928	NA,1.10797	0.00103176	0.00103176
2	rs10024842	102476944	T,T	G,G	0.417495,0.320437	0.01341,0.00422622	0.00400926,0.00916045	3.0843,0.190747	0.00102743	0.00102743
2	rs76459802	102757645	NA,T	NA,C	NA,0.929563	NA,-0.0295973	NA,0.0167057	NA,1.11665	0.00102578	0.00102578
2	rs2723045	102512419	A,A	T,T	0.580517,0.680556	-0.0132015,-0.00718785	0.00400659,0.00916798	3.00683,0.363481	0.00102544	0.00102544
2	rs78097635	102714309	NA,G	NA,A	NA,0.930556	NA,-0.0296297	NA,0.0168156	NA,1.10755	0.00102502	0.00102502
2	rs4698975	102779328	A,A	G,G	0.657058,0.758929	0.0206888,0.00351802	0.00416512,0.00999379	6.16789,0.139768	0.00102006	0.00102006
2	rs79879350	102730870	NA,T	NA,C	NA,0.929563	NA,-0.0294193	NA,0.0167057	NA,1.10661	0.00101772	0.00101772
2	rs7693849	102469539	A,A	G,G	0.868787,0.718254	0.0131172,0.0289291	0.00585591,0.00950244	1.60049,2.63235	0.00101756	0.00101756
2	rs4698977	102787423	T,T	G,G	0.656064,0.757937	0.0204425,0.00359406	0.00416224,0.00997981	6.04372,0.143423	0.00101394	0.00101394
2	rs2723047	102514020	G,G	T,T	0.578529,0.680556	-0.0132719,-0.00708527	0.00400399,0.00916798	3.03738,0.356918	0.00101264	0.00101264
2	rs2717847	102514043	T,T	G,G	0.578529,0.681548	-0.0132719,-0.00719379	0.00400399,0.00917557	3.03738,0.363481	0.00101138	0.00101138
2	rs17031622	102713821	NA,A	NA,G	NA,0.930556	NA,-0.029495	NA,0.0168156	NA,1.10003	0.00100832	0.00100832
2	rs6532945	102483783	C,C	T,T	0.418489,0.319444	0.0134055,0.00463558	0.00400792,0.00916798	3.0843,0.212456	0.00100657	0.00100657
2	rs1365386	102484276	C,C	T,T	0.418489,0.319444	0.0134055,0.00458419	0.00400792,0.00916798	3.0843,0.209673	0.00100464	0.00100464
2	rs17031842	102913433	NA,T	NA,C	NA,0.928571	NA,-0.0307651	NA,0.0165981	NA,1.19513	0.00100008	0.00100008
2	rs144249411	102555594	NA,A	NA,G	NA,0.979167	NA,-0.0655034	NA,0.0299292	NA,1.54325	0.000998303	0.000998303
2	rs114911952	102529337	NA,A	NA,G	NA,0.94246	NA,0.0389117	NA,0.0183564	NA,1.46821	0.000997593	0.000997593
2	rs17031698	102756994	NA,A	NA,G	NA,0.929563	NA,-0.0293515	NA,0.0167057	NA,1.1028	0.000995316	0.000995316
2	rs67589689	102466389	T,T	C,C	0.87674,0.719246	0.0145152,0.0285851	0.00601441,0.00951265	1.80123,2.57574	0.000989582	0.000989582
2	rs2717846	102513480	A,A	T,T	0.578529,0.680556	-0.0132282,-0.00718785	0.00400399,0.00916798	3.02046,0.363481	0.000987306	0.000987306
2	rs11727828	103108786	G,NA	A,NA	0.840954,NA	-0.0175699,NA	0.0054062,NA	2.93772,NA	0.000987162	0.000987162
2	rs60448423	102781633	C,C	G,G	0.657058,0.757937	0.0204082,0.00442693	0.00416512,0.00997981	6.01802,0.18221	0.000984395	0.000984395
2	rs79191742	102741351	NA,T	NA,G	NA,0.931548	NA,-0.0294245	NA,0.016928	NA,1.08527	0.000981773	0.000981773
2	rs11737207	103109402	T,NA	C,NA	0.841948,NA	-0.0175122,NA	0.00541997,NA	2.90891,NA	0.000974743	0.000974743
2	rs11736322	103109267	T,NA	C,NA	0.841948,NA	-0.0175122,NA	0.00541997,NA	2.90891,NA	0.000974743	0.000974743
2	rs143736008	102704141	C,NA	G,NA	0.978131,NA	0.0201992,NA	0.0135185,NA	0.869262,NA	0.000962136	0.000962136
2	rs767226	103109811	A,NA	G,NA	0.840954,NA	-0.017515,NA	0.0054062,NA	2.92221,NA	0.000961906	0.000961906
2	rs2615972	102513507	A,A	T,T	0.578529,0.680556	-0.0131802,-0.00723669	0.00400399,0.00916798	3.0019,0.366621	0.000956358	0.000956358
2	rs11934097	102818067	A,A	G,G	0.65507,0.757937	0.0203802,0.00259904	0.0041594,0.00997981	6.01802,0.0998885	0.000953604	0.000953604
2	rs4699226	102463368	C,C	T,T	0.409543,0.343254	0.0131722,0.00799374	0.00402064,0.00900319	2.97782,0.426425	0.000953301	0.000953301
2	rs4356916	102761429	NA,G	NA,A	NA,0.929563	NA,-0.0289463	NA,0.0167057	NA,1.08016	0.000947481	0.000947481
2	rs79462669	103290476	NA,C	NA,T	NA,0.978175	NA,-0.0705908	NA,0.0292559	NA,1.80059	0.000942077	0.000942077
2	rs13142517	102797300	G,G	A,A	0.656064,0.757937	0.0203507,0.00326533	0.00416224,0.00997981	5.99495,0.128706	0.000938621	0.000938621
2	rs75517907	102916138	NA,A	NA,G	NA,0.928571	NA,-0.0302226	NA,0.0165981	NA,1.16348	0.000935919	0.000935919
2	rs4699233	102474733	A,A	G,G	0.418489,0.320437	0.013358,0.00337849	0.00400792,0.00916045	3.0658,0.147357	0.000935207	0.000935207
2	rs11933157	102792348	C,C	T,T	0.656064,0.757937	0.0203507,0.00307486	0.00416224,0.00997981	5.99495,0.120331	0.000932662	0.000932662
2	rs2615961	102501876	T,T	A,A	0.139165,0.313492	-0.0140367,-0.0266505	0.00571235,0.0092144	1.85385,2.4174	0.000925909	0.000925909
2	rs2615971	102513322	T,T	C,C	0.577535,0.680556	-0.013176,-0.00723669	0.00400272,0.00916798	3.0019,0.366621	0.000924793	0.000924793
2	rs11723338	102503001	C,C	T,T	0.139165,0.313492	-0.0141354,-0.0266059	0.00571235,0.0092144	1.87481,2.41071	0.000924128	0.000924128
2	rs76278724	102717697	NA,T	NA,C	NA,0.934524	NA,-0.0289561	NA,0.0172809	NA,1.02774	0.000922551	0.000922551
2	rs79796836	102917953	NA,G	NA,A	NA,0.928571	NA,-0.0300857	NA,0.0165981	NA,1.15556	0.000920521	0.000920521
2	rs2723046	102513093	T,T	A,A	0.578529,0.680556	-0.0131365,-0.00713412	0.00400399,0.00916798	2.98507,0.360038	0.000920289	0.000920289
2	rs2717834	102488667	T,T	C,C	0.580517,0.680556	-0.0134025,-0.00448271	0.00400659,0.00916798	3.08485,0.204207	0.000911158	0.000911158
2	rs11097751	102464510	A,A	C,C	0.877734,0.718254	0.0146452,0.0282722	0.00603539,0.00950244	1.81692,2.53351	0.000906156	0.000906156
2	rs55952681	102917458	NA,T	NA,C	NA,0.928571	NA,-0.0299486	NA,0.0165981	NA,1.14765	0.000905429	0.000905429
2	rs78692495	102717301	NA,A	NA,G	NA,0.934524	NA,-0.0287717	NA,0.0172809	NA,1.01807	0.000903047	0.000903047
2	rs79186816	102722512	NA,G	NA,A	NA,0.925595	NA,-0.0289699	NA,0.0162889	NA,1.12309	0.000900145	0.000900145
2	rs75972006	102734614	NA,G	NA,A	NA,0.931548	NA,-0.028278	NA,0.016928	NA,1.02309	0.000898006	0.000898006
2	rs2866392	102919015	NA,C	NA,A	NA,0.928571	NA,-0.0298587	NA,0.0165981	NA,1.14248	0.000895688	0.000895688
2	rs12500442	102464521	C,C	A,A	0.877734,0.718254	0.0144923,0.0282722	0.00603539,0.00950244	1.78674,2.53351	0.000894948	0.000894948
2	rs2723060	102509862	C,C	T,T	0.132207,0.285714	-0.0132656,-0.0280591	0.0058372,0.0094624	1.63732,2.51948	0.000889573	0.000889573
2	rs61067451	102919643	NA,A	NA,G	NA,0.928571	NA,-0.0297687	NA,0.0165981	NA,1.13731	0.000886073	0.000886073
2	rs141427501	102904544	A,NA	G,NA	0.992048,NA	0.0396778,NA	0.0222601,NA	1.12683,NA	0.000880768	0.000880768
2	rs35860418	102795091	G,G	A,A	0.656064,0.757937	0.020254,0.0032177	0.00416224,0.00997981	5.94384,0.126602	0.000875213	0.000875213
2	rs1363067	102794164	G,G	A,A	0.656064,0.757937	0.020254,0.00307486	0.00416224,0.00997981	5.94384,0.120331	0.00087107	0.00087107
2	rs2615969	102513186	A,A	C,C	0.578529,0.680556	-0.0130447,-0.00728553	0.00400399,0.00916798	2.94989,0.36977	0.000869854	0.000869854
2	rs112250236	102742051	NA,T	NA,A	NA,0.930556	NA,-0.0286528	NA,0.0168156	NA,1.05358	0.000869722	0.000869722
2	rs17031656	102724357	NA,T	NA,C	NA,0.930556	NA,-0.0282444	NA,0.0168156	NA,1.0314	0.000868097	0.000868097
2	rs2615959	102505179	T,T	C,C	0.581511,0.679563	-0.0129802,-0.00659541	0.00400792,0.00916045	2.92045,0.326488	0.000867757	0.000867757
2	rs114654311	102857496	A,NA	G,NA	0.988072,NA	0.0407163,NA	0.0182119,NA	1.59566,NA	0.000864353	0.000864353
2	rs73834541	102912668	NA,G	NA,A	NA,0.928571	NA,-0.0295373	NA,0.0165981	NA,1.12408	0.000861918	0.000861918
2	rs112630897	102742628	NA,G	NA,A	NA,0.931548	NA,-0.0282153	NA,0.016928	NA,1.01973	0.000850899	0.000850899
2	rs80060574	102732098	NA,C	NA,T	NA,0.931548	NA,-0.0278054	NA,0.016928	NA,0.997953	0.000849659	0.000849659
2	rs73834547	102923125	NA,T	NA,G	NA,0.928571	NA,-0.0294001	NA,0.0165981	NA,1.11627	0.000847982	0.000847982
2	rs73834549	102925349	NA,C	NA,A	NA,0.928571	NA,-0.0294001	NA,0.0165981	NA,1.11627	0.000847982	0.000847982
2	rs185149761	102720233	NA,T	NA,C	NA,0.935516	NA,-0.0283453	NA,0.0174041	NA,0.985539	0.00084526	0.00084526
2	rs74901710	102915759	NA,C	NA,T	NA,0.928571	NA,-0.0293101	NA,0.0165981	NA,1.11116	0.000838985	0.000838985
2	rs376269393	102725141	NA,T	NA,C	NA,0.930556	NA,-0.0279501	NA,0.0168156	NA,1.01555	0.000838655	0.000838655
2	rs17031705	102763690	NA,C	NA,A	NA,0.929563	NA,-0.0279032	NA,0.0167057	NA,1.0229	0.000836734	0.000836734
2	rs6856885	103105732	A,NA	G,NA	0.840954,NA	-0.0172102,NA	0.0054062,NA	2.83699,NA	0.000834713	0.000834713
2	rs57247950	103106178	T,NA	C,NA	0.840954,NA	-0.0172102,NA	0.0054062,NA	2.83699,NA	0.000834713	0.000834713
2	rs2615970	102513254	T,T	C,C	0.578529,0.680556	-0.013001,-0.00713412	0.00400399,0.00916798	2.93321,0.360038	0.000834646	0.000834646
2	rs74742675	102900664	NA,G	NA,T	NA,0.927579	NA,-0.0290679	NA,0.0164929	NA,1.10794	0.00083104	0.00083104
2	rs6830565	102805158	A,A	G,G	0.656064,0.757937	0.0202105,0.00246114	0.00416224,0.00997981	5.92092,0.0940917	0.000829563	0.000829563
2	rs13103438	102805940	C,C	T,T	0.656064,0.757937	0.0202105,0.00246114	0.00416224,0.00997981	5.92092,0.0940917	0.000829563	0.000829563
2	rs77391452	102912535	NA,T	NA,C	NA,0.928571	NA,-0.0292061	NA,0.0165981	NA,1.10527	0.000828742	0.000828742
2	rs4345184	102807050	T,T	C,C	0.656064,0.757937	0.0202105,0.00236606	0.00416224,0.00997981	5.92092,0.090128	0.000827476	0.000827476
2	rs2213028	103106996	A,NA	G,NA	0.841948,NA	-0.0177059,NA	0.00541997,NA	2.96347,NA	0.000824831	0.000824831
2	rs182123043	102721396	NA,A	NA,C	NA,0.934524	NA,-0.0279698	NA,0.0172809	NA,0.976555	0.000823909	0.000823909
2	rs58588907	102917165	NA,T	NA,C	NA,0.928571	NA,-0.0290937	NA,0.0165981	NA,1.09892	0.000817846	0.000817846
2	rs2717835	102505847	A,A	C,C	0.581511,0.679563	-0.0128872,-0.00664508	0.00400792,0.00916045	2.88524,0.329568	0.00081401	0.00081401
2	rs60955862	102471035	T,T	G,G	0.875746,0.719246	0.0146132,0.0278349	0.0059937,0.00951265	1.83077,2.4644	0.000813234	0.000813234
2	rs74502653	102926752	NA,C	NA,T	NA,0.928571	NA,-0.0290254	NA,0.0165981	NA,1.09506	0.000811306	0.000811306
2	rs139097307	102910143	NA,A	NA,C	NA,0.928571	NA,-0.028978	NA,0.0165981	NA,1.0924	0.000806814	0.000806814
2	rs73834300	102711373	NA,C	NA,G	NA,0.933532	NA,-0.0288424	NA,0.0171606	NA,1.03238	0.000804715	0.000804715
2	rs7662572	102791185	A,A	G,G	0.658052,0.757937	0.0204708,0.00302726	0.00416802,0.00997981	6.04372,0.118255	0.000803657	0.000803657
2	rs17031852	102921994	NA,C	NA,T	NA,0.928571	NA,-0.0289087	NA,0.0165981	NA,1.0885	0.000800291	0.000800291
2	rs79735470	102921205	NA,G	NA,A	NA,0.928571	NA,-0.0288982	NA,0.0165981	NA,1.08791	0.000799309	0.000799309
2	rs17031639	102718060	NA,C	NA,A	NA,0.930556	NA,-0.0275361	NA,0.0168156	NA,0.993451	0.000799305	0.000799305
2	rs4699237	102486504	G,G	A,A	0.416501,0.318452	0.0135047,0.00458798	0.00401062,0.00917557	3.11961,0.209673	0.000798271	0.000798271
2	rs73834525	102895515	NA,G	NA,C	NA,0.928571	NA,-0.0288403	NA,0.0165981	NA,1.08466	0.000793918	0.000793918
2	rs74724168	102927187	NA,G	NA,A	NA,0.928571	NA,-0.028808	NA,0.0165981	NA,1.08286	0.000790938	0.000790938
2	rs76267693	102927534	NA,T	NA,G	NA,0.928571	NA,-0.0287929	NA,0.0165981	NA,1.08201	0.000789543	0.000789543
2	rs80131276	102928146	NA,A	NA,G	NA,0.928571	NA,-0.0287929	NA,0.0165981	NA,1.08201	0.000789543	0.000789543
2	rs114430346	102760648	A,NA	G,NA	0.987078,NA	0.0378553,NA	0.0175062,NA	1.51446,NA	0.000789491	0.000789491
2	rs1486573	102908755	NA,G	NA,A	NA,0.928571	NA,-0.0287608	NA,0.0165981	NA,1.08021	0.000786596	0.000786596
2	rs76446334	102733965	NA,G	NA,A	NA,0.930556	NA,-0.0273881	NA,0.0168156	NA,0.985603	0.000785791	0.000785791
2	rs73834537	102903640	NA,C	NA,T	NA,0.928571	NA,-0.0287498	NA,0.0165981	NA,1.0796	0.000785591	0.000785591
2	rs62322199	103104182	A,NA	G,NA	0.840954,NA	-0.0170757,NA	0.0054062,NA	2.79981,NA	0.000784877	0.000784877
2	rs76824200	102726004	NA,A	NA,G	NA,0.930556	NA,-0.0273606	NA,0.0168156	NA,0.984149	0.000783313	0.000783313
2	rs13122215	102470438	G,G	A,A	0.419483,0.325397	0.0130314,0.00609984	0.00400659,0.00912373	2.94157,0.297767	0.000781338	0.000781338
2	rs2615960	102502643	G,G	A,A	0.131213,0.285714	-0.013407,-0.0274444	0.00585591,0.0094624	1.65656,2.4286	0.000779401	0.000779401
2	rs11727724	103108448	T,NA	A,NA	0.841948,NA	-0.0175713,NA	0.00541997,NA	2.92549,NA	0.000775723	0.000775723
2	rs75561769	102921429	NA,G	NA,A	NA,0.928571	NA,-0.0285448	NA,0.0165981	NA,1.06815	0.000767108	0.000767108
2	rs73834519	102889994	NA,G	NA,C	NA,0.928571	NA,-0.0284623	NA,0.0165981	NA,1.06357	0.000759826	0.000759826
2	rs138833619	102917163	NA,T	NA,C	NA,0.928571	NA,-0.028459	NA,0.0165981	NA,1.06338	0.000759537	0.000759537
2	rs76415487	102730733	NA,C	NA,G	NA,0.930556	NA,-0.0270802	NA,0.0168156	NA,0.969375	0.000758588	0.000758588
2	rs72940833	103122531	G,NA	A,NA	0.940358,NA	-0.0217718,NA	0.00834865,NA	2.04038,NA	0.000755855	0.000755855
2	rs117371094	102917196	NA,A	NA,G	NA,0.928571	NA,-0.0284166	NA,0.0165981	NA,1.06103	0.000755834	0.000755834
2	rs148346656	102530609	NA,T	NA,A	NA,0.941468	NA,0.0364939	NA,0.0182098	NA,1.3462	0.000753826	0.000753826
2	rs77963155	102904875	NA,A	NA,G	NA,0.928571	NA,-0.0283055	NA,0.0165981	NA,1.05487	0.00074622	0.00074622
2	rs75947087	102905031	NA,A	NA,G	NA,0.928571	NA,-0.0283055	NA,0.0165981	NA,1.05487	0.00074622	0.00074622
2	rs74509683	102903996	NA,A	NA,G	NA,0.928571	NA,-0.0282888	NA,0.0165981	NA,1.05395	0.000744794	0.000744794
2	rs141805731	102903850	NA,G	NA,T	NA,0.928571	NA,-0.0282888	NA,0.0165981	NA,1.05395	0.000744794	0.000744794
2	rs59656969	102901713	NA,C	NA,G	NA,0.928571	NA,-0.0282888	NA,0.0165981	NA,1.05395	0.000744794	0.000744794
2	rs11734042	103107274	A,NA	G,NA	0.841948,NA	-0.01748,NA	0.00541997,NA	2.89989,NA	0.000744379	0.000744379
2	rs56373427	103107772	C,NA	T,NA	0.841948,NA	-0.01748,NA	0.00541997,NA	2.89989,NA	0.000744379	0.000744379
2	rs58630066	102889514	NA,T	NA,G	NA,0.927579	NA,-0.0281565	NA,0.0164929	NA,1.05657	0.000739183	0.000739183
2	rs75027892	102721262	NA,A	NA,G	NA,0.934524	NA,-0.0269547	NA,0.0172809	NA,0.925157	0.000735683	0.000735683
2	rs78751203	102902083	NA,A	NA,G	NA,0.928571	NA,-0.0281509	NA,0.0165981	NA,1.04633	0.000733103	0.000733103
2	rs77252111	102884247	NA,T	NA,G	NA,0.927579	NA,-0.0279596	NA,0.0164929	NA,1.04562	0.00072952	0.00072952
2	rs62322203	103108263	A,NA	G,NA	0.841948,NA	-0.0174322,NA	0.00541997,NA	2.88653,NA	0.000728549	0.000728549
2	rs35367457	102494465	G,G	C,C	0.612326,0.702381	-0.0135098,-0.00444378	0.00405803,0.00934946	3.05994,0.197517	0.000725359	0.000725359
2	rs4698979	102819154	A,A	G,G	0.658052,0.757937	0.0203305,0.00282351	0.00416802,0.00997981	5.96936,0.109447	0.000724576	0.000724576
2	rs78536669	102902270	NA,C	NA,A	NA,0.928571	NA,-0.0280303	NA,0.0165981	NA,1.03969	0.000723075	0.000723075
2	rs143100220	102922591	NA,C	NA,T	NA,0.928571	NA,-0.0280136	NA,0.0165981	NA,1.03877	0.000721695	0.000721695
2	rs2723055	102492778	C,C	T,T	0.132207,0.285714	-0.0138161,-0.0272065	0.0058372,0.0094624	1.74623,2.3939	0.000719536	0.000719536
2	rs116320369	102857516	NA,G	NA,A	NA,0.872024	NA,-0.02538	NA,0.012796	NA,1.32496	0.000719112	0.000719112
2	rs10011987	103134486	C,NA	A,NA	0.959245,NA	-0.0251036,NA	0.00999958,NA	1.91876,NA	0.000718157	0.000718157
2	rs75031963	102885565	NA,A	NA,G	NA,0.928571	NA,-0.0279563	NA,0.0165981	NA,1.03563	0.000717008	0.000717008
2	rs74444998	102728472	NA,G	NA,A	NA,0.930556	NA,-0.0265716	NA,0.0168156	NA,0.94284	0.000716174	0.000716174
2	rs76573996	102884950	NA,G	NA,C	NA,0.928571	NA,-0.0279087	NA,0.0165981	NA,1.03302	0.000713137	0.000713137
2	rs73834511	102880138	NA,T	NA,G	NA,0.928571	NA,-0.0279087	NA,0.0165981	NA,1.03302	0.000713137	0.000713137
2	rs139708907	102899287	NA,C	NA,A	NA,0.928571	NA,-0.0278791	NA,0.0165981	NA,1.0314	0.000710741	0.000710741
2	rs6825984	102427214	NA,C	NA,T	NA,0.902778	NA,-0.0301304	NA,0.0144288	NA,1.43441	0.000708907	0.000708907
2	rs62322198	103102027	C,NA	A,NA	0.840954,NA	-0.0168501,NA	0.0054062,NA	2.73798,NA	0.000708816	0.000708816
2	rs62322197	103101762	G,NA	A,NA	0.840954,NA	-0.0168501,NA	0.0054062,NA	2.73798,NA	0.000708816	0.000708816
2	rs2717839	102509619	C,C	T,T	0.124254,0.285714	-0.0143931,-0.02703	0.0059937,0.0094624	1.7869,2.36831	0.000706819	0.000706819
2	rs7682189	102462555	T,T	A,A	0.409543,0.337302	0.0126637,0.00909181	0.00402064,0.0090414	2.78658,0.502214	0.000705296	0.000705296
2	rs79055713	102881479	NA,G	NA,A	NA,0.928571	NA,-0.027804	NA,0.0165981	NA,1.02729	0.00070471	0.00070471
2	rs17032150	103111709	G,NA	T,NA	0.845924,NA	-0.0168328,NA	0.00547654,NA	2.67472,NA	0.000704648	0.000704648
2	rs13434749	103148845	T,NA	C,NA	0.958251,NA	-0.0249977,NA	0.00988495,NA	1.94145,NA	0.000703418	0.000703418
2	rs79587999	102881933	NA,C	NA,T	NA,0.928571	NA,-0.0277703	NA,0.0165981	NA,1.02545	0.000702023	0.000702023
2	rs9790475	102818960	A,A	C,C	0.658052,0.757937	0.0202821,0.00282351	0.00416802,0.00997981	5.94384,0.109447	0.000700873	0.000700873
2	rs76015686	102896555	NA,C	NA,T	NA,0.928571	NA,-0.027741	NA,0.0165981	NA,1.02385	0.000699705	0.000699705
2	rs76556159	102896546	NA,A	NA,G	NA,0.928571	NA,-0.027741	NA,0.0165981	NA,1.02385	0.000699705	0.000699705
2	rs77064742	102882213	NA,T	NA,C	NA,0.928571	NA,-0.027727	NA,0.0165981	NA,1.02309	0.000698595	0.000698595
2	rs11939568	102810162	G,G	A,A	0.658052,0.757937	0.0202821,0.00269417	0.00416802,0.00997981	5.94384,0.103921	0.000698189	0.000698189
2	rs28397699	103143804	G,NA	T,NA	0.958251,NA	-0.0249593,NA	0.00988495,NA	1.93665,NA	0.000696841	0.000696841
2	rs57023828	103101543	G,NA	T,NA	0.840954,NA	-0.0168024,NA	0.0054062,NA	2.72499,NA	0.000693845	0.000693845
2	rs11942437	102802286	G,G	A,A	0.658052,0.757937	0.0202821,0.00246114	0.00416802,0.00997981	5.94384,0.0940917	0.000693648	0.000693648
2	rs77734821	102534158	NA,T	NA,C	NA,0.940476	NA,0.0353892	NA,0.0180669	NA,1.29984	0.000690977	0.000690977
2	rs182329740	102895941	NA,T	NA,C	NA,0.928571	NA,-0.0276029	NA,0.0165981	NA,1.01633	0.000688881	0.000688881
2	rs1352173	102895097	NA,T	NA,A	NA,0.928571	NA,-0.0275554	NA,0.0165981	NA,1.01375	0.000685209	0.000685209
2	rs75673024	102895322	NA,T	NA,C	NA,0.928571	NA,-0.0275554	NA,0.0165981	NA,1.01375	0.000685209	0.000685209
2	rs75737726	102895441	NA,T	NA,C	NA,0.928571	NA,-0.0275554	NA,0.0165981	NA,1.01375	0.000685209	0.000685209
2	rs11936512	102451310	C,C	T,T	0.409543,0.359127	0.0121557,0.0116973	0.00402064,0.00891032	2.60203,0.722945	0.000682688	0.000682688
2	rs57328322	103101290	A,NA	G,NA	0.840954,NA	-0.016759,NA	0.0054062,NA	2.7132,NA	0.000680554	0.000680554
2	rs58211757	103101524	T,NA	C,NA	0.840954,NA	-0.016759,NA	0.0054062,NA	2.7132,NA	0.000680554	0.000680554
2	rs56803425	102878650	NA,A	NA,G	NA,0.928571	NA,-0.0274932	NA,0.0165981	NA,1.01037	0.000680433	0.000680433
2	rs78093342	102871182	NA,A	NA,G	NA,0.929563	NA,-0.027933	NA,0.0167057	NA,1.02452	0.000680352	0.000680352
2	rs117361147	102530675	NA,T	NA,C	NA,0.940476	NA,0.0356894	NA,0.0180669	NA,1.31675	0.00068021	0.00068021
2	rs2717837	102511475	A,A	G,G	0.124254,0.285714	-0.0143453,-0.0269007	0.0059937,0.0094624	1.77747,2.34965	0.000678276	0.000678276
2	rs73836536	103141168	T,NA	C,NA	0.963221,NA	-0.0236958,NA	0.0105045,NA	1.61826,NA	0.000677986	0.000677986
2	rs60180803	102878649	NA,C	NA,T	NA,0.928571	NA,-0.0274498	NA,0.0165981	NA,1.00802	0.000677135	0.000677135
2	rs59893832	102878232	NA,G	NA,A	NA,0.928571	NA,-0.0274498	NA,0.0165981	NA,1.00802	0.000677135	0.000677135
2	rs75735842	102877866	NA,T	NA,C	NA,0.928571	NA,-0.0274498	NA,0.0165981	NA,1.00802	0.000677135	0.000677135
2	rs74813558	102874613	NA,G	NA,A	NA,0.928571	NA,-0.0274498	NA,0.0165981	NA,1.00802	0.000677135	0.000677135
2	rs75341784	102877250	NA,A	NA,G	NA,0.928571	NA,-0.0274498	NA,0.0165981	NA,1.00802	0.000677135	0.000677135
2	rs80164375	102893157	NA,A	NA,G	NA,0.928571	NA,-0.0274172	NA,0.0165981	NA,1.00625	0.000674663	0.000674663
2	rs76441637	102877391	NA,A	NA,C	NA,0.928571	NA,-0.0274022	NA,0.0165981	NA,1.00544	0.000673529	0.000673529
2	rs78950334	102877021	NA,C	NA,T	NA,0.928571	NA,-0.0274022	NA,0.0165981	NA,1.00544	0.000673529	0.000673529
2	rs77854740	102872490	NA,A	NA,G	NA,0.928571	NA,-0.0274022	NA,0.0165981	NA,1.00544	0.000673529	0.000673529
2	rs78716326	102880680	NA,C	NA,T	NA,0.928571	NA,-0.0274022	NA,0.0165981	NA,1.00544	0.000673529	0.000673529
2	rs75876806	102876633	NA,A	NA,T	NA,0.928571	NA,-0.0274022	NA,0.0165981	NA,1.00544	0.000673529	0.000673529
2	rs4698971	102772861	C,C	G,G	0.657058,0.758929	0.0200931,0.00367266	0.00416512,0.00999379	5.85198,0.146758	0.000673472	0.000673472
2	rs76704132	102871068	NA,C	NA,T	NA,0.928571	NA,-0.0273589	NA,0.0165981	NA,1.0031	0.000670273	0.000670273
2	rs2276333	102876344	NA,T	NA,C	NA,0.928571	NA,-0.0273589	NA,0.0165981	NA,1.0031	0.000670273	0.000670273
2	rs2276334	102876336	NA,T	NA,C	NA,0.928571	NA,-0.0273589	NA,0.0165981	NA,1.0031	0.000670273	0.000670273
2	rs4607220	103101164	C,NA	T,NA	0.840954,NA	-0.0167156,NA	0.0054062,NA	2.70144,NA	0.000667558	0.000667558
2	rs58219057	103101602	C,NA	T,NA	0.840954,NA	-0.0167156,NA	0.0054062,NA	2.70144,NA	0.000667558	0.000667558
2	rs75329007	102869432	NA,C	NA,T	NA,0.928571	NA,-0.0273112	NA,0.0165981	NA,1.00052	0.000666713	0.000666713
2	rs75439464	102875601	NA,A	NA,G	NA,0.928571	NA,-0.0273112	NA,0.0165981	NA,1.00052	0.000666713	0.000666713
2	rs2114366	102460068	G,G	A,A	0.409543,0.337302	0.0126162,0.00889018	0.00402064,0.0090414	2.76905,0.487485	0.000665189	0.000665189
2	rs1426543	102462028	T,T	C,C	0.409543,0.338294	0.0125687,0.00913695	0.00402064,0.0090349	2.75158,0.506019	0.000663685	0.000663685
2	rs79346832	102869304	NA,C	NA,T	NA,0.928571	NA,-0.0272636	NA,0.0165981	NA,0.997953	0.000663176	0.000663176
2	rs74913048	102869205	NA,A	NA,G	NA,0.928571	NA,-0.0272636	NA,0.0165981	NA,0.997953	0.000663176	0.000663176
2	rs117986999	102869570	NA,C	NA,A	NA,0.928571	NA,-0.0272636	NA,0.0165981	NA,0.997953	0.000663176	0.000663176
2	rs80045595	102869152	NA,A	NA,G	NA,0.928571	NA,-0.0272636	NA,0.0165981	NA,0.997953	0.000663176	0.000663176
2	rs56757011	102862033	NA,G	NA,C	NA,0.928571	NA,-0.027248	NA,0.0165981	NA,0.997116	0.000662029	0.000662029
2	rs75812788	102876061	NA,A	NA,G	NA,0.927579	NA,-0.0270907	NA,0.0164929	NA,0.997953	0.000661268	0.000661268
2	rs76514374	102906614	NA,T	NA,G	NA,0.928571	NA,-0.0272358	NA,0.0165981	NA,0.996455	0.000661126	0.000661126
2	rs58846155	102867844	NA,A	NA,T	NA,0.928571	NA,-0.0272202	NA,0.0165981	NA,0.995618	0.000659981	0.000659981
2	rs16996753	102888779	NA,T	NA,C	NA,0.928571	NA,-0.0271726	NA,0.0165981	NA,0.993052	0.00065649	0.00065649
2	rs41516147	102865988	NA,G	NA,A	NA,0.928571	NA,-0.0271568	NA,0.0165981	NA,0.992202	0.000655338	0.000655338
2	rs2723049	102505609	C,C	T,T	0.124254,0.285714	-0.0142976,-0.0267866	0.0059937,0.0094624	1.76806,2.33325	0.000653863	0.000653863
2	rs11930376	102809755	A,A	C,C	0.658052,0.757937	0.0201902,0.00250869	0.00416802,0.00997981	5.8955,0.0960839	0.000652256	0.000652256
2	rs80291770	102865331	NA,A	NA,C	NA,0.928571	NA,-0.0271089	NA,0.0165981	NA,0.989632	0.000651866	0.000651866
2	rs76430843	102889209	NA,A	NA,G	NA,0.928571	NA,-0.0270975	NA,0.0165981	NA,0.989017	0.000651038	0.000651038
2	rs78148756	102864219	NA,A	NA,C	NA,0.928571	NA,-0.0270176	NA,0.0165981	NA,0.984734	0.000645302	0.000645302
2	rs78794167	102858254	NA,G	NA,C	NA,0.928571	NA,-0.0270013	NA,0.0165981	NA,0.98386	0.000644138	0.000644138
2	rs78380561	102873097	NA,C	NA,T	NA,0.927579	NA,-0.0272284	NA,0.0164929	NA,1.00544	0.000643555	0.000643555
2	rs78621778	102873107	NA,G	NA,C	NA,0.927579	NA,-0.0272284	NA,0.0164929	NA,1.00544	0.000643555	0.000643555
2	rs4699227	102463642	C,C	T,T	0.399602,0.34127	0.0134374,0.00871289	0.00403651,0.00901572	3.05964,0.476464	0.000640718	0.000640718
2	rs74319633	102854264	NA,T	NA,C	NA,0.928571	NA,-0.0268617	NA,0.0165981	NA,0.976397	0.000634288	0.000634288
2	rs145150975	103305814	T,NA	C,NA	0.994036,NA	0.0698703,NA	0.0256781,NA	2.18654,NA	0.000634224	0.000634224
2	rs77946595	102886526	NA,A	NA,G	NA,0.928571	NA,-0.0268517	NA,0.0165981	NA,0.975862	0.000633589	0.000633589
2	rs4698978	102809439	C,C	G,G	0.658052,0.757937	0.0201466,0.00250869	0.00416802,0.00997981	5.87268,0.0960839	0.000633243	0.000633243
2	rs41347351	102856785	NA,T	NA,C	NA,0.928571	NA,-0.026835	NA,0.0165981	NA,0.974969	0.000632421	0.000632421
2	rs148176614	102689361	NA,T	NA,G	NA,0.973214	NA,0.0502145	NA,0.0264757	NA,1.23749	0.000631386	0.000631386
2	rs116860862	102885820	NA,C	NA,T	NA,0.928571	NA,-0.026804	NA,0.0165981	NA,0.973318	0.00063027	0.00063027
2	rs17031827	102856751	NA,G	NA,A	NA,0.928571	NA,-0.0267871	NA,0.0165981	NA,0.972418	0.000629101	0.000629101
2	rs11737366	103095945	G,NA	T,NA	0.840954,NA	-0.016581,NA	0.0054062,NA	2.66515,NA	0.000629076	0.000629076
2	rs35476121	102769511	G,G	T,T	0.652087,0.730159	0.0193867,0.0053305	0.00415099,0.00963031	5.52196,0.236638	0.000627154	0.000627154
2	rs115727369	102857566	NA,G	NA,A	NA,0.928571	NA,-0.0267393	NA,0.0165981	NA,0.96987	0.000625802	0.000625802
2	rs34321727	102821717	T,T	G,G	0.658052,0.756944	0.0201071,0.00310342	0.00416802,0.00996594	5.85198,0.121769	0.000625021	0.000625021
2	rs76638296	102888298	NA,T	NA,G	NA,0.928571	NA,-0.0267207	NA,0.0165981	NA,0.968884	0.000624531	0.000624531
2	rs117316834	102868563	NA,G	NA,A	NA,0.929563	NA,-0.0264415	NA,0.0167057	NA,0.945115	0.00062208	0.00062208
2	rs76677235	102857750	NA,C	NA,T	NA,0.928571	NA,-0.0266479	NA,0.0165981	NA,0.965014	0.000619566	0.000619566
2	rs78138326	102888120	NA,T	NA,G	NA,0.928571	NA,-0.0266304	NA,0.0165981	NA,0.964086	0.000618382	0.000618382
2	rs9917976	102455781	G,G	A,A	0.409543,0.33631	0.0124785,0.00914981	0.00402064,0.00904796	2.71855,0.505993	0.000618284	0.000618284
2	rs2114364	102455353	T,T	A,A	0.409543,0.33631	0.0124785,0.00909777	0.00402064,0.00904796	2.71855,0.502167	0.000615625	0.000615625
2	rs182648841	103303354	T,NA	G,NA	0.994036,NA	0.0695213,NA	0.0256781,NA	2.16872,NA	0.000614123	0.000614123
2	rs4648073	103518843	T,NA	G,NA	0.980119,NA	0.0184265,NA	0.0141639,NA	0.713818,NA	0.000604608	0.000604608
2	rs11726967	103097766	G,NA	A,NA	0.840954,NA	-0.016442,NA	0.0054062,NA	2.62793,NA	0.000592048	0.000592048
2	rs143353824	102499015	G,G	A,A	0.124254,0.285714	-0.0147365,-0.0262705	0.0059937,0.0094624	1.85556,2.25978	0.00058798	0.00058798
2	rs17031808	102840723	NA,G	NA,T	NA,0.928571	NA,-0.0261428	NA,0.0165981	NA,0.938374	0.00058649	0.00058649
2	rs2866380	102456043	G,G	A,A	0.409543,0.33631	0.012431,0.00889487	0.00402064,0.00904796	2.70124,0.487358	0.000586424	0.000586424
2	rs115818960	102537861	NA,T	NA,C	NA,0.94246	NA,0.0338083	NA,0.0183564	NA,1.1837	0.000585703	0.000585703
2	rs1593545	102458007	A,A	T,T	0.409543,0.337302	0.0123835,0.0092472	0.00402064,0.0090414	2.684,0.513682	0.000584989	0.000584989
2	rs77616117	103113814	NA,A	NA,G	NA,0.924603	NA,0.0332389	NA,0.0161901	NA,1.3972	0.000583438	0.000583438
2	rs11934799	103096956	T,NA	A,NA	0.840954,NA	-0.0163985,NA	0.0054062,NA	2.61635,NA	0.000581006	0.000581006
2	rs77855267	102863476	NA,T	NA,A	NA,0.928571	NA,-0.0260226	NA,0.0165981	NA,0.932085	0.000578953	0.000578953
2	rs1834627	102452643	T,T	C,C	0.409543,0.337302	0.0122933,0.00965307	0.00402064,0.0090414	2.65139,0.544124	0.000576305	0.000576305
2	rs77577089	102886130	NA,A	NA,T	NA,0.928571	NA,-0.0258597	NA,0.0165981	NA,0.923594	0.000568939	0.000568939
2	rs2723051	102515788	A,A	T,T	0.124254,0.286706	-0.0151554,-0.0259706	0.0059937,0.00945258	1.94108,2.22142	0.000568694	0.000568694
2	rs180936934	103160115	NA,C	NA,T	NA,0.984127	NA,0.0730664	NA,0.0342017	NA,1.48609	0.000566277	0.000566277
2	rs139169805	102858671	NA,A	NA,G	NA,0.928571	NA,-0.0257885	NA,0.0165981	NA,0.919892	0.00056463	0.00056463
2	rs77395275	102859517	NA,T	NA,C	NA,0.928571	NA,-0.0257885	NA,0.0165981	NA,0.919892	0.00056463	0.00056463
2	rs17031709	102765275	NA,G	NA,A	NA,0.930556	NA,-0.0252713	NA,0.0168156	NA,0.876543	0.000563901	0.000563901
2	rs1834628	102452563	A,A	G,G	0.409543,0.337302	0.0122933,0.00939806	0.00402064,0.0090414	2.65139,0.524915	0.000563416	0.000563416
2	rs61546925	102866282	NA,G	NA,T	NA,0.928571	NA,-0.0257651	NA,0.0165981	NA,0.918675	0.000563221	0.000563221
2	rs117867586	102857504	NA,G	NA,A	NA,0.925595	NA,-0.024996	NA,0.0162889	NA,0.903448	0.00056282	0.00056282
2	rs2615968	102513167	C,C	A,A	0.125249,0.286706	-0.0146861,-0.0260413	0.00597324,0.00945258	1.85556,2.23134	0.000562516	0.000562516
2	rs77538434	103078794	A,A	G,G	0.636183,0.733135	-0.0158896,0.00665879	0.00410967,0.00966419	3.9568,0.309084	0.00056236	0.00056236
2	rs4699228	102468211	T,T	C,C	0.868787,0.6875	0.0152526,0.0244553	0.00585591,0.00922235	2.03637,2.09649	0.000560897	0.000560897
2	rs9917916	102455733	C,C	T,T	0.409543,0.33631	0.0122933,0.00920185	0.00402064,0.00904796	2.65139,0.509832	0.000548375	0.000548375
2	rs191838284	103604061	C,NA	G,NA	0.987078,NA	0.0248973,NA	0.0175062,NA	0.809762,NA	0.000543775	0.000543775
2	rs2717845	102497728	T,T	C,C	0.572565,0.651786	-0.0127184,-0.00451115	0.00399661,0.00897279	2.83531,0.21103	0.000538111	0.000538111
2	rs11936790	102482104	A,A	T,T	0.875746,0.715278	0.0149602,0.0258272	0.0059937,0.00947229	1.90099,2.19389	0.000527707	0.000527707
2	rs75072242	102857447	NA,C	NA,T	NA,0.928571	NA,-0.0251049	NA,0.0165981	NA,0.884713	0.000525353	0.000525353
2	rs12506137	102486019	C,C	A,A	0.875746,0.714286	0.0146642,0.0258897	0.0059937,0.0094624	1.84101,2.20636	0.000525306	0.000525306
2	rs62322191	103099673	A,NA	G,NA	0.841948,NA	-0.0166667,NA	0.00541997,NA	2.67683,NA	0.000521808	0.000521808
2	rs57363011	103100016	T,NA	C,NA	0.841948,NA	-0.0166667,NA	0.00541997,NA	2.67683,NA	0.000521808	0.000521808
2	rs13434873	102451022	C,C	T,T	0.409543,0.33631	0.0121984,0.00930596	0.00402064,0.00904796	2.6173,0.517544	0.000519469	0.000519469
2	rs78705328	102932343	NA,C	NA,T	NA,0.919643	NA,-0.0273175	NA,0.0157247	NA,1.08436	0.000516606	0.000516606
2	rs62324238	103099008	T,NA	C,NA	0.841948,NA	-0.0166232,NA	0.00541997,NA	2.66515,NA	0.000512301	0.000512301
2	rs62322190	103099069	T,NA	C,NA	0.841948,NA	-0.0166232,NA	0.00541997,NA	2.66515,NA	0.000512301	0.000512301
2	rs17031441	102484972	T,T	C,C	0.87674,0.715278	0.0148122,0.0258113	0.00601441,0.00947229	1.86055,2.19168	0.000508928	0.000508928
2	rs75995895	102770192	NA,T	NA,C	NA,0.927579	NA,-0.0247164	NA,0.0164929	NA,0.872977	0.000506696	0.000506696
2	rs10018181	102451921	G,G	A,A	0.409543,0.33631	0.0121984,0.00894689	0.00402064,0.00904796	2.6173,0.491138	0.000504245	0.000504245
2	rs9995491	102451459	A,A	G,G	0.409543,0.33631	0.0121557,0.0092539	0.00402064,0.00904796	2.60203,0.513682	0.000502841	0.000502841
2	rs3796409	103457046	NA,G	NA,T	NA,0.94246	NA,0.0235609	NA,0.0183564	NA,0.700473	0.000502201	0.000502201
2	rs138016189	103616174	NA,A	NA,C	NA,0.981151	NA,-0.0430544	NA,0.0314332	NA,0.76757	0.000502193	0.000502193
2	rs6830163	103098727	G,NA	C,NA	0.841948,NA	-0.0165753,NA	0.00541997,NA	2.65232,NA	0.00050208	0.00050208
2	rs6855675	103098676	A,NA	T,NA	0.841948,NA	-0.0165753,NA	0.00541997,NA	2.65232,NA	0.00050208	0.00050208
2	rs13434875	102451154	C,C	T,T	0.409543,0.33631	0.0121557,0.00920185	0.00402064,0.00904796	2.60203,0.509832	0.000500648	0.000500648
2	rs10018084	102451839	G,G	A,A	0.409543,0.33631	0.0121557,0.00920185	0.00402064,0.00904796	2.60203,0.509832	0.000500648	0.000500648
2	rs115626327	102857531	NA,C	NA,T	NA,0.928571	NA,-0.0245985	NA,0.0165981	NA,0.859053	0.000498523	0.000498523
2	rs12510778	102484821	G,G	A,A	0.875746,0.715278	0.0147612,0.0256828	0.0059937,0.00947229	1.86055,2.17388	0.000497263	0.000497263
2	rs1595845	103098400	C,NA	A,NA	0.841948,NA	-0.0165318,NA	0.00541997,NA	2.64069,NA	0.000492996	0.000492996
2	rs148242534	102550457	NA,A	NA,C	NA,0.888889	NA,-0.0275767	NA,0.0136019	NA,1.37038	0.000489409	0.000489409
2	rs117214244	102693888	NA,A	NA,G	NA,0.97619	NA,0.049855	NA,0.0280389	NA,1.12267	0.000489326	0.000489326
2	rs139234590	103275194	NA,A	NA,G	NA,0.977182	NA,-0.0599409	NA,0.0286274	NA,1.4404	0.000487408	0.000487408
2	rs79030939	102931167	NA,C	NA,T	NA,0.858135	NA,-0.0199386	NA,0.0122515	NA,0.984462	0.000484148	0.000484148
2	rs1834626	102453391	A,A	T,T	0.408549,0.338294	0.0123881,0.0094433	0.00402215,0.0090349	2.684,0.528812	0.000482943	0.000482943
2	rs78952931	102544257	NA,C	NA,T	NA,0.953373	NA,-0.0320251	NA,0.0202746	NA,0.94231	0.000482818	0.000482818
2	rs76270694	102835453	NA,T	NA,C	NA,0.928571	NA,-0.0242719	NA,0.0165981	NA,0.84269	0.000482172	0.000482172
2	rs4648117	103534557	T,T	C,C	0.946322,0.952381	0.0084798,0.0483244	0.00877248,0.0200728	0.47661,1.79415	0.000480159	0.000480159
2	rs149378289	102773611	NA,C	NA,A	NA,0.928571	NA,-0.0241608	NA,0.0165981	NA,0.837152	0.000476768	0.000476768
2	rs78587142	102774973	NA,A	NA,G	NA,0.928571	NA,-0.0241359	NA,0.0165981	NA,0.835917	0.000475571	0.000475571
2	rs79055843	102766304	NA,G	NA,A	NA,0.928571	NA,-0.0241186	NA,0.0165981	NA,0.835058	0.000474741	0.000474741
2	rs11727065	103098004	G,NA	A,NA	0.841948,NA	-0.0164403,NA	0.00541997,NA	2.61635,NA	0.000474549	0.000474549
2	rs80251073	103095312	G,NA	T,NA	0.841948,NA	-0.0164403,NA	0.00541997,NA	2.61635,NA	0.000474549	0.000474549
2	rs1833499	102775797	NA,G	NA,A	NA,0.928571	NA,-0.0240876	NA,0.0165981	NA,0.833519	0.000473257	0.000473257
2	rs145508030	103076564	C,NA	G,NA	0.979125,NA	0.0156745,NA	0.0138296,NA	0.589991,NA	0.000471552	0.000471552
2	rs72688576	103092818	C,NA	T,NA	0.976143,NA	0.01438,NA	0.0129561,NA	0.573421,NA	0.000467517	0.000467517
2	rs11938286	102479730	C,C	A,A	0.875746,0.713294	0.0146642,0.0253017	0.0059937,0.00945258	1.84101,2.12871	0.000466089	0.000466089
2	rs75759367	102580939	NA,T	NA,C	NA,0.866071	NA,-0.0237437	NA,0.0125513	NA,1.23264	0.000461415	0.000461415
2	rs17032168	103137577	A,A	G,G	0.909543,0.907738	0.000781868,0.0438531	0.00689297,0.0147711	0.0411067,2.52445	0.000460012	0.000460012
2	rs138182398	103367224	NA,G	NA,T	NA,0.983135	NA,-0.0678954	NA,0.0331973	NA,1.38898	0.000457007	0.000457007
2	rs57545925	102935023	NA,T	NA,C	NA,0.920635	NA,-0.0259432	NA,0.0158141	NA,0.996115	0.000455659	0.000455659
2	rs117598400	103495006	NA,T	NA,C	NA,0.975198	NA,-0.0334957	NA,0.0274863	NA,0.651725	0.000454683	0.000454683
2	rs118178520	103157928	NA,T	NA,G	NA,0.985119	NA,-0.0753135	NA,0.0353055	NA,1.48269	0.000454486	0.000454486
2	rs140854434	103383475	NA,C	NA,T	NA,0.96627	NA,-0.0498557	NA,0.023678	NA,1.45295	0.000451578	0.000451578
2	rs115945651	102986094	A,NA	G,NA	0.981113,NA	0.0255109,NA	0.0145245,NA	1.10227,NA	0.000447052	0.000447052
2	rs139969535	102757587	G,NA	A,NA	0.961233,NA	0.0196231,NA	0.0102422,NA	1.25667,NA	0.000446871	0.000446871
2	rs180853567	102595769	T,NA	C,NA	0.983101,NA	0.0266041,NA	0.0153396,NA	1.08166,NA	0.000446505	0.000446505
2	rs76714068	102833204	NA,G	NA,A	NA,0.928571	NA,-0.023442	NA,0.0165981	NA,0.801747	0.000443699	0.000443699
2	rs117368394	103663341	NA,A	NA,G	NA,0.982143	NA,0.071348	NA,0.0322783	NA,1.5674	0.000440892	0.000440892
2	rs79734401	102702811	G,NA	C,NA	0.985089,NA	0.024473,NA	0.0163138,NA	0.874264,NA	0.000437808	0.000437808
2	rs117742500	102801756	NA,T	NA,C	NA,0.928571	NA,-0.0233014	NA,0.0165981	NA,0.794898	0.000437588	0.000437588
2	rs17031862	102936972	NA,G	NA,T	NA,0.918651	NA,-0.0246391	NA,0.0156369	NA,0.938943	0.000437112	0.000437112
2	rs145714938	102719658	NA,T	NA,G	NA,0.984127	NA,0.051171	NA,0.0342017	NA,0.87091	0.000436849	0.000436849
2	rs28496978	102735437	A,A	T,T	0.924453,0.852183	-0.013228,0.0197808	0.00748151,0.0120441	1.11325,0.997773	0.000434541	0.000434541
2	rs17031854	102933949	NA,A	NA,T	NA,0.919643	NA,-0.0256478	NA,0.0157247	NA,0.987677	0.000432456	0.000432456
2	rs115692550	102555429	T,NA	C,NA	0.931412,NA	0.0160735,NA	0.00782246,NA	1.39903,NA	0.000431926	0.000431926
2	rs77874063	102829247	NA,G	NA,A	NA,0.927579	NA,-0.0233851	NA,0.0164929	NA,0.806255	0.000430095	0.000430095
2	rs72929967	102935593	NA,A	NA,G	NA,0.920635	NA,-0.0253494	NA,0.0158141	NA,0.962802	0.00042848	0.00042848
2	rs75042343	102826861	NA,T	NA,C	NA,0.928571	NA,-0.0230727	NA,0.0165981	NA,0.783821	0.000427894	0.000427894
2	rs17031876	102945675	NA,C	NA,T	NA,0.925595	NA,-0.0249215	NA,0.0162889	NA,0.899545	0.000427291	0.000427291
2	rs116095386	103160587	A,NA	G,NA	0.984095,NA	0.019707,NA	0.0158037,NA	0.67284,NA	0.000426419	0.000426419
2	rs76599352	103121300	A,NA	G,NA	0.951292,NA	0.00816589,NA	0.00918509,NA	0.427148,NA	0.00042503	0.00042503
2	rs80176159	102798214	NA,C	NA,A	NA,0.928571	NA,-0.0229519	NA,0.0165981	NA,0.777995	0.000422887	0.000422887
2	rs78907941	102796676	NA,G	NA,T	NA,0.928571	NA,-0.0229519	NA,0.0165981	NA,0.777995	0.000422887	0.000422887
2	rs17031772	102795510	NA,G	NA,A	NA,0.928571	NA,-0.0229519	NA,0.0165981	NA,0.777995	0.000422887	0.000422887
2	rs77157588	102800285	NA,C	NA,T	NA,0.928571	NA,-0.0229519	NA,0.0165981	NA,0.777995	0.000422887	0.000422887
2	rs77341612	102823575	NA,G	NA,A	NA,0.928571	NA,-0.022932	NA,0.0165981	NA,0.777036	0.000422069	0.000422069
2	rs76783565	102789595	NA,G	NA,A	NA,0.928571	NA,-0.0228592	NA,0.0165981	NA,0.77354	0.000419101	0.000419101
2	rs75700726	102789527	NA,G	NA,A	NA,0.928571	NA,-0.0228592	NA,0.0165981	NA,0.77354	0.000419101	0.000419101
2	rs11943887	103131948	T,T	C,C	0.908549,0.904762	0.00132803,0.0417703	0.00685915,0.0145623	0.0723843,2.3845	0.00041909	0.00041909
2	rs77958008	102818481	NA,G	NA,A	NA,0.928571	NA,-0.0227955	NA,0.0165981	NA,0.770486	0.000416526	0.000416526
2	rs72933903	102943838	NA,C	NA,T	NA,0.925595	NA,-0.0242934	NA,0.0162889	NA,0.866926	0.000416416	0.000416416
2	rs34125672	102744939	T,T	C,C	0.918489,0.864087	-0.0141096,0.0190622	0.00722595,0.0124737	1.2936,0.898031	0.000415297	0.000415297
2	rs76013584	102818774	NA,G	NA,A	NA,0.928571	NA,-0.0227471	NA,0.0165981	NA,0.768167	0.000414583	0.000414583
2	rs79567916	102811314	NA,C	NA,T	NA,0.928571	NA,-0.0227471	NA,0.0165981	NA,0.768167	0.000414583	0.000414583
2	rs17031752	102792197	NA,G	NA,A	NA,0.928571	NA,-0.022718	NA,0.0165981	NA,0.766772	0.000413418	0.000413418
2	rs118028118	102808968	NA,G	NA,A	NA,0.928571	NA,-0.0227031	NA,0.0165981	NA,0.766062	0.000412827	0.000412827
2	rs80191827	102705929	C,NA	T,NA	0.986084,NA	0.031242,NA	0.0168779,NA	1.19273,NA	0.000411788	0.000411788
2	rs76284146	102802333	NA,G	NA,A	NA,0.928571	NA,-0.0226547	NA,0.0165981	NA,0.763748	0.000410906	0.000410906
2	rs79828484	102813977	NA,T	NA,G	NA,0.928571	NA,-0.0226547	NA,0.0165981	NA,0.763748	0.000410906	0.000410906
2	rs79868242	102813038	NA,C	NA,T	NA,0.928571	NA,-0.0226547	NA,0.0165981	NA,0.763748	0.000410906	0.000410906
2	rs10022203	102520090	C,NA	T,NA	0.977137,NA	0.0232295,NA	0.0132281,NA	1.10195,NA	0.00040976	0.00040976
2	rs143016450	102807680	NA,A	NA,G	NA,0.928571	NA,-0.0225622	NA,0.0165981	NA,0.75934	0.000407273	0.000407273
2	rs368573680	102829117	NA,T	NA,C	NA,0.928571	NA,-0.0225479	NA,0.0165981	NA,0.758656	0.000406712	0.000406712
2	rs117441809	102802454	NA,G	NA,A	NA,0.928571	NA,-0.0225182	NA,0.0165981	NA,0.757245	0.000405558	0.000405558
2	rs4648095	103527876	C,C	T,T	0.946322,0.952381	0.00822372,0.0470676	0.00877248,0.0200728	0.457761,1.72045	0.000404384	0.000404384
2	rs28557116	103530642	C,C	A,A	0.946322,0.952381	0.00822372,0.0470112	0.00877248,0.0200728	0.457761,1.71718	0.000402319	0.000402319
2	rs117929697	103432047	NA,G	NA,A	NA,0.962302	NA,-0.0487279	NA,0.0224433	NA,1.52405	0.000398262	0.000398262
2	rs2298751	103177486	NA,C	NA,T	NA,0.979167	NA,0.049378	NA,0.0299292	NA,1.00446	0.00039761	0.00039761
2	rs78751760	102938424	NA,G	NA,A	NA,0.920635	NA,-0.0245447	NA,0.0158141	NA,0.918496	0.000395027	0.000395027
2	rs17031465	102541907	NA,C	NA,A	NA,0.94246	NA,0.0292695	NA,0.0183564	NA,0.955377	0.000387054	0.000387054
2	rs76163995	102823209	NA,A	NA,G	NA,0.928571	NA,-0.0219943	NA,0.0165981	NA,0.73251	0.00038589	0.00038589
2	rs72688560	103068692	T,T	G,G	0.636183,0.738095	-0.0158014,0.00730678	0.00410967,0.00972244	3.91869,0.344546	0.000375859	0.000375859
2	rs113732593	103167226	T,NA	C,NA	0.960239,NA	-0.0221637,NA	0.0101186,NA	1.54523,NA	0.000368831	0.000368831
2	rs117766979	102578591	NA,A	NA,G	NA,0.959325	NA,-0.0326104	NA,0.0216401	NA,0.880005	0.000365352	0.000365352
2	rs59859836	102942058	NA,G	NA,A	NA,0.926587	NA,-0.0229571	NA,0.0163898	NA,0.792348	0.000362011	0.000362011
2	rs142895685	102925567	NA,G	NA,A	NA,0.980159	NA,0.0455493	NA,0.0306528	NA,0.862376	0.000356977	0.000356977
2	rs17221648	103075216	T,T	C,C	0.637177,0.732143	-0.0158548,0.00694039	0.00411209,0.00965281	3.93772,0.32593	0.00035479	0.00035479
2	rs72688558	103067168	G,G	A,A	0.634195,0.723214	-0.0157346,0.00658509	0.00410491,0.00955427	3.8978,0.309203	0.000353743	0.000353743
2	rs34208976	102790037	T,T	G,G	0.672962,0.757937	0.0202012,0.00315513	0.00421449,0.00997981	5.78496,0.123847	0.000349078	0.000349078
2	rs62324235	103093479	T,NA	A,NA	0.841948,NA	-0.0156732,NA	0.00541997,NA	2.41667,NA	0.000348464	0.000348464
2	rs117627866	103637217	NA,C	NA,A	NA,0.950397	NA,0.0194541	NA,0.0196877	NA,0.49068	0.00034772	0.00034772
2	rs369237039	102757279	NA,T	NA,C	NA,0.991071	NA,0.0687116	NA,0.0454422	NA,0.884331	0.000346704	0.000346704
2	rs62321672	102745168	C,C	T,T	0.916501,0.864087	-0.013489,0.0195434	0.00714714,0.0124737	1.2283,0.93119	0.000346049	0.000346049
2	rs145446826	102694368	NA,C	NA,G	NA,0.970238	NA,0.0366793	NA,0.0251555	NA,0.839193	0.000344231	0.000344231
2	rs144099269	102899905	NA,T	NA,A	NA,0.979167	NA,0.0451097	NA,0.0299292	NA,0.880229	0.000340606	0.000340606
2	rs75405967	102542717	NA,A	NA,G	NA,0.941468	NA,0.0275213	NA,0.0182098	NA,0.883725	0.000340515	0.000340515
2	rs117841120	103105709	NA,T	NA,C	NA,0.97123	NA,-0.0465686	NA,0.0255725	NA,1.16367	0.000336751	0.000336751
2	rs116998966	103132392	NA,C	NA,T	NA,0.984127	NA,-0.0660918	NA,0.0342017	NA,1.2732	0.000336662	0.000336662
2	rs13127559	102747882	A,A	G,G	0.919483,0.866071	-0.0120532,0.0194858	0.00726648,0.0125513	1.01248,0.918851	0.000335592	0.000335592
2	rs150735745	103078469	NA,T	NA,C	NA,0.967262	NA,-0.04084	NA,0.0240217	NA,1.05009	0.000331523	0.000331523
2	rs11733537	103052268	C,C	T,T	0.632207,0.72123	-0.0156172,0.00578326	0.00410023,0.0095333	3.85509,0.264328	0.000327448	0.000327448
2	rs73836548	103174425	C,NA	T,NA	0.944334,NA	-0.0181818,NA	0.00862346,NA	1.45599,NA	0.00032733	0.00032733
2	rs77053147	102904803	NA,G	NA,A	NA,0.943452	NA,-0.0238212	NA,0.018507	NA,0.70324	0.000327134	0.000327134
2	rs74934013	102960528	A,NA	C,NA	0.992048,NA	-0.0552032,NA	0.0222601,NA	1.88136,NA	0.000324714	0.000324714
2	rs17032290	103174728	C,NA	T,NA	0.944334,NA	-0.0181371,NA	0.00862346,NA	1.45043,NA	0.000323815	0.000323815
2	rs1072819	103050026	T,T	C,C	0.632207,0.72619	-0.0156172,0.00555763	0.00410023,0.00958635	3.85509,0.250196	0.000321957	0.000321957
2	rs72688563	103073191	G,G	A,A	0.636183,0.733135	-0.0158455,0.00664247	0.00410967,0.00966419	3.93772,0.308144	0.000320815	0.000320815
2	rs181740632	102930544	T,NA	G,NA	0.992048,NA	-0.0578176,NA	0.0222601,NA	2.02714,NA	0.000320076	0.000320076
2	rs28437963	103134134	A,NA	G,NA	0.95328,NA	-0.021425,NA	0.0093687,NA	1.65358,NA	0.000316892	0.000316892
2	rs10000402	103148482	A,NA	C,NA	0.960239,NA	-0.0214143,NA	0.0101186,NA	1.4645,NA	0.000315665	0.000315665
2	rs12512781	102567712	A,A	G,G	0.992048,0.889881	-0.0388547,-0.0249731	0.0222601,0.0136555	1.09205,1.17115	0.000315343	0.000315343
2	rs76745970	102951333	A,NA	G,NA	0.986084,NA	-0.0417078,NA	0.0168779,NA	1.8707,NA	0.000313913	0.000313913
2	rs10021755	103151438	C,NA	T,NA	0.960239,NA	-0.0213709,NA	0.0101186,NA	1.45989,NA	0.000312882	0.000312882
2	rs79338780	102565442	C,C	T,T	0.992048,0.888889	-0.0385992,-0.024744	0.0222601,0.0136019	1.08136,1.16186	0.00031247	0.00031247
2	rs28760529	103132094	G,NA	C,NA	0.95328,NA	-0.0213412,NA	0.0093687,NA	1.64338,NA	0.000311096	0.000311096
2	rs72688533	103041650	T,T	C,C	0.855865,0.997024	-0.0161171,0.0714463	0.00562927,0.078473	2.37723,0.440595	0.000307864	0.000307864
2	rs151290292	102826989	A,NA	G,NA	0.983101,NA	0.0263104,NA	0.0153396,NA	1.06394,NA	0.000307513	0.000307513
2	rs4648128	103536024	G,NA	A,NA	0.956262,NA	0.0116297,NA	0.00966771,NA	0.640169,NA	0.000307147	0.000307147
2	rs28835344	103147396	G,NA	A,NA	0.960239,NA	-0.021248,NA	0.0101186,NA	1.44688,NA	0.000305172	0.000305172
2	rs73836538	103163142	A,NA	G,NA	0.960239,NA	-0.0212437,NA	0.0101186,NA	1.44642,NA	0.000304904	0.000304904
2	rs28844321	103392632	G,G	A,A	0.944334,0.954365	0.00594448,0.04706	0.00862346,0.0204832	0.309263,1.66574	0.000303069	0.000303069
2	rs188209010	103133738	G,NA	A,NA	0.988072,NA	-0.0390796,NA	0.0182119,NA	1.49639,NA	0.000301929	0.000301929
2	rs76004181	103398745	A,NA	C,NA	0.997018,NA	-0.0303794,NA	0.0362599,NA	0.395635,NA	0.000300483	0.000300483
2	rs12505627	102739291	C,C	A,A	0.921471,0.864087	-0.0114097,0.0217404	0.00734995,0.0124737	0.918727,1.08964	0.000300191	0.000300191
2	rs183545902	102716586	C,NA	T,NA	0.988072,NA	0.0284937,NA	0.0182119,NA	0.929285,NA	0.000296302	0.000296302
2	rs77784769	103640731	NA,T	NA,C	NA,0.965278	NA,-0.0490123	NA,0.0233493	NA,1.44601	0.000292082	0.000292082
2	rs62321670	102737326	T,T	C,C	0.922465,0.864087	-0.0113885,0.0221905	0.00739292,0.0124737	0.908513,1.12354	0.000290384	0.000290384
2	rs72922981	103165069	T,NA	C,NA	0.956262,NA	-0.0203783,NA	0.00966771,NA	1.45541,NA	0.000286844	0.000286844
```
