## Supplementary material for "Characterization of shared and ancestry-specific signals driving complex traits using multi-ancestry fine-mapping": susiex_nc3.cs80.snp

```
BP	SNP	PIP(CS1)	LogBF(CS1,Pop1)	LogBF(CS1,Pop2)	PIP(CS2)	LogBF(CS2,Pop1)	LogBF(CS2,Pop2)
102427214	rs6825984	1.17052e-20	-3.48842e-10	0.72643	0.000708907	-3.48842e-10	0.711727
102427223	rs34243014	1.66121e-21	-3.48842e-10	-1.22605	0.000103097	-3.48842e-10	-1.21633
102427242	rs12499786	2.8792e-21	-2.2505	1.57441	0.00020888	-2.19072	1.68048
102427894	rs79112116	1.66191e-21	-3.48842e-10	-1.22563	0.000103195	-3.48842e-10	-1.21538
102428196	rs3974662	5.34569e-22	-2.24099	-0.118902	4.44027e-05	-2.25151	0.192812
102430268	rs6821372	1.76481e-21	-3.48842e-10	-1.16556	0.000112326	-3.48842e-10	-1.1306
102431453	rs11942541	6.24167e-22	-2.24307	0.0381367	5.62615e-05	-2.25161	0.42962
102431590	rs11937835	1.80337e-21	-3.48842e-10	-1.14394	0.000115351	-3.48842e-10	-1.10402
102431763	rs17031369	5.20372e-22	-2.24388	-0.142926	4.32079e-05	-2.25158	0.165605
102431792	rs75679676	1.66456e-21	-3.48842e-10	-1.22404	0.000103535	-3.48842e-10	-1.21208
102431806	rs78452870	1.66527e-21	-3.48842e-10	-1.22361	0.000103621	-3.48842e-10	-1.21126
102431871	rs17031373	5.24685e-22	-2.24388	-0.134672	4.36138e-05	-2.25158	0.174956
102431940	rs17031377	5.39323e-22	-2.23383	-0.117213	4.44386e-05	-2.24999	0.192104
102432542	rs1863569	5.2322e-22	-2.24525	-0.136103	4.63476e-05	-2.24516	0.22933
102432547	rs1863568	5.29412e-22	-2.21844	-0.151147	4.31247e-05	-2.24419	0.156286
102432688	rs144978941	1.15936e-21	-1.58573	-1.94874e-10	7.10877e-05	-1.58808	-1.94874e-10
102432702	rs890448	7.79941e-22	-2.20628	0.224145	6.29249e-05	-2.22863	0.518574
102433000	rs1426537	5.39029e-22	-2.20622	-0.145368	4.43773e-05	-2.21801	0.158737
102433119	rs73836439	1.67073e-21	-3.48842e-10	-1.22034	0.000104244	-3.48842e-10	-1.20526
102433354	rs6532943	5.732e-22	-2.20603	-0.0840936	4.72731e-05	-2.21888	0.222828
102433511	rs145286434	1.66081e-21	-3.48842e-10	-1.2263	0.000101904	-3.48842e-10	-1.22796
102433630	rs6847576	1.42175e-21	-1.15307	-0.228647	3.96543e-05	-2.23979	0.0679978
102433674	rs6847253	1.44308e-21	-1.15307	-0.213754	4.03323e-05	-2.23979	0.08495
102434059	rs995313	6.20411e-22	-2.19534	-0.0156288	5.06573e-05	-2.2255	0.298586
102434437	rs7695728	6.3878e-22	-2.19142	0.0096295	5.33366e-05	-2.20477	0.3294
102434524	rs7673910	6.08724e-22	-2.20571	-0.024283	4.98232e-05	-2.23239	0.288873
102435220	rs142990217	1.65751e-21	-3.48842e-10	-1.22828	0.000102304	-3.48842e-10	-1.22404
102435265	rs17248480	2.49236e-19	3.7848	-1.94874e-10	3.8333e-05	-2.20569	-1.94874e-10
102436717	rs11097749	6.20694e-22	-2.19534	-0.0151722	4.94379e-05	-2.2255	0.274218
102436953	rs6831916	6.26085e-22	-2.19534	-0.00652482	4.99159e-05	-2.2255	0.28384
102437573	rs1346215	6.34285e-22	-2.20759	0.0187315	5.10847e-05	-2.23043	0.311923
102438310	rs11097750	6.95825e-22	-2.2082	0.11194	5.81781e-05	-2.23281	0.444326
102438643	rs146856324	1.26196e-21	-1.50093	-1.94874e-10	4.87139e-05	-1.96603	-1.94874e-10
102439470	rs1426542	7.08306e-22	-2.21575	0.137268	5.95317e-05	-2.23891	0.473417
102440299	rs117364400	2.14188e-21	-3.48842e-10	-0.971914	0.000153544	-3.48842e-10	-0.818011
102441268	rs4698960	7.17211e-22	-2.21642	0.150432	6.03811e-05	-2.23641	0.485086
102443369	rs7673593	7.38542e-22	-2.21518	0.178508	6.16305e-05	-2.24721	0.516368
102444148	rs148121922	1.08447e-21	-1.65251	-1.94874e-10	5.56098e-05	-1.83364	-1.94874e-10
102445471	rs76990320	1.66315e-21	-3.48842e-10	-1.22489	0.000101873	-3.48842e-10	-1.22827
102445776	rs1426540	7.41602e-22	-2.23075	0.198212	6.27215e-05	-2.2516	0.538303
102446170	rs76993069	6.46256e-22	-2.17016	-1.94874e-10	4.46079e-05	-2.05408	-1.94874e-10
102448063	rs116429016	6.01226e-22	-2.24238	-1.94874e-10	3.9655e-05	-2.17178	-1.94874e-10
102448154	rs6848852	7.67674e-22	-2.21872	0.220731	6.47891e-05	-2.24988	0.569024
102448424	rs76409207	3.54406e-21	-3.48842e-10	-0.468327	0.000202028	-3.48842e-10	-0.543592
102449905	rs1426538	7.6801e-22	-1.91174	-0.0858147	6.65666e-05	-1.94744	0.293641
102450195	rs72682950	6.10751e-22	-2.22666	-1.94874e-10	3.72652e-05	-2.23394	-1.94874e-10
102450302	rs2903269	1.22357e-21	-0.328128	-1.2037	1.39442e-05	-2.13907	-1.07787
102450319	rs114897840	9.70372e-22	-1.76368	-1.94874e-10	3.88802e-05	-2.19151	-1.94874e-10
102450823	rs79166522	1.03541e-21	-0.612791	-1.08601	1.34775e-05	-2.25142	-0.99955
102450930	rs4699223	8.76119e-22	-0.692584	-1.17327	1.44728e-05	-2.21756	-0.962168
102451022	rs13434873	5.62973e-21	0.752447	-0.757985	0.000519469	1.30686	-0.906047
102451154	rs13434875	5.42821e-21	0.726604	-0.768594	0.000500648	1.27872	-0.914819
102451310	rs11936512	7.40923e-21	0.726604	-0.457476	0.000682688	1.27872	-0.604683
102451459	rs9995491	5.457e-21	0.726604	-0.763305	0.000502841	1.27872	-0.910448
102451614	rs11931775	2.21161e-20	-0.819391	2.1821	0.00837711	-0.339183	3.52044
102451710	rs10007459	9.83307e-22	-0.790063	-0.96037	0.000121253	-0.67679	-0.37733
102451839	rs10018084	5.42821e-21	0.726604	-0.768594	0.000500648	1.27872	-0.914819
102451921	rs10018181	5.43022e-21	0.752447	-0.794067	0.000504245	1.30686	-0.93579
102452371	rs188278929	6.17168e-20	2.38896	-1.94874e-10	0.0102914	3.38707	-1.94874e-10
102452563	rs1834628	6.06464e-21	0.810285	-0.74141	0.000563416	1.36978	-0.887761
102452643	rs1834627	6.23046e-21	0.810285	-0.714434	0.000576305	1.36978	-0.865141
102453040	rs60433598	1.08349e-21	-0.506305	-1.14711	1.24565e-05	-2.24906	-1.0807
102453391	rs1834626	6.10255e-21	0.811304	-0.736197	0.000482943	1.21114	-0.883239
102453448	rs1834625	1.11201e-21	-0.599052	-1.02838	1.4454e-05	-2.25125	-0.929776
102453786	rs72682953	9.85482e-22	-0.624466	-1.12376	1.2901e-05	-2.24496	-1.04973
102455353	rs2114364	6.54832e-21	0.92469	-0.77908	0.000615625	1.49411	-0.923467
102455733	rs9917916	5.90199e-21	0.810285	-0.768594	0.000548375	1.36978	-0.914819
102455781	rs9917976	6.58265e-21	0.92469	-0.773853	0.000618284	1.49411	-0.919158
102456043	rs2866380	6.23124e-21	0.895151	-0.799175	0.000586424	1.46203	-0.93998
102456068	rs10014230	7.74727e-22	-0.806189	-1.18265	1.39593e-05	-2.23251	-0.983337
102456263	rs9991946	7.88803e-22	-0.791559	-1.17928	1.4069e-05	-2.2308	-0.977223
102456330	rs76062146	1.96095e-19	3.545	-1.94874e-10	3.8175e-05	-2.20982	-1.94874e-10
102456730	rs13111071	1.52383e-20	1.52155	-0.531334	0.00235925	1.78571	0.128393
102456945	rs72682954	2.51999e-21	-0.749789	-0.0595556	6.42933e-05	-2.25081	0.562274
102457147	rs56297456	1.14532e-20	-0.476858	1.18153	0.00250376	0.0537769	1.91977
102457655	rs183259541	2.23235e-21	-3.48842e-10	-0.930543	0.00013097	-3.48842e-10	-0.977032
102458007	rs1593545	6.27026e-21	0.865753	-0.763535	0.000584989	1.43008	-0.910487
102458312	rs60561470	2.47269e-21	-0.749789	-0.0785041	6.28018e-05	-2.25081	0.538802
102458585	rs72922456	7.49867e-22	-0.831891	-1.18957	1.3719e-05	-2.23349	-0.999728
102459102	rs72682956	1.01289e-21	-0.697997	-1.02279	1.45485e-05	-2.25155	-0.922956
102459513	rs146349677	1.09737e-21	-1.64068	-1.94874e-10	4.39777e-05	-2.06831	-1.94874e-10
102459795	rs76238785	1.17238e-20	1.22905	-0.50103	0.00152478	1.30706	0.170547
102459983	rs11726497	7.61325e-22	-0.815934	-1.19036	1.37031e-05	-2.23165	-1.00273
102460068	rs2114366	6.99732e-21	1.01115	-0.799224	0.000665189	1.58795	-0.939876
102460338	rs72682957	9.89333e-22	-0.672204	-1.07212	1.36888e-05	-2.2516	-0.983823
102460981	rs149133647	1.66099e-21	-3.48842e-10	-1.22619	0.000103293	-3.48842e-10	-1.21442
102461670	rs147012499	1.6674e-21	-3.48842e-10	-1.22233	0.00010416	-3.48842e-10	-1.20607
102461746	rs147605638	2.4455e-21	-3.48842e-10	-0.83935	0.000140815	-3.48842e-10	-0.904549
102462028	rs1426543	7.0074e-21	0.981203	-0.767835	0.000663685	1.55546	-0.909646
102462262	rs149242779	1.6634e-21	-3.48842e-10	-1.22474	0.000103648	-3.48842e-10	-1.211
102462540	rs112571942	1.21285e-21	-1.54063	-1.94874e-10	0.000161844	-0.765366	-1.94874e-10
102462554	rs76303033	1.40245e-20	1.5215	-0.614297	0.00199945	1.7473	0.00132601
102462555	rs7682189	7.38631e-21	1.04124	-0.775211	0.000705296	1.62059	-0.913964
102463189	rs10856960	2.14262e-20	-0.464107	1.79512	0.00772978	0.0683068	3.03253
102463257	rs35575433	5.47849e-21	-0.0327704	-1.94874e-10	0.000108318	-1.16692	-1.94874e-10
102463359	rs10856961	2.80886e-20	-0.361285	1.96305	0.011049	0.185245	3.27285
102463368	rs4699226	9.60503e-21	1.37205	-0.843358	0.000953301	1.97865	-0.970711
102463642	rs4699227	1.35746e-20	1.66206	-0.787456	0.000640718	1.53453	-0.923938
102464094	rs114952527	6.47015e-22	-2.16899	-1.94874e-10	4.82049e-05	-1.97654	-1.94874e-10
102464510	rs11097751	4.65803e-20	0.390076	1.7175	0.000906156	-2.12328	3.0805
102464521	rs12500442	4.39734e-20	0.332483	1.7175	0.000894948	-2.13573	3.0805
102465687	rs140150129	7.06942e-22	-2.08041	-1.94874e-10	3.91709e-05	-2.18406	-1.94874e-10
102466032	rs137866214	1.67447e-21	-3.48842e-10	-1.2181	0.000104779	-3.48842e-10	-1.20014
102466389	rs67589689	4.84091e-20	0.359536	1.78655	0.000989582	-2.11917	3.16446
102466607	rs56081104	5.05261e-20	0.38812	1.80077	0.00114801	-2.03657	3.23036
102466715	rs28390228	7.9073e-22	-1.61684	-0.351557	0.00180772	0.841957	0.805867
102466886	rs145881583	1.6736e-21	-3.48842e-10	-1.21862	0.000104688	-3.48842e-10	-1.20101
102466999	rs79693504	6.85109e-22	-2.11178	-1.94874e-10	0.000106933	-1.17979	-1.94874e-10
102467559	rs73836455	2.23491e-20	-0.528576	1.90176	0.012279	0.337008	3.22664
102467928	rs140658720	1.67807e-21	-3.48842e-10	-1.21595	0.000105147	-3.48842e-10	-1.19664
102468074	rs78336631	1.79203e-21	-3.48842e-10	-1.15025	0.000114085	-3.48842e-10	-1.11505
102468211	rs4699228	3.70181e-20	0.783424	1.09438	0.000560897	-1.8895	2.36704
102469532	rs140788365	1.69169e-21	-3.48842e-10	-1.20787	0.000106452	-3.48842e-10	-1.1843
102469539	rs7693849	3.54562e-20	-0.0454172	1.88011	0.00101756	-2.20354	3.27671
102469776	rs57759452	2.25369e-21	-0.847847	-0.0731835	7.16167e-05	-2.12674	0.546074
102470037	rs138877108	1.70127e-21	-3.48842e-10	-1.20223	0.000107321	-3.48842e-10	-1.17617
102470314	rs149411379	1.69336e-21	-3.48842e-10	-1.20688	0.000106606	-3.48842e-10	-1.18285
102470438	rs13122215	8.30054e-21	1.38476	-1.00204	0.000781338	1.92212	-1.11311
102470652	rs117081382	1.69491e-21	-3.48842e-10	-1.20597	0.000106748	-3.48842e-10	-1.18153
102470700	rs10022442	8.525e-22	-1.62119	-0.271987	0.00202017	0.832777	0.926164
102470961	rs59724112	1.23737e-20	-0.528924	1.3109	0.00393102	0.336581	2.08808
102471001	rs10022567	1.06556e-21	-1.59707	-0.073029	0.00277059	0.865171	1.20965
102471012	rs10022721	1.06556e-21	-1.59707	-0.073029	0.00277059	0.865171	1.20965
102471035	rs60955862	4.24459e-20	0.410396	1.60424	0.000813234	-2.09478	2.9438
102471388	rs143276810	1.69771e-21	-3.48842e-10	-1.20432	0.000107002	-3.48842e-10	-1.17915
102471427	rs1365385	2.18887e-21	-0.839371	-0.110843	6.72545e-05	-2.14284	0.499325
102471437	rs13129752	1.04796e-21	-1.62175	-0.0650038	0.00265533	0.81103	1.2213
102471853	rs148829752	1.6939e-21	-3.48842e-10	-1.20657	0.000106656	-3.48842e-10	-1.18239
102471968	rs13130863	1.04796e-21	-1.62175	-0.0650038	0.00265533	0.81103	1.2213
102472497	rs62321909	5.95798e-22	-2.25145	-1.94874e-10	5.51302e-05	-1.8423	-1.94874e-10
102472919	rs10028684	1.16446e-21	-1.62175	0.0404093	0.00320097	0.81103	1.40818
102473154	rs9996041	1.22753e-21	-1.60287	0.0742741	0.00375023	0.930727	1.44685
102473312	rs10031266	1.20362e-21	-1.59707	0.0488085	0.00342019	0.865171	1.42028
102473518	rs78212239	1.69456e-21	-3.48842e-10	-1.20618	0.000106716	-3.48842e-10	-1.18183
102473704	rs7356291	1.18522e-21	-1.62175	0.0580786	0.00328346	0.81103	1.43363
102473785	rs7356289	1.17428e-21	-1.62175	0.0488085	0.00323994	0.81103	1.42028
102473848	rs7356516	1.18522e-21	-1.62175	0.0580786	0.00328346	0.81103	1.43363
102473867	rs72682964	7.47033e-22	-0.862227	-1.16302	1.47341e-05	-2.05864	-1.10319
102473934	rs28634001	1.19528e-21	-1.62175	0.0665343	0.00332362	0.81103	1.44578
102474148	rs9999254	1.18403e-21	-1.62175	0.0570807	0.00327875	0.81103	1.43219
102474454	rs4699229	1.20649e-21	-1.62175	0.0758665	0.00336847	0.81103	1.45919
102474521	rs720754	7.99461e-22	-0.861858	-1.09556	1.48735e-05	-2.13648	-1.01593
102474578	rs4699230	1.20649e-21	-1.62175	0.0758665	0.00336847	0.81103	1.45919
102474634	rs4699231	1.19933e-21	-1.60892	0.0570807	0.00343798	0.858452	1.43219
102474654	rs4699232	1.18544e-21	-1.62056	0.0570807	0.00335083	0.832776	1.43219
102474733	rs4699233	8.97544e-21	1.60083	-1.13993	0.000935207	2.19072	-1.20195
102474792	rs7356359	1.17318e-21	-1.62175	0.0478685	0.00323556	0.81103	1.41893
102475025	rs6838771	8.25421e-22	-0.74185	-1.18361	1.3692e-05	-2.10168	-1.1335
102475049	rs10035012	1.18703e-21	-1.62175	0.059611	0.00327911	0.81103	1.4323
102475108	rs10035089	1.14863e-21	-1.63455	0.0395218	0.00310767	0.782729	1.4069
102475139	rs9990585	1.16467e-21	-1.62068	0.0395218	0.00326716	0.832777	1.4069
102475310	rs10021102	1.17704e-21	-1.61012	0.0395218	0.00327973	0.836615	1.4069
102475428	rs9998573	1.12753e-21	-1.61012	-0.00345265	0.00308219	0.836615	1.34478
102475436	rs10021222	1.16704e-21	-1.58389	0.00475578	0.00330282	0.893861	1.35667
102475832	rs10084821	1.13682e-21	-1.61012	0.00475578	0.00311906	0.836615	1.35667
102475852	rs10084936	9.28122e-22	-1.72095	-0.0872405	0.00182764	0.436111	1.22267
102476090	rs76716208	7.92264e-22	-0.874076	-1.09238	1.49864e-05	-2.13293	-1.01192
102476654	rs71596329	1.11449e-21	-1.62175	-0.00345265	0.00300433	0.81103	1.34478
102476921	rs12509929	2.27872e-21	-3.48842e-10	-0.909984	0.000130402	-3.48842e-10	-0.981373
102476938	rs9991697	1.17505e-20	1.82912	-1.09882	0.00126437	2.46806	-1.17773
102476944	rs10024842	9.69014e-21	1.63633	-1.09882	0.00102743	2.26055	-1.17773
102476968	rs10024690	1.14836e-21	-1.54884	-0.0464278	0.00325703	0.954251	1.28232
102476977	rs10024695	1.18213e-21	-1.56222	-0.00406908	0.00336602	0.925599	1.34389
102477024	rs10002234	1.28676e-21	-1.58254	0.101064	0.00367841	0.862932	1.49531
102477069	rs113817457	6.51605e-22	-2.16192	-1.94874e-10	3.85067e-05	-2.20116	-1.94874e-10
102477195	rs10002364	1.28096e-21	-1.56921	0.0832151	0.00368986	0.891615	1.46973
102477210	rs10024975	1.27477e-21	-1.58254	0.0917	0.00362941	0.862932	1.4819
102477248	rs13129397	1.12441e-21	-1.59573	-0.0206037	0.00299973	0.834384	1.3199
102477378	rs74709981	8.42903e-22	-1.9045	-1.94874e-10	3.7996e-05	-2.21452	-1.94874e-10
102477425	rs35603285	1.12399e-21	-1.65682	0.0401048	0.00245633	0.546556	1.40787
102477437	rs34238875	9.80397e-22	-1.78518	0.031781	0.00182057	0.259044	1.39586
102477500	rs71614695	1.1926e-21	-1.58078	0.023314	0.00280954	0.708822	1.37996
102477504	rs71614696	1.12877e-21	-1.63455	0.0220801	0.00303042	0.782729	1.38173
102478095	rs117618718	2.1028e-21	-3.48842e-10	-0.990331	0.000132802	-3.48842e-10	-0.963139
102478260	rs34843160	2.82993e-20	1.67071	-0.0614694	0.0056812	2.01478	0.77814
102478334	rs4699234	1.07222e-21	-1.61012	-0.0537503	0.00286481	0.836615	1.27164
102478402	rs4698962	1.0628e-21	-1.61012	-0.0625671	0.00282817	0.836615	1.25877
102478507	rs4699235	1.0628e-21	-1.61012	-0.0625671	0.00282817	0.836615	1.25877
102478582	rs4699236	6.04939e-22	-1.61012	-0.626105	0.00119059	0.836615	0.393593
102478679	rs4698963	1.0628e-21	-1.61012	-0.0625671	0.00282817	0.836615	1.25877
102478857	rs116945307	1.70671e-21	-3.48842e-10	-1.19903	0.000107803	-3.48842e-10	-1.17169
102479054	rs28650372	1.0628e-21	-1.61012	-0.0625671	0.00282817	0.836615	1.25877
102479098	rs28480442	1.0628e-21	-1.61012	-0.0625671	0.00282817	0.836615	1.25877
102479199	rs117632856	1.72158e-21	-3.48842e-10	-1.19036	0.000109087	-3.48842e-10	-1.15985
102479563	rs6532944	1.05435e-21	-1.61012	-0.0705543	0.00279535	0.836615	1.2471
102479730	rs11938286	2.73674e-20	0.429971	1.14578	0.000466089	-2.09	2.38238
102479753	rs6835677	1.05435e-21	-1.61012	-0.0705543	0.00279535	0.836615	1.2471
102479893	rs6836414	1.05435e-21	-1.61012	-0.0705543	0.00279535	0.836615	1.2471
102480722	rs7663031	1.03013e-21	-1.63336	-0.0705543	0.00256964	0.752425	1.2471
102480944	rs13105894	1.05435e-21	-1.61012	-0.0705543	0.00279535	0.836615	1.2471
102481023	rs28524091	1.04599e-21	-1.61012	-0.0785148	0.00276298	0.836615	1.23545
102481177	rs13106416	1.04599e-21	-1.61012	-0.0785148	0.00276298	0.836615	1.23545
102481304	rs13112536	1.04617e-21	-1.60994	-0.0785148	0.00273832	0.827648	1.23545
102481594	rs13113028	1.04599e-21	-1.61012	-0.0785148	0.00276298	0.836615	1.23545
102482104	rs11936790	3.30821e-20	0.544964	1.22043	0.000527707	-2.06086	2.4774
102482390	rs13119481	1.04599e-21	-1.61012	-0.0785148	0.00276298	0.836615	1.23545
102482799	rs13120525	2.94993e-20	1.72527	-0.0745046	0.00591184	2.07168	0.761035
102483149	rs151290620	2.09812e-21	-3.48842e-10	-0.992557	0.000151603	-3.48842e-10	-0.830734
102483611	rs35343445	2.33123e-21	-0.887205	-1.94874e-10	5.48531e-05	-1.84734	-1.94874e-10
102483783	rs6532945	9.87494e-21	1.63357	-1.07717	0.00100657	2.22588	-1.16358
102484276	rs1365386	9.84602e-21	1.63357	-1.0801	0.00100464	2.22588	-1.16549
102484351	rs28725320	1.80425e-21	-1.14345	-1.94874e-10	0.000277463	-0.226309	-1.94874e-10
102484501	rs79655214	6.1557e-22	-2.21881	-1.94874e-10	3.68017e-05	-2.24645	-1.94874e-10
102484542	rs77810408	2.29006e-20	-0.373774	1.77134	0.0126925	0.525999	3.07077
102484590	rs4698964	1.04908e-21	-1.61012	-0.0755627	0.00276421	0.836615	1.2359
102484787	rs17249006	8.31198e-22	-0.76523	-1.15326	1.43928e-05	-2.09419	-1.09108
102484821	rs12510778	2.96439e-20	0.467368	1.18829	0.000497263	-2.08072	2.43784
102484906	rs1946379	1.04523e-21	-1.59422	-0.0951449	0.00286276	0.896462	1.21108
102484972	rs17031441	3.03102e-20	0.461015	1.21687	0.000508928	-2.09272	2.47303
102485501	rs150532456	1.68765e-21	-3.48842e-10	-1.21026	0.000106166	-3.48842e-10	-1.187
102486019	rs12506137	3.00448e-20	0.429971	1.23912	0.000525306	-2.09	2.50198
102486123	rs79536261	1.67424e-21	-3.48842e-10	-1.21824	0.000104829	-3.48842e-10	-1.19967
102486124	rs79788888	6.48778e-22	-2.16626	-1.94874e-10	9.08778e-05	-1.34248	-1.94874e-10
102486504	rs4699237	1.12943e-20	1.7707	-1.08	0.000798271	1.99595	-1.1655
102487310	rs4256226	1.08046e-21	-1.61012	-0.0460956	0.00289493	0.836615	1.2821
102488143	rs148555673	1.68077e-21	-3.48842e-10	-1.21435	0.000105496	-3.48842e-10	-1.19332
102488297	rs13125011	1.08046e-21	-1.61012	-0.0460956	0.00289493	0.836615	1.2821
102488578	rs2615967	8.78242e-22	-0.861972	-1.00146	1.66993e-05	-2.13645	-0.900179
102488667	rs2717834	9.28082e-21	1.58016	-1.08581	0.000911158	2.13191	-1.16919
102488816	rs4699238	1.08046e-21	-1.61012	-0.0460956	0.00289493	0.836615	1.2821
102489020	rs80151352	6.15232e-22	-2.21935	-1.94874e-10	4.58052e-05	-2.0276	-1.94874e-10
102489377	rs4698965	1.09465e-21	-1.59707	-0.0460956	0.00297879	0.865171	1.2821
102489437	rs10026180	1.12929e-21	-1.55712	-0.0548886	0.00320647	0.951644	1.26928
102489512	rs142732032	1.65807e-21	-3.48842e-10	-1.22794	0.000101871	-3.48842e-10	-1.22829
102489572	rs10004046	1.09465e-21	-1.59707	-0.0460956	0.00297879	0.865171	1.2821
102489899	rs147383836	1.68104e-21	-3.48842e-10	-1.21418	0.000105524	-3.48842e-10	-1.19306
102490737	rs116210903	3.14229e-21	-0.588646	-1.94874e-10	5.9596e-05	-1.76441	-1.94874e-10
102490937	rs75886752	1.25858e-20	-0.48843	1.2874	0.00396357	0.386163	2.04674
102491130	rs10007640	1.18444e-21	-1.41873	-0.145595	0.00426593	1.4399	1.06651
102491166	rs7441661	1.11811e-21	-1.58389	-0.0380743	0.00310151	0.893861	1.29379
102491286	rs2717842	1.00608e-20	1.66558	-1.09053	0.00103243	2.26024	-1.17257
102491451	rs2615966	1.04372e-20	1.69672	-1.08495	0.00107133	2.29366	-1.16899
102491487	rs117279812	1.72554e-21	-3.48842e-10	-1.18806	0.000109424	-3.48842e-10	-1.15677
102491732	rs2866384	1.11811e-21	-1.58389	-0.0380743	0.00310151	0.893861	1.29379
102491934	rs2903270	1.11811e-21	-1.58389	-0.0380743	0.00310151	0.893861	1.29379
102492114	rs28565318	6.93163e-22	-1.53838	-0.56171	0.00156414	1.13009	0.373003
102492778	rs2723055	3.31074e-20	0.222597	1.54356	0.000719536	-2.14767	2.87428
102492986	rs2723054	1.04372e-20	1.69672	-1.08495	0.00107133	2.29366	-1.16899
102493055	rs2717841	1.04821e-20	1.69818	-1.08211	0.00103678	2.25904	-1.16717
102493436	rs146160031	1.7065e-21	-3.48842e-10	-1.19915	0.000107784	-3.48842e-10	-1.17186
102493690	rs5000385	1.11811e-21	-1.58389	-0.0380743	0.00310151	0.893861	1.29379
102494465	rs35367457	8.84838e-21	1.53973	-1.09309	0.000725359	1.90719	-1.17253
102494654	rs73833815	1.33649e-20	-0.480296	1.33933	0.00430985	0.396109	2.12055
102494758	rs4699239	1.09046e-21	-1.58389	-0.0631148	0.00299031	0.893861	1.25728
102495077	rs4698966	1.11883e-21	-1.5582	-0.0631148	0.00306095	0.917208	1.25728
102495222	rs4699240	1.12772e-21	-1.5582	-0.0551961	0.00309654	0.917208	1.26884
102495589	rs150011096	2.75895e-21	-3.48842e-10	-0.718749	0.00019656	-3.48842e-10	-0.571031
102495598	rs10028479	1.12772e-21	-1.5582	-0.0551961	0.00309654	0.917208	1.26884
102496192	rs10006739	1.1039e-21	-1.57164	-0.0631148	0.00297406	0.888411	1.25728
102496302	rs2615965	1.74877e-21	-0.705905	-0.468782	4.42185e-05	-2.11273	0.049877
102496734	rs79093923	1.22042e-20	-0.569245	1.33742	0.00385637	0.287104	2.11838
102496944	rs13145270	1.10196e-21	-1.57913	-0.0573773	0.00292753	0.872284	1.25763
102497002	rs150984571	1.72424e-21	-3.48842e-10	-1.18881	0.000109313	-3.48842e-10	-1.15778
102497486	rs28828168	3.15197e-20	1.76704	-0.0500286	0.00614992	2.07906	0.793134
102497552	rs6837742	1.10063e-21	-1.56592	-0.0717951	0.00297284	0.900686	1.24459
102497581	rs6815071	1.11023e-21	-1.56592	-0.0631148	0.00301079	0.900686	1.25728
102497682	rs150118477	7.70045e-22	-1.99491	-1.94874e-10	3.66394e-05	-2.25087	-1.94874e-10
102497728	rs2717845	7.01853e-21	1.29446	-1.07951	0.000538111	1.61063	-1.17456
102497755	rs2615964	1.09388e-20	1.71864	-1.05992	0.00107789	2.28323	-1.15246
102498066	rs13101389	1.11541e-21	-1.55258	-0.0717951	0.00305889	0.929219	1.24459
102498400	rs2615963	1.13877e-20	1.74963	-1.05069	0.00112115	2.31634	-1.14623
102498415	rs10015619	1.11541e-21	-1.55258	-0.0717951	0.00305889	0.929219	1.24459
102498578	rs13107786	1.11541e-21	-1.55258	-0.0717951	0.00305889	0.929219	1.24459
102498953	rs10016250	1.13054e-21	-1.53911	-0.0717951	0.00314784	0.957884	1.24459
102499015	rs143353824	3.36742e-20	0.45781	1.32532	0.00058798	-2.08311	2.60781
102499192	rs149087450	1.11e-20	1.71864	-1.0453	0.00108905	2.28323	-1.14216
102499285	rs74862869	1.13054e-21	-1.53911	-0.0717951	0.00314784	0.957884	1.24459
102499415	rs111775585	1.13054e-21	-1.53911	-0.0717951	0.00314784	0.957884	1.24459
102499762	rs13142783	1.14961e-20	1.74963	-1.04122	0.00112844	2.31634	-1.13975
102499935	rs10019394	1.13054e-21	-1.53911	-0.0717951	0.00314784	0.957884	1.24459
102500175	rs9996896	1.14602e-21	-1.52551	-0.0717951	0.0032398	0.986681	1.24459
102500252	rs10019711	3.07371e-20	1.73511	-0.0432356	0.0060025	2.04591	0.802028
102500416	rs9999428	1.14602e-21	-1.52551	-0.0717951	0.0032398	0.986681	1.24459
102500526	rs10033644	1.13054e-21	-1.53911	-0.0717951	0.00314784	0.957884	1.24459
102500588	rs10022033	1.13054e-21	-1.53911	-0.0717951	0.00314784	0.957884	1.24459
102500659	rs10022293	1.11629e-21	-1.55179	-0.0717951	0.00316423	0.963079	1.24459
102500788	rs13123252	1.13054e-21	-1.53911	-0.0717951	0.00314784	0.957884	1.24459
102501876	rs2615961	4.26356e-20	0.4042	1.61489	0.000925909	-2.03146	3.01024
102501881	rs117150518	1.70381e-21	-3.48842e-10	-1.20073	0.000107547	-3.48842e-10	-1.17407
102502562	rs76694695	1.15228e-20	-0.634382	1.34511	0.0055075	0.206943	2.55493
102502643	rs2615960	3.14416e-20	0.114095	1.60044	0.000779401	-2.13689	2.94342
102503001	rs11723338	4.38787e-20	0.443982	1.60385	0.000924128	-2.0199	2.99676
102503137	rs13114007	8.98324e-22	-0.823977	-1.01685	1.74435e-05	-2.07429	-0.918739
102503199	rs2723056	1.17835e-20	1.74963	-1.01653	0.00114804	2.31634	-1.12253
102503267	rs149730185	1.70544e-21	-3.48842e-10	-1.19978	0.000107691	-3.48842e-10	-1.17273
102503638	rs75540846	2.85329e-21	-0.685128	-1.94874e-10	5.57772e-05	-1.83063	-1.94874e-10
102503832	rs117261738	1.7073e-21	-3.48842e-10	-1.19869	0.000107855	-3.48842e-10	-1.17121
102504356	rs2723048	9.52846e-22	-0.92065	-0.861252	2.00515e-05	-2.11874	-0.734952
102504388	rs140825699	1.70544e-21	-3.48842e-10	-1.19978	0.000107691	-3.48842e-10	-1.17273
102504843	rs16996744	7.96345e-21	-0.712164	1.05343	0.00230859	0.110816	1.78158
102504927	rs11097752	8.77411e-22	-1.66594	-0.198438	0.00202029	0.701295	1.05771
102505179	rs2615959	9.01307e-21	1.40748	-0.942405	0.000867757	1.98243	-1.06851
102505448	rs78588656	3.07801e-21	-3.48842e-10	-0.609316	0.000222692	-3.48842e-10	-0.446206
102505609	rs2723049	3.21069e-20	0.290913	1.44456	0.000653863	-2.12274	2.75364
102505847	rs2717835	8.50328e-21	1.34532	-0.938471	0.00081401	1.91555	-1.06557
102506034	rs79471161	1.6576e-21	-3.48842e-10	-1.22823	0.000101953	-3.48842e-10	-1.22749
102506258	rs144134393	7.32238e-22	-2.04525	-1.94874e-10	3.82506e-05	-2.20784	-1.94874e-10
102506580	rs146231882	1.72809e-21	-3.48842e-10	-1.18658	0.000109638	-3.48842e-10	-1.15481
102506922	rs146463754	1.74827e-21	-3.48842e-10	-1.17497	0.000111315	-3.48842e-10	-1.13963
102507114	rs17249398	8.89995e-20	2.75503	-1.94874e-10	3.83851e-05	-2.20433	-1.94874e-10
102507178	rs79696996	1.6685e-21	-3.48842e-10	-1.22167	0.000103283	-3.48842e-10	-1.21453
102507646	rs117800623	3.00089e-21	-3.48842e-10	-0.63469	0.000216423	-3.48842e-10	-0.474761
102507780	rs143401842	6.02235e-22	-2.24071	-1.94874e-10	3.74201e-05	-2.22979	-1.94874e-10
102507922	rs62321925	6.00355e-22	-2.24383	-1.94874e-10	6.78997e-05	-1.63397	-1.94874e-10
102507944	rs2717838	4.65601e-20	0.385358	1.72179	0.00104909	-2.03686	3.14054
102508124	rs12331201	8.79688e-22	-1.64116	-0.220626	0.00206566	0.756619	1.02459
102508557	rs2723057	4.71371e-20	0.385358	1.7341	0.00106493	-2.03686	3.15553
102508948	rs2723058	4.5915e-20	0.347869	1.74532	0.00106817	-2.04746	3.16917
102508971	rs112412933	7.48786e-22	-2.0229	-1.94874e-10	6.16542e-05	-1.73046	-1.94874e-10
102509022	rs2615958	1.07632e-20	1.53034	-0.887802	0.00103239	2.11451	-1.02687
102509402	rs2723059	4.52129e-20	0.320096	1.75769	0.001076	-2.05519	3.1842
102509619	rs2717839	3.52364e-20	0.326756	1.50173	0.000706819	-2.11457	2.82335
102509640	rs2866629	8.54118e-22	-1.64109	-0.250198	0.00201881	0.778002	0.980264
102509862	rs2723060	3.3183e-20	0.0183064	1.75013	0.000889573	-2.18605	3.12479
102510547	rs139285506	1.69686e-21	-3.48842e-10	-1.20482	0.000106925	-3.48842e-10	-1.17987
102510653	rs142601505	1.69674e-21	-3.48842e-10	-1.20489	0.000106914	-3.48842e-10	-1.17997
102511153	rs10010568	2.85388e-20	1.71986	-0.102198	0.00520226	1.98023	0.724619
102511193	rs12500878	1.37929e-20	1.81509	-0.92453	0.00131709	2.38626	-1.05508
102511475	rs2717837	3.35718e-20	0.308804	1.47128	0.000678276	-2.11869	2.78625
102512419	rs2723045	1.10188e-20	1.55939	-0.893392	0.00102544	2.11292	-1.03204
102512515	rs2717840	1.00309e-21	-0.751163	-0.979352	1.61977e-05	-2.19429	-0.872834
102513093	rs2723046	1.06929e-20	1.53394	-0.897962	0.000920289	2.00823	-1.03553
102513130	rs142665722	1.70552e-21	-3.48842e-10	-1.19973	0.000107698	-3.48842e-10	-1.17267
102513167	rs2615968	3.21126e-20	0.454096	1.28155	0.000562516	-2.07088	2.5513
102513186	rs2615969	1.01763e-20	1.47146	-0.885002	0.000869854	1.94193	-1.02561
102513254	rs2615970	9.75255e-21	1.44189	-0.897962	0.000834646	1.91055	-1.03553
102513290	rs138597259	1.70478e-21	-3.48842e-10	-1.20016	0.000107633	-3.48842e-10	-1.17327
102513322	rs2615971	1.11313e-20	1.56537	-0.88921	0.000924793	2.00641	-1.02883
102513480	rs2717846	1.14402e-20	1.59692	-0.893392	0.000987306	2.07502	-1.03204
102513507	rs2615972	1.11146e-20	1.56387	-0.88921	0.000956358	2.03997	-1.02883
102513745	rs76578445	1.69428e-21	-3.48842e-10	-1.20634	0.00010669	-3.48842e-10	-1.18206
102514020	rs2723047	1.16885e-20	1.62709	-0.90209	0.00101264	2.10701	-1.03868
102514043	rs2717847	1.16563e-20	1.62709	-0.90485	0.00101138	2.10701	-1.03993
102515133	rs2615973	1.27285e-20	1.68652	-0.876283	0.00113729	2.20474	-1.02033
102515788	rs2723051	3.73852e-20	0.622115	1.26556	0.000568694	-2.04032	2.53167
102516767	rs74409216	1.83447e-21	-3.48842e-10	-1.12684	0.000105029	-3.48842e-10	-1.19776
102517121	rs72682987	5.99023e-22	-2.24605	-1.94874e-10	3.72557e-05	-2.23419	-1.94874e-10
102517762	rs74650566	1.27303e-21	-1.4922	-1.94874e-10	5.82782e-05	-1.78677	-1.94874e-10
102518343	rs62321929	4.46172e-22	-1.31474	-1.22591	3.28498e-05	-1.13208	-1.22797
102518519	rs142427337	1.6921e-21	-3.48842e-10	-1.20763	0.00010649	-3.48842e-10	-1.18394
102519548	rs192788304	2.13276e-21	-0.97618	-1.94874e-10	6.79378e-05	-1.6334	-1.94874e-10
102520090	rs10022203	2.21495e-21	-0.938371	-1.94874e-10	0.00040976	0.163574	-1.94874e-10
102520275	rs11728661	3.322e-20	2.74924	-0.979687	0.00167153	2.65354	-1.08404
102520404	rs2866387	8.68608e-21	-0.421733	0.849855	0.00249346	0.0336143	1.93582
102520785	rs2723053	9.7893e-21	0.7388	-0.191109	6.59379e-05	-2.0855	0.42222
102520862	rs2717833	3.53981e-21	0.678851	-1.14838	1.38321e-05	-2.2147	-1.0103
102520868	rs148877383	1.6586e-21	-3.48842e-10	-1.22763	0.000102014	-3.48842e-10	-1.22688
102521167	rs2717832	8.22387e-22	-1.92914	-1.94874e-10	3.79734e-05	-2.21511	-1.94874e-10
102521594	rs60066787	2.99185e-22	-2.25143	-0.68886	2.03823e-05	-2.14859	-0.688736
102521630	rs72924571	2.72702e-22	-2.2516	-0.781378	1.87012e-05	-2.14214	-0.781265
102521938	rs77587947	6.05066e-22	-2.23602	-1.94874e-10	4.35964e-05	-2.07702	-1.94874e-10
102522327	rs112375972	6.01367e-22	-2.24215	-1.94874e-10	3.87265e-05	-2.19547	-1.94874e-10
102522464	rs72924574	5.96636e-22	-2.25005	-1.94874e-10	3.9934e-05	-2.16477	-1.94874e-10
102522493	rs72924576	5.96394e-22	-2.25045	-1.94874e-10	4.03212e-05	-2.15512	-1.94874e-10
102522610	rs72682992	2.55927e-22	-1.93019	-1.16627	1.09656e-05	-2.24343	-1.2138
102522777	rs72924578	5.96496e-22	-2.25028	-1.94874e-10	4.00074e-05	-2.16293	-1.94874e-10
102522786	rs73833824	5.97087e-22	-2.24929	-1.94874e-10	3.97345e-05	-2.16978	-1.94874e-10
102523283	rs6831155	5.96496e-22	-2.25028	-1.94874e-10	4.00074e-05	-2.16293	-1.94874e-10
102523285	rs6853910	5.96695e-22	-2.24995	-1.94874e-10	3.99054e-05	-2.16549	-1.94874e-10
102523539	rs6810935	5.9594e-22	-2.25122	-1.94874e-10	4.14993e-05	-2.12632	-1.94874e-10
102523541	rs6810937	1.25593e-21	-2.1854	0.679678	0.000117698	-2.12918	1.04531
102523635	rs77128864	5.95897e-22	-2.25129	-1.94874e-10	4.04652e-05	-2.15155	-1.94874e-10
102523831	rs76215720	1.70171e-21	-3.48842e-10	-1.20196	0.000101928	-3.48842e-10	-1.22773
102524292	rs11943019	2.28127e-22	-2.23383	-0.977624	1.5405e-05	-2.24621	-0.871094
102524302	rs77913775	1.02702e-21	-1.70694	-1.94874e-10	0.000126706	-1.01012	-1.94874e-10
102524309	rs11943968	6.09299e-22	-2.22905	-1.94874e-10	3.6998e-05	-2.24113	-1.94874e-10
102524376	rs13130798	1.63045e-21	-1.24475	-1.94874e-10	7.95783e-05	-1.47525	-1.94874e-10
102524423	rs11943946	1.17419e-21	-2.25158	0.678555	0.000151939	-2.18117	1.35265
102524433	rs7661067	1.65245e-21	-2.04029	0.808948	0.000130635	-2.1647	1.18512
102524913	rs72924584	6.11727e-22	-2.22507	-1.94874e-10	3.69079e-05	-2.24357	-1.94874e-10
102525045	rs7661775	2.5264e-22	-2.24916	-0.860233	2.08877e-05	-2.23285	-0.579988
102525221	rs80229938	1.49062e-20	-3.48842e-10	0.968181	0.00137738	-3.48842e-10	1.37594
102525241	rs11944258	6.12055e-22	-2.22453	-1.94874e-10	3.68971e-05	-2.24386	-1.94874e-10
102526050	rs72924589	6.10921e-22	-2.22639	-1.94874e-10	3.69356e-05	-2.24282	-1.94874e-10
102526066	rs72924590	6.10921e-22	-2.22639	-1.94874e-10	3.69356e-05	-2.24282	-1.94874e-10
102526155	rs72924594	6.12697e-22	-2.22348	-1.94874e-10	3.6877e-05	-2.24441	-1.94874e-10
102526217	rs76460042	6.23303e-22	-2.20632	-1.94874e-10	4.08218e-05	-2.14278	-1.94874e-10
102526283	rs72926555	5.95999e-22	-2.25112	-1.94874e-10	4.15698e-05	-2.12462	-1.94874e-10
102526313	rs11930552	6.10921e-22	-2.22639	-1.94874e-10	3.69356e-05	-2.24282	-1.94874e-10
102526371	rs11939729	6.10921e-22	-2.22639	-1.94874e-10	3.69356e-05	-2.24282	-1.94874e-10
102526378	rs11939732	6.10921e-22	-2.22639	-1.94874e-10	3.69356e-05	-2.24282	-1.94874e-10
102526486	rs145886324	1.65873e-21	-3.48842e-10	-1.22755	0.000101902	-3.48842e-10	-1.22798
102526502	rs11939785	6.12697e-22	-2.22348	-1.94874e-10	3.6877e-05	-2.24441	-1.94874e-10
102526863	rs35705338	6.17148e-22	-2.21625	-1.94874e-10	3.67651e-05	-2.24745	-1.94874e-10
102527007	rs11939963	2.04809e-22	-2.14124	-1.17804	1.6696e-05	-1.87115	-1.16568
102527079	rs113465262	6.13542e-22	-2.22211	-1.94874e-10	3.68523e-05	-2.24508	-1.94874e-10
102527104	rs113644675	6.14149e-22	-2.22112	-1.94874e-10	3.68356e-05	-2.24553	-1.94874e-10
102527168	rs191867848	8.0137e-22	-1.95503	-1.94874e-10	4.55378e-05	-2.03345	-1.94874e-10
102527533	rs72926560	2.07672e-22	-2.13897	-1.16643	1.6984e-05	-1.86694	-1.15279
102527709	rs72926561	6.15394e-22	-2.21909	-1.94874e-10	3.6804e-05	-2.24639	-1.94874e-10
102527814	rs72926564	6.16451e-22	-2.21738	-1.94874e-10	3.68873e-05	-2.24413	-1.94874e-10
102527853	rs72926567	6.15394e-22	-2.21909	-1.94874e-10	3.6804e-05	-2.24639	-1.94874e-10
102528133	rs7340954	1.27965e-21	-2.12914	0.642129	0.000104758	-2.20358	1.00323
102528204	rs117758686	1.69583e-21	-3.48842e-10	-1.20543	0.000101995	-3.48842e-10	-1.22708
102528329	rs72926575	2.05256e-22	-2.13283	-1.18426	1.68386e-05	-1.85567	-1.17265
102528369	rs113170807	6.12852e-22	-2.22323	-1.94874e-10	3.68724e-05	-2.24453	-1.94874e-10
102528572	rs111470235	6.16033e-22	-2.21805	-1.94874e-10	3.67891e-05	-2.24679	-1.94874e-10
102528739	rs74743994	6.16033e-22	-2.21805	-1.94874e-10	3.67891e-05	-2.24679	-1.94874e-10
102528865	rs112154722	2.75046e-22	-1.87169	-1.15273	1.0982e-05	-2.24914	-1.2066
102528935	rs61298613	6.2316e-22	-2.20655	-1.94874e-10	3.6672e-05	-2.24998	-1.94874e-10
102529098	rs2903272	1.27645e-21	-2.11833	0.628815	0.000102342	-2.20622	0.982545
102529107	rs114911995	6.86168e-22	-2.11023	-1.94874e-10	4.08927e-05	-2.14104	-1.94874e-10
102529337	rs114911952	1.10938e-20	-3.48842e-10	0.672789	0.000997593	-3.48842e-10	1.05335
102529511	rs56361251	6.144e-22	-2.22071	-1.94874e-10	3.68289e-05	-2.24571	-1.94874e-10
102529626	rs75962188	1.21138e-20	-3.48842e-10	0.760742	0.0010984	-3.48842e-10	1.14961
102529718	rs59826875	6.30796e-22	-2.19437	-1.94874e-10	3.6619e-05	-2.25143	-1.94874e-10
102529731	rs58636784	6.29127e-22	-2.19702	-1.94874e-10	3.66256e-05	-2.25125	-1.94874e-10
102529769	rs57344724	6.15098e-22	-2.21957	-1.94874e-10	3.68112e-05	-2.24619	-1.94874e-10
102529776	rs59158319	6.15716e-22	-2.21857	-1.94874e-10	3.67964e-05	-2.2466	-1.94874e-10
102529800	rs59010193	6.18186e-22	-2.21456	-1.94874e-10	3.67449e-05	-2.248	-1.94874e-10
102529868	rs60498775	6.21213e-22	-2.20968	-1.94874e-10	3.66962e-05	-2.24932	-1.94874e-10
102529951	rs60018011	6.27421e-22	-2.19974	-1.94874e-10	3.6635e-05	-2.25099	-1.94874e-10
102529973	rs4645217	9.92811e-22	-2.10461	0.363796	7.76e-05	-2.18931	0.688885
102530271	rs72926581	4.56149e-22	-2.20732	-0.311212	2.64845e-05	-2.24983	-0.325603
102530355	rs72926583	4.52747e-22	-2.20612	-0.319902	2.62511e-05	-2.25006	-0.334224
102530485	rs146135401	1.8007e-21	-3.48842e-10	-1.14542	0.000108651	-3.48842e-10	-1.16386
102530609	rs148346656	8.69543e-21	-3.48842e-10	0.429198	0.000753826	-3.48842e-10	0.773165
102530622	rs113677563	5.95807e-22	-2.25144	-1.94874e-10	4.13028e-05	-2.13107	-1.94874e-10
102530675	rs117361147	7.8919e-21	-3.48842e-10	0.332238	0.00068021	-3.48842e-10	0.670404
102530676	rs73833842	4.24355e-22	-2.24884	-0.341942	2.69055e-05	-2.20358	-0.356089
102530678	rs73833844	2.22186e-22	-2.08983	-1.14801	1.89071e-05	-1.77989	-1.13257
102530715	rs72926585	4.50421e-22	-2.23213	-0.29904	2.71026e-05	-2.23884	-0.313526
102530888	rs117942132	1.66277e-21	-3.48842e-10	-1.22511	0.000102085	-3.48842e-10	-1.22619
102530982	rs77604677	1.74344e-21	-3.48842e-10	-1.17774	0.000105648	-3.48842e-10	-1.19188
102531560	rs79082109	6.08997e-22	-2.22954	-1.94874e-10	3.78621e-05	-2.21805	-1.94874e-10
102532127	rs56074602	3.30742e-22	-1.75411	-1.08591	1.15e-05	-2.24328	-1.16637
102532140	rs58051645	6.19287e-22	-2.21279	-1.94874e-10	3.67255e-05	-2.24852	-1.94874e-10
102532200	rs72926588	4.75764e-22	-2.21498	-0.26145	2.78799e-05	-2.24786	-0.276227
102532303	rs72926589	4.76283e-22	-2.21389	-0.26145	2.78704e-05	-2.2482	-0.276227
102532933	rs57595522	4.77178e-22	-2.20925	-0.26421	2.77604e-05	-2.24942	-0.278966
102533037	rs55746823	4.8407e-22	-2.21279	-0.24634	2.82824e-05	-2.24852	-0.261233
102533312	rs72926592	4.82799e-22	-2.20925	-0.252499	2.80848e-05	-2.24942	-0.267346
102533464	rs72926593	2.10486e-22	-2.14766	-1.14428	1.71218e-05	-1.88315	-1.12849
102533698	rs72926594	4.85464e-22	-2.21279	-0.243464	2.83632e-05	-2.24852	-0.258379
102533931	rs72926597	4.85656e-22	-2.21347	-0.242382	2.83993e-05	-2.24833	-0.257305
102534158	rs77734821	7.98352e-21	-3.48842e-10	0.343779	0.000690977	-3.48842e-10	0.68611
102534194	rs57726349	6.23052e-22	-2.25149	0.0447663	4.17417e-05	-2.1483	0.0278008
102534418	rs144629977	6.16871e-22	-2.21669	-1.94874e-10	4.15548e-05	-2.12498	-1.94874e-10
102534437	rs112689156	4.84584e-22	-2.2167	-0.241362	2.84576e-05	-2.24729	-0.256293
102534541	rs11931796	2.20746e-22	-2.24917	-0.995171	1.81731e-05	-2.18736	-0.76469
102535290	rs72926600	4.07969e-22	-2.22432	-0.405846	2.42532e-05	-2.24398	-0.419471
102535462	rs113395521	4.07031e-22	-2.22847	-0.403997	2.43575e-05	-2.24152	-0.417637
102535484	rs80327365	4.09703e-22	-2.22299	-0.402936	2.43068e-05	-2.24466	-0.416585
102535869	rs59979601	3.9594e-22	-2.21736	-0.442737	2.33102e-05	-2.24705	-0.456051
102535871	rs58355302	3.95908e-22	-2.22011	-0.440068	2.33271e-05	-2.24898	-0.453406
102535925	rs187481302	1.75726e-21	-3.48842e-10	-1.16984	0.0001067	-3.48842e-10	-1.18198
102535994	rs55674840	2.29443e-22	-2.06227	-1.14343	1.99021e-05	-1.73359	-1.12758
102536011	rs112092510	4.34075e-22	-2.21796	-0.350179	2.55569e-05	-2.24683	-0.364259
102536244	rs72928503	4.35907e-22	-2.21796	-0.345968	2.56639e-05	-2.24683	-0.360082
102536272	rs56931426	2.1411e-22	-2.11421	-1.16066	1.39301e-05	-2.20558	-1.01237
102536416	rs147422510	1.78829e-21	-3.48842e-10	-1.15234	0.000107992	-3.48842e-10	-1.16994
102536591	rs72928510	4.68568e-22	-2.22575	-0.265919	2.78866e-05	-2.24319	-0.280663
102537077	rs4699241	2.8835e-22	-1.87169	-1.10549	1.12831e-05	-2.24914	-1.17955
102537139	rs72930429	4.76025e-22	-2.22485	-0.251038	2.82872e-05	-2.24369	-0.265895
102537165	rs72930430	4.75467e-22	-2.22485	-0.25221	2.82543e-05	-2.24369	-0.267058
102537441	rs111718761	2.21855e-22	-2.13977	-1.09957	1.82358e-05	-1.86841	-1.08019
102537529	rs144999362	1.74906e-21	-3.48842e-10	-1.17452	0.000105938	-3.48842e-10	-1.18914
102537575	rs79495644	1.78527e-22	-2.25116	-1.20545	1.18667e-05	-2.20852	-1.16975
102537761	rs116969911	1.7355e-21	-3.48842e-10	-1.18231	0.000105241	-3.48842e-10	-1.19574
102537861	rs115818960	6.844e-21	-3.48842e-10	0.189774	0.000585703	-3.48842e-10	0.520817
102538137	rs11947457	4.76026e-22	-2.23412	-0.241763	2.87366e-05	-2.23713	-0.256691
102538183	rs55743710	3.10295e-22	-1.7905	-1.11334	1.11984e-05	-2.25144	-1.18479
102538248	rs11938257	4.93522e-22	-2.22203	-0.217756	2.91956e-05	-2.24512	-0.232865
102538431	rs140219141	1.78274e-21	-3.48842e-10	-1.15545	0.000107699	-3.48842e-10	-1.17266
102538661	rs188260075	2.26264e-22	-2.1121	-1.10755	1.61272e-05	-2.14489	-0.926598
102538709	rs190273072	1.76945e-21	-3.48842e-10	-1.16293	0.000107	-3.48842e-10	-1.17917
102538754	rs112039360	4.92491e-22	-2.23095	-0.210928	2.95518e-05	-2.23976	-0.226088
102538767	rs140551475	1.77629e-21	-3.48842e-10	-1.15907	0.000107359	-3.48842e-10	-1.17582
102538770	rs75763510	1.99026e-22	-2.2516	-1.09632	1.60999e-05	-2.15817	-0.915012
102539084	rs118114237	1.76865e-21	-3.48842e-10	-1.16338	0.000106958	-3.48842e-10	-1.17956
102539209	rs143929703	1.76534e-21	-3.48842e-10	-1.16526	0.000106785	-3.48842e-10	-1.18118
102539323	rs139053663	1.81525e-21	-3.48842e-10	-1.13738	0.000109427	-3.48842e-10	-1.15674
102539576	rs72930436	5.15062e-22	-2.22203	-0.175037	3.04601e-05	-2.24512	-0.190463
102539956	rs148494336	1.68928e-21	-3.48842e-10	-1.2093	0.000102974	-3.48842e-10	-1.21752
102540099	rs57402852	2.3896e-22	-2.12495	-1.04011	1.99612e-05	-1.84138	-1.01683
102540464	rs117796039	1.69013e-21	-3.48842e-10	-1.20879	0.000103014	-3.48842e-10	-1.21714
102540592	rs143291276	2.32133e-21	-3.48842e-10	-0.891457	0.000163795	-3.48842e-10	-0.753378
102540651	rs57297442	2.42872e-22	-2.12712	-1.0217	2.02745e-05	-1.8453	-0.997335
102540809	rs117435649	1.69061e-21	-3.48842e-10	-1.20851	0.000103035	-3.48842e-10	-1.21692
102540820	rs115817042	5.95715e-22	-2.25159	-1.94874e-10	3.69579e-05	-2.24222	-1.94874e-10
102540860	rs146684724	1.68632e-21	-3.48842e-10	-1.21105	0.000102839	-3.48842e-10	-1.21883
102540926	rs62323862	2.3248e-22	-2.23251	-0.960039	1.56544e-05	-2.13111	-0.970136
102541111	rs4699242	3.39273e-22	-1.72695	-1.0876	1.14237e-05	-2.24785	-1.16846
102541135	rs11933019	5.43629e-22	-2.22977	-0.113319	3.25303e-05	-2.24063	-0.129193
102541192	rs144889836	1.6924e-21	-3.48842e-10	-1.20745	0.000103118	-3.48842e-10	-1.21612
102541208	rs149016624	1.693e-21	-3.48842e-10	-1.2071	0.000103146	-3.48842e-10	-1.21585
102541246	rs143807941	1.68971e-21	-3.48842e-10	-1.20904	0.000102994	-3.48842e-10	-1.21733
102541247	rs62323863	6.01858e-22	-2.24133	-1.94874e-10	3.69729e-05	-2.24181	-1.94874e-10
102541273	rs4699243	3.31436e-22	-1.75036	-1.08757	1.16206e-05	-2.23079	-1.16843
102541331	rs4699244	3.17604e-22	-1.79017	-1.09038	1.14841e-05	-2.24022	-1.17081
102541535	rs146571775	1.69191e-21	-3.48842e-10	-1.20774	0.000103096	-3.48842e-10	-1.21634
102541691	rs139093905	1.69013e-21	-3.48842e-10	-1.20879	0.000103014	-3.48842e-10	-1.21714
102541847	rs138136335	1.69938e-21	-3.48842e-10	-1.20334	0.000103448	-3.48842e-10	-1.21293
102541907	rs17031465	4.7264e-21	-3.48842e-10	-0.180436	0.000387054	-3.48842e-10	0.106568
102541941	rs11725488	1.77978e-21	-0.744774	-0.412337	0.000127337	-1.03516	0.0299969
102542213	rs12501991	1.69531e-21	-3.48842e-10	-1.20573	0.000103255	-3.48842e-10	-1.21479
102542268	rs12506013	1.67733e-21	-3.48842e-10	-1.2164	0.000102446	-3.48842e-10	-1.22266
102542492	rs116902181	1.65809e-21	-3.48842e-10	-1.22794	0.000101884	-3.48842e-10	-1.22817
102542673	rs12502896	1.69659e-21	-3.48842e-10	-1.20498	0.000103315	-3.48842e-10	-1.21421
102542705	rs73833854	6.03431e-22	-2.22163	-0.0170905	3.56254e-05	-2.2453	-0.0336373
102542717	rs75405967	4.20066e-21	-3.48842e-10	-0.298358	0.000340515	-3.48842e-10	-0.021536
102542945	rs117929786	1.68842e-21	-3.48842e-10	-1.20981	0.000102935	-3.48842e-10	-1.2179
102542972	rs77594406	1.70458e-21	-3.48842e-10	-1.20028	0.000103698	-3.48842e-10	-1.21051
102543158	rs117763705	1.70596e-21	-3.48842e-10	-1.19947	0.000103765	-3.48842e-10	-1.20987
102543189	rs56392027	4.76974e-22	-2.20387	-0.270022	2.75724e-05	-2.25045	-0.284734
102543253	rs142542970	1.70081e-21	-3.48842e-10	-1.2025	0.000103516	-3.48842e-10	-1.21227
102543624	rs117783207	1.66225e-21	-3.48842e-10	-1.22543	0.00010191	-3.48842e-10	-1.22791
102543858	rs138725815	6.53727e-22	-2.15867	-1.94874e-10	3.67242e-05	-2.24856	-1.94874e-10
102543892	rs56875319	7.34013e-22	-0.931723	-1.11111	1.25406e-05	-2.15505	-1.16797
102543935	rs138005104	1.65949e-21	-3.48842e-10	-1.22709	0.000101871	-3.48842e-10	-1.22829
102543954	rs78459646	1.79298e-21	-3.48842e-10	-1.14972	0.00011335	-3.48842e-10	-1.12152
102543980	rs148614740	1.6604e-21	-3.48842e-10	-1.22654	0.000101877	-3.48842e-10	-1.22823
102544030	rs142036751	1.66066e-21	-3.48842e-10	-1.22638	0.000101881	-3.48842e-10	-1.2282
102544110	rs80027679	1.6582e-21	-3.48842e-10	-1.22787	0.00010189	-3.48842e-10	-1.2281
102544149	rs118055133	1.65969e-21	-3.48842e-10	-1.22697	0.000101872	-3.48842e-10	-1.22828
102544194	rs76949547	1.65795e-21	-3.48842e-10	-1.22802	0.00010213	-3.48842e-10	-1.22575
102544233	rs114405190	7.25548e-22	-2.05443	-1.94874e-10	5.81573e-05	-1.78885	-1.94874e-10
102544257	rs78952931	5.96842e-21	-3.48842e-10	0.0528821	0.000482818	-3.48842e-10	0.327644
102544280	rs78102755	1.69391e-21	-3.48842e-10	-1.20656	0.000103189	-3.48842e-10	-1.21543
102544282	rs76914703	1.67521e-21	-3.48842e-10	-1.21766	0.000102358	-3.48842e-10	-1.22352
102544660	rs11947063	2.82923e-22	-2.17178	-0.824406	1.47846e-05	-2.15042	-1.00799
102544867	rs140536320	3.72808e-21	-3.48842e-10	-0.417706	0.000276936	-3.48842e-10	-0.22821
102544950	rs7677529	4.07532e-22	-1.90824	-0.722989	1.93308e-05	-2.11831	-0.771986
102545015	rs10022996	2.08209e-22	-2.22875	-1.07406	1.50473e-05	-2.06165	-1.07915
102545130	rs17031472	4.00619e-22	-1.8448	-0.803539	2.26924e-05	-1.80359	-0.926381
102545235	rs17031475	4.30682e-22	-1.76026	-0.815723	2.58902e-05	-1.65771	-0.940426
102545248	rs150013416	1.15461e-21	-1.58983	-1.94874e-10	3.97601e-05	-2.16913	-1.94874e-10
102545569	rs149138642	1.71971e-21	-3.48842e-10	-1.19144	0.000104901	-3.48842e-10	-1.19898
102545658	rs17031480	5.94945e-22	-1.02672	-1.22617	1.26427e-05	-2.09027	-1.22464
102546006	rs145533378	9.8453e-22	-1.74919	-1.94874e-10	6.7754e-05	-1.63611	-1.94874e-10
102546383	rs75544189	1.88972e-21	-3.48842e-10	-1.09717	0.000120685	-3.48842e-10	-1.05881
102546562	rs7654685	1.16557e-21	-0.353715	-1.22668	1.38973e-05	-1.99263	-1.22768
102547060	rs115164983	7.84999e-22	-1.97567	-1.94874e-10	3.93024e-05	-2.18071	-1.94874e-10
102547238	rs11729520	8.12825e-22	-0.846478	-1.09436	1.77909e-05	-1.91959	-1.05372
102547366	rs17249745	2.29576e-20	1.40005	-1.94874e-10	0.000107806	-1.17166	-1.94874e-10
102548097	rs28584039	2.89249e-22	-1.83879	-1.13527	1.3759e-05	-2.09414	-1.13616
102548422	rs12643950	2.85032e-22	-1.79577	-1.19298	1.88617e-05	-1.69681	-1.21805
102549294	rs9790526	1.66202e-21	-3.48842e-10	-1.22557	0.00010208	-3.48842e-10	-1.22624
102549706	rs11937607	5.93756e-22	-1.03026	-1.22463	1.26705e-05	-2.09023	-1.22249
102550049	rs76233270	3.08608e-22	-1.79112	-1.11816	2.00202e-05	-1.69169	-1.16357
102550457	rs148242534	8.30363e-21	-3.48842e-10	0.383093	0.000489409	-3.48842e-10	0.341202
102551104	rs17031500	6.62986e-22	-0.9504	-1.1942	2.17445e-05	-1.5779	-1.19474
102551570	rs17249850	3.0269e-22	-2.22621	-0.702433	1.7983e-05	-2.25069	-0.711879
102551731	rs17031503	6.29781e-22	-1.05368	-1.1423	2.06913e-05	-1.67913	-1.14316
102551755	rs28735916	9.42445e-22	-1.79288	-1.94874e-10	4.66434e-05	-2.00947	-1.94874e-10
102552162	rs6532948	1.98475e-21	0.117705	-1.16581	1.64496e-05	-1.86113	-1.19057
102552899	rs145576289	8.69465e-22	-1.87348	-1.94874e-10	3.66494e-05	-2.2506	-1.94874e-10
102553325	rs137962144	3.66129e-21	-3.48842e-10	-0.435784	0.000239316	-3.48842e-10	-0.374212
102554338	rs4295268	2.21891e-21	0.241351	-1.17793	1.71957e-05	-1.8103	-1.19704
102554559	rs11944004	3.19047e-22	-1.77557	-1.10044	2.06757e-05	-1.67456	-1.14848
102555429	rs115692550	6.65339e-21	0.161528	-1.94874e-10	0.000431926	0.216257	-1.94874e-10
102555443	rs28838703	5.29686e-22	-1.18753	-1.18154	2.12162e-05	-1.61506	-1.18217
102555594	rs144249411	1.25891e-20	-3.48842e-10	0.799233	0.000998303	-3.48842e-10	1.05406
102555935	rs142227965	2.75526e-21	-3.48842e-10	-0.720087	0.000177811	-3.48842e-10	-0.671277
102556048	rs148136178	3.95501e-22	-1.51449	-1.14671	1.45318e-05	-2.02811	-1.14755
102556955	rs11730599	1.13271e-21	-0.381481	-1.22751	1.9389e-05	-1.65909	-1.2282
102558256	rs4698967	1.32038e-21	-0.384043	-1.07163	2.00821e-05	-1.76546	-1.0867
102558277	rs4699245	1.33253e-21	-0.384043	-1.06248	2.02578e-05	-1.76546	-1.078
102558580	rs7698702	1.99844e-21	0.100599	-1.14183	1.79103e-05	-1.79727	-1.16935
102558667	rs115748867	6.24553e-22	-2.20432	-1.94874e-10	4.8077e-05	-1.97919	-1.94874e-10
102558839	rs11732890	1.2885e-21	-0.25255	-1.22757	2.1601e-05	-1.55111	-1.22815
102559146	rs10033677	2.81652e-21	0.471885	-1.16998	1.77279e-05	-1.7818	-1.19506
102559320	rs72930451	4.07891e-22	-2.24444	-0.385916	2.48825e-05	-2.23995	-0.397883
102559686	rs79037931	1.67085e-21	-3.48842e-10	-1.22027	0.000103241	-3.48842e-10	-1.21493
102560065	rs6532950	4.05992e-22	-1.61231	-1.02271	1.31662e-05	-2.24887	-1.02548
102560290	rs17031508	2.76022e-22	-1.92624	-1.09463	1.75714e-05	-1.84188	-1.14384
102560877	rs7666463	4.05364e-22	-2.23482	-0.401751	2.42734e-05	-2.24901	-0.413605
102560900	rs77762405	8.3532e-20	2.69163	-1.94874e-10	0.000201184	-0.547779	-1.94874e-10
102560933	rs114256179	5.9818e-22	-2.24746	-1.94874e-10	4.34195e-05	-2.08109	-1.94874e-10
102561312	rs7671667	5.99122e-22	-2.24589	-1.94874e-10	3.6635e-05	-2.25099	-1.94874e-10
102561499	rs10008465	6.84186e-22	-2.19855	0.0854236	3.93833e-05	-2.24912	0.0704677
102561954	rs75855810	3.16573e-22	-1.65664	-1.22716	2.35504e-05	-1.48671	-1.20614
102562276	rs77837716	2.93428e-22	-1.73484	-1.22489	2.17138e-05	-1.57574	-1.1983
102562533	rs75333566	3.69858e-22	-1.6113	-1.11693	2.6154e-05	-1.43542	-1.15258
102562849	rs78314478	3.0363e-22	-1.69727	-1.22828	1.9095e-05	-1.68554	-1.21703
102563794	rs4699246	4.78034e-22	-1.39837	-1.0733	1.3677e-05	-2.14335	-1.09293
102565016	rs17031515	2.45885e-22	-1.96799	-1.1685	1.151e-05	-2.23997	-1.16881
102565132	rs2866624	5.4116e-22	-1.1869	-1.16074	1.40582e-05	-2.06086	-1.14794
102565442	rs79338780	2.12566e-21	-1.08037	0.100851	0.00031247	-0.171698	0.0642105
102565480	rs7663310	5.50051e-22	-1.17061	-1.16074	1.42803e-05	-2.04518	-1.14794
102566388	rs2866625	1.01476e-21	-2.25038	0.53144	6.41129e-05	-2.24298	0.551632
102566711	rs7670379	1.19378e-21	-2.25159	0.695112	7.52552e-05	-2.24733	0.716218
102566810	rs2016504	2.28548e-22	-2.01782	-1.19179	1.21978e-05	-2.16156	-1.18918
102567286	rs7696049	2.26053e-22	-2.03276	-1.18783	1.16894e-05	-2.20523	-1.18808
102567436	rs6532951	4.97255e-22	-1.23563	-1.19663	1.17438e-05	-2.20393	-1.18474
102567459	rs7654581	5.42694e-21	0.786244	-0.828468	3.27379e-05	-1.498	-0.86546
102567712	rs12512781	2.11665e-21	-1.06283	0.0790649	0.000315343	-0.148349	0.0500123
102568458	rs4580657	3.18958e-22	-1.75945	-1.11685	2.14204e-05	-1.63135	-1.1563
102568783	rs79962027	2.27417e-22	-1.98708	-1.22749	1.13785e-05	-2.19297	-1.2273
102569209	rs2866626	7.23704e-21	-0.66996	0.915573	0.000281699	-1.2321	1.02094
102569309	rs72930460	2.67512e-21	-2.18296	1.43335	0.000177771	-2.11413	1.44263
102569368	rs2866627	7.86748e-22	-1.55531	-0.418132	2.87651e-05	-2.08766	-0.405175
102569411	rs1009257	6.39611e-22	-1.09207	-1.08843	2.5116e-05	-1.55625	-1.07224
102569730	rs4362823	3.34971e-19	5.11455	-1.03411	0.00112331	2.27077	-1.09874
102570449	rs10009721	2.84546e-21	0.514412	-1.20229	5.14666e-05	-0.71441	-1.19665
102570753	rs17250305	4.9599e-22	-1.20972	-1.22508	1.13057e-05	-2.20209	-1.2246
102571890	rs7681723	5.59787e-21	0.394861	-0.406075	0.000115618	-0.749637	-0.352067
102572149	rs78232834	3.59094e-21	-3.48842e-10	-0.455186	0.000209634	-3.48842e-10	-0.506634
102572251	rs7682523	1.97505e-22	-2.22653	-1.12906	1.26162e-05	-2.17889	-1.13812
102572708	rs72684808	4.77603e-21	1.0529	-1.22289	2.41612e-05	-1.44445	-1.2228
102572774	rs7663252	2.78802e-21	0.345566	-1.05383	5.47786e-05	-0.786716	-1.06198
102573077	rs6846631	2.88851e-21	0.417198	-1.09006	5.59394e-05	-0.732797	-1.09493
102573438	rs72684810	6.96505e-22	-2.09528	-1.94874e-10	3.73511e-05	-2.23163	-1.94874e-10
102573779	rs7669914	1.17855e-21	-1.56931	-1.94874e-10	8.77939e-05	-1.377	-1.94874e-10
102573808	rs35544155	6.01094e-21	1.00097	-0.940986	5.31064e-05	-0.931665	-0.948034
102573919	rs59375880	5.91476e-21	1.26704	-1.22319	2.68961e-05	-1.33692	-1.2231
102574158	rs7670896	2.99231e-22	-1.90551	-1.03463	2.58585e-05	-1.53734	-1.06202
102574172	rs76069535	5.45614e-21	1.18662	-1.22348	2.58139e-05	-1.37769	-1.22339
102574367	rs7676236	2.68033e-21	0.407003	-1.15466	4.9587e-05	-0.79006	-1.15821
102574471	rs7654159	3.78041e-22	-2.02758	-0.678771	3.64578e-05	-1.52386	-0.731985
102574573	rs72684813	5.44773e-21	1.18662	-1.22502	2.57737e-05	-1.37769	-1.22495
102574695	rs72684814	5.35678e-21	1.17136	-1.2266	2.8517e-05	-1.27488	-1.22662
102575253	rs10011245	1.9357e-22	-2.23443	-1.14129	1.25719e-05	-2.17378	-1.14676
102575356	rs10019129	3.81781e-22	-1.84757	-0.848934	2.0342e-05	-1.95368	-0.88563
102575836	rs6853161	2.84258e-21	0.411123	-1.10001	5.4471e-05	-0.747966	-1.10636
102576115	rs35527510	5.00693e-21	1.10443	-1.22721	2.46774e-05	-1.41889	-1.22722
102576393	rs77522595	2.32249e-21	-0.89096	-1.94874e-10	4.65176e-05	-2.01217	-1.94874e-10
102576401	rs72930469	4.75411e-21	-2.16231	1.98772	0.000269895	-2.25144	1.99748
102576679	rs72684815	5.33152e-22	-1.13813	-1.22442	1.15555e-05	-2.18083	-1.22401
102576776	rs7679597	3.13933e-21	0.552811	-1.1424	5.72361e-05	-0.658579	-1.14623
102576912	rs7679949	3.31424e-21	0.575817	-1.11119	5.99148e-05	-0.641227	-1.11785
102576983	rs13124358	3.11913e-22	-1.74766	-1.15097	2.77827e-05	-1.37077	-1.15682
102577737	rs7661765	2.70691e-21	0.38224	-1.12003	5.02576e-05	-0.808405	-1.12643
102577969	rs7686623	1.87023e-22	-2.23228	-1.17784	1.20742e-05	-2.17815	-1.18277
102578101	rs149006708	2.7308e-22	-2.24117	-0.790416	1.66055e-05	-2.24681	-0.795453
102578173	rs9684229	4.0982e-22	-1.98721	-0.638427	3.42242e-05	-1.62823	-0.69083
102578197	rs28595771	4.33347e-22	-1.86226	-0.707557	3.73193e-05	-1.47577	-0.756721
102578249	rs111332831	5.39016e-21	1.15911	-1.20814	2.58824e-05	-1.39154	-1.2069
102578591	rs117766979	5.03491e-21	-3.48842e-10	-0.117203	0.000365352	-3.48842e-10	0.0488655
102579438	rs56299640	5.21903e-21	1.13171	-1.213	2.54015e-05	-1.40527	-1.21192
102579804	rs6532952	2.4282e-21	0.308659	-1.15511	4.60691e-05	-0.862736	-1.15912
102580376	rs75604237	1.75279e-22	-2.24979	-1.22519	1.13846e-05	-2.19232	-1.22742
102580602	rs76935405	3.97943e-21	0.098663	-0.451124	0.00425579	2.8947	-0.39066
102580939	rs75759367	6.9193e-21	-3.48842e-10	0.200715	0.000461415	-3.48842e-10	0.2823
102581060	rs6839393	6.10656e-22	-1.05334	-1.17348	2.46057e-05	-1.46001	-1.18901
102581150	rs34723698	2.09356e-21	-0.994734	-1.94874e-10	5.20998e-05	-1.89884	-1.94874e-10
102581190	rs111512209	8.64867e-21	0.423806	-1.94874e-10	0.000183055	-0.64221	-1.94874e-10
102581204	rs6817060	2.66261e-21	0.357595	-1.11189	4.98106e-05	-0.826633	-1.11714
102581505	rs79030242	6.02889e-22	-2.23962	-1.94874e-10	4.63637e-05	-2.01548	-1.94874e-10
102581830	rs7688364	2.70108e-21	0.407003	-1.14695	5.00209e-05	-0.79006	-1.1495
102581878	rs11097753	2.56688e-22	-2.09639	-0.997106	2.23974e-05	-1.71592	-1.02713
102583563	rs140270793	6.91342e-22	-2.10272	-1.94874e-10	3.67816e-05	-2.247	-1.94874e-10
102584893	rs150003797	6.15454e-22	-2.21899	-1.94874e-10	3.75692e-05	-2.22581	-1.94874e-10
102585373	rs76395593	1.83251e-21	-3.48842e-10	-1.12791	0.000114152	-3.48842e-10	-1.11447
102586984	rs74674691	4.22712e-21	0.172748	-0.464827	0.0046805	3.00405	-0.404888
102587222	rs17250606	6.42067e-22	-0.962912	-1.21375	1.28308e-05	-2.08828	-1.21187
102587555	rs17250634	8.76429e-22	-0.642478	-1.22302	1.2727e-05	-2.08818	-1.22008
102588340	rs75112506	6.01123e-22	-2.24255	-1.94874e-10	3.89609e-05	-2.18944	-1.94874e-10
102588365	rs6532953	1.97385e-22	-2.20089	-1.15531	1.20707e-05	-2.19891	-1.16231
102588509	rs6532954	4.2895e-22	-1.70962	-0.870394	1.70824e-05	-2.10299	-0.910958
102588864	rs72684821	7.29061e-21	0.252988	-1.94874e-10	0.000160442	-0.774064	-1.94874e-10
102588878	rs2866433	3.17732e-21	0.570094	-1.14766	5.18812e-05	-0.754438	-1.1486
102589283	rs7700191	2.0024e-20	1.26333	-1.94874e-10	9.70493e-05	-1.27678	-1.94874e-10
102589508	rs75453134	6.74194e-22	-2.12784	-1.94874e-10	7.01939e-05	-1.60073	-1.94874e-10
102589541	rs62323869	9.36348e-22	-1.79937	-1.94874e-10	5.45793e-05	-1.85234	-1.94874e-10
102589916	rs35560961	6.35996e-22	-2.18616	-1.94874e-10	3.73483e-05	-2.23171	-1.94874e-10
102590476	rs2903287	8.40157e-22	-0.693386	-1.21438	1.27481e-05	-2.09527	-1.21134
102590589	rs2866434	9.52753e-22	-0.563764	-1.21824	1.33926e-05	-2.04166	-1.21563
102591039	rs13112336	5.2157e-22	-1.18919	-1.19532	2.65605e-05	-1.3655	-1.20708
102591242	rs78867752	4.28909e-21	0.274438	-0.551964	0.00502175	3.15328	-0.483746
102591641	rs4510470	2.29464e-21	0.277775	-1.1808	4.33738e-05	-0.900222	-1.18192
102592137	rs72684823	9.21593e-22	-0.593783	-1.22147	1.31279e-05	-2.05796	-1.2193
102592464	rs28793343	2.28363e-22	-2.02272	-1.1877	1.90426e-05	-1.71368	-1.19164
102592467	rs74436499	6.20983e-22	-2.21005	-1.94874e-10	3.75093e-05	-2.22741	-1.94874e-10
102592471	rs116807383	6.48999e-22	-2.16592	-1.94874e-10	7.21308e-05	-1.57352	-1.94874e-10
102592672	rs62323870	8.31403e-22	-1.91824	-1.94874e-10	4.8838e-05	-1.96349	-1.94874e-10
102593169	rs2903288	6.08221e-22	-1.00301	-1.22781	1.28002e-05	-2.07442	-1.22811
102593941	rs55759820	6.16851e-22	-0.992511	-1.22422	1.2713e-05	-2.08658	-1.22279
102593985	rs56342064	6.41468e-22	-0.957378	-1.22022	1.29732e-05	-2.0668	-1.22231
102594041	rs145802912	1.87816e-22	-2.21222	-1.19367	1.09869e-05	-2.25099	-1.2043
102594173	rs56102978	6.00677e-22	-1.01572	-1.22758	1.26366e-05	-2.08843	-1.22697
102594545	rs6849419	2.86776e-21	0.502029	-1.1821	5.2811e-05	-0.696795	-1.18848
102595026	rs117900842	1.73536e-21	-3.48842e-10	-1.18239	0.000106899	-3.48842e-10	-1.18011
102595395	rs112699835	7.42656e-22	-2.03112	-1.94874e-10	5.43603e-05	-1.85636	-1.94874e-10
102595470	rs6820312	2.34285e-21	0.308659	-1.19089	4.46119e-05	-0.862736	-1.19126
102595706	rs6846296	2.65504e-22	-1.8799	-1.17982	2.06348e-05	-1.6419	-1.18312
102595769	rs180853567	3.58355e-21	-0.457244	-1.94874e-10	0.000446505	0.249454	-1.94874e-10
102595770	rs28803469	2.28659e-22	-2.04446	-1.16466	1.89236e-05	-1.74314	-1.16845
102596532	rs74936293	5.95869e-22	-2.25133	-1.94874e-10	3.82217e-05	-2.20859	-1.94874e-10
102596606	rs10029884	1.97479e-22	-2.19436	-1.16137	1.15671e-05	-2.23709	-1.16674
102596697	rs10029986	3.67494e-22	-1.56968	-1.16497	1.28344e-05	-2.12968	-1.17019
102597045	rs28812187	1.96742e-22	-2.19809	-1.16137	1.159e-05	-2.23511	-1.16674
102597168	rs6828004	1.9471e-22	-2.19809	-1.17175	1.14911e-05	-2.23511	-1.17531
102597215	rs6854197	1.923e-22	-2.22093	-1.16137	1.18342e-05	-2.21426	-1.16674
102597360	rs6833395	1.96385e-22	-2.19809	-1.16318	1.15698e-05	-2.23511	-1.16848
102597786	rs6834603	2.32322e-21	0.308659	-1.19931	4.42401e-05	-0.862736	-1.19963
102598109	rs9762775	2.39261e-22	-2.13949	-1.02431	1.7455e-05	-1.93439	-1.05798
102598140	rs9760151	2.76804e-21	0.481583	-1.19704	5.15457e-05	-0.712149	-1.19738
102598151	rs28852725	3.08575e-22	-2.01854	-0.890854	1.6188e-05	-2.13919	-0.928536
102598358	rs28787980	2.45987e-22	-2.10997	-1.0261	1.94172e-05	-1.8276	-1.05824
102598577	rs9991536	3.1134e-22	-1.99538	-0.905093	1.62469e-05	-2.12294	-0.941157
102599503	rs7689967	7.35286e-22	-1.10625	-0.934849	5.26668e-05	-0.910598	-0.977413
102600761	rs184787214	1.68403e-21	-3.48842e-10	-1.21241	0.000104174	-3.48842e-10	-1.20593
102600849	rs78769364	4.25008e-21	0.509097	-0.795757	0.00541741	3.49412	-0.748743
102601022	rs139257192	2.93337e-21	-3.48842e-10	-0.657446	0.000176081	-3.48842e-10	-0.681055
102601109	rs72684831	7.887e-21	0.331616	-1.94874e-10	0.000170454	-0.713531	-1.94874e-10
102601991	rs60546701	7.90999e-22	-0.747049	-1.22101	1.24178e-05	-2.10976	-1.2231
102602011	rs2866418	2.43043e-22	-1.96375	-1.18437	2.14357e-05	-1.59943	-1.1875
102602415	rs2903286	2.04647e-21	0.187105	-1.20459	4.1141e-05	-0.93011	-1.20488
102602464	rs28818302	1.76318e-22	-2.24336	-1.22571	1.23517e-05	-2.11001	-1.22819
102602528	rs34636899	2.54862e-22	-2.05964	-1.04099	1.89688e-05	-1.8317	-1.0775
102602644	rs6820207	2.25526e-22	-2.02762	-1.1953	1.90188e-05	-1.70894	-1.19763
102602651	rs6819693	2.26731e-22	-2.02762	-1.18997	1.91169e-05	-1.70894	-1.19249
102602859	rs6820608	2.30934e-22	-2.0199	-1.17932	1.9528e-05	-1.69696	-1.18319
102603135	rs2866420	2.21506e-22	-2.04998	-1.19092	1.84441e-05	-1.74408	-1.19317
102603229	rs2866421	2.31691e-22	-2.01205	-1.1839	1.96793e-05	-1.68485	-1.18757
102603328	rs2866422	2.46834e-22	-2.07154	-1.0611	1.95679e-05	-1.78351	-1.09459
102603700	rs2866423	1.94944e-21	0.142642	-1.2087	3.96561e-05	-0.962786	-1.20897
102603749	rs2866424	1.9937e-21	0.165992	-1.2096	4.03059e-05	-0.94564	-1.20986
102603982	rs74882567	6.25933e-22	-0.974115	-1.228	1.16044e-05	-2.17305	-1.22756
102604045	rs75784253	1.16454e-20	1.38559	-0.664274	0.0214477	4.73189	-0.610514
102604239	rs80353841	5.29536e-22	-1.15995	-1.2094	3.04319e-05	-1.21464	-1.22186
102605444	rs72684838	7.48648e-21	0.2795	-1.94874e-10	0.000163745	-0.753685	-1.94874e-10
102605586	rs10026228	2.07679e-21	0.210675	-1.21345	4.14704e-05	-0.912744	-1.21427
102605600	rs76363407	9.2461e-21	1.17585	-0.685249	0.0156714	4.44007	-0.632476
102605656	rs72684841	7.38284e-21	0.265559	-1.94874e-10	0.000156596	-0.798327	-1.94874e-10
102605800	rs11734573	2.55769e-21	0.433139	-1.22763	3.10273e-05	-1.19123	-1.2259
102606143	rs72684842	6.97999e-22	-0.870425	-1.22271	1.17222e-05	-2.16906	-1.22145
102606385	rs67838007	8.09249e-22	-0.718135	-1.22711	1.29634e-05	-2.06326	-1.2266
102606786	rs72912919	2.58612e-22	-1.88629	-1.19973	1.28366e-05	-2.08565	-1.21405
102606843	rs7669395	3.25241e-22	-2.03402	-0.822772	1.98529e-05	-2.03929	-0.824359
102607783	rs17197854	4.07418e-22	-1.47809	-1.15343	1.14829e-05	-2.24988	-1.16125
102608138	rs60369168	2.65736e-22	-2.14846	-0.910389	2.44701e-05	-1.74146	-0.913086
102608288	rs17251102	3.24097e-22	-1.94661	-0.913697	1.76824e-05	-2.06652	-0.912907
102608544	rs138260614	6.48622e-22	-2.1665	-1.94874e-10	4.06037e-05	-2.14814	-1.94874e-10
102608887	rs143270370	3.03515e-21	-3.48842e-10	-0.623338	0.000204041	-3.48842e-10	-0.533676
102609316	rs17197910	3.83407e-22	-1.84471	-0.847546	1.75093e-05	-2.13808	-0.851178
102610122	rs28452790	3.65593e-22	-1.89203	-0.847807	1.89803e-05	-2.05753	-0.851068
102610586	rs7694653	5.48002e-22	-1.31782	-1.01725	1.30402e-05	-2.2326	-1.05136
102610833	rs7695222	3.59902e-22	-1.89939	-0.856128	1.87891e-05	-2.05936	-0.859353
102610912	rs7695700	3.65438e-22	-1.89939	-0.840863	1.90769e-05	-2.05936	-0.844153
102611136	rs4487344	5.35202e-22	-1.3485	-1.01021	1.31861e-05	-2.22793	-1.0449
102611334	rs72684844	3.98857e-22	-1.52806	-1.12469	1.20951e-05	-2.22278	-1.13641
102611656	rs13124455	8.35155e-22	-2.15562	0.241879	5.38459e-05	-2.05259	0.186721
102611751	rs113699973	8.38961e-22	-1.90919	-1.94874e-10	4.80366e-05	-1.98003	-1.94874e-10
102611757	rs12645499	9.62226e-22	-1.9627	0.190595	3.95011e-05	-2.22434	0.0486695
102612678	rs117158861	7.1137e-20	-3.48842e-10	2.53101	0.00517483	-3.48842e-10	2.69957
102612840	rs59815116	4.52489e-22	-1.82999	-0.696599	3.26314e-05	-1.65649	-0.710225
102613074	rs79040780	3.24769e-22	-2.24574	-0.612502	2.78558e-05	-1.87407	-0.650889
102613097	rs17198078	3.67619e-22	-1.9338	-0.80051	1.90367e-05	-2.0842	-0.821431
102613192	rs12643270	1.17469e-21	-1.85969	0.287098	4.60575e-05	-2.17808	0.155972
102613252	rs34125470	3.67619e-22	-1.9338	-0.80051	1.90367e-05	-2.0842	-0.821431
102613269	rs34076866	3.64285e-22	-1.94291	-0.80051	1.91652e-05	-2.07747	-0.821431
102613885	rs12644085	1.13998e-21	-1.86857	0.265989	4.49656e-05	-2.1819	0.1358
102614152	rs7669170	7.22078e-22	-2.05922	-1.94874e-10	5.11043e-05	-1.91813	-1.94874e-10
102614169	rs7669524	7.94918e-22	-2.09858	0.135465	5.24446e-05	-1.97338	0.0811373
102614310	rs72684846	4.67465e-22	-1.38446	-1.10957	1.20308e-05	-2.24239	-1.12214
102615073	rs17251415	4.08157e-22	-1.87876	-0.750948	1.94195e-05	-2.11435	-0.771365
102615162	rs35556034	1.09134e-21	-2.12908	0.48289	6.68677e-05	-2.06049	0.411212
102615396	rs115881614	7.70431e-22	-1.9944	-1.94874e-10	3.66832e-05	-2.24968	-1.94874e-10
102615747	rs80061841	2.26173e-22	-2.04454	-1.17552	2.16663e-05	-1.61997	-1.15627
102615863	rs144101584	6.51159e-22	-2.1626	-1.94874e-10	3.66357e-05	-2.25097	-1.94874e-10
102615995	rs11723617	3.81379e-22	-1.89203	-0.805535	1.97093e-05	-2.05753	-0.813375
102616092	rs115387987	9.26198e-22	-1.81027	-1.94874e-10	4.54996e-05	-2.03429	-1.94874e-10
102616166	rs11723683	3.93675e-22	-1.90172	-0.764111	2.04393e-05	-2.05029	-0.784242
102616251	rs117978819	3.25012e-20	-3.48842e-10	1.74768	0.00232122	-3.48842e-10	1.89785
102616411	rs78324797	1.74992e-21	-3.48842e-10	-1.17403	0.000107858	-3.48842e-10	-1.17118
102616576	rs79952106	7.93896e-22	-1.9644	-1.94874e-10	4.18077e-05	-2.11892	-1.94874e-10
102616698	rs145675165	6.33936e-22	-2.18941	-1.94874e-10	5.59404e-05	-1.82771	-1.94874e-10
102616869	rs72684847	1.35704e-21	-1.4283	-1.94874e-10	0.000142818	-0.890427	-1.94874e-10
102617300	rs2866427	3.91375e-22	-1.86618	-0.805505	1.8535e-05	-2.11899	-0.813345
102617911	rs150063583	2.40937e-21	-3.48842e-10	-0.854232	0.000152651	-3.48842e-10	-0.823843
102618033	rs13105707	3.95798e-22	-1.83805	-0.822406	1.83636e-05	-2.10041	-0.841216
102618048	rs72684848	5.57928e-22	-1.30656	-1.01056	1.31448e-05	-2.24854	-1.02743
102618085	rs13105746	1.05921e-21	-2.14733	0.471253	6.4609e-05	-2.08346	0.399821
102618110	rs17251707	4.73649e-22	-1.35982	-1.12106	1.19625e-05	-2.23723	-1.13299
102618249	rs13130979	1.04893e-21	-2.15166	0.465835	6.3914e-05	-2.08898	0.394518
102618718	rs59452065	1.09556e-21	-1.84705	0.204712	4.03999e-05	-2.23933	0.0861568
102618746	rs56244079	5.5116e-22	-1.33055	-0.998782	1.32547e-05	-2.25154	-1.01611
102619291	rs11936229	3.78726e-22	-1.8587	-0.845843	1.81815e-05	-2.0875	-0.864095
102619507	rs13143423	3.61792e-22	-1.88869	-0.861592	1.82726e-05	-2.06713	-0.87946
102619570	rs114680247	6.45881e-22	-2.17074	-1.94874e-10	3.66125e-05	-2.25161	-1.94874e-10
102619828	rs7437792	3.78726e-22	-1.8587	-0.845843	1.81815e-05	-2.0875	-0.864095
102620285	rs78323553	1.68881e-21	-3.48842e-10	-1.20958	0.000104104	-3.48842e-10	-1.2066
102620618	rs10012114	3.28845e-22	-1.88282	-0.96295	1.58056e-05	-2.12248	-0.969153
102620737	rs17251894	5.61923e-22	-1.33055	-0.979443	1.35036e-05	-2.25154	-0.997496
102621251	rs74784598	4.35808e-19	4.3436	-1.94874e-10	0.0021513	1.82183	-1.94874e-10
102622167	rs13107699	6.32181e-22	-2.14983	-0.0423475	3.92592e-05	-2.08061	-0.1012
102622486	rs9995701	3.44879e-22	-1.813	-0.985163	1.49838e-05	-2.15393	-0.991099
102622489	rs72684850	5.96973e-22	-2.24948	-1.94874e-10	5.24987e-05	-1.89121	-1.94874e-10
102622562	rs28730977	3.40556e-22	-1.88615	-0.92463	1.63893e-05	-2.1145	-0.940869
102622843	rs10030362	3.29656e-22	-1.83692	-1.00639	1.49093e-05	-2.13795	-1.01206
102623049	rs13114967	3.63835e-22	-1.8049	-0.93975	1.56735e-05	-2.1538	-0.94622
102623594	rs72684853	6.55285e-22	-2.15628	-1.94874e-10	3.717e-05	-2.23649	-1.94874e-10
102624280	rs13149930	4.44139e-22	-1.77194	-0.773273	3.29646e-05	-1.56957	-0.786994
102624740	rs28602322	3.75754e-22	-1.72572	-0.986705	1.43587e-05	-2.19905	-0.988592
102624749	rs28474694	3.90178e-22	-1.72572	-0.949035	1.47699e-05	-2.19905	-0.960359
102624818	rs28680907	3.90178e-22	-1.72572	-0.949035	1.47699e-05	-2.19905	-0.960359
102625100	rs72684854	2.43837e-22	-1.93321	-1.21165	2.54847e-05	-1.41418	-1.19974
102625441	rs75824351	1.48354e-21	-2.23568	0.896509	8.73509e-05	-2.229	0.846937
102625602	rs57152726	2.75298e-21	-3.48842e-10	-0.720917	0.00015295	-3.48842e-10	-0.821884
102626001	rs2866428	4.15156e-22	-1.67025	-0.942449	1.44045e-05	-2.2381	-0.946353
102626210	rs13150456	5.94893e-22	-2.10776	-0.145213	3.6802e-05	-2.05559	-0.190858
102626546	rs72912956	8.99128e-22	-1.73767	-0.102263	3.45816e-05	-2.10833	-0.200342
102626578	rs2866429	5.35543e-22	-1.46213	-0.895946	1.88514e-05	-2.00002	-0.915387
102627108	rs13133203	1.03099e-21	-2.18686	0.483778	5.91429e-05	-2.20393	0.431889
102627687	rs76300578	2.88149e-22	-1.75651	-1.22136	1.24425e-05	-2.10664	-1.22424
102628410	rs72912958	7.61354e-22	-1.90658	-0.0996754	3.16926e-05	-2.19754	-0.19837
102628544	rs11732443	6.6773e-22	-1.13725	-1.00022	1.29791e-05	-2.24983	-1.03882
102628719	rs57529521	7.43776e-22	-2.1383	0.108689	4.28955e-05	-2.12888	0.0356513
102628847	rs11942037	5.68095e-22	-2.1337	-0.16537	3.3851e-05	-2.12409	-0.20594
102628849	rs11942038	5.55916e-22	-2.1337	-0.187042	3.28851e-05	-2.12409	-0.23489
102628941	rs6856330	4.25696e-22	-1.655	-0.932629	1.86043e-05	-1.97766	-0.950949
102629168	rs7697868	5.03529e-22	-2.17121	-0.248502	2.91431e-05	-2.18661	-0.293164
102629517	rs7656803	5.04321e-22	-2.14282	-0.275322	2.99357e-05	-2.13358	-0.319362
102630737	rs7663917	1.07975e-21	-2.16144	0.504567	6.15017e-05	-2.15766	0.424729
102630920	rs72914724	6.82599e-22	-1.8612	-0.254243	3.14588e-05	-2.04793	-0.355391
102631303	rs28501591	1.02964e-21	-2.13102	0.426632	6.02949e-05	-2.12666	0.37391
102632795	rs13148354	1.00461e-21	-2.13404	0.405035	5.7235e-05	-2.15749	0.352662
102633534	rs61244337	7.04134e-22	-1.88563	-0.198756	2.88138e-05	-2.18906	-0.30208
102633819	rs12639950	6.92442e-22	-1.91426	-0.186868	2.88075e-05	-2.20056	-0.290802
102634710	rs17252142	5.94673e-22	-1.17567	-1.07768	1.24396e-05	-2.23337	-1.09775
102635111	rs6532956	4.9152e-22	-2.10927	-0.33458	2.92067e-05	-2.09873	-0.378867
102635952	rs768290	9.29934e-22	-2.15189	0.345646	5.34358e-05	-2.17339	0.29987
102636327	rs11945384	9.68977e-22	-2.14888	0.383765	5.66505e-05	-2.14852	0.333426
102637272	rs139615251	4.03993e-21	-3.48842e-10	-0.337372	0.000276555	-3.48842e-10	-0.229588
102637299	rs28832696	4.6649e-22	-2.07119	-0.424926	2.71928e-05	-2.05935	-0.489692
102637640	rs4352479	5.7249e-22	-1.94574	-0.345625	2.89938e-05	-2.09124	-0.393676
102638020	rs12501273	9.47932e-22	-0.561919	-1.22515	1.49258e-05	-1.92694	-1.22197
102638076	rs6832886	1.73388e-21	-0.195134	-0.988106	1.67403e-05	-2.02893	-1.00525
102638137	rs12512546	1.13422e-21	-0.383255	-1.2244	1.41788e-05	-1.97815	-1.22211
102638201	rs2866430	2.62363e-22	-1.97441	-1.09722	1.34547e-05	-2.12773	-1.12494
102638777	rs4699251	1.9112e-22	-2.21516	-1.17329	1.35817e-05	-2.0828	-1.16048
102639084	rs34985198	1.85106e-22	-2.23666	-1.18376	1.3298e-05	-2.09077	-1.17361
102639217	rs13130700	1.85733e-22	-2.2454	-1.17165	1.45527e-05	-2.016	-1.15822
102639252	rs13130723	1.85318e-22	-2.24417	-1.17512	1.43879e-05	-2.02311	-1.1625
102639290	rs10013714	1.06495e-21	-1.67067	-1.94874e-10	4.79725e-05	-1.98137	-1.94874e-10
102639372	rs75962914	6.12841e-22	-2.22325	-1.94874e-10	4.76599e-05	-1.98791	-1.94874e-10
102639375	rs58924786	3.89411e-22	-1.58149	-1.09523	1.20573e-05	-2.23044	-1.13189
102639417	rs7665905	1.84184e-22	-2.24502	-1.1804	1.4372e-05	-2.01831	-1.1684
102639502	rs2866431	7.0906e-22	-2.07897	0.00155335	3.66088e-05	-2.17665	-0.0750626
102639659	rs79339435	1.72251e-21	-3.48842e-10	-1.18982	0.000105159	-3.48842e-10	-1.19652
102640008	rs117568836	2.18214e-21	-3.48842e-10	-0.953295	0.000141038	-3.48842e-10	-0.902965
102640341	rs10433986	3.8413e-21	0.793218	-1.18101	1.11743e-05	-2.24964	-1.18874
102641131	rs9307262	1.97297e-22	-2.24464	-1.11201	1.61756e-05	-1.97601	-1.09248
102641136	rs9307263	1.98643e-22	-2.23253	-1.11732	1.64918e-05	-1.95092	-1.09822
102641265	rs9307264	1.97476e-22	-2.23023	-1.12551	1.62052e-05	-1.95974	-1.10693
102641428	rs10011961	6.83898e-22	-2.08867	-0.0248762	3.54582e-05	-2.18299	-0.100651
102641727	rs13123939	4.42493e-21	0.916016	-1.16236	1.14241e-05	-2.24363	-1.17264
102641823	rs74864228	1.2782e-21	-1.48815	-1.94874e-10	0.000152786	-0.822958	-1.94874e-10
102642012	rs12501586	3.47527e-21	0.664144	-1.15207	1.14553e-05	-2.25156	-1.16199
102642073	rs12648423	3.37189e-22	-1.744	-1.07671	1.22857e-05	-2.23117	-1.11239
102642299	rs12506451	4.42933e-21	0.90702	-1.15237	1.15578e-05	-2.24121	-1.16343
102642344	rs7660525	1.98813e-22	-2.20201	-1.14698	1.38018e-05	-2.09683	-1.13037
102642453	rs10856962	7.13301e-22	-2.08867	0.0172194	3.69333e-05	-2.18299	-0.0598908
102642526	rs12506517	1.87938e-22	-2.20251	-1.20273	1.30334e-05	-2.09218	-1.1923
102643156	rs144780302	6.11932e-20	-3.48842e-10	2.38044	0.00457849	-3.48842e-10	2.57713
102643396	rs12649895	2.74942e-22	-1.9296	-1.09519	1.36633e-05	-2.10881	-1.12848
102643397	rs12643886	2.74423e-22	-1.9296	-1.09708	1.36409e-05	-2.10881	-1.13011
102643830	rs11936333	2.03378e-22	-2.22569	-1.1006	1.40665e-05	-2.12753	-1.08067
102644033	rs139195532	1.8927e-21	-3.48842e-10	-1.0956	0.000114983	-3.48842e-10	-1.10722
102644099	rs72684874	1.8648e-21	-0.376604	-0.733841	2.02359e-05	-2.11249	-0.732045
102644185	rs9790524	2.43262e-22	-2.02272	-1.1245	1.33229e-05	-2.1089	-1.15361
102644210	rs28701510	1.89726e-22	-2.21978	-1.17599	1.28289e-05	-2.1361	-1.16419
102644912	rs4413410	7.75059e-22	-2.07142	0.0830013	3.96764e-05	-2.17164	0.000403299
102645282	rs4286516	1.82154e-22	-2.23916	-1.19734	1.42377e-05	-2.00856	-1.18755
102645772	rs7671144	1.98624e-22	-2.24062	-1.10932	1.57359e-05	-2.00657	-1.08948
102645847	rs72684875	5.9676e-22	-2.24984	-1.94874e-10	3.81382e-05	-2.21078	-1.94874e-10
102646394	rs13120845	1.99187e-22	-2.24328	-1.10383	1.59371e-05	-1.99979	-1.08356
102646992	rs6532957	2.0088e-22	-2.24328	-1.09536	1.60831e-05	-1.99979	-1.07444
102647563	rs12509873	2.00308e-22	-2.24328	-1.09822	1.60338e-05	-1.99979	-1.07751
102647989	rs10025108	8.33376e-22	-2.07726	0.161394	4.25798e-05	-2.17552	0.0749066
102648382	rs10017300	2.46337e-21	0.37407	-1.20614	1.09374e-05	-2.24797	-1.21184
102649343	rs62323872	5.95922e-22	-2.25124	-1.94874e-10	3.70325e-05	-2.2402	-1.94874e-10
102649465	rs180784735	2.53632e-20	1.4997	-1.94874e-10	0.000141692	-0.898343	-1.94874e-10
102650028	rs113221940	1.40297e-21	-1.39501	-1.94874e-10	0.000173375	-0.696538	-1.94874e-10
102650358	rs28733125	1.20381e-21	-1.54811	-1.94874e-10	6.44621e-05	-1.68592	-1.94874e-10
102651081	rs4324548	9.41666e-22	-2.13994	0.346233	4.80427e-05	-2.23399	0.254083
102651455	rs7685660	2.85508e-22	-1.85542	-1.13167	1.24727e-05	-2.16826	-1.16019
102651821	rs72684879	1.96224e-21	-0.484871	-0.574643	2.2752e-05	-2.15755	-0.569797
102651964	rs4699252	6.1451e-22	-2.22053	-1.94874e-10	5.42616e-05	-1.85818	-1.94874e-10
102652032	rs17031574	2.5299e-22	-1.96907	-1.13894	1.34593e-05	-2.08606	-1.16627
102652116	rs150830776	1.67328e-21	-3.48842e-10	-1.21882	0.000103283	-3.48842e-10	-1.21453
102652570	rs72684880	2.33358e-21	-0.454248	-0.431948	2.64326e-05	-2.14941	-0.427985
102652582	rs72684881	1.42865e-21	-1.37687	-1.94874e-10	0.000146996	-0.861593	-1.94874e-10
102653171	rs4346653	2.37745e-22	-2.236	-0.934158	1.7837e-05	-2.06338	-0.907347
102653353	rs73834284	1.00563e-21	-1.72798	-1.94874e-10	8.32566e-05	-1.43007	-1.94874e-10
102653615	rs17031577	2.35963e-22	-2.02761	-1.15007	1.41959e-05	-2.02356	-1.17548
102653748	rs17031579	1.75443e-22	-2.2467	-1.22734	1.94662e-05	-1.67049	-1.21282
102654077	rs117547920	2.40864e-21	-3.48842e-10	-0.854538	0.000162294	-3.48842e-10	-0.762589
102654228	rs189459739	1.22074e-21	-1.53414	-1.94874e-10	6.52752e-05	-1.67338	-1.94874e-10
102654820	rs6532958	1.07372e-21	-2.1636	0.501135	5.58028e-05	-2.23466	0.404492
102654896	rs7659763	2.93133e-22	-1.85203	-1.1087	1.22965e-05	-2.20197	-1.14072
102654946	rs6532959	1.04871e-21	-2.18717	0.501135	5.54491e-05	-2.24102	0.404492
102655187	rs17031588	4.44088e-22	-1.38475	-1.16058	1.13488e-05	-2.23676	-1.18612
102655292	rs73834285	1.33516e-21	-1.44455	-1.94874e-10	0.000162139	-0.763545	-1.94874e-10
102655362	rs12505043	1.0913e-21	-0.445101	-1.20113	1.32788e-05	-2.05803	-1.20779
102655378	rs12509142	1.99142e-22	-2.22487	-1.12247	2.53271e-05	-1.51218	-1.10794
102655390	rs77079938	1.42203e-21	-1.38152	-1.94874e-10	0.000176553	-0.678375	-1.94874e-10
102655510	rs56236271	1.73363e-21	-0.378888	-0.804492	2.08255e-05	-2.02724	-0.788573
102655670	rs13148620	6.2978e-22	-2.19598	-1.94874e-10	4.09231e-05	-2.1403	-1.94874e-10
102656452	rs13103794	8.8902e-22	-1.85124	-1.94874e-10	4.07233e-05	-2.1452	-1.94874e-10
102656548	rs4698968	1.04765e-21	-2.18157	0.494518	5.4732e-05	-2.24761	0.398063
102656587	rs142547672	1.678e-21	-3.48842e-10	-1.21599	0.000104229	-3.48842e-10	-1.20541
102656772	rs150935196	2.02654e-21	-3.48842e-10	-1.02727	0.000118746	-3.48842e-10	-1.07501
102657281	rs140661832	9.34325e-22	-1.80153	-1.94874e-10	8.80672e-05	-1.3739	-1.94874e-10
102657648	rs73834286	9.94242e-22	-1.73937	-1.94874e-10	8.20759e-05	-1.44435	-1.94874e-10
102657746	rs55674120	2.07997e-22	-2.20997	-1.09386	1.47357e-05	-2.08433	-1.07739
102658075	rs4640677	2.54994e-22	-1.96257	-1.13754	1.34046e-05	-2.09097	-1.16543
102658425	rs145124122	1.66123e-21	-3.48842e-10	-1.22604	0.000101942	-3.48842e-10	-1.22759
102658991	rs10516481	1.01142e-21	-1.72224	-1.94874e-10	8.38573e-05	-1.42288	-1.94874e-10
102659213	rs4327488	4.64853e-22	-1.3858	-1.11383	1.15912e-05	-2.25153	-1.15022
102659717	rs4401452	1.33666e-21	-0.236363	-1.20706	1.2552e-05	-2.109	-1.21311
102659750	rs12648641	4.58121e-22	-1.3946	-1.11962	1.15497e-05	-2.25142	-1.15392
102659820	rs10001374	2.30586e-22	-2.19663	-1.0041	1.60672e-05	-2.10026	-0.974952
102660230	rs75975062	1.01142e-21	-1.72224	-1.94874e-10	8.38573e-05	-1.42288	-1.94874e-10
102660258	rs7682856	9.065e-22	-1.83176	-1.94874e-10	4.11387e-05	-2.13505	-1.94874e-10
102661032	rs561163629	1.65773e-21	-3.48842e-10	-1.22815	0.000102078	-3.48842e-10	-1.22626
102661191	rs74798412	1.00563e-21	-1.72798	-1.94874e-10	8.32566e-05	-1.43007	-1.94874e-10
102661528	rs139128070	2.06703e-21	-3.48842e-10	-1.00749	0.000127243	-3.48842e-10	-1.0059
102661557	rs55728228	1.99691e-21	-0.312239	-0.729757	2.25086e-05	-2.01258	-0.725524
102661574	rs113005588	1.38718e-21	-2.20377	0.79744	7.66577e-05	-2.20967	0.69702
102661910	rs60705795	1.97057e-21	-0.358428	-0.69685	2.13205e-05	-2.09985	-0.692479
102662065	rs143867221	2.07805e-21	-0.316403	-0.685766	2.18207e-05	-2.08779	-0.681351
102662428	rs79156194	2.52763e-22	-1.96907	-1.13983	1.3445e-05	-2.08606	-1.16733
102662479	rs113442486	2.56498e-22	-1.94935	-1.14488	1.31947e-05	-2.10056	-1.17162
102662519	rs188944709	2.38478e-21	-3.48842e-10	-0.864491	0.000160499	-3.48842e-10	-0.773707
102662892	rs146066772	2.04743e-22	-2.2188	-1.1008	1.52528e-05	-2.04578	-1.08146
102663042	rs28830546	2.66003e-21	-0.156594	-0.598669	2.74423e-05	-1.94348	-0.596428
102663576	rs185644506	6.0372e-22	-2.23824	-1.94874e-10	3.69539e-05	-2.24232	-1.94874e-10
102663719	rs4699254	2.75539e-22	-1.89022	-1.1324	1.17379e-05	-2.22745	-1.16172
102663896	rs141758769	2.68275e-20	-3.48842e-10	1.55583	0.00182517	-3.48842e-10	1.65743
102664541	rs7667833	3.89838e-22	-1.51579	-1.15984	1.13091e-05	-2.2403	-1.18609
102664794	rs113808085	1.05455e-21	-0.469783	-1.2107	1.31447e-05	-2.06024	-1.21573
102665146	rs6532961	9.92016e-22	-2.16768	0.426065	5.17873e-05	-2.23643	0.331574
102665580	rs139052479	7.70901e-22	-1.99379	-1.94874e-10	5.18064e-05	-1.90448	-1.94874e-10
102665975	rs6818863	2.55312e-22	-2.17359	-0.925278	1.64573e-05	-2.1776	-0.873631
102666327	rs6824318	1.95392e-22	-2.20505	-1.1613	1.27277e-05	-2.16058	-1.14763
102666495	rs6850555	2.32097e-22	-2.21243	-0.981765	1.61459e-05	-2.11518	-0.955154
102666785	rs12511373	1.21586e-20	1.64376	-0.879322	2.1555e-05	-1.95262	-0.828772
102666886	rs6532962	9.96069e-22	-2.1636	0.426065	5.18786e-05	-2.23466	0.331574
102666903	rs6532963	1.01272e-21	-2.15943	0.438467	5.26048e-05	-2.23281	0.343617
102666908	rs6532964	1.01663e-21	-2.15943	0.442322	5.25566e-05	-2.23281	0.342699
102668038	rs150401563	1.66248e-21	-3.48842e-10	-1.22529	0.000101881	-3.48842e-10	-1.22819
102669058	rs72917042	2.75655e-22	-1.87462	-1.14759	1.21195e-05	-2.18419	-1.17299
102669939	rs13110006	1.19599e-21	-0.337406	-1.21722	1.24964e-05	-2.10514	-1.22142
102669955	rs7666753	5.80814e-22	-1.16143	-1.11549	1.15925e-05	-2.25161	-1.15004
102670129	rs7667110	3.40327e-22	-2.24694	-0.564507	3.90506e-05	-1.68667	-0.500464
102671442	rs7654186	1.94205e-22	-2.23941	-1.13303	2.63763e-05	-1.46117	-1.11836
102671598	rs74704150	2.04332e-22	-2.10286	-1.21874	1.79002e-05	-1.74709	-1.22009
102671680	rs4699255	1.015e-21	-2.14903	0.430326	5.19469e-05	-2.23749	0.335711
102671958	rs76185286	1.02545e-21	-1.70846	-1.94874e-10	0.00010096	-1.23727	-1.94874e-10
102671993	rs72917046	2.62067e-22	-1.91104	-1.16171	1.39194e-05	-2.03461	-1.1841
102672330	rs75541530	9.53552e-22	-1.78116	-1.94874e-10	9.13249e-05	-1.33757	-1.94874e-10
102672947	rs28762091	2.31285e-22	-2.21545	-0.982257	1.72434e-05	-2.04098	-0.963585
102672985	rs4425378	2.60641e-22	-2.08823	-0.989976	1.6396e-05	-2.08337	-0.971594
102673744	rs145445043	9.53552e-22	-1.78116	-1.94874e-10	9.13249e-05	-1.33757	-1.94874e-10
102673883	rs4426780	1.06598e-21	-2.125	0.455297	5.46501e-05	-2.21101	0.359963
102674689	rs7674411	2.39157e-22	-2.14924	-1.015	1.56209e-05	-2.11136	-0.99203
102674762	rs114894986	1.15911e-21	-1.58595	-1.94874e-10	9.92547e-05	-1.25431	-1.94874e-10
102675023	rs7675129	2.38248e-22	-2.21439	-0.953653	1.71202e-05	-2.0843	-0.927441
102675572	rs117804102	3.46272e-21	-3.48842e-10	-0.491544	0.000216619	-3.48842e-10	-0.473858
102675672	rs4627868	2.3392e-22	-2.198	-0.988378	1.63862e-05	-2.08784	-0.967715
102676011	rs117381207	2.09951e-21	-3.48842e-10	-0.991897	0.000130372	-3.48842e-10	-0.981606
102676569	rs60090601	8.40278e-22	-1.90762	-1.94874e-10	3.96203e-05	-2.17265	-1.94874e-10
102677182	rs74959114	2.03851e-22	-2.09568	-1.22828	1.77586e-05	-1.74687	-1.22826
102677410	rs41340152	2.54698e-21	-0.180992	-0.617701	2.65325e-05	-1.96061	-0.613017
102677450	rs6815355	1.14444e-21	-2.10445	0.50577	5.80877e-05	-2.19904	0.408997
102677497	rs6532965	1.29753e-21	-2.10973	0.6366	6.576e-05	-2.20218	0.53619
102677625	rs72917055	2.71036e-22	-1.88518	-1.15392	1.36474e-05	-2.05973	-1.17872
102677651	rs35157729	2.34102e-22	-2.22356	-0.962041	1.8676e-05	-1.98548	-0.939276
102677836	rs4546248	2.43599e-22	-1.99834	-1.14749	1.39674e-05	-2.04182	-1.17345
102678690	rs35021997	8.93705e-22	-0.632368	-1.21361	1.38728e-05	-2.0043	-1.21777
102678772	rs79483457	1.08324e-21	-1.65364	-1.94874e-10	9.13248e-05	-1.33757	-1.94874e-10
102679010	rs34083726	2.29565e-22	-2.23364	-0.971527	1.76651e-05	-2.02973	-0.950672
102679337	rs871061	2.25549e-22	-2.24609	-0.976725	1.88054e-05	-1.96928	-0.948572
102680913	rs41442345	2.66124e-22	-1.9255	-1.13189	1.45653e-05	-2.03151	-1.14184
102681041	rs201081507	3.38477e-18	6.48071	-0.0872656	0.00414973	2.58094	-0.10214
102681058	rs11729389	1.12862e-21	-0.398041	-1.21456	1.406e-05	-1.99692	-1.21174
102681271	rs4277781	2.31423e-22	-2.22621	-0.970899	1.7252e-05	-2.02423	-0.979838
102681444	rs12649398	4.54847e-22	-1.40464	-1.11676	1.17836e-05	-2.23355	-1.15174
102681537	rs115418569	5.97452e-22	-2.24868	-1.94874e-10	4.22939e-05	-2.10735	-1.94874e-10
102682750	rs4261990	1.48077e-21	-2.11961	0.778575	7.49401e-05	-2.20967	0.674362
102683142	rs72684892	2.00109e-21	-0.237735	-0.80217	2.17382e-05	-1.9726	-0.800326
102683235	rs6851800	2.20191e-22	-2.22135	-1.02551	1.62314e-05	-2.03172	-1.03333
102683497	rs36087241	4.65603e-22	-1.41373	-1.0843	1.21313e-05	-2.23219	-1.12402
102684284	rs6858663	2.17335e-22	-2.22408	-1.03584	1.61901e-05	-2.02414	-1.04346
102684645	rs146938235	1.84639e-21	-3.48842e-10	-1.12037	0.000119507	-3.48842e-10	-1.06862
102684689	rs6532966	2.15256e-22	-2.24921	-1.02032	1.78499e-05	-1.94176	-1.02824
102685306	rs55837132	2.39436e-21	-0.142852	-0.71763	2.4584e-05	-1.93429	-0.715612
102686178	rs13149344	7.95638e-22	-0.755762	-1.20645	1.45377e-05	-1.97232	-1.20293
102686316	rs13130964	7.57643e-22	-0.805786	-1.20536	1.48819e-05	-1.95009	-1.20175
102687061	rs116850982	1.85324e-21	-3.48842e-10	-1.11666	0.000119729	-3.48842e-10	-1.06676
102687298	rs11097754	2.09445e-21	-2.14991	1.1556	0.000105223	-2.23781	1.04189
102688240	rs4699257	7.83072e-22	-0.772533	-1.2056	1.46579e-05	-1.965	-1.20201
102688487	rs4473657	2.14756e-21	-2.13419	1.16492	0.000110487	-2.2177	1.0706
102688762	rs56096336	9.41972e-22	-1.79338	-1.94874e-10	3.86571e-05	-2.19727	-1.94874e-10
102688906	rs7442162	1.01285e-21	-1.28481	-0.436025	2.37382e-05	-2.2514	-0.433511
102689113	rs77292935	1.18474e-21	-1.56408	-1.94874e-10	0.000101943	-1.22758	-1.94874e-10
102689163	rs58179287	1.00001e-21	-1.28481	-0.448776	2.3437e-05	-2.2514	-0.446283
102689297	rs145759309	1.79277e-21	-3.48842e-10	-1.14984	0.000113417	-3.48842e-10	-1.12092
102689361	rs148176614	9.83987e-21	-3.48842e-10	0.552843	0.000631386	-3.48842e-10	0.59592
102689501	rs79949905	2.23062e-22	-2.04187	-1.19203	2.09614e-05	-1.63916	-1.17015
102689724	rs4478192	1.3499e-21	-1.43357	-1.94874e-10	0.000119396	-1.06955	-1.94874e-10
102690442	rs59974855	1.04351e-21	-1.20749	-0.483512	2.26945e-05	-2.2488	-0.481075
102691162	rs35663811	1.08277e-21	-0.458969	-1.1951	1.47131e-05	-1.97341	-1.18984
102692171	rs60130909	5.85997e-22	-1.27633	-0.99171	1.29432e-05	-2.2516	-1.03982
102692306	rs77139305	2.53873e-22	-1.9609	-1.14362	2.47076e-05	-1.52101	-1.12387
102692475	rs72917071	2.32344e-22	-1.96643	-1.22671	2.3516e-05	-1.4754	-1.21891
102692665	rs4632664	2.49076e-22	-1.96978	-1.15382	2.57027e-05	-1.47447	-1.13093
102692822	rs4482766	3.21525e-21	-1.57903	1.01333	0.000155269	-1.74029	0.933451
102692831	rs75972078	3.08785e-21	-3.48842e-10	-0.606126	0.000172932	-3.48842e-10	-0.699098
102693004	rs13149073	2.47114e-22	-2.07389	-1.05762	1.83807e-05	-1.93939	-1.00131
102693793	rs57698433	1.98977e-22	-2.13943	-1.20874	1.08565e-05	-2.25152	-1.21571
102693888	rs117214244	9.04407e-21	-3.48842e-10	0.46851	0.000489326	-3.48842e-10	0.341033
102693958	rs28581841	2.09143e-22	-2.08391	-1.21443	1.09854e-05	-2.23552	-1.21991
102693963	rs28721993	1.92028e-22	-2.16644	-1.21727	1.07926e-05	-2.25107	-1.22207
102694368	rs145446826	5.00201e-21	-3.48842e-10	-0.123759	0.000344231	-3.48842e-10	-0.0106844
102694655	rs117299118	2.81566e-21	-3.48842e-10	-0.698402	0.000162072	-3.48842e-10	-0.763954
102695018	rs115057905	1.01581e-21	-1.71791	-1.94874e-10	5.72302e-05	-1.80492	-1.94874e-10
102696047	rs145784720	3.543e-21	-3.48842e-10	-0.468626	0.000201107	-3.48842e-10	-0.548161
102696219	rs10003889	1.0683e-21	-0.522547	-1.14498	8.49331e-05	-0.252263	-1.15787
102696881	rs7668453	2.01561e-22	-2.11414	-1.22112	1.08535e-05	-2.25135	-1.21616
102696969	rs117328223	2.78956e-21	-3.48842e-10	-0.707716	0.000160666	-3.48842e-10	-0.77267
102697108	rs72917091	1.22355e-21	-0.376919	-1.15493	9.52339e-05	-0.128674	-1.16699
102697725	rs71597107	7.01867e-22	-2.08761	-1.94874e-10	4.41257e-05	-2.06496	-1.94874e-10
102697972	rs66708693	6.87495e-22	-2.1083	-1.94874e-10	4.35576e-05	-2.07791	-1.94874e-10
102698447	rs62323922	1.98616e-22	-2.12856	-1.22142	1.08791e-05	-2.24871	-1.21645
102699357	rs149878088	7.25274e-22	-2.05481	-1.94874e-10	4.13012e-05	-2.13111	-1.94874e-10
102700194	rs62323924	1.79996e-22	-2.2211	-1.22732	1.08246e-05	-2.24514	-1.22504
102700442	rs62323925	2.20714e-22	-2.02543	-1.21906	1.11813e-05	-2.22435	-1.2134
102700484	rs34790532	8.00713e-22	-1.95585	-1.94874e-10	5.51976e-05	-1.84108	-1.94874e-10
102700665	rs114433610	6.42403e-22	-2.17614	-1.94874e-10	4.42484e-05	-2.06218	-1.94874e-10
102700799	rs57355529	1.87436e-21	-3.48842e-10	-1.10533	0.000111638	-3.48842e-10	-1.13674
102701232	rs7695738	2.32285e-22	-2.17559	-1.01779	2.24442e-05	-1.71963	-1.02133
102701262	rs7695470	5.53385e-22	-1.23926	-1.08604	6.3602e-05	-0.61613	-1.08322
102701288	rs72684896	7.07494e-22	-2.07963	-1.94874e-10	4.37093e-05	-2.07444	-1.94874e-10
102701341	rs117638197	1.8549e-21	-3.48842e-10	-1.11577	0.000110508	-3.48842e-10	-1.14691
102701345	rs7700116	1.97017e-22	-2.22142	-1.13664	1.25971e-05	-2.20065	-1.11789
102701596	rs12501420	4.29669e-21	-3.48842e-10	-0.275755	0.000279282	-3.48842e-10	-0.219773
102701858	rs10000229	2.74038e-21	-3.48842e-10	-0.725501	0.000164082	-3.48842e-10	-0.751633
102702143	rs140461291	7.42323e-22	-2.03157	-1.94874e-10	4.36612e-05	-2.07554	-1.94874e-10
102702212	rs56791074	7.047e-22	-2.08358	-1.94874e-10	7.79088e-05	-1.49646	-1.94874e-10
102702364	rs13105682	1.35602e-16	10.0839	-1.94874e-10	0.000154281	-0.81322	-1.94874e-10
102702604	rs11726077	2.66569e-22	-2.18695	-0.868775	1.69597e-05	-2.18366	-0.837495
102702811	rs79734401	1.70609e-21	-1.19939	-1.94874e-10	0.000437808	0.229785	-1.94874e-10
102704134	rs6532967	4.02057e-22	-2.07089	-0.573873	2.21491e-05	-2.23412	-0.520077
102704140	rs6532968	4.28216e-22	-2.06614	-0.515584	2.35973e-05	-2.23556	-0.455307
102704141	rs143736008	2.4659e-21	-0.83104	-1.94874e-10	0.000962136	1.01716	-1.94874e-10
102704153	rs7693147	2.12144e-22	-2.11628	-1.16781	1.2706e-05	-2.14082	-1.16911
102705551	rs74713159	2.22988e-22	-2.22117	-1.01307	1.81681e-05	-1.96191	-0.990418
102705929	rs80191827	3.34868e-21	-0.525033	-1.94874e-10	0.000411788	0.168512	-1.94874e-10
102706018	rs11726012	2.31336e-22	-2.12309	-1.07439	1.41183e-05	-2.13771	-1.06681
102706715	rs116994024	2.16495e-21	-3.48842e-10	-0.9612	0.00014569	-3.48842e-10	-0.870515
102707580	rs190947470	6.17857e-22	-2.2151	-1.94874e-10	7.31775e-05	-1.55911	-1.94874e-10
102707791	rs17199964	1.76619e-17	8.04556	-1.94874e-10	5.48465e-05	-1.84746	-1.94874e-10
102707962	rs75605365	6.32532e-22	-2.19162	-1.94874e-10	8.21421e-05	-1.44355	-1.94874e-10
102708235	rs4371620	2.39348e-20	2.2053	-0.763568	1.73263e-05	-2.25004	-0.749733
102708997	rs7377083	3.12066e-22	-1.68736	-1.21078	1.40715e-05	-1.99746	-1.21038
102709020	rs7377115	1.88022e-22	-2.24231	-1.16248	1.36518e-05	-2.08953	-1.14859
102709119	rs7375516	2.02043e-22	-2.22764	-1.10523	1.5241e-05	-2.03911	-1.0889
102709308	rs11097755	2.96314e-22	-1.72475	-1.22518	1.49685e-05	-1.9223	-1.22375
102709778	rs17031615	1.39579e-21	-1.40014	-1.94874e-10	6.16114e-05	-1.73115	-1.94874e-10
102709828	rs6532969	2.2265e-22	-2.19231	-1.04344	1.52307e-05	-2.10195	-1.02674
102710688	rs4699258	8.41124e-20	2.40354	0.295012	9.68311e-05	-1.70198	0.422955
102711373	rs73834300	8.36888e-21	-3.48842e-10	0.390921	0.000804715	-3.48842e-10	0.838492
102711561	rs76180540	1.05871e-20	-3.48842e-10	0.626038	0.00103996	-3.48842e-10	1.09495
102712125	rs183563823	1.97218e-21	-3.48842e-10	-1.05446	0.000122354	-3.48842e-10	-1.04507
102712542	rs7683892	2.9981e-21	0.529294	-1.16491	1.36078e-05	-2.06116	-1.18019
102712657	rs72684898	2.29976e-22	-2.14924	-1.05414	1.29159e-05	-2.24264	-1.0509
102713097	rs114617092	7.0946e-22	-2.07685	-1.94874e-10	4.64344e-05	-2.01396	-1.94874e-10
102713821	rs17031622	1.0118e-20	-3.48842e-10	0.580713	0.00100832	-3.48842e-10	1.06404
102714254	rs4518254	1.9517e-21	0.0525348	-1.11743	1.22883e-05	-2.19598	-1.14737
102714309	rs78097635	1.02668e-20	-3.48842e-10	0.595314	0.00102502	-3.48842e-10	1.08047
102714886	rs10031210	2.35618e-21	0.296828	-1.17339	1.25643e-05	-2.13144	-1.1897
102715549	rs7690997	2.43476e-21	0.280301	-1.12405	1.26489e-05	-2.15977	-1.15465
102715698	rs7691030	2.36932e-21	0.255125	-1.12612	1.25616e-05	-2.16452	-1.15683
102715888	rs4522865	2.2492e-21	0.202658	-1.12568	1.24417e-05	-2.17407	-1.15687
102716379	rs17200251	8.50764e-22	-1.89522	-1.94874e-10	4.64906e-05	-2.01275	-1.94874e-10
102716586	rs183545902	2.91666e-21	-0.663161	-1.94874e-10	0.000296302	-0.160618	-1.94874e-10
102716688	rs186799485	1.9545e-21	-1.06347	-1.94874e-10	0.000112727	-1.12703	-1.94874e-10
102716825	rs10010487	1.25677e-20	-3.48842e-10	0.797531	0.00126157	-3.48842e-10	1.28812
102716867	rs74480899	1.06111e-20	-3.48842e-10	0.628305	0.00104154	-3.48842e-10	1.09646
102717146	rs9998865	5.04722e-21	-1.2199	1.10514	0.000228667	-1.59828	1.17854
102717301	rs78692495	9.34306e-21	-3.48842e-10	0.501034	0.000903047	-3.48842e-10	0.953778
102717697	rs76278724	9.52254e-21	-3.48842e-10	0.520062	0.000922551	-3.48842e-10	0.975146
102717797	rs34261083	1.7652e-19	3.96515	-0.525314	5.46867e-05	-1.46124	-0.389141
102717916	rs67800004	4.99378e-20	3.38602	-1.20884	2.19146e-05	-1.55271	-1.21213
102718060	rs17031639	8.23709e-21	-3.48842e-10	0.375048	0.000799305	-3.48842e-10	0.831746
102718100	rs17031641	7.4894e-20	3.17084	-0.588366	4.36358e-05	-1.62712	-0.448998
102718240	rs4398527	7.4587e-20	3.13418	-0.55581	4.47426e-05	-1.63952	-0.411548
102718286	rs4496585	6.96077e-20	3.09764	-0.588366	4.25722e-05	-1.6518	-0.448998
102718619	rs11935577	8.34851e-20	3.24086	-0.549787	4.66067e-05	-1.60321	-0.40704
102718658	rs11944577	7.69865e-20	3.17084	-0.56081	4.49568e-05	-1.62712	-0.419173
102718795	rs11944613	8.05115e-20	3.20395	-0.549148	4.60537e-05	-1.61585	-0.406337
102719650	rs13117264	1.67107e-19	3.60363	-0.2186	7.94248e-05	-1.39831	-0.0788785
102719658	rs145714938	6.93825e-21	-3.48842e-10	0.20345	0.000436849	-3.48842e-10	0.227592
102720233	rs185149761	8.71474e-21	-3.48842e-10	0.431416	0.00084526	-3.48842e-10	0.887648
102720758	rs10440386	6.25261e-21	-1.11372	1.21312	0.000284166	-1.51325	1.31081
102720906	rs11938185	1.63275e-19	3.5655	-0.203658	7.9711e-05	-1.41283	-0.0607609
102721078	rs11938245	1.63275e-19	3.5655	-0.203658	7.9711e-05	-1.41283	-0.0607609
102721262	rs75027892	7.78899e-21	-3.48842e-10	0.319112	0.000735683	-3.48842e-10	0.748802
102721396	rs182123043	8.61147e-21	-3.48842e-10	0.419495	0.000823909	-3.48842e-10	0.862064
102721732	rs10446706	8.38256e-20	3.8507	-1.15556	2.90326e-05	-1.31273	-1.17085
102721771	rs75005074	9.03722e-22	-1.83483	-1.94874e-10	5.03868e-05	-1.93227	-1.94874e-10
102721809	rs17266357	1.99761e-19	3.81562	-0.252101	8.35439e-05	-1.32646	-0.100168
102722017	rs10446707	1.93354e-19	3.77677	-0.24585	8.2844e-05	-1.34159	-0.093449
102722142	rs6819732	2.57074e-21	0.341984	-1.13139	1.35598e-05	-2.09049	-1.1544
102722182	rs34499378	1.9144e-19	3.77677	-0.255798	8.09591e-05	-1.34159	-0.116464
102722393	rs4699259	8.09889e-20	3.81064	-1.14993	3.08573e-05	-1.25679	-1.16584
102722512	rs79186816	9.40622e-21	-3.48842e-10	0.507772	0.000900145	-3.48842e-10	0.950559
102722868	rs35838403	7.20442e-20	3.69843	-1.15475	2.93688e-05	-1.30193	-1.17013
102722913	rs17200433	1.65173e-19	3.6255	-0.252101	8.31704e-05	-1.33094	-0.100168
102722914	rs149990620	2.06e-21	-3.48842e-10	-1.01089	0.000125036	-3.48842e-10	-1.02339
102723246	rs4414957	2.53015e-21	0.341984	-1.14731	1.33738e-05	-2.09049	-1.16821
102723261	rs4414958	1.05049e-20	1.8363	-1.21806	6.52729e-05	-0.4619	-1.21152
102723319	rs139979022	6.86205e-22	-2.11018	-1.94874e-10	4.54461e-05	-2.03547	-1.94874e-10
102723640	rs13146194	8.47049e-20	3.8507	-1.14512	2.93042e-05	-1.31273	-1.16154
102723740	rs10446708	1.73967e-19	3.66484	-0.239579	7.98804e-05	-1.38476	-0.0867104
102723839	rs10446682	1.49769e-19	3.51507	-0.239579	8.0718e-05	-1.37432	-0.0867104
102724357	rs17031656	8.86029e-21	-3.48842e-10	0.447981	0.000868097	-3.48842e-10	0.914307
102724405	rs7656409	2.86727e-21	0.452651	-1.13289	1.42529e-05	-2.03938	-1.15566
102724506	rs7656627	3.40102e-21	0.623366	-1.13289	1.43917e-05	-2.02969	-1.15566
102724542	rs11929782	1.84362e-19	3.70332	-0.220018	8.27901e-05	-1.36999	-0.065698
102725141	rs376269393	8.59411e-21	-3.48842e-10	0.417478	0.000838655	-3.48842e-10	0.879803
102725474	rs4699261	2.13637e-19	3.8507	-0.220018	8.76691e-05	-1.31273	-0.065698
102725797	rs74798420	1.07854e-21	-1.65799	-1.94874e-10	8.1263e-05	-1.45431	-1.94874e-10
102725955	rs4698969	1.70559e-19	3.6255	-0.220018	8.60873e-05	-1.33094	-0.065698
102726004	rs76824200	8.09158e-21	-3.48842e-10	0.357225	0.000783313	-3.48842e-10	0.811536
102726005	rs4699262	9.9192e-20	3.96326	-1.0998	3.4862e-05	-1.1944	-1.1062
102726073	rs6833249	4.8297e-21	-1.41618	1.25736	0.000268559	-1.61741	1.35848
102726095	rs6833764	3.51034e-21	0.657099	-1.13498	1.46451e-05	-2.01098	-1.15691
102726241	rs6811141	3.43663e-21	0.630142	-1.12925	1.46059e-05	-2.01869	-1.15189
102726519	rs17266552	8.74973e-20	3.88475	-1.14674	3.18927e-05	-1.22664	-1.16298
102726594	rs35194352	2.26824e-19	3.96442	-0.273846	8.65429e-05	-1.2678	-0.123554
102726657	rs35416717	1.93304e-19	3.81064	-0.27998	8.69257e-05	-1.25679	-0.130154
102727575	rs11940244	2.30729e-19	3.94303	-0.235389	9.62603e-05	-1.20273	-0.0822082
102727577	rs11940179	2.30729e-19	3.94303	-0.235389	9.62603e-05	-1.20273	-0.0822082
102727619	rs11931087	7.19247e-20	3.68138	-1.13936	2.9574e-05	-1.30874	-1.15636
102727736	rs72921005	8.41127e-22	-1.90661	-1.94874e-10	6.26626e-05	-1.71423	-1.94874e-10
102728472	rs74444998	7.47781e-21	-3.48842e-10	0.278341	0.000716174	-3.48842e-10	0.721926
102728629	rs72686713	6.44577e-22	-2.17276	-1.94874e-10	5.22627e-05	-1.89571	-1.94874e-10
102728710	rs139190362	4.71024e-21	-3.48842e-10	-0.183861	0.000277067	-3.48842e-10	-0.227738
102729417	rs66638185	2.78698e-19	4.15904	-0.262509	9.46565e-05	-1.18947	-0.112268
102729463	rs34851381	2.58343e-19	4.07923	-0.258539	9.22419e-05	-1.22181	-0.10577
102729766	rs35446399	8.59266e-20	3.86547	-1.14558	3.16868e-05	-1.2345	-1.16159
102729954	rs13124747	9.30067e-20	3.94303	-1.14396	3.27573e-05	-1.20273	-1.16014
102730070	rs13152198	1.29712e-19	4.27568	-1.14396	3.48194e-05	-1.14168	-1.16014
102730555	rs13131198	1.28589e-19	4.27568	-1.15266	3.4566e-05	-1.14168	-1.16744
102730733	rs76415487	7.86609e-21	-3.48842e-10	0.328962	0.000758588	-3.48842e-10	0.779462
102730870	rs79879350	1.03698e-20	-3.48842e-10	0.605296	0.00101772	-3.48842e-10	1.07332
102731317	rs4552465	1.15589e-20	-3.48842e-10	0.713858	0.00115141	-3.48842e-10	1.19674
102732098	rs80060574	8.67842e-21	-3.48842e-10	0.42724	0.000849659	-3.48842e-10	0.892838
102732433	rs79909634	2.1173e-21	-0.983456	-1.94874e-10	7.22008e-05	-1.57255	-1.94874e-10
102733965	rs76446334	8.14252e-21	-3.48842e-10	0.3635	0.000785791	-3.48842e-10	0.814694
102734548	rs76563987	7.20276e-22	-2.06172	-1.94874e-10	0.000249359	-0.333104	-1.94874e-10
102734614	rs75972006	9.11364e-21	-3.48842e-10	0.476173	0.000898006	-3.48842e-10	0.94818
102735437	rs28496978	4.0512e-21	-0.352505	0.0179181	0.000434541	0.158652	0.0636421
102735510	rs72686716	6.56e-17	10.4985	-1.14078	1.31313e-05	-2.11781	-1.15919
102735513	rs4572885	1.42095e-21	-0.248653	-1.13362	1.17297e-05	-2.24601	-1.14387
102736456	rs13136297	4.23552e-21	0.933296	-1.22339	1.11008e-05	-2.21718	-1.2278
102736617	rs35916449	2.30955e-21	-0.374297	-0.522251	0.000181696	-0.0979069	-0.551755
102736743	rs13136796	3.01995e-19	4.24554	-0.268726	7.15514e-05	-1.44338	-0.138196
102737250	rs10028805	3.84629e-21	0.841619	-1.22811	1.09078e-05	-2.2354	-1.22712
102737326	rs62321670	3.74136e-21	-0.784756	0.370606	0.000290384	-0.581526	0.400733
102737422	rs35072064	2.46546e-21	-1.10916	0.277934	0.000226177	-0.749279	0.318601
102737936	rs4615176	4.27651e-21	0.883211	-1.16367	1.19718e-05	-2.19564	-1.1738
102738147	rs4411998	5.00187e-21	1.10406	-1.22785	1.12144e-05	-2.20728	-1.22752
102738722	rs2052445	2.88795e-19	4.21011	-0.277995	6.98258e-05	-1.45585	-0.150146
102739045	rs114615656	7.33095e-22	-2.04408	-1.94874e-10	4.20485e-05	-2.11317	-1.94874e-10
102739291	rs12505627	3.14275e-21	-0.828544	0.240042	0.000300191	-0.429751	0.282175
102739452	rs35388091	3.05364e-19	4.21011	-0.222208	7.42545e-05	-1.45585	-0.088651
102739536	rs1421627	3.05364e-19	4.21011	-0.222208	7.42545e-05	-1.45585	-0.088651
102739791	rs13106926	3.066e-19	4.28501	-0.293067	7.06984e-05	-1.42942	-0.16415
102739928	rs13107572	2.88191e-19	4.21011	-0.280088	6.98144e-05	-1.45585	-0.150309
102739980	rs13107612	2.86412e-19	4.21011	-0.286279	6.9355e-05	-1.45585	-0.156911
102740071	rs13108165	2.41561e-21	-0.956826	0.105177	0.000225078	-0.575298	0.139747
102740412	rs115605889	3.49117e-21	-0.483362	-1.94874e-10	0.000142053	-0.8958	-1.94874e-10
102740602	rs12647112	2.94066e-21	-0.99261	0.337645	0.00021124	-0.944912	0.445911
102740604	rs12641144	1.85138e-21	-3.48842e-10	-1.11767	0.00011734	-3.48842e-10	-1.08692
102740697	rs9996100	2.76736e-21	-1.06206	0.346351	0.000202343	-0.996943	0.454913
102741022	rs7693190	2.79628e-21	-1.00151	0.296204	0.000209344	-0.91107	0.403052
102741302	rs72686719	7.20187e-22	-2.06184	-1.94874e-10	4.0204e-05	-2.15803	-1.94874e-10
102741351	rs79191742	1.00849e-20	-3.48842e-10	0.577444	0.000981773	-3.48842e-10	1.03736
102741991	rs151135118	7.15213e-22	-2.06877	-1.94874e-10	3.66971e-05	-2.2493	-1.94874e-10
102742051	rs112250236	9.10028e-21	-3.48842e-10	0.474706	0.000869722	-3.48842e-10	0.916177
102742095	rs143862774	6.37053e-22	-2.1845	-1.94874e-10	4.02262e-05	-2.15748	-1.94874e-10
102742445	rs111281222	4.67182e-21	-0.19205	-1.94874e-10	0.000126559	-1.01129	-1.94874e-10
102742628	rs112630897	8.87795e-21	-3.48842e-10	0.449971	0.000850899	-3.48842e-10	0.894297
102742822	rs75801633	1.05425e-20	-3.48842e-10	0.621812	0.00103176	-3.48842e-10	1.08703
102743353	rs13135381	2.75334e-19	5.07571	-1.19132	3.4786e-05	-1.1007	-1.20208
102743438	rs13136118	3.39389e-19	5.22362	-1.13007	2.78263e-05	-1.37788	-1.14814
102743599	rs28602583	1.68894e-21	-3.48842e-10	-1.2095	0.00010335	-3.48842e-10	-1.21388
102743631	rs72686722	7.58681e-22	-2.00977	-1.94874e-10	4.46068e-05	-2.05411	-1.94874e-10
102743687	rs13136219	2.54555e-21	0.426999	-1.22625	1.08361e-05	-2.24943	-1.21969
102743698	rs55768089	1.7248e-19	4.608	-1.19132	2.90352e-05	-1.28141	-1.20208
102743811	rs13112246	3.34197e-21	0.701114	-1.22815	1.08237e-05	-2.24326	-1.22699
102744092	rs13137133	2.47902e-21	0.365528	-1.19126	1.12162e-05	-2.23617	-1.19846
102744289	rs75444552	1.9861e-21	-3.48842e-10	-1.04743	0.000127121	-3.48842e-10	-1.00686
102744589	rs78229169	1.67135e-21	-3.48842e-10	-1.21997	0.00010219	-3.48842e-10	-1.22516
102744939	rs34125672	4.54105e-21	-0.107521	-0.112919	0.000415297	0.255031	-0.0780343
102745105	rs78439713	1.8169e-21	-3.48842e-10	-1.13647	0.000112439	-3.48842e-10	-1.12958
102745168	rs62321672	4.29139e-21	-0.219843	-0.0571447	0.000346049	0.0159892	-0.0214047
102745985	rs1125271	1.39662e-19	4.40019	-1.19457	2.60222e-05	-1.38825	-1.2048
102746340	rs74813713	1.96504e-21	-3.48842e-10	-1.05809	0.000125628	-3.48842e-10	-1.01867
102746719	rs147902509	1.68069e-21	-3.48842e-10	-1.21439	0.00010536	-3.48842e-10	-1.19462
102746780	rs4276281	3.02502e-21	0.566946	-1.19363	1.1221e-05	-2.23329	-1.20093
102747265	rs7698632	2.9017e-21	0.536962	-1.20527	1.1015e-05	-2.24139	-1.21135
102747322	rs76378922	1.89172e-21	-3.48842e-10	-1.09611	0.000120135	-3.48842e-10	-1.06338
102747864	rs78097401	1.19508e-20	-3.48842e-10	0.747202	0.00118685	-3.48842e-10	1.22706
102747882	rs13127559	2.88055e-21	-0.647904	-0.0277157	0.000335592	-0.0447212	0.0086198
102747927	rs12163856	6.91545e-21	0.753224	-0.553066	2.39522e-05	-2.23138	-0.444553
102748872	rs116061296	3.08742e-21	-0.606264	-1.94874e-10	9.9448e-05	-1.25236	-1.94874e-10
102749008	rs79017837	8.83738e-22	-1.85719	-1.94874e-10	4.91728e-05	-1.95666	-1.94874e-10
102749819	rs75293001	1.21429e-20	-3.48842e-10	0.763143	0.00120812	-3.48842e-10	1.24483
102749941	rs78471295	1.18916e-20	-3.48842e-10	0.742233	0.00118029	-3.48842e-10	1.22152
102750043	rs145933153	1.78269e-21	-3.48842e-10	-1.15547	0.000112373	-3.48842e-10	-1.13017
102750264	rs139771915	8.34816e-22	-1.91414	-1.94874e-10	4.68911e-05	-2.00417	-1.94874e-10
102750373	rs112705200	2.70068e-21	-0.740095	-1.94874e-10	9.38501e-05	-1.3103	-1.94874e-10
102750922	rs17266594	2.17061e-19	4.86636	-1.21979	2.90971e-05	-1.2569	-1.22446
102751014	rs35978636	7.72201e-22	-1.99211	-1.94874e-10	5.93003e-05	-1.76938	-1.94874e-10
102751076	rs10516487	1.43092e-19	4.45089	-1.221	2.67573e-05	-1.33993	-1.22526
102751276	rs10516486	2.52185e-21	0.375535	-1.18414	1.11918e-05	-2.24421	-1.1926
102752201	rs34029191	1.48737e-19	4.491	-1.22242	2.71329e-05	-1.3251	-1.22615
102752465	rs10516485	1.26781e-20	-3.48842e-10	0.806279	0.00126758	-3.48842e-10	1.29287
102752565	rs115053213	1.29958e-21	-1.47156	-1.94874e-10	0.000113976	-1.11601	-1.94874e-10
102752589	rs17200824	2.25207e-19	4.90818	-1.22476	2.94686e-05	-1.24123	-1.22745
102752678	rs113424976	7.66686e-22	-1.99928	-1.94874e-10	8.42797e-05	-1.41786	-1.94874e-10
102752724	rs78829209	1.28847e-20	-3.48842e-10	0.822438	0.00129059	-3.48842e-10	1.31085
102753408	rs4637409	1.42462e-19	4.45089	-1.22541	2.66908e-05	-1.33993	-1.22775
102753817	rs79725948	1.85514e-21	-3.48842e-10	-1.11564	0.000117898	-3.48842e-10	-1.08218
102754051	rs116986633	1.3316e-20	-3.48842e-10	0.855366	0.00136359	-3.48842e-10	1.36588
102754327	rs76170829	1.31011e-20	-3.48842e-10	0.839093	0.00133905	-3.48842e-10	1.34772
102754507	rs34749007	5.80463e-20	3.55173	-1.22409	1.93431e-05	-1.66245	-1.22721
102755378	rs13145909	1.77597e-21	0.0325898	-1.19184	1.10415e-05	-2.25023	-1.20011
102755861	rs74477084	1.14102e-20	-3.48842e-10	0.70091	0.00115067	-3.48842e-10	1.1961
102755941	rs142429464	3.55376e-21	-3.48842e-10	-0.465592	0.000205589	-3.48842e-10	-0.526116
102756099	rs4643809	1.66609e-21	0.00497448	-1.22809	1.09028e-05	-2.23896	-1.22402
102756731	rs13129744	5.13671e-20	3.4182	-1.2128	1.63211e-05	-1.83958	-1.21996
102756994	rs17031698	1.00279e-20	-3.48842e-10	0.571772	0.000995316	-3.48842e-10	1.05106
102757065	rs7682827	1.69902e-21	-0.00957968	-1.19397	1.10546e-05	-2.24718	-1.20197
102757279	rs369237039	5.20083e-21	-3.48842e-10	-0.084782	0.000346704	-3.48842e-10	-0.00352598
102757365	rs113265991	1.8887e-21	-3.48842e-10	-1.09771	0.000120319	-3.48842e-10	-1.06185
102757578	rs10016325	2.03791e-21	0.167825	-1.1895	1.10722e-05	-2.24951	-1.19804
102757587	rs139969535	1.07934e-20	0.64534	-1.94874e-10	0.000446871	0.250274	-1.94874e-10
102757645	rs76459802	1.03003e-20	-3.48842e-10	0.598571	0.00102578	-3.48842e-10	1.08121
102757673	rs111721286	1.36972e-21	-1.41899	-1.94874e-10	8.5954e-05	-1.39818	-1.94874e-10
102757786	rs74395587	1.06213e-20	-3.48842e-10	0.629265	0.00106178	-3.48842e-10	1.1157
102758314	rs77966130	1.91527e-21	-3.48842e-10	-1.08374	0.000122226	-3.48842e-10	-1.04612
102758403	rs2080820	5.6125e-20	3.51462	-1.22064	1.91523e-05	-1.67423	-1.22534
102758452	rs17031702	2.33738e-21	-3.48842e-10	-0.884567	0.000158148	-3.48842e-10	-0.788462
102758460	rs1469019	2.93121e-21	-0.413755	-0.24443	0.000286774	0.0214304	-0.214734
102758839	rs72923466	1.00916e-21	-1.72448	-1.94874e-10	6.95296e-05	-1.61024	-1.94874e-10
102760648	rs114430346	3.801e-21	-0.398334	-1.94874e-10	0.000789491	0.819391	-1.94874e-10
102761429	rs4356916	9.59874e-21	-3.48842e-10	0.528033	0.000947481	-3.48842e-10	1.00181
102761528	rs140915571	1.18253e-21	-1.56594	-1.94874e-10	5.37517e-05	-1.86762	-1.94874e-10
102761917	rs35926162	2.72194e-21	-0.395939	-0.336315	0.000231594	-0.100141	-0.30687
102762218	rs35190155	2.64713e-21	-0.408672	-0.351451	0.000229735	-0.0928148	-0.322255
102762581	rs10032160	1.5897e-21	-0.043574	-1.22648	1.09927e-05	-2.23504	-1.21973
102763690	rs17031705	8.59794e-21	-3.48842e-10	0.417923	0.000836734	-3.48842e-10	0.877509
102763821	rs150652270	5.99582e-22	-2.24512	-1.94874e-10	4.20554e-05	-2.11301	-1.94874e-10
102764358	rs17031708	1.98115e-22	-2.12818	-1.22432	1.29418e-05	-2.07505	-1.21649
102764832	rs148572654	8.39326e-22	-1.90875	-1.94874e-10	4.66296e-05	-2.00976	-1.94874e-10
102765275	rs17031709	5.98873e-21	-3.48842e-10	0.0562792	0.000563901	-3.48842e-10	0.482882
102765959	rs140162841	1.83143e-21	-3.48842e-10	-1.1285	0.000112141	-3.48842e-10	-1.13224
102766304	rs79055843	5.1239e-21	-3.48842e-10	-0.0996841	0.000474741	-3.48842e-10	0.310773
102766551	rs79201444	2.43268e-22	-2.09475	-1.05244	1.56169e-05	-2.059	-1.04465
102766892	rs11931658	1.83025e-16	11.5933	-1.20954	0.00167372	2.75784	-1.18704
102767517	rs12500743	7.76782e-22	-1.05738	-0.928816	4.86847e-05	-1.04641	-0.920225
102768220	rs12512304	6.49845e-22	-1.23921	-0.925409	4.40485e-05	-1.15152	-0.915187
102769511	rs35476121	2.54679e-17	9.55494	-1.14337	0.000627154	1.70675	-1.11755
102769677	rs12498977	2.6624e-22	-1.87509	-1.18187	1.87331e-05	-1.77772	-1.14398
102769693	rs12498921	1.29675e-19	4.3317	-1.20027	3.52261e-05	-1.08631	-1.2039
102769808	rs12506564	5.08952e-19	5.726	-1.22725	5.48929e-05	-0.622661	-1.22395
102770073	rs116880423	1.6725e-21	-3.48842e-10	-1.21928	0.00010382	-3.48842e-10	-1.20934
102770074	rs34118030	4.11197e-22	-1.41892	-1.20336	2.89245e-05	-1.32796	-1.15934
102770103	rs7686702	1.43568e-19	4.44547	-1.21227	3.50407e-05	-1.08051	-1.21498
102770192	rs75995895	5.37036e-21	-3.48842e-10	-0.0527043	0.000506696	-3.48842e-10	0.375914
102770405	rs41387952	5.96039e-22	-2.25105	-1.94874e-10	3.86124e-05	-2.19842	-1.94874e-10
102770557	rs11940934	8.72525e-17	10.8409	-1.19789	0.00119435	2.404	-1.17064
102770588	rs7441177	1.51641e-19	4.4807	-1.19278	3.72006e-05	-1.03879	-1.19688
102770633	rs11097756	2.71243e-22	-1.84632	-1.19202	2.20446e-05	-1.58258	-1.17635
102770673	rs12500010	4.12276e-22	-1.41243	-1.20723	2.89329e-05	-1.32113	-1.16589
102770684	rs10856963	1.80467e-19	4.66299	-1.20104	4.23239e-05	-0.902031	-1.20461
102770948	rs11097757	1.86694e-19	4.69805	-1.20218	3.93617e-05	-0.973525	-1.20568
102771423	rs13148076	1.10927e-18	6.5052	-1.22734	9.87456e-05	-0.0311762	-1.22827
102771834	rs13121706	4.05238e-22	-1.42674	-1.21014	2.83556e-05	-1.3362	-1.17097
102772025	rs34397140	4.83659e-22	-1.50496	-0.955012	3.31582e-05	-1.39766	-0.953047
102772065	rs12501163	4.01958e-22	-1.43397	-1.21103	2.80955e-05	-1.34382	-1.17257
102772299	rs4610336	1.44366e-19	4.44572	-1.20697	3.44262e-05	-1.10306	-1.21012
102772562	rs13128847	3.89834e-22	-1.72062	-0.955012	2.62951e-05	-1.62957	-0.953047
102772861	rs4698971	4.10995e-17	10.0722	-1.18209	0.000673472	1.80994	-1.14949
102773318	rs111314358	1.04384e-21	-1.6907	-1.94874e-10	0.000105813	-1.19032	-1.94874e-10
102773611	rs149378289	5.14263e-21	-3.48842e-10	-0.0960355	0.000476768	-3.48842e-10	0.315033
102773838	rs4607219	1.06693e-19	4.12205	-1.18568	2.88609e-05	-1.29913	-1.19038
102773979	rs115266946	9.76223e-22	-1.75766	-1.94874e-10	0.000146321	-0.866196	-1.94874e-10
102774138	rs41507945	3.11337e-22	-1.69172	-1.20876	2.14848e-05	-1.61671	-1.16794
102774198	rs138302576	1.66679e-21	-3.48842e-10	-1.2227	0.00010217	-3.48842e-10	-1.22536
102774807	rs61392765	3.27009e-21	-3.48842e-10	-0.548783	0.000219835	-3.48842e-10	-0.459118
102774880	rs1345568	3.75135e-22	-1.72166	-0.99241	2.52629e-05	-1.63069	-0.991971
102774964	rs1421624	3.79815e-22	-1.70926	-0.99241	2.51442e-05	-1.6354	-0.991971
102774973	rs78587142	5.13157e-21	-3.48842e-10	-0.0981882	0.000475571	-3.48842e-10	0.31252
102775112	rs1862128	3.48188e-22	-1.60843	-1.18019	3.01416e-05	-1.28471	-1.16138
102775797	rs1833499	5.11018e-21	-3.48842e-10	-0.102365	0.000473257	-3.48842e-10	0.307642
102776083	rs6849308	3.42213e-22	-1.61886	-1.18706	2.95164e-05	-1.29752	-1.16953
102776406	rs13145804	3.0641e-22	-1.70407	-1.21236	2.02579e-05	-1.67026	-1.17319
102777778	rs13126550	8.47184e-17	10.8009	-1.18738	0.00110482	2.311	-1.15555
102777900	rs72686735	8.80808e-22	-1.86051	-1.94874e-10	5.6482e-05	-1.81808	-1.94874e-10
102778259	rs35400474	3.73674e-22	-1.75566	-0.962314	2.47771e-05	-1.67837	-0.96371
102778455	rs4698972	9.88176e-20	4.04783	-1.18815	2.87782e-05	-1.29968	-1.1927
102778580	rs34166099	2.50305e-17	9.53838	-1.14413	0.000262128	0.814525	-1.09769
102778646	rs4235402	1.19068e-19	4.23265	-1.18656	2.93819e-05	-1.28042	-1.1912
102779170	rs78706075	3.60185e-22	-1.57312	-1.18162	3.57257e-05	-1.1113	-1.16483
102779173	rs4698973	3.09389e-22	-1.81054	-1.09621	2.05808e-05	-1.72873	-1.0989
102779304	rs13140171	3.13378e-22	-1.68664	-1.20731	2.14115e-05	-1.62251	-1.16556
102779314	rs4698974	1.47126e-19	4.4474	-1.18971	3.24981e-05	-1.17664	-1.19417
102779328	rs4698975	8.2606e-17	10.7716	-1.18341	0.00102006	2.2259	-1.15029
102779676	rs72927164	1.19309e-21	-1.55705	-1.94874e-10	0.000154393	-0.812497	-1.94874e-10
102780170	rs10516482	3.39883e-22	-1.63412	-1.17864	2.91982e-05	-1.31627	-1.16162
102780724	rs4426778	1.8384e-19	4.67018	-1.18971	3.9121e-05	-0.991165	-1.19417
102780792	rs4443287	1.99119e-19	4.74686	-1.18656	4.17042e-05	-0.930194	-1.1912
102780881	rs4365725	2.04873e-19	4.77207	-1.18327	3.76262e-05	-1.03619	-1.1881
102781188	rs142828806	6.18548e-22	-2.21398	-1.94874e-10	3.87429e-05	-2.19505	-1.94874e-10
102781331	rs35201947	1.04021e-16	10.9991	-1.18038	0.00116697	2.35942	-1.14925
102781633	rs60448423	7.55836e-17	10.6563	-1.15695	0.000984395	2.15814	-1.11811
102781832	rs188327848	7.4668e-22	-2.02572	-1.94874e-10	3.71517e-05	-2.23699	-1.94874e-10
102781899	rs4317207	1.90843e-22	-2.18487	-1.20504	1.47255e-05	-1.97032	-1.1921
102781992	rs76061782	2.66177e-21	-3.48842e-10	-0.754607	0.000163879	-3.48842e-10	-0.752871
102782747	rs17031724	2.64145e-22	-1.87733	-1.18752	2.86468e-05	-1.29994	-1.19701
102782908	rs4296682	1.79285e-19	4.64439	-1.18901	3.97816e-05	-0.975076	-1.19352
102782941	rs75065762	1.71222e-21	-3.48842e-10	-1.19581	0.00010728	-3.48842e-10	-1.17655
102783037	rs76226678	2.28982e-21	-3.48842e-10	-0.905126	0.000176122	-3.48842e-10	-0.68082
102783351	rs4572884	1.27552e-18	6.50666	-1.08916	8.94519e-05	-0.336456	-1.02184
102783642	rs12647710	3.91609e-22	-1.50348	-1.16761	4.47157e-05	-0.902742	-1.14893
102784207	rs117918789	2.02176e-21	-3.48842e-10	-1.02963	0.000128053	-3.48842e-10	-0.99955
102784230	rs11932972	7.18567e-17	10.6101	-1.16131	0.00106152	2.239	-1.12354
102784239	rs4554079	1.20029e-19	4.24771	-1.19358	3.15384e-05	-1.20298	-1.19781
102784561	rs75690445	1.00701e-21	-1.72661	-1.94874e-10	0.000198302	-0.562203	-1.94874e-10
102785353	rs112824960	2.07447e-21	-1.00389	-1.94874e-10	4.72015e-05	-1.99757	-1.94874e-10
102785436	rs4586936	5.96973e-22	-2.24948	-1.94874e-10	3.74484e-05	-2.22903	-1.94874e-10
102786047	rs78440527	9.74432e-22	-1.7595	-1.94874e-10	7.12987e-05	-1.58512	-1.94874e-10
102786341	rs62321728	2.99903e-22	-1.7323	-1.2056	1.94945e-05	-1.71824	-1.16362
102786450	rs138100833	6.1005e-22	-2.22781	-1.94874e-10	3.95443e-05	-2.17458	-1.94874e-10
102786685	rs13101528	8.62935e-17	10.8116	-1.17973	0.00108309	2.28253	-1.14695
102786721	rs4544711	4.15469e-22	-1.43192	-1.18003	4.85117e-05	-0.807206	-1.16299
102786729	rs35618358	3.60131e-22	-1.76528	-0.989605	2.25044e-05	-1.75168	-0.986609
102786904	rs77068789	1.23005e-21	-1.52654	-1.94874e-10	3.75183e-05	-2.22717	-1.94874e-10
102787117	rs34814827	8.17156e-17	10.7585	-1.18115	0.00104783	2.25127	-1.14878
102787244	rs13103373	3.64271e-22	-1.75999	-0.983467	2.33959e-05	-1.719	-0.980433
102787423	rs4698977	7.90569e-17	10.7282	-1.18391	0.00101394	2.22199	-1.15238
102787757	rs61465450	2.94721e-22	-1.75005	-1.20527	1.97055e-05	-1.70866	-1.16243
102787788	rs7440537	2.96094e-19	5.17539	-1.21831	3.90991e-05	-0.957904	-1.22799
102788747	rs13116542	9.80988e-17	10.9529	-1.1928	0.00114383	2.3543	-1.16416
102788800	rs114649558	9.85463e-22	-1.74824	-1.94874e-10	7.22382e-05	-1.57203	-1.94874e-10
102789527	rs75700726	4.60685e-21	-3.48842e-10	-0.206054	0.000419101	-3.48842e-10	0.186116
102789595	rs76783565	4.60685e-21	-3.48842e-10	-0.206054	0.000419101	-3.48842e-10	0.186116
102789783	rs111655452	9.21294e-22	-1.81557	-1.94874e-10	0.000114975	-1.10729	-1.94874e-10
102790037	rs34208976	2.75138e-17	9.6844	-1.19555	0.000349078	1.17118	-1.16788
102790613	rs12331846	3.89709e-22	-1.48312	-1.19283	3.9621e-05	-0.995452	-1.17719
102790818	rs12331849	1.47913e-19	4.46967	-1.20665	3.21946e-05	-1.17024	-1.20995
102791185	rs7662572	6.29745e-17	10.5155	-1.19861	0.000803657	2.00924	-1.17207
102791830	rs72686742	8.71009e-22	-1.8717	-1.94874e-10	7.17666e-05	-1.57858	-1.94874e-10
102791905	rs10516483	1.60227e-19	4.55299	-1.21	3.31917e-05	-1.13667	-1.21303
102792085	rs10516484	3.3071e-22	-1.85083	-0.989279	2.14489e-05	-1.79864	-0.987683
102792197	rs17031752	4.55372e-21	-3.48842e-10	-0.217656	0.000413418	-3.48842e-10	0.172463
102792348	rs11933157	6.97554e-17	10.6166	-1.19749	0.000932662	2.15657	-1.17053
102792354	rs17031755	3.0199e-22	-1.73249	-1.19846	2.02949e-05	-1.6904	-1.15122
102792611	rs6857428	1.64826e-19	4.58436	-1.21307	3.40848e-05	-1.10733	-1.21582
102792983	rs17031758	2.77684e-22	-1.81558	-1.19929	1.81247e-05	-1.80269	-1.15203
102793224	rs4639076	1.75019e-18	6.8848	-1.15092	9.56804e-05	-0.192933	-1.09805
102793278	rs4270588	1.57728e-19	4.54034	-1.21307	3.34778e-05	-1.1253	-1.21582
102793376	rs4270589	1.58212e-19	4.54034	-1.21	3.35713e-05	-1.1253	-1.21303
102793500	rs2216546	1.711e-18	6.86385	-1.15262	9.88001e-05	-0.158476	-1.10042
102794164	rs1363067	6.20584e-17	10.4997	-1.19749	0.00087107	2.08825	-1.17053
102794548	rs17031771	3.27134e-22	-1.84699	-1.004	2.03886e-05	-1.83457	-1.00245
102794613	rs13108400	1.81696e-18	6.93492	-1.1636	9.63727e-05	-0.169105	-1.11467
102794621	rs10016018	1.89748e-18	6.98015	-1.16547	9.82291e-05	-0.14754	-1.11715
102795091	rs35860418	6.22753e-17	10.4997	-1.194	0.000875213	2.08825	-1.16578
102795109	rs143821285	8.85064e-22	-1.85569	-1.94874e-10	7.47552e-05	-1.53778	-1.94874e-10
102795510	rs17031772	4.64222e-21	-3.48842e-10	-0.198407	0.000422887	-3.48842e-10	0.195109
102795845	rs6816787	1.75019e-18	6.8848	-1.15092	9.56804e-05	-0.192933	-1.09805
102796072	rs11734196	3.6884e-22	-1.54357	-1.18742	4.14507e-05	-0.956765	-1.17073
102796676	rs78907941	4.64222e-21	-3.48842e-10	-0.198407	0.000422887	-3.48842e-10	0.195109
102797036	rs3974649	1.87333e-18	6.93492	-1.13305	0.000100406	-0.169105	-1.07367
102797173	rs3974650	2.0579e-18	7.03054	-1.1347	0.000104722	-0.123446	-1.07724
102797300	rs13142517	7.00837e-17	10.6166	-1.1928	0.000938621	2.15657	-1.16416
102797346	rs72927189	1.1464e-21	-1.59697	-1.94874e-10	0.000132362	-0.966459	-1.94874e-10
102797863	rs11097760	1.83113e-18	6.93492	-1.15583	9.73628e-05	-0.169105	-1.10445
102798192	rs11736568	1.83113e-18	6.93492	-1.15583	9.73628e-05	-0.169105	-1.10445
102798214	rs80176159	4.64222e-21	-3.48842e-10	-0.198407	0.000422887	-3.48842e-10	0.195109
102798735	rs11097761	1.8275e-18	6.93492	-1.15781	9.71103e-05	-0.169105	-1.10704
102799061	rs11737723	3.8549e-22	-1.50348	-1.18336	4.39621e-05	-0.902742	-1.16593
102799072	rs7679882	2.35754e-18	7.17749	-1.14571	0.000110818	-0.0527849	-1.09132
102799510	rs13434472	1.90323e-18	6.98015	-1.16244	9.86602e-05	-0.14754	-1.11278
102800005	rs35507621	3.26931e-22	-1.85057	-1.00103	2.08853e-05	-1.81348	-0.999476
102800285	rs77157588	4.64222e-21	-3.48842e-10	-0.198407	0.000422887	-3.48842e-10	0.195109
102800742	rs36005813	3.25367e-22	-1.85537	-1.00103	2.02761e-05	-1.84308	-0.999476
102800943	rs6850747	1.64617e-19	4.58436	-1.21434	3.40456e-05	-1.10733	-1.21697
102800971	rs115286479	4.173e-22	-1.41521	-1.19234	4.67614e-05	-0.83034	-1.1766
102801181	rs150388568	2.79587e-21	-3.48842e-10	-0.705455	0.000164617	-3.48842e-10	-0.748377
102801275	rs4635818	3.27398e-22	-1.84031	-1.00987	2.04067e-05	-1.82779	-1.00834
102801474	rs4463068	1.4747e-18	6.74025	-1.17763	8.62457e-05	-0.261246	-1.13355
102801484	rs12641899	2.12481e-22	-2.0689	-1.21361	2.05603e-05	-1.62561	-1.20303
102801756	rs117742500	4.77929e-21	-3.48842e-10	-0.169308	0.000437588	-3.48842e-10	0.229282
102801941	rs4698839	1.54945e-18	6.78996	-1.1779	8.83009e-05	-0.237822	-1.13342
102801968	rs79447158	2.23646e-21	-3.48842e-10	-0.928706	0.000170776	-3.48842e-10	-0.711646
102802051	rs9999440	1.34232e-18	6.64619	-1.17763	8.25232e-05	-0.305367	-1.13355
102802286	rs11942437	4.96186e-17	10.2889	-1.21036	0.000693648	1.87875	-1.18878
102802333	rs76284146	4.53021e-21	-3.48842e-10	-0.222832	0.000410906	-3.48842e-10	0.166368
102802376	rs35205296	8.40239e-22	-1.90767	-1.94874e-10	5.11588e-05	-1.91706	-1.94874e-10
102802454	rs117441809	4.48011e-21	-3.48842e-10	-0.233951	0.000405558	-3.48842e-10	0.153267
102802929	rs35013900	3.28357e-22	-1.84031	-1.00694	2.04667e-05	-1.82779	-1.00541
102803469	rs35418410	3.25661e-22	-1.84563	-1.00987	2.05952e-05	-1.81859	-1.00834
102803692	rs76457590	3.3668e-21	-3.48842e-10	-0.519638	0.00020696	-3.48842e-10	-0.519469
102804036	rs13137047	3.24118e-22	-1.85038	-1.00987	2.01991e-05	-1.83801	-1.00834
102804739	rs12647741	4.02646e-22	-1.4525	-1.19079	4.665e-05	-0.834579	-1.17474
102804898	rs17031782	1.70864e-21	-3.48842e-10	-1.1979	0.00010488	-3.48842e-10	-1.19918
102805045	rs12644624	4.0606e-22	-1.45011	-1.18475	4.71364e-05	-0.831386	-1.16756
102805121	rs12647829	4.12503e-22	-1.42832	-1.19079	4.8174e-05	-0.802433	-1.17474
102805158	rs6830565	5.81357e-17	10.4473	-1.21036	0.000829563	2.05769	-1.18878
102805940	rs13103438	5.81357e-17	10.4473	-1.21036	0.000829563	2.05769	-1.18878
102806042	rs13128022	1.21447e-19	4.28789	-1.22201	3.00116e-05	-1.22668	-1.22373
102807050	rs4345184	5.80379e-17	10.4473	-1.21204	0.000827476	2.05769	-1.1913
102807062	rs13135361	3.25661e-22	-1.84563	-1.00987	2.05952e-05	-1.81859	-1.00834
102807090	rs74285012	4.2909e-22	-1.39494	-1.18475	5.07126e-05	-0.758257	-1.16756
102807200	rs13111489	3.3003e-22	-1.83523	-1.00694	2.05725e-05	-1.82263	-1.00541
102807635	rs17031789	3.2492e-22	-1.85083	-1.00694	2.10721e-05	-1.79864	-1.00541
102807680	rs143016450	4.49618e-21	-3.48842e-10	-0.230371	0.000407273	-3.48842e-10	0.157487
102808194	rs11727928	9.3917e-22	-1.79636	-1.94874e-10	6.8297e-05	-1.62813	-1.94874e-10
102808968	rs118028118	4.54818e-21	-3.48842e-10	-0.218872	0.000412827	-3.48842e-10	0.171031
102809439	rs4698978	4.22602e-17	10.1275	-1.20948	0.000633243	1.78635	-1.18749
102809755	rs11930376	4.4505e-17	10.1792	-1.20948	0.000652256	1.81593	-1.18749
102809854	rs79058347	1.65859e-21	-3.48842e-10	-1.22763	0.000101873	-3.48842e-10	-1.22827
102809958	rs76455626	2.61513e-21	-3.48842e-10	-0.772286	0.000213527	-3.48842e-10	-0.488231
102810162	rs11939568	4.98413e-17	10.2889	-1.20588	0.000698189	1.87875	-1.18226
102810526	rs114614648	1.48786e-17	9.08402	-1.20994	0.000201916	0.643452	-1.1876
102811314	rs79567916	4.56461e-21	-3.48842e-10	-0.215266	0.000414583	-3.48842e-10	0.175276
102812305	rs7656720	1.21605e-19	4.28789	-1.22071	3.00453e-05	-1.22668	-1.22261
102813038	rs79868242	4.53021e-21	-3.48842e-10	-0.222832	0.000410906	-3.48842e-10	0.166368
102813658	rs7663733	4.52839e-22	-1.33799	-1.18783	5.44577e-05	-0.683361	-1.17121
102813977	rs79828484	4.53021e-21	-3.48842e-10	-0.222832	0.000410906	-3.48842e-10	0.166368
102815366	rs13109260	3.31974e-22	-1.83032	-1.00598	2.12263e-05	-1.79231	-1.00444
102816467	rs62321738	3.37996e-22	-1.81234	-1.00598	1.90955e-05	-1.8981	-1.00444
102816488	rs141871370	1.8109e-21	-3.48842e-10	-1.13978	0.000110846	-3.48842e-10	-1.14386
102816728	rs79489408	2.19126e-22	-2.02718	-1.22453	2.16466e-05	-1.55021	-1.22693
102817668	rs77995426	4.69731e-22	-1.2984	-1.19079	5.71471e-05	-0.631624	-1.17474
102818067	rs11934097	7.31986e-17	10.6751	-1.20777	0.000953604	2.19324	-1.18498
102818481	rs77958008	4.58279e-21	-3.48842e-10	-0.211292	0.000416526	-3.48842e-10	0.179953
102818774	rs76013584	4.56461e-21	-3.48842e-10	-0.215266	0.000414583	-3.48842e-10	0.175276
102818960	rs9790475	4.9976e-17	10.2889	-1.20318	0.000700873	1.87875	-1.17842
102819025	rs28396651	1.57011e-18	6.79076	-1.16545	8.97849e-05	-0.237445	-1.11713
102819154	rs4698979	5.29554e-17	10.3468	-1.20318	0.000724576	1.91201	-1.17842
102820226	rs141820140	1.70426e-21	-3.48842e-10	-1.20047	0.000104605	-3.48842e-10	-1.2018
102820684	rs4493533	1.52633e-18	6.82313	-1.2261	0.000117678	0.137687	-1.22173
102820747	rs117116795	1.7115e-21	-3.48842e-10	-1.19623	0.000106509	-3.48842e-10	-1.18377
102821380	rs141984914	4.15747e-21	-3.48842e-10	-0.308692	0.000259408	-3.48842e-10	-0.293594
102821381	rs12505747	8.46025e-22	-0.898492	-1.00231	7.59318e-05	-0.545922	-0.976238
102821454	rs146294329	2.72697e-21	-3.48842e-10	-0.730407	0.000162601	-3.48842e-10	-0.760695
102821550	rs10013187	1.41507e-19	4.43509	-1.21634	3.19868e-05	-1.16791	-1.21876
102821717	rs34321727	4.07296e-17	10.0805	-1.19942	0.000625021	1.75956	-1.17377
102822045	rs7682346	1.14257e-19	4.22578	-1.22094	2.93124e-05	-1.25118	-1.22281
102822507	rs10212684	4.56884e-22	-1.34425	-1.17267	5.49812e-05	-0.691565	-1.15344
102822654	rs10212686	4.43207e-22	-1.3758	-1.17151	5.28192e-05	-0.733025	-1.1521
102822915	rs9790770	1.07974e-21	-0.520829	-1.13605	0.000107174	-0.0894366	-1.0881
102823090	rs9790772	1.03218e-21	-0.74652	-0.955402	0.000101549	-0.304634	-0.926817
102823153	rs147551407	1.75775e-21	-3.48842e-10	-1.16956	0.000107855	-3.48842e-10	-1.1712
102823169	rs58654655	1.09675e-19	4.17851	-1.21459	2.96484e-05	-1.2454	-1.21719
102823209	rs76163995	4.2954e-21	-3.48842e-10	-0.276055	0.00038589	-3.48842e-10	0.103556
102823426	rs7694392	9.43071e-22	-0.565871	-1.22634	9.34118e-05	-0.0998735	-1.21511
102823575	rs77341612	4.63458e-21	-3.48842e-10	-0.200054	0.000422069	-3.48842e-10	0.193172
102824391	rs57799233	1.18959e-19	4.26235	-1.21717	3.05826e-05	-1.21207	-1.2195
102824467	rs62321740	6.13861e-22	-2.22159	-1.94874e-10	4.76858e-05	-1.98736	-1.94874e-10
102824474	rs4624656	3.59196e-22	-1.54208	-1.21541	3.77489e-05	-1.01533	-1.20571
102824807	rs6532976	9.9154e-22	-0.723968	-1.01813	8.72359e-05	-0.390426	-0.992955
102825051	rs112659294	3.06923e-21	-0.612174	-1.94874e-10	7.05989e-05	-1.59498	-1.94874e-10
102825193	rs2851316	3.3131e-22	-1.81258	-1.02573	1.89631e-05	-1.88524	-1.02426
102825325	rs148684218	1.74854e-21	-3.48842e-10	-1.17482	0.00010542	-3.48842e-10	-1.19404
102825739	rs4550925	1.06421e-21	-0.612484	-1.05889	9.61979e-05	-0.249376	-1.03621
102825978	rs6532977	9.49963e-22	-0.573732	-1.2112	8.62898e-05	-0.206571	-1.18771
102826583	rs2851315	4.57808e-22	-1.30213	-1.21277	5.92886e-05	-0.567641	-1.20194
102826852	rs10856964	9.85204e-22	-0.733643	-1.01486	9.04935e-05	-0.357218	-0.989501
102826861	rs75042343	4.68894e-21	-3.48842e-10	-0.188392	0.000427894	-3.48842e-10	0.206878
102826952	rs2851314	4.63706e-22	-1.28863	-1.21348	6.02706e-05	-0.54967	-1.20348
102826989	rs151290292	1.62143e-21	-1.25029	-1.94874e-10	0.000307513	-0.12348	-1.94874e-10
102827905	rs2544574	3.11242e-22	-1.86404	-1.03674	1.82872e-05	-1.91048	-1.03532
102828196	rs113882503	3.99063e-21	-0.34965	-1.94874e-10	8.62224e-05	-1.39507	-1.94874e-10
102828198	rs150185614	7.873e-22	-1.97274	-1.94874e-10	0.000127579	-1.00326	-1.94874e-10
102829117	rs368573680	4.49093e-21	-3.48842e-10	-0.23154	0.000406712	-3.48842e-10	0.156109
102829247	rs77874063	4.76356e-21	-3.48842e-10	-0.172604	0.000430095	-3.48842e-10	0.21201
102829498	rs192842089	2.67801e-21	-3.48842e-10	-0.748526	0.000165742	-3.48842e-10	-0.741565
102830140	rs139712736	3.18773e-22	-1.82865	-1.04823	1.82697e-05	-1.89991	-1.04684
102830678	rs186933307	6.0809e-22	-2.23103	-1.94874e-10	3.93066e-05	-2.1806	-1.94874e-10
102830710	rs7659691	4.05794e-22	-1.77021	-0.865296	2.68421e-05	-1.72978	-0.832242
102831228	rs142074392	1.49101e-21	-1.33414	-1.94874e-10	7.73469e-05	-1.5037	-1.94874e-10
102831285	rs4385063	9.02651e-22	-0.880617	-0.955402	8.3438e-05	-0.501076	-0.926817
102831632	rs139997944	5.96006e-22	-2.2511	-1.94874e-10	3.754e-05	-2.22659	-1.94874e-10
102832228	rs4337734	8.67716e-22	-0.650275	-1.22522	6.66156e-05	-0.44068	-1.21238
102832259	rs4530633	8.00292e-20	3.86338	-1.21459	2.56455e-05	-1.39044	-1.21719
102833204	rs76714068	4.83614e-21	-3.48842e-10	-0.157483	0.000443699	-3.48842e-10	0.243149
102834387	rs6532979	1.34271e-21	-0.452092	-0.986815	0.000126586	-0.0525742	-0.9585
102835020	rs116464690	1.19798e-21	-1.55296	-1.94874e-10	5.20506e-05	-1.89978	-1.94874e-10
102835453	rs76270694	5.19253e-21	-3.48842e-10	-0.0863775	0.000482172	-3.48842e-10	0.326305
102835645	rs4295265	4.15972e-18	7.80251	-1.2029	0.000105397	-0.0149698	-1.17929
102835660	rs116236361	6.53269e-22	-2.15937	-1.94874e-10	3.78003e-05	-2.21968	-1.94874e-10
102835681	rs79598231	2.05624e-21	-3.48842e-10	-1.01272	0.000127021	-3.48842e-10	-1.00764
102836221	rs80255574	1.79556e-21	-3.48842e-10	-1.14828	0.000111477	-3.48842e-10	-1.13818
102836514	rs76422963	1.4058e-21	-1.39299	-1.94874e-10	0.00014213	-0.895256	-1.94874e-10
102837557	rs4235403	1.79522e-21	-0.240792	-0.907679	0.000194079	0.289106	-0.872836
102837602	rs71597114	2.64161e-22	-1.97985	-1.08495	1.46506e-05	-2.09083	-1.07669
102839008	rs6812874	7.37501e-22	-0.849342	-1.18875	0.000160623	0.402001	-1.17494
102839287	rs3733197	7.26538e-18	8.35977	-1.20249	0.000182587	0.535104	-1.17988
102839362	rs3733198	2.11353e-22	-2.1214	-1.16643	2.14473e-05	-1.64082	-1.14558
102839879	rs10014485	7.18938e-22	-2.06358	-1.94874e-10	4.09354e-05	-2.14	-1.94874e-10
102840099	rs28445603	2.04299e-21	-1.01919	-1.94874e-10	0.000224764	-0.436947	-1.94874e-10
102840376	rs62322688	2.47756e-22	-2.02396	-1.10495	1.39192e-05	-2.12108	-1.09765
102840723	rs17031808	6.14666e-21	-3.48842e-10	0.082309	0.00058649	-3.48842e-10	0.522158
102841605	rs13119516	4.55204e-17	8.99232	-1.94874e-10	6.83987e-05	-1.62664	-1.94874e-10
102843774	rs141519719	1.66552e-21	-3.48842e-10	-1.22346	0.000102052	-3.48842e-10	-1.22651
102845149	rs17031810	2.51746e-22	-2.04174	-1.07119	1.36201e-05	-2.17748	-1.06297
102845197	rs113123639	6.78819e-22	-2.121	-1.94874e-10	6.25719e-05	-1.71568	-1.94874e-10
102845770	rs117965810	1.90191e-21	-3.48842e-10	-1.09074	0.000119976	-3.48842e-10	-1.0647
102846622	rs72686761	6.11704e-22	-2.22511	-1.94874e-10	6.41797e-05	-1.69031	-1.94874e-10
102847428	rs4099101	1.17287e-21	-0.620202	-0.953945	0.000101524	-0.311608	-0.920096
102848466	rs2631256	1.18166e-21	-0.590218	-0.976463	0.000122422	-0.100532	-0.943991
102848479	rs76962749	4.05346e-21	-0.334029	-1.94874e-10	9.35077e-05	-1.31395	-1.94874e-10
102848531	rs62322690	2.56906e-22	-2.02396	-1.06869	1.44475e-05	-2.12108	-1.0604
102849219	rs12331595	2.66396e-20	2.77562	-1.22681	1.55706e-05	-1.87905	-1.22756
102849920	rs2631255	9.32322e-22	-0.587297	-1.21638	7.43547e-05	-0.345662	-1.19749
102852286	rs901406	2.41827e-19	4.89114	-1.13651	4.44971e-05	-0.959592	-1.09698
102852575	rs1809578	1.23487e-21	-0.551295	-0.971342	0.000132911	-0.0265174	-0.935797
102852939	rs918363	1.57793e-21	-0.306145	-0.971342	0.000184815	0.303158	-0.935797
102852973	rs72686762	1.31807e-21	-1.45743	-1.94874e-10	0.00010082	-1.23866	-1.94874e-10
102853602	rs10031172	3.79335e-21	0.815882	-1.21623	1.09112e-05	-2.24407	-1.21814
102853792	rs1421625	1.31535e-21	-0.48985	-0.969649	0.000119965	-0.132907	-0.93189
102854155	rs28584736	1.81141e-21	-1.13949	-1.94874e-10	0.000209846	-0.505622	-1.94874e-10
102854264	rs74319633	6.57857e-21	-3.48842e-10	0.150218	0.000634288	-3.48842e-10	0.600506
102854390	rs17208914	6.94529e-21	0.999323	-0.794859	1.8789e-05	-2.24027	-0.678453
102854998	rs12509274	2.52992e-22	-2.02246	-1.08554	1.33698e-05	-2.1813	-1.07769
102855110	rs13125328	2.52006e-16	10.7036	-1.94874e-10	4.02962e-05	-2.15574	-1.94874e-10
102855241	rs2851337	1.17291e-21	-0.592833	-0.981274	0.000104841	-0.253642	-0.945911
102855806	rs33973573	7.9579e-21	1.08717	-0.746602	2.02171e-05	-2.2212	-0.624262
102856132	rs13120877	2.49607e-22	-2.04558	-1.07589	1.39396e-05	-2.14948	-1.06778
102856226	rs10050084	1.10743e-21	-0.660261	-0.971298	0.000108952	-0.225338	-0.935751
102856331	rs923206	3.20464e-19	5.18414	-1.14797	4.64202e-05	-0.903505	-1.11076
102856751	rs17031827	6.53185e-21	-3.48842e-10	0.14309	0.000629101	-3.48842e-10	0.592295
102856785	rs41347351	6.56176e-21	-3.48842e-10	0.147659	0.000632421	-3.48842e-10	0.597559
102856786	rs28616585	1.5739e-21	-1.28004	-1.94874e-10	0.000163238	-0.756787	-1.94874e-10
102857447	rs75072242	5.58953e-21	-3.48842e-10	-0.0127041	0.000525353	-3.48842e-10	0.412075
102857496	rs114654311	4.30494e-21	-0.273835	-1.94874e-10	0.000864353	0.909984	-1.94874e-10
102857504	rs117867586	6.05984e-21	-3.48842e-10	0.0680839	0.00056282	-3.48842e-10	0.480963
102857516	rs116320369	7.99823e-21	-3.48842e-10	0.345621	0.000719112	-3.48842e-10	0.72602
102857531	rs115626327	5.34322e-21	-3.48842e-10	-0.0577718	0.000498523	-3.48842e-10	0.359653
102857563	rs2851336	1.18703e-19	4.19273	-1.14971	3.32182e-05	-1.23595	-1.11294
102857566	rs115727369	6.50212e-21	-3.48842e-10	0.138528	0.000625802	-3.48842e-10	0.587038
102857589	rs141851658	1.67246e-21	-3.48842e-10	-1.2193	0.000103161	-3.48842e-10	-1.21571
102857605	rs2631253	9.2273e-22	-0.850025	-0.963992	9.24213e-05	-0.39768	-0.927959
102857620	rs116719387	9.4091e-22	-1.79451	-1.94874e-10	9.18305e-05	-1.33205	-1.94874e-10
102857750	rs76677235	6.44586e-21	-3.48842e-10	0.129839	0.000619566	-3.48842e-10	0.577022
102857916	rs2631252	8.13898e-22	-0.723613	-1.21591	8.16004e-05	-0.252701	-1.19746
102857948	rs13107723	2.45593e-22	-2.0667	-1.07098	1.3957e-05	-2.15291	-1.06311
102858254	rs78794167	6.66721e-21	-3.48842e-10	0.163602	0.000644138	-3.48842e-10	0.615917
102858316	rs13113677	9.548e-22	-0.827287	-0.952566	9.19652e-05	-0.414406	-0.91618
102858671	rs139169805	5.94808e-21	-3.48842e-10	0.0494697	0.00056463	-3.48842e-10	0.484174
102859370	rs2851335	7.72462e-22	-0.776725	-1.21505	7.36145e-05	-0.357042	-1.19611
102859508	rs72686766	6.3519e-22	-2.18743	-1.94874e-10	6.39234e-05	-1.69431	-1.94874e-10
102859517	rs77395275	5.94808e-21	-3.48842e-10	0.0494697	0.00056463	-3.48842e-10	0.484174
102859835	rs6858108	4.98065e-21	1.08812	-1.21616	1.10284e-05	-2.23339	-1.21813
102859949	rs72686769	6.56954e-21	0.148844	-1.94874e-10	0.000264155	-0.275459	-1.94874e-10
102862033	rs56757011	6.82789e-21	-3.48842e-10	0.187416	0.000662029	-3.48842e-10	0.643313
102862622	rs149578116	3.77035e-20	-3.48842e-10	1.89615	0.00241927	-3.48842e-10	1.93922
102863440	rs17209152	1.03619e-21	-1.69805	-1.94874e-10	5.73316e-05	-1.80315	-1.94874e-10
102863476	rs77855267	6.07827e-21	-3.48842e-10	0.0711214	0.000578953	-3.48842e-10	0.509225
102863622	rs118159292	1.84616e-21	-3.48842e-10	-1.12049	0.000112956	-3.48842e-10	-1.125
102864219	rs78148756	6.67768e-21	-3.48842e-10	0.165171	0.000645302	-3.48842e-10	0.617722
102864493	rs13106011	2.45794e-22	-2.06588	-1.07098	1.38695e-05	-2.15919	-1.06311
102864610	rs2631251	7.59204e-22	-0.869281	-1.1398	0.000195684	0.540336	-1.11583
102865134	rs144354371	5.96235e-22	-2.25072	-1.94874e-10	3.6951e-05	-2.2424	-1.94874e-10
102865304	rs13126505	1.86241e-13	17.309	-1.94874e-10	4.73084e-05	-1.99531	-1.94874e-10
102865331	rs80291770	6.73666e-21	-3.48842e-10	0.173965	0.000651866	-3.48842e-10	0.627843
102865741	rs112879286	9.30011e-22	-1.80616	-1.94874e-10	9.03226e-05	-1.34861	-1.94874e-10
102865988	rs41516147	6.76784e-21	-3.48842e-10	0.178582	0.000655338	-3.48842e-10	0.633154
102866282	rs61546925	5.93526e-21	-3.48842e-10	0.0473119	0.000563221	-3.48842e-10	0.481676
102866347	rs79225975	1.34941e-21	-1.43393	-1.94874e-10	0.000144277	-0.880262	-1.94874e-10
102866500	rs140543071	1.67156e-21	-3.48842e-10	-1.21984	0.000102759	-3.48842e-10	-1.21961
102867379	rs28497409	4.68432e-21	1.02314	-1.21252	1.10467e-05	-2.23509	-1.21478
102867716	rs2851334	1.13074e-19	4.02868	-1.03424	2.58408e-05	-1.6276	-0.972441
102867844	rs58846155	6.80952e-21	-3.48842e-10	0.184722	0.000659981	-3.48842e-10	0.640215
102868049	rs117859199	1.67733e-21	-3.48842e-10	-1.21639	0.000103856	-3.48842e-10	-1.20899
102868563	rs117316834	6.4951e-21	-3.48842e-10	0.137449	0.00062208	-3.48842e-10	0.581072
102868793	rs2851333	1.95446e-19	4.68019	-1.1385	3.69388e-05	-1.14337	-1.09936
102869152	rs80045595	6.83817e-21	-3.48842e-10	0.188921	0.000663176	-3.48842e-10	0.645044
102869205	rs74913048	6.83817e-21	-3.48842e-10	0.188921	0.000663176	-3.48842e-10	0.645044
102869304	rs79346832	6.83817e-21	-3.48842e-10	0.188921	0.000663176	-3.48842e-10	0.645044
102869432	rs75329007	6.86988e-21	-3.48842e-10	0.193548	0.000666713	-3.48842e-10	0.650362
102869570	rs117986999	6.83817e-21	-3.48842e-10	0.188921	0.000663176	-3.48842e-10	0.645044
102870487	rs11723001	1.25743e-21	-1.50453	-1.94874e-10	0.000131609	-0.972159	-1.94874e-10
102871068	rs76704132	6.90179e-21	-3.48842e-10	0.198181	0.000670273	-3.48842e-10	0.655688
102871126	rs141368810	1.79869e-21	-3.48842e-10	-1.14654	0.000108799	-3.48842e-10	-1.16249
102871182	rs78093342	7.08069e-21	-3.48842e-10	0.223772	0.000680352	-3.48842e-10	0.670614
102872175	rs2631249	3.51656e-19	5.27699	-1.14793	4.36047e-05	-0.966118	-1.11071
102872189	rs140929585	7.83607e-22	-1.97745	-1.94874e-10	0.000108358	-1.16656	-1.94874e-10
102872350	rs2851331	7.74908e-22	-0.843813	-1.1448	0.000201736	0.576483	-1.12152
102872372	rs115521165	1.49511e-21	-1.3314	-1.94874e-10	4.13061e-05	-2.13099	-1.94874e-10
102872405	rs2851330	7.5699e-22	-0.869281	-1.14272	0.000194575	0.540336	-1.12151
102872490	rs77854740	6.93096e-21	-3.48842e-10	0.202399	0.000673529	-3.48842e-10	0.660535
102872845	rs2851329	2.53218e-19	4.94383	-1.14318	3.68121e-05	-1.14119	-1.10498
102873097	rs78380561	6.71437e-21	-3.48842e-10	0.17065	0.000643555	-3.48842e-10	0.615011
102873107	rs78621778	6.71437e-21	-3.48842e-10	0.17065	0.000643555	-3.48842e-10	0.615011
102874052	rs12503000	2.51482e-22	-2.06334	-1.05065	1.42863e-05	-2.15044	-1.04225
102874074	rs11734871	2.24045e-20	2.58913	-1.21347	1.51611e-05	-1.9176	-1.21566
102874091	rs111737699	9.78156e-22	-1.75569	-1.94874e-10	9.2028e-05	-1.3299	-1.94874e-10
102874526	rs2851328	2.33187e-19	4.85852	-1.14027	3.8762e-05	-1.09307	-1.10149
102874613	rs74813558	6.96324e-21	-3.48842e-10	0.207046	0.000677135	-3.48842e-10	0.665874
102874770	rs2851327	9.18532e-22	-0.889535	-0.929043	8.78486e-05	-0.485198	-0.891185
102875454	rs75245666	1.22471e-21	-1.53089	-1.94874e-10	0.000127136	-1.00674	-1.94874e-10
102875601	rs75439464	6.86988e-21	-3.48842e-10	0.193548	0.000666713	-3.48842e-10	0.650362
102876061	rs75812788	6.82554e-21	-3.48842e-10	0.187072	0.000661268	-3.48842e-10	0.642163
102876336	rs2276334	6.90179e-21	-3.48842e-10	0.198181	0.000670273	-3.48842e-10	0.655688
102876344	rs2276333	6.90179e-21	-3.48842e-10	0.198181	0.000670273	-3.48842e-10	0.655688
102876633	rs75876806	6.93096e-21	-3.48842e-10	0.202399	0.000673529	-3.48842e-10	0.660535
102877021	rs78950334	6.93096e-21	-3.48842e-10	0.202399	0.000673529	-3.48842e-10	0.660535
102877250	rs75341784	6.96324e-21	-3.48842e-10	0.207046	0.000677135	-3.48842e-10	0.665874
102877371	rs62322693	2.51941e-22	-2.05651	-1.05565	1.42849e-05	-2.14542	-1.04737
102877391	rs76441637	6.93096e-21	-3.48842e-10	0.202399	0.000673529	-3.48842e-10	0.660535
102877866	rs75735842	6.96324e-21	-3.48842e-10	0.207046	0.000677135	-3.48842e-10	0.665874
102877960	rs113071130	1.12907e-21	-1.6122	-1.94874e-10	4.79993e-05	-1.98081	-1.94874e-10
102878232	rs59893832	6.96324e-21	-3.48842e-10	0.207046	0.000677135	-3.48842e-10	0.665874
102878649	rs60180803	6.96324e-21	-3.48842e-10	0.207046	0.000677135	-3.48842e-10	0.665874
102878650	rs56803425	6.99277e-21	-3.48842e-10	0.211277	0.000680433	-3.48842e-10	0.670733
102879321	rs2631246	1.70736e-19	4.48467	-1.07815	3.80413e-05	-1.16814	-1.04519
102880138	rs73834511	7.28477e-21	-3.48842e-10	0.252186	0.000713137	-3.48842e-10	0.717677
102880463	rs140188161	6.44414e-22	-2.17301	-1.94874e-10	5.98495e-05	-1.76016	-1.94874e-10
102880524	rs13121488	2.27692e-16	10.6021	-1.94874e-10	3.82142e-05	-2.20879	-1.94874e-10
102880680	rs78716326	6.93096e-21	-3.48842e-10	0.202399	0.000673529	-3.48842e-10	0.660535
102881085	rs55850377	5.23313e-21	1.14617	-1.22476	1.09967e-05	-2.22887	-1.22553
102881231	rs139747579	1.27029e-21	-1.49436	-1.94874e-10	5.1007e-05	-1.92003	-1.94874e-10
102881479	rs79055713	7.20965e-21	-3.48842e-10	0.24182	0.00070471	-3.48842e-10	0.70579
102881506	rs727085	1.45116e-21	-1.36124	-1.94874e-10	0.000158447	-0.786578	-1.94874e-10
102881557	rs727086	9.73727e-22	-0.824418	-0.935806	9.79315e-05	-0.368245	-0.899483
102881933	rs79587999	7.18567e-21	-3.48842e-10	0.23849	0.000702023	-3.48842e-10	0.70197
102882192	rs2544569	1.99019e-22	-2.15456	-1.19339	1.92221e-05	-1.71548	-1.18046
102882213	rs77064742	7.15507e-21	-3.48842e-10	0.234222	0.000698595	-3.48842e-10	0.697074
102882768	rs7666312	5.49721e-22	-1.16305	-1.16889	0.000105919	-0.0369992	-1.15233
102883227	rs115154908	1.39372e-21	-1.40162	-1.94874e-10	0.000150427	-0.838517	-1.94874e-10
102883425	rs2112139	8.61443e-22	-0.66926	-1.21349	7.86594e-05	-0.293378	-1.19349
102884152	rs78681048	2.1566e-22	-2.04229	-1.22536	2.32869e-05	-1.48037	-1.22374
102884247	rs77252111	7.50138e-21	-3.48842e-10	0.281488	0.00072952	-3.48842e-10	0.74039
102884769	rs2851326	2.51258e-22	-2.06963	-1.04524	1.41779e-05	-2.16619	-1.03412
102884950	rs76573996	7.28477e-21	-3.48842e-10	0.252186	0.000713137	-3.48842e-10	0.717677
102885084	rs12509248	4.26822e-21	0.931994	-1.2144	1.10133e-05	-2.23637	-1.21652
102885147	rs12513249	3.71754e-21	0.788936	-1.20947	1.09767e-05	-2.24427	-1.21196
102885565	rs75031963	7.31924e-21	-3.48842e-10	0.256908	0.000717008	-3.48842e-10	0.72309
102885596	rs2851325	9.30274e-22	-0.873971	-0.931904	9.71074e-05	-0.380833	-0.895346
102885820	rs116860862	6.54239e-21	-3.48842e-10	0.144702	0.00063027	-3.48842e-10	0.594152
102886130	rs77577089	5.98728e-21	-3.48842e-10	0.0560387	0.000568939	-3.48842e-10	0.491777
102886526	rs77946595	6.57227e-21	-3.48842e-10	0.149261	0.000633589	-3.48842e-10	0.599403
102887749	rs4698985	3.81122e-21	0.815882	-1.21153	1.09578e-05	-2.24407	-1.21387
102888120	rs78138326	6.43518e-21	-3.48842e-10	0.128181	0.000618382	-3.48842e-10	0.57511
102888298	rs76638296	6.49065e-21	-3.48842e-10	0.136764	0.000624531	-3.48842e-10	0.585005
102888729	rs2631244	2.03138e-19	4.69881	-1.11852	4.02522e-05	-1.08125	-1.07558
102888779	rs16996753	6.77818e-21	-3.48842e-10	0.180109	0.00065649	-3.48842e-10	0.63491
102889209	rs76430843	6.72923e-21	-3.48842e-10	0.172861	0.000651038	-3.48842e-10	0.626572
102889463	rs76695096	2.91798e-21	-3.48842e-10	-0.662709	0.000197023	-3.48842e-10	-0.568677
102889514	rs58630066	7.60738e-21	-3.48842e-10	0.295519	0.000739183	-3.48842e-10	0.753549
102889542	rs2631243	2.62872e-22	-2.04957	-1.02012	1.49421e-05	-2.14029	-1.00753
102889707	rs115994059	1.46663e-21	-1.35063	-1.94874e-10	4.10221e-05	-2.13788	-1.94874e-10
102889994	rs73834519	7.69956e-21	-3.48842e-10	0.307564	0.000759826	-3.48842e-10	0.781093
102891763	rs74416160	1.18171e-21	-1.56664	-1.94874e-10	0.000121284	-1.05386	-1.94874e-10
102893157	rs80164375	6.94111e-21	-3.48842e-10	0.203862	0.000674663	-3.48842e-10	0.662216
102893323	rs2850374	7.96151e-22	-0.827287	-1.13428	7.58948e-05	-0.414406	-1.10824
102893970	rs2850375	2.91786e-19	5.07455	-1.13213	3.93152e-05	-1.08949	-1.0909
102894289	rs62322696	4.83204e-21	1.05639	-1.21472	1.10178e-05	-2.23566	-1.21682
102894291	rs112922758	9.66918e-22	-1.76724	-1.94874e-10	9.90494e-05	-1.25638	-1.94874e-10
102894999	rs1352174	3.19808e-19	5.16197	-1.12785	4.04073e-05	-1.06696	-1.08602
102895097	rs1352173	7.03548e-21	-3.48842e-10	0.217367	0.000685209	-3.48842e-10	0.677727
102895322	rs75673024	7.03548e-21	-3.48842e-10	0.217367	0.000685209	-3.48842e-10	0.677727
102895397	rs2631242	1.07053e-21	-0.753839	-0.911604	8.81094e-05	-0.499567	-0.873851
102895441	rs75737726	7.03548e-21	-3.48842e-10	0.217367	0.000685209	-3.48842e-10	0.677727
102895515	rs73834525	8.00099e-21	-3.48842e-10	0.345966	0.000793918	-3.48842e-10	0.824983
102895859	rs2008254	3.56125e-21	0.749389	-1.21288	1.09222e-05	-2.24608	-1.21511
102895941	rs182329740	7.06831e-21	-3.48842e-10	0.222023	0.000688881	-3.48842e-10	0.683073
102896337	rs1386173	2.07623e-19	4.74012	-1.138	3.64205e-05	-1.15872	-1.09815
102896546	rs76556159	7.16499e-21	-3.48842e-10	0.235607	0.000699705	-3.48842e-10	0.698662
102896555	rs76015686	7.16499e-21	-3.48842e-10	0.235607	0.000699705	-3.48842e-10	0.698662
102896591	rs13109404	1.80722e-13	17.2789	-1.94874e-10	4.74721e-05	-1.99185	-1.94874e-10
102898570	rs976654	3.73525e-19	5.27699	-1.0876	4.60736e-05	-0.966118	-1.05564
102898616	rs2631241	2.6465e-22	-2.03731	-1.02563	1.41451e-05	-2.18942	-1.01321
102898874	rs6812110	7.69461e-22	-0.826211	-1.16945	0.000200426	0.601407	-1.15296
102899287	rs139708907	7.26341e-21	-3.48842e-10	0.24925	0.000710741	-3.48842e-10	0.714311
102899325	rs2631274	1.28376e-21	-0.552331	-0.931475	0.000115341	-0.209215	-0.894891
102899504	rs2631273	2.67355e-22	-2.02991	-1.02287	1.42425e-05	-2.1854	-1.01036
102899791	rs116379953	1.66095e-21	-3.48842e-10	-1.22621	0.000102468	-3.48842e-10	-1.22244
102899905	rs144099269	5.39377e-21	-3.48842e-10	-0.0483552	0.000340606	-3.48842e-10	-0.0212712
102900664	rs74742675	8.31255e-21	-3.48842e-10	0.384167	0.00083104	-3.48842e-10	0.870681
102901713	rs59656969	7.56628e-21	-3.48842e-10	0.290102	0.000744794	-3.48842e-10	0.761112
102901822	rs60500975	4.29135e-21	0.939455	-1.21645	1.09221e-05	-2.2428	-1.2184
102901914	rs150287708	6.28946e-22	-2.19731	-1.94874e-10	0.000162786	-0.759557	-1.94874e-10
102902083	rs78751203	7.46244e-21	-3.48842e-10	0.276283	0.000733103	-3.48842e-10	0.74529
102902270	rs78536669	7.37326e-21	-3.48842e-10	0.26426	0.000723075	-3.48842e-10	0.731516
102903175	rs34205595	4.55225e-16	11.2949	-1.94874e-10	3.76723e-05	-2.22307	-1.94874e-10
102903640	rs73834537	7.92748e-21	-3.48842e-10	0.336736	0.000785591	-3.48842e-10	0.81444
102903850	rs141805731	7.56628e-21	-3.48842e-10	0.290102	0.000744794	-3.48842e-10	0.761112
102903996	rs74509683	7.56628e-21	-3.48842e-10	0.290102	0.000744794	-3.48842e-10	0.761112
102904203	rs117485338	2.73618e-21	-3.48842e-10	-0.727035	0.000166663	-3.48842e-10	-0.736021
102904490	rs1027013	4.00884e-19	5.40178	-1.14171	4.58767e-05	-0.923427	-1.10261
102904544	rs141427501	4.39337e-21	-0.253502	-1.94874e-10	0.000880768	0.928797	-1.94874e-10
102904803	rs77053147	3.73002e-21	-3.48842e-10	-0.417187	0.000327134	-3.48842e-10	-0.0616263
102904875	rs77963155	7.57893e-21	-3.48842e-10	0.291772	0.00074622	-3.48842e-10	0.763024
102905031	rs75947087	7.57893e-21	-3.48842e-10	0.291772	0.00074622	-3.48842e-10	0.763024
102905040	rs139933905	9.16805e-22	-1.82046	-1.94874e-10	5.03012e-05	-1.93397	-1.94874e-10
102905052	rs1027012	4.64817e-21	1.02314	-1.22026	1.09688e-05	-2.23509	-1.22185
102906042	rs10000979	1.40138e-21	-1.39614	-1.94874e-10	0.000151493	-0.831456	-1.94874e-10
102906614	rs76514374	6.81978e-21	-3.48842e-10	0.186228	0.000661126	-3.48842e-10	0.641947
102907965	rs12641307	1.69395e-21	-3.48842e-10	-1.20654	0.000106078	-3.48842e-10	-1.18782
102908441	rs57779995	4.00852e-22	-1.56536	-1.0824	1.30551e-05	-2.21199	-1.07082
102908543	rs143704588	3.23814e-21	-3.48842e-10	-0.558601	0.000220355	-3.48842e-10	-0.456758
102908755	rs1486573	7.93636e-21	-3.48842e-10	0.337855	0.000786596	-3.48842e-10	0.815719
102909994	rs2851320	7.30464e-20	3.67002	-1.11253	2.26549e-05	-1.66779	-1.06383
102910143	rs139097307	8.11471e-21	-3.48842e-10	0.360079	0.000806814	-3.48842e-10	0.841096
102910685	rs2631272	2.67288e-22	-2.02499	-1.02804	1.43359e-05	-2.17282	-1.01641
102910832	rs2850376	2.64249e-22	-2.0504	-1.01406	1.43316e-05	-2.18749	-1.00204
102911643	rs1486572	2.28818e-19	4.82718	-1.12785	4.20031e-05	-1.02823	-1.08602
102912159	rs2850377	2.08971e-19	4.73852	-1.12992	4.039e-05	-1.06493	-1.08849
102912535	rs77391452	8.30769e-21	-3.48842e-10	0.383583	0.000828742	-3.48842e-10	0.867912
102912668	rs73834541	8.59881e-21	-3.48842e-10	0.418025	0.000861918	-3.48842e-10	0.907164
102913433	rs17031842	9.80087e-21	-3.48842e-10	0.548872	0.00100008	-3.48842e-10	1.05584
102914396	rs2631271	1.44668e-21	-0.449044	-0.915286	0.00012324	-0.160119	-0.877747
102915023	rs1386176	3.94974e-19	5.3681	-1.12288	4.88573e-05	-0.882975	-1.08012
102915678	rs144207676	4.17604e-20	-3.48842e-10	1.99835	0.00266783	-3.48842e-10	2.03702
102915759	rs74901710	8.39768e-21	-3.48842e-10	0.394357	0.000838985	-3.48842e-10	0.880196
102915967	rs2850378	4.70762e-19	5.55176	-1.131	4.60517e-05	-0.932453	-1.08978
102916138	rs75517907	9.24462e-21	-3.48842e-10	0.490442	0.000935919	-3.48842e-10	0.989532
102916147	rs114243556	4.11242e-21	-0.319588	-1.94874e-10	0.0001731	-0.698126	-1.94874e-10
102916242	rs62322737	4.37447e-21	0.961978	-1.21979	1.09077e-05	-2.2411	-1.22143
102916266	rs2851317	8.19636e-22	-0.757903	-1.17459	0.00021788	0.690202	-1.15825
102917163	rs138833619	7.69701e-21	-3.48842e-10	0.307232	0.000759537	-3.48842e-10	0.780713
102917165	rs58588907	8.21186e-21	-3.48842e-10	0.37198	0.000817846	-3.48842e-10	0.854677
102917196	rs117371094	7.66419e-21	-3.48842e-10	0.30296	0.000755834	-3.48842e-10	0.775826
102917419	rs2850379	2.61993e-19	4.95875	-1.12403	4.04192e-05	-1.07121	-1.08148
102917458	rs55952681	8.97911e-21	-3.48842e-10	0.461301	0.000905429	-3.48842e-10	0.956413
102917629	rs188276256	8.92998e-22	-1.84677	-1.94874e-10	4.91808e-05	-1.95649	-1.94874e-10
102917851	rs11097766	4.54522e-21	1.00364	-1.22317	1.09088e-05	-2.23801	-1.22442
102917931	rs138735286	1.66282e-21	-3.48842e-10	-1.22508	0.000102514	-3.48842e-10	-1.222
102917953	rs79796836	9.11063e-21	-3.48842e-10	0.475843	0.000920521	-3.48842e-10	0.972944
102918293	rs116113680	4.43522e-21	0.979674	-1.2237	1.08615e-05	-2.2419	-1.22488
102918384	rs150908889	2.65422e-22	-2.01503	-1.045	1.45073e-05	-2.14347	-1.03388
102919015	rs2866392	8.89411e-21	-3.48842e-10	0.45179	0.000895688	-3.48842e-10	0.945595
102919138	rs2903274	1.7135e-21	-0.184491	-1.01057	0.000160316	0.204236	-0.979082
102919643	rs61067451	8.81014e-21	-3.48842e-10	0.442304	0.000886073	-3.48842e-10	0.934802
102919754	rs1843680	3.68697e-19	5.2899	-1.11353	4.89654e-05	-0.891818	-1.06906
102920982	rs2850381	2.66207e-22	-2.01038	-1.0467	1.38707e-05	-2.18659	-1.03562
102921205	rs79735470	8.04855e-21	-3.48842e-10	0.351893	0.000799309	-3.48842e-10	0.831751
102921429	rs75561769	7.76405e-21	-3.48842e-10	0.315904	0.000767108	-3.48842e-10	0.790631
102921704	rs13127398	3.29257e-13	17.8787	-1.94874e-10	4.70716e-05	-2.00033	-1.94874e-10
102921994	rs17031852	8.05721e-21	-3.48842e-10	0.352968	0.000800291	-3.48842e-10	0.832979
102922324	rs2850383	3.81636e-19	5.33507	-1.1242	4.35188e-05	-0.997121	-1.08168
102922487	rs2850384	1.36334e-21	-0.42757	-0.996094	0.000112704	-0.163617	-0.963613
102922591	rs143100220	7.36098e-21	-3.48842e-10	0.262594	0.000721695	-3.48842e-10	0.729607
102923125	rs73834547	8.47665e-21	-3.48842e-10	0.403716	0.000847982	-3.48842e-10	0.890862
102923312	rs2850385	2.60656e-22	-2.03146	-1.0467	1.3723e-05	-2.1973	-1.03562
102925221	rs2850386	2.6222e-22	-1.99393	-1.07825	1.37443e-05	-2.16422	-1.06715
102925349	rs73834549	8.47665e-21	-3.48842e-10	0.403716	0.000847982	-3.48842e-10	0.890862
102925567	rs142895685	5.65105e-21	-3.48842e-10	-0.00175794	0.000356977	-3.48842e-10	0.0256739
102925605	rs77940742	1.68337e-21	-3.48842e-10	-1.2128	0.00010406	-3.48842e-10	-1.20703
102925939	rs2850387	5.92682e-20	3.22275	-0.874277	2.02709e-05	-2.04689	-0.795919
102926012	rs140751279	6.85026e-22	-2.1119	-1.94874e-10	4.71581e-05	-1.99849	-1.94874e-10
102926752	rs74502653	8.15428e-21	-3.48842e-10	0.364944	0.000811306	-3.48842e-10	0.846649
102927187	rs74724168	7.97469e-21	-3.48842e-10	0.342674	0.000790938	-3.48842e-10	0.821223
102927216	rs6532981	7.95741e-22	-0.741783	-1.2203	0.000191078	0.614322	-1.21364
102927310	rs6532982	1.5087e-21	-1.32235	-1.94874e-10	0.000177417	-0.673491	-1.94874e-10
102927534	rs76267693	7.96238e-21	-3.48842e-10	0.341128	0.000789543	-3.48842e-10	0.819457
102927909	rs2631258	2.63396e-22	-2.00475	-1.06294	1.46126e-05	-2.11881	-1.05131
102928146	rs80131276	7.96238e-21	-3.48842e-10	0.341128	0.000789543	-3.48842e-10	0.819457
102928837	rs144295204	2.4422e-21	-3.48842e-10	-0.840699	0.00015209	-3.48842e-10	-0.827526
102928866	rs13113094	1.72187e-16	10.3227	-1.94874e-10	4.67289e-05	-2.00763	-1.94874e-10
102929034	rs62322738	1.412e-21	-0.214663	-1.17393	1.41227e-05	-2.02357	-1.18064
102929715	rs73834553	3.60236e-22	-1.87815	-0.876444	1.54594e-05	-2.24724	-0.866537
102930087	rs74878522	7.4019e-22	-2.03445	-1.94874e-10	4.34916e-05	-2.07943	-1.94874e-10
102930544	rs181740632	1.57315e-20	1.02206	-1.94874e-10	0.000320076	-0.0834377	-1.94874e-10
102930619	rs78898795	9.93935e-22	-1.73968	-1.94874e-10	0.000102143	-1.22562	-1.94874e-10
102931149	rs113491040	6.79373e-22	-2.12018	-1.94874e-10	4.82207e-05	-1.97621	-1.94874e-10
102931167	rs79030939	6.14869e-21	-3.48842e-10	0.0826392	0.000484148	-3.48842e-10	0.330393
102931208	rs141958301	5.96054e-22	-2.25102	-1.94874e-10	3.6795e-05	-2.24663	-1.94874e-10
102931230	rs139149994	2.28018e-22	-2.22266	-0.989268	1.36619e-05	-2.22293	-1.01445
102931370	rs575247811	1.70434e-21	-3.48842e-10	-1.20042	0.000104349	-3.48842e-10	-1.20425
102932157	rs72929951	8.70697e-22	-1.87206	-1.94874e-10	8.656e-05	-1.39116	-1.94874e-10
102932343	rs78705328	5.63868e-21	-3.48842e-10	-0.00394869	0.000516606	-3.48842e-10	0.395285
102933258	rs114484585	9.04888e-21	0.469041	-1.94874e-10	0.00016024	-0.775323	-1.94874e-10
102933592	rs118157487	2.60402e-21	-3.48842e-10	-0.776542	0.000159395	-3.48842e-10	-0.780612
102933949	rs17031854	4.83523e-21	-3.48842e-10	-0.157672	0.000432456	-3.48842e-10	0.217483
102934098	rs139303590	6.81247e-22	-2.11743	-1.94874e-10	3.66127e-05	-2.2516	-1.94874e-10
102934544	rs17031856	1.31612e-21	-1.45891	-1.94874e-10	0.000207721	-0.515798	-1.94874e-10
102935023	rs57545925	5.06301e-21	-3.48842e-10	-0.111639	0.000455659	-3.48842e-10	0.269749
102935273	rs79274226	8.66703e-22	-1.87666	-1.94874e-10	8.37668e-05	-1.42396	-1.94874e-10
102935453	rs6532984	1.30724e-21	-1.46568	-1.94874e-10	0.000178167	-0.669274	-1.94874e-10
102935461	rs114157400	7.1911e-22	-2.06334	-1.94874e-10	3.92127e-05	-2.183	-1.94874e-10
102935593	rs72929967	4.8016e-21	-3.48842e-10	-0.16465	0.00042848	-3.48842e-10	0.208246
102935686	rs139291225	8.37009e-22	-1.91152	-1.94874e-10	4.02957e-05	-2.15575	-1.94874e-10
102935902	rs3135465	6.40356e-22	-2.17933	-1.94874e-10	5.40193e-05	-1.86266	-1.94874e-10
102936592	rs6844449	8.29826e-21	1.54277	-1.16032	1.82155e-05	-1.80925	-1.14048
102936972	rs17031862	4.9487e-21	-3.48842e-10	-0.134475	0.000437112	-3.48842e-10	0.228193
102937196	rs6845846	1.32458e-21	-1.4525	-1.94874e-10	0.000193345	-0.587519	-1.94874e-10
102937817	rs78829949	1.21372e-21	-1.53991	-1.94874e-10	0.000101662	-1.23034	-1.94874e-10
102937917	rs115047583	1.01326e-21	-1.72043	-1.94874e-10	0.00016053	-0.773515	-1.94874e-10
102937994	rs1386175	1.15276e-21	-1.59144	-1.94874e-10	0.000148709	-0.850008	-1.94874e-10
102938040	rs1486571	2.41579e-21	0.0890771	-0.940648	2.56185e-05	-1.76965	-0.839035
102938424	rs78751760	4.47796e-21	-3.48842e-10	-0.234432	0.000395027	-3.48842e-10	0.126957
102938550	rs73834559	9.38342e-22	-0.569158	-1.22808	6.40258e-05	-0.465059	-1.22765
102938767	rs72931988	8.89242e-22	-1.85099	-1.94874e-10	8.70057e-05	-1.38602	-1.94874e-10
102939068	rs72931991	8.89242e-22	-1.85099	-1.94874e-10	8.70057e-05	-1.38602	-1.94874e-10
102940130	rs111334592	8.96998e-22	-1.8423	-1.94874e-10	8.81216e-05	-1.37328	-1.94874e-10
102940722	rs78874081	8.68232e-22	-1.8749	-1.94874e-10	8.39864e-05	-1.42134	-1.94874e-10
102940768	rs2631259	2.04715e-22	-2.1017	-1.21803	2.14356e-05	-1.56982	-1.21713
102940788	rs17031870	3.28848e-21	-3.48842e-10	-0.543175	0.000273065	-3.48842e-10	-0.242287
102941365	rs141952194	9.57463e-22	-1.77707	-1.94874e-10	0.000145902	-0.869064	-1.94874e-10
102941441	rs6853184	1.34556e-21	-1.43679	-1.94874e-10	0.000185603	-0.628389	-1.94874e-10
102941663	rs6853274	1.3435e-21	-1.43832	-1.94874e-10	0.000197336	-0.567088	-1.94874e-10
102941899	rs7695494	7.43243e-22	-0.872144	-1.15819	1.58272e-05	-1.94419	-1.14608
102942058	rs59859836	4.17814e-21	-3.48842e-10	-0.303734	0.000362011	-3.48842e-10	0.0396779
102942198	rs2631260	2.03665e-22	-2.10955	-1.21532	2.11366e-05	-1.58668	-1.21431
102942209	rs73834560	3.34279e-22	-1.60383	-1.22555	1.41546e-05	-1.97767	-1.22428
102942516	rs73834561	3.34197e-22	-1.60383	-1.22579	1.41504e-05	-1.97767	-1.22458
102943144	rs2631262	1.55363e-19	4.41534	-1.10317	3.02513e-05	-1.37788	-1.06458
102943838	rs72933903	4.67546e-21	-3.48842e-10	-0.191271	0.000416416	-3.48842e-10	0.179688
102943931	rs2631264	2.01624e-22	-2.11964	-1.21531	2.02544e-05	-1.62859	-1.21503
102943996	rs2850390	8.71899e-20	3.84255	-1.10806	2.49996e-05	-1.56476	-1.06838
102945076	rs2631265	2.04756e-22	-2.10566	-1.21388	2.13305e-05	-1.57828	-1.21358
102945675	rs17031876	4.73005e-21	-3.48842e-10	-0.179664	0.000427291	-3.48842e-10	0.205469
102945827	rs2850391	2.04837e-22	-2.106	-1.21315	2.10607e-05	-1.59254	-1.21205
102945973	rs116421467	1.33542e-21	-1.44436	-1.94874e-10	0.000195629	-0.575775	-1.94874e-10
102946347	rs2035604	1.94448e-22	-2.19938	-1.17181	2.13068e-05	-1.62083	-1.17214
102946392	rs17853030	6.16257e-22	-2.21769	-1.94874e-10	5.71932e-05	-1.80556	-1.94874e-10
102946733	rs112409728	1.43986e-21	-1.36906	-1.94874e-10	0.000158677	-0.785125	-1.94874e-10
102947157	rs2631266	2.20451e-22	-2.21656	-1.02911	2.52199e-05	-1.70638	-0.917988
102947375	rs78894076	4.32824e-22	-1.3463	-1.22473	1.60689e-05	-1.85146	-1.22365
102947486	rs78546088	2.43877e-21	0.369019	-1.21113	2.30212e-05	-1.52102	-1.19457
102947894	rs77415787	3.29086e-21	-3.48842e-10	-0.542451	0.000274552	-3.48842e-10	-0.236854
102948472	rs2631267	1.84369e-22	-2.20015	-1.22427	2.26606e-05	-1.5075	-1.22387
102948730	rs2631268	1.0255e-21	-0.531811	-1.1766	1.22132e-05	-2.21764	-1.13184
102948912	rs74949994	3.29276e-21	-3.48842e-10	-0.541875	0.000274743	-3.48842e-10	-0.236161
102948991	rs7685012	9.91678e-22	-1.01462	-0.72734	2.05605e-05	-2.13285	-0.695775
102950202	rs72686788	3.70314e-21	-0.424419	-1.94874e-10	0.000162904	-0.758835	-1.94874e-10
102950222	rs2850392	1.46407e-19	4.47523	-1.22244	2.27619e-05	-1.51023	-1.21668
102950643	rs4143099	5.29237e-22	-1.149	-1.22092	1.90748e-05	-1.68423	-1.2194
102950983	rs79386247	9.67068e-22	-1.76709	-1.94874e-10	0.000139411	-0.914567	-1.94874e-10
102951010	rs72686790	1.08588e-20	1.73422	-1.08285	2.18876e-05	-1.72912	-1.03695
102951333	rs76745970	3.5938e-20	1.84819	-1.94874e-10	0.000313913	-0.102879	-1.94874e-10
102951647	rs3133077	2.21461e-19	4.88836	-1.22171	2.5107e-05	-1.41424	-1.21461
102951663	rs61199206	1.02926e-21	-1.70476	-1.94874e-10	0.000143181	-0.887887	-1.94874e-10
102952415	rs140295983	3.12367e-21	-3.48842e-10	-0.594591	0.000188721	-3.48842e-10	-0.611727
102952540	rs58347863	9.88662e-21	1.7079	-1.15032	1.93275e-05	-1.77459	-1.11588
102952819	rs3133078	2.65303e-19	5.07523	-1.22796	2.66922e-05	-1.342	-1.22562
102952866	rs10516491	1.01249e-21	-1.72119	-1.94874e-10	0.000110461	-1.14734	-1.94874e-10
102953282	rs72933910	1.0343e-21	-1.69988	-1.94874e-10	0.000108031	-1.16958	-1.94874e-10
102953681	rs1872701	1.24456e-19	4.31554	-1.22519	2.28358e-05	-1.49581	-1.22786
102953883	rs1906081	1.47095e-19	4.48571	-1.22823	2.43392e-05	-1.43342	-1.22649
102954497	rs146560531	1.26618e-21	-1.4976	-1.94874e-10	0.000216099	-0.476259	-1.94874e-10
102954533	rs1352175	1.82275e-22	-2.22095	-1.21488	2.16128e-05	-1.56008	-1.21863
102954555	rs3774927	9.45267e-21	1.62577	-1.11307	1.98995e-05	-1.78912	-1.07219
102954943	rs150175821	9.44279e-22	-1.79093	-1.94874e-10	0.000142479	-0.892803	-1.94874e-10
102955216	rs2850393	2.03251e-22	-2.11192	-1.215	1.31516e-05	-2.0596	-1.21586
102955685	rs138019412	3.5272e-21	-3.48842e-10	-0.473096	0.000201713	-3.48842e-10	-0.545153
102955937	rs116662665	9.54388e-22	-1.78028	-1.94874e-10	0.000126877	-1.00878	-1.94874e-10
102956493	rs111311137	1.04419e-21	-1.69036	-1.94874e-10	0.000146466	-0.865203	-1.94874e-10
102956784	rs181511775	7.22295e-22	-2.05892	-1.94874e-10	3.67759e-05	-2.24715	-1.94874e-10
102957309	rs28730980	9.93372e-22	-1.74025	-1.94874e-10	0.000107456	-1.17492	-1.94874e-10
102957630	rs1872702	1.88179e-19	4.73128	-1.22748	2.712e-05	-1.32755	-1.22418
102958691	rs17270656	1.35989e-20	2.00883	-1.13244	2.23344e-05	-1.65099	-1.09488
102958744	rs2850394	1.39376e-19	4.42713	-1.22356	2.51591e-05	-1.39945	-1.22733
102958835	rs78003929	1.03845e-21	-1.69587	-1.94874e-10	0.000108638	-1.16397	-1.94874e-10
102959148	rs13112986	8.33369e-22	-1.91588	-1.94874e-10	8.76687e-05	-1.37843	-1.94874e-10
102959394	rs3755864	2.98533e-21	-3.48842e-10	-0.63989	0.000239487	-3.48842e-10	-0.373496
102959562	rs3774928	2.95729e-21	-3.48842e-10	-0.649328	0.000236777	-3.48842e-10	-0.384878
102959900	rs75035308	9.59191e-22	-1.77526	-1.94874e-10	0.000137527	-0.928177	-1.94874e-10
102960528	rs74934013	1.6896e-20	1.09348	-1.94874e-10	0.000324714	-0.0690505	-1.94874e-10
102960611	rs2129294	1.06386e-19	4.16139	-1.22791	2.15967e-05	-1.55147	-1.22798
102961060	rs149245867	7.46333e-22	-2.02618	-1.94874e-10	5.84822e-05	-1.78327	-1.94874e-10
102961490	rs6820143	1.02497e-20	1.76215	-1.16849	1.94373e-05	-1.74662	-1.13818
102961880	rs6821429	1.18087e-20	1.91047	-1.17524	2.02299e-05	-1.69833	-1.1465
102962007	rs58194702	2.86122e-21	-3.48842e-10	-0.682352	0.000227502	-3.48842e-10	-0.424838
102962045	rs75294718	1.03561e-21	-1.69861	-1.94874e-10	0.000108222	-1.16781	-1.94874e-10
102962831	rs3774929	2.89372e-21	-3.48842e-10	-0.671056	0.000230638	-3.48842e-10	-0.411147
102963120	rs3774931	9.9908e-21	1.75129	-1.18322	1.91628e-05	-1.74511	-1.15392
102963302	rs79495858	9.82895e-22	-1.75085	-1.94874e-10	0.000143209	-0.887688	-1.94874e-10
102963778	rs3113675	6.14981e-22	-1.27031	-0.949448	8.43068e-05	-0.492259	-0.925275
102963911	rs2631269	1.91276e-22	-2.18453	-1.20311	1.44538e-05	-2.0162	-1.16484
102964393	rs17031932	2.49064e-21	-3.48842e-10	-0.821059	0.000191852	-3.48842e-10	-0.59527
102964445	rs2658529	1.91362e-22	-2.1612	-1.22599	2.19293e-05	-1.53698	-1.22719
102964619	rs74410482	6.734e-22	-2.12901	-1.94874e-10	3.8334e-05	-2.20566	-1.94874e-10
102964683	rs75738090	9.95861e-22	-1.73775	-1.94874e-10	0.000146332	-0.866115	-1.94874e-10
102965043	rs3113676	6.27683e-22	-2.19932	-1.94874e-10	3.76537e-05	-2.22357	-1.94874e-10
102965942	rs539338873	2.04175e-21	-3.48842e-10	-1.01979	0.000120729	-3.48842e-10	-1.05845
102967429	rs2450406	2.088e-22	-2.10024	-1.19974	1.16992e-05	-2.19064	-1.20184
102967445	rs2450407	2.11184e-22	-2.09094	-1.19768	1.16681e-05	-2.19631	-1.19883
102967528	rs78160938	2.46508e-21	-3.48842e-10	-0.831374	0.000189398	-3.48842e-10	-0.608148
102967631	rs2510445	1.81019e-19	4.69328	-1.22828	2.68295e-05	-1.33565	-1.22685
102967702	rs75038254	1.00484e-21	-1.72878	-1.94874e-10	0.0001485	-0.851409	-1.94874e-10
102967830	rs72933934	1.08051e-21	-1.65616	-1.94874e-10	0.000114813	-1.10869	-1.94874e-10
102967861	rs6825789	9.93372e-22	-1.74025	-1.94874e-10	0.000107456	-1.17492	-1.94874e-10
102968082	rs2850395	1.87962e-19	4.73088	-1.22824	2.56966e-05	-1.37911	-1.22652
102968448	rs2850396	1.72208e-19	4.64121	-1.22611	2.43001e-05	-1.43335	-1.22817
102968557	rs17211449	7.17752e-22	-2.06523	-1.94874e-10	6.38361e-05	-1.69568	-1.94874e-10
102968932	rs60836428	1.0955e-21	-1.64239	-1.94874e-10	0.000117021	-1.08964	-1.94874e-10
102970187	rs3113677	5.59846e-22	-1.39525	-0.918439	6.66675e-05	-0.75905	-0.893229
102970332	rs2658534	2.51992e-19	4.99069	-1.19489	2.54291e-05	-1.41783	-1.19827
102970744	rs2850397	3.502e-19	5.3312	-1.20629	2.94814e-05	-1.25773	-1.2105
102970979	rs76268296	1.06594e-21	-1.66975	-1.94874e-10	0.000163397	-0.755814	-1.94874e-10
102971016	rs2658535	3.6702e-19	5.36737	-1.19556	3.03443e-05	-1.23961	-1.19978
102971446	rs114211633	1.11252e-21	-1.62697	-1.94874e-10	0.000174917	-0.687688	-1.94874e-10
102971678	rs143102184	6.58895e-22	-2.15079	-1.94874e-10	3.77943e-05	-2.21984	-1.94874e-10
102971687	rs114848708	6.60185e-22	-2.14883	-1.94874e-10	3.7836e-05	-2.21873	-1.94874e-10
102971815	rs2631270	2.08815e-22	-2.12038	-1.17952	1.27467e-05	-2.12392	-1.1828
102972771	rs79008216	1.52822e-21	-1.3095	-1.94874e-10	4.6775e-05	-2.00665	-1.94874e-10
102973144	rs6812465	6.1099e-21	1.29452	-1.21821	1.16884e-05	-2.17048	-1.22292
102973314	rs7685506	5.04077e-20	3.40612	-1.21958	2.35294e-05	-1.48677	-1.20697
102973812	rs79573693	6.29818e-22	-2.19592	-1.94874e-10	4.19889e-05	-2.11459	-1.94874e-10
102973987	rs12649238	1.8248e-22	-2.21592	-1.2188	1.64616e-05	-1.85836	-1.19261
102974061	rs10516490	3.88041e-20	3.14008	-1.21515	6.89591e-05	-0.39574	-1.22274
102974359	rs10516489	6.86002e-20	3.69572	-1.20103	0.000121346	0.142141	-1.19549
102974562	rs185495574	6.73138e-22	-2.1294	-1.94874e-10	5.1767e-05	-1.90524	-1.94874e-10
102975303	rs72686802	4.63448e-20	3.32919	-1.22668	8.27466e-05	-0.214355	-1.22186
102975423	rs17031974	1.80076e-22	-2.22077	-1.22721	2.6719e-05	-1.33923	-1.22739
102975585	rs74490151	2.10035e-21	-3.48842e-10	-0.991495	0.000146227	-3.48842e-10	-0.866838
102975869	rs74585283	2.13022e-21	-3.48842e-10	-0.977376	0.000148793	-3.48842e-10	-0.849443
102976899	rs7693723	2.06019e-22	-2.14929	-1.1641	1.60535e-05	-1.90477	-1.1713
102977140	rs17211702	5.19889e-20	3.44335	-1.22592	8.88226e-05	-0.145152	-1.2202
102977395	rs76844977	2.44507e-21	-3.48842e-10	-0.839525	0.000180906	-3.48842e-10	-0.65402
102977777	rs10516488	5.92363e-20	3.57585	-1.22792	9.30603e-05	-0.0941055	-1.22464
102977984	rs144693039	6.35041e-22	-2.18767	-1.94874e-10	0.000128018	-0.999828	-1.94874e-10
102978508	rs183650240	2.44507e-21	-3.48842e-10	-0.839525	0.000180906	-3.48842e-10	-0.65402
102978926	rs139917324	1.65797e-21	-3.48842e-10	-1.22801	0.000101872	-3.48842e-10	-1.22828
102979378	rs17031982	2.21031e-19	4.80124	-1.13654	3.67095e-05	-1.12787	-1.12109
102979904	rs17031983	1.98362e-22	-2.18879	-1.16247	1.77983e-05	-1.80329	-1.16961
102980397	rs17031987	2.51627e-21	-3.48842e-10	-0.810823	0.000187893	-3.48842e-10	-0.616124
102980531	rs17031989	2.39255e-21	-3.48842e-10	-0.861239	0.000176705	-3.48842e-10	-0.677517
102981004	rs17271413	7.43804e-20	3.78493	-1.20934	0.000116061	0.107091	-1.20497
102982164	rs17031990	1.99706e-21	-3.48842e-10	-1.04192	0.000136949	-3.48842e-10	-0.932389
102982211	rs1386174	5.9266e-20	3.57585	-1.22742	9.3171e-05	-0.0941055	-1.22345
102983393	rs17031995	1.93371e-22	-2.2099	-1.16684	1.8271e-05	-1.77283	-1.17385
102983720	rs4550926	5.80746e-20	3.55447	-1.22634	0.00010082	-0.0174506	-1.2212
102983937	rs4536928	8.0535e-20	3.88001	-1.22491	0.000123596	0.183269	-1.21825
102983963	rs72922880	8.8213e-22	-1.85902	-1.94874e-10	9.77457e-05	-1.26963	-1.94874e-10
102985850	rs1395306	2.98974e-19	5.10643	-1.13968	4.08886e-05	-1.01692	-1.12423
102985965	rs139148161	1.67726e-21	-3.48842e-10	-1.21644	0.000104201	-3.48842e-10	-1.20567
102986094	rs115945651	1.99332e-21	-1.0438	-1.94874e-10	0.000447052	0.250678	-1.94874e-10
102986288	rs3796984	2.38695e-21	-3.48842e-10	-0.863582	0.000176198	-3.48842e-10	-0.680388
102987130	rs181390542	1.05345e-21	-1.68153	-1.94874e-10	5.09342e-05	-1.92146	-1.94874e-10
102987238	rs11729100	3.13485e-19	5.22932	-1.21517	3.87227e-05	-0.97439	-1.22118
102987289	rs74285015	4.2256e-22	-1.57622	-1.01881	1.82885e-05	-1.89802	-1.0477
102987660	rs189256981	6.05768e-22	-2.23486	-1.94874e-10	3.89673e-05	-2.18927	-1.94874e-10
102988188	rs4698987	3.17379e-19	5.15317	-1.12668	4.22305e-05	-0.997729	-1.11112
102988963	rs13112324	1.82389e-22	-2.20708	-1.22813	2.96707e-05	-1.23379	-1.22805
102989114	rs72688506	7.68726e-20	3.82786	-1.21931	0.000123606	0.174667	-1.20956
102989329	rs113486360	1.28429e-21	-1.48339	-1.94874e-10	0.000136776	-0.933655	-1.94874e-10
102990165	rs113180916	1.29404e-21	-1.47583	-1.94874e-10	0.000138136	-0.92376	-1.94874e-10
102990661	rs1395307	2.52118e-21	-3.48842e-10	-0.808871	0.000187749	-3.48842e-10	-0.616889
102991085	rs144945959	3.09705e-21	-0.60315	-1.94874e-10	0.000237948	-0.379943	-1.94874e-10
102991139	rs2129292	3.92782e-19	5.37227	-1.13262	4.47546e-05	-0.931483	-1.11932
102991192	rs10024352	2.35716e-21	-3.48842e-10	-0.876141	0.000171483	-3.48842e-10	-0.707515
102991413	rs79219897	4.67769e-22	-1.4906	-1.00278	1.97633e-05	-1.83537	-1.0328
102991684	rs34934650	1.81257e-22	-2.21319	-1.22825	2.53858e-05	-1.38967	-1.22814
102992517	rs34184671	1.84967e-22	-2.2491	-1.17207	2.07264e-05	-1.63929	-1.1813
102992663	rs111360180	1.35054e-21	-1.4331	-1.94874e-10	0.000146053	-0.868026	-1.94874e-10
102993149	rs35880229	1.85417e-22	-2.24844	-1.17031	2.05576e-05	-1.64908	-1.17969
102993916	rs114852012	6.4658e-22	-2.16966	-1.94874e-10	6.40929e-05	-1.69166	-1.94874e-10
102994002	rs28424276	1.86142e-21	-3.48842e-10	-1.11226	0.000125328	-3.48842e-10	-1.02106
102994231	rs11947367	2.16165e-22	-2.1108	-1.15451	1.50223e-05	-1.98025	-1.16221
102995239	rs12640056	2.10435e-22	-2.13087	-1.16131	1.5363e-05	-1.95055	-1.16948
102995263	rs6842661	2.23774e-22	-2.07028	-1.16043	1.42079e-05	-2.03039	-1.16781
102996485	rs77162208	4.61015e-22	-1.50778	-1.00014	1.95623e-05	-1.84805	-1.03035
102997333	rs7692330	8.58821e-22	-0.866374	-1.01942	0.00020204	0.47159	-1.01512
102997491	rs75477638	7.05687e-22	-2.08218	-1.94874e-10	5.52624e-05	-1.8399	-1.94874e-10
102998487	rs79047607	2.18854e-21	-3.48842e-10	-0.950364	0.000158208	-3.48842e-10	-0.788084
102998607	rs78755552	2.24135e-21	-3.48842e-10	-0.926523	0.000163007	-3.48842e-10	-0.758205
102998681	rs7675302	9.1966e-20	4.00889	-1.22107	0.000137853	0.28685	-1.21266
102998867	rs7675363	3.89362e-19	5.43968	-1.20877	4.67179e-05	-0.790929	-1.21694
102999035	rs78527550	2.29249e-21	-3.48842e-10	-0.903961	0.000167645	-3.48842e-10	-0.730146
102999492	rs11737896	9.03775e-20	3.99093	-1.22053	0.000156253	0.411355	-1.21187
102999607	rs143382707	2.17619e-21	-3.48842e-10	-0.956022	0.000126001	-3.48842e-10	-1.0157
102999609	rs6816285	2.43814e-19	4.99099	-1.22819	3.83526e-05	-0.980849	-1.22433
103000569	rs114521411	6.5013e-22	-2.16418	-1.94874e-10	3.71803e-05	-2.23622	-1.94874e-10
103000806	rs10016408	1.2081e-19	4.2463	-1.18568	0.00016011	0.392387	-1.16852
103001441	rs7672408	1.34126e-19	4.35994	-1.19476	0.000164245	0.42874	-1.17938
103001649	rs1813006	2.23147e-09	26.7001	-1.94874e-10	3.71196e-05	-2.23785	-1.94874e-10
103001668	rs112766088	1.31442e-21	-1.46021	-1.94874e-10	0.000140986	-0.903338	-1.94874e-10
103003023	rs143420092	2.72626e-21	-3.48842e-10	-0.73067	0.000158771	-3.48842e-10	-0.784535
103003044	rs72688511	1.98225e-22	-2.16652	-1.18543	1.60119e-05	-1.88624	-1.19243
103003423	rs76349298	1.32453e-19	4.3692	-1.21657	0.000165603	0.470994	-1.21339
103003714	rs76151495	4.10136e-22	-1.55927	-1.06559	1.77454e-05	-1.88573	-1.09014
103003758	rs6843917	8.75606e-22	-1.86644	-1.94874e-10	9.6603e-05	-1.28139	-1.94874e-10
103004726	rs6825235	1.49703e-19	4.49322	-1.21816	0.000179026	0.550729	-1.2152
103004975	rs6825329	1.02488e-19	4.11158	-1.21543	0.000167281	0.472429	-1.20475
103005023	rs75806167	1.03079e-19	4.12977	-1.22787	0.000144623	0.346992	-1.22486
103005798	rs56030901	1.96358e-22	-2.17895	-1.18247	1.65945e-05	-1.85322	-1.18971
103006040	rs74330407	2.04964e-21	-3.48842e-10	-1.01594	0.000141855	-3.48842e-10	-0.897192
103006301	rs7659549	1.62042e-19	4.57786	-1.22361	0.000187848	0.605382	-1.22175
103006492	rs142115062	2.00125e-21	-3.48842e-10	-1.03983	0.000137369	-3.48842e-10	-0.929323
103006671	rs114135823	6.50328e-22	-2.16388	-1.94874e-10	5.12155e-05	-1.91595	-1.94874e-10
103006993	rs72688512	1.20884e-19	4.28582	-1.22459	0.000155508	0.417621	-1.22292
103007383	rs1506500	1.13846e-19	4.21218	-1.21094	0.000156474	0.399678	-1.19879
103007591	rs6823329	1.42195e-19	4.43384	-1.21024	0.000194845	0.620379	-1.20017
103008037	rs6532988	1.4036e-19	4.43384	-1.22322	0.000190835	0.620379	-1.22097
103008110	rs1395304	3.85689e-19	5.44902	-1.22759	4.64775e-05	-0.785322	-1.22771
103008712	rs6856488	1.37418e-19	4.39388	-1.20445	0.000191043	0.59421	-1.19371
103008902	rs72688515	1.96603e-22	-2.16882	-1.19135	1.60028e-05	-1.88142	-1.19782
103008916	rs115452512	7.25254e-22	-2.05483	-1.94874e-10	3.70575e-05	-2.23953	-1.94874e-10
103008922	rs1395305	1.0606e-19	4.13934	-1.20894	0.000157391	0.405904	-1.19917
103009484	rs6532989	1.03953e-19	4.12033	-1.20999	0.000186425	0.576488	-1.20046
103009512	rs72688517	1.87332e-22	-2.1879	-1.22057	3.13803e-05	-1.18664	-1.21918
103009775	rs74443917	6.61716e-22	-2.14652	-1.94874e-10	3.74745e-05	-2.22834	-1.94874e-10
103010009	rs13152401	1.91829e-22	-2.19484	-1.18991	1.7163e-05	-1.81273	-1.19651
103010635	rs1506501	1.54574e-19	4.53346	-1.22639	0.000181894	0.57669	-1.22526
103011867	rs59434341	1.2102e-19	4.28332	-1.22096	0.000152914	0.391826	-1.21395
103011869	rs58259879	1.68527e-19	4.61571	-1.22221	0.00018886	0.604734	-1.21572
103012267	rs11723744	1.14671e-19	4.18995	-1.18148	0.000183498	0.523791	-1.16358
103012980	rs115819505	6.04653e-22	-2.2367	-1.94874e-10	3.91122e-05	-2.18556	-1.94874e-10
103013521	rs17032021	1.91881e-21	-3.48842e-10	-1.0819	0.000130191	-3.48842e-10	-0.982994
103013750	rs74673504	1.03044e-21	-2.16149	0.457876	5.84392e-05	-2.20848	0.424466
103013751	rs72688519	5.95991e-22	-2.25113	-1.94874e-10	3.9986e-05	-2.16347	-1.94874e-10
103013903	rs6532990	1.52058e-19	4.5146	-1.22394	0.00020662	0.706445	-1.22756
103014305	rs72688520	1.27881e-19	4.21218	-1.09468	0.000178835	0.399678	-1.06521
103014975	rs113543172	8.37659e-22	-1.91074	-1.94874e-10	8.99719e-05	-1.3525	-1.94874e-10
103015491	rs1876200	1.35557e-19	4.37267	-1.19687	0.000162443	0.441433	-1.2031
103015562	rs148730914	1.84236e-21	-3.48842e-10	-1.12255	0.000112501	-3.48842e-10	-1.12904
103016010	rs80055204	7.86566e-22	-1.97368	-1.94874e-10	4.45267e-05	-2.05591	-1.94874e-10
103016287	rs111662578	4.56484e-21	-0.215215	-1.94874e-10	8.89073e-05	-1.3644	-1.94874e-10
103016842	rs871154	4.22481e-19	5.51764	-1.20509	4.43359e-05	-0.84667	-1.21353
103016861	rs12641017	4.02406e-22	-1.59778	-1.04611	1.75451e-05	-1.91357	-1.07365
103016878	rs871153	1.40737e-19	4.29462	-1.08132	0.000185037	0.420764	-1.0522
103017609	rs75209102	1.92508e-21	-3.48842e-10	-1.07863	0.000130741	-3.48842e-10	-0.978775
103018413	rs74668803	1.86014e-21	-3.48842e-10	-1.11295	0.000125213	-3.48842e-10	-1.02198
103018604	rs115713563	1.74777e-21	-1.17526	-1.94874e-10	9.25969e-05	-1.32374	-1.94874e-10
103018723	rs188711338	1.2618e-21	-1.50106	-1.94874e-10	0.000129084	-0.991536	-1.94874e-10
103019218	rs1506502	1.78004e-22	-2.23402	-1.22553	1.92225e-05	-1.67232	-1.2236
103019279	rs75236529	2.18528e-21	-3.48842e-10	-0.951856	0.000157327	-3.48842e-10	-0.793673
103019375	rs1506503	1.80841e-22	-2.21821	-1.22553	1.78548e-05	-1.74612	-1.2236
103019795	rs77059331	4.16686e-22	-1.56476	-1.04426	1.79994e-05	-1.88972	-1.07194
103020417	rs72688523	1.5063e-19	4.31525	-1.03402	0.000264828	0.728987	-1.0019
103020660	rs74669690	1.9352e-21	-3.48842e-10	-1.07339	0.000132221	-3.48842e-10	-0.967525
103020804	rs238486	3.2228e-19	5.24811	-1.20629	3.95443e-05	-0.959917	-1.21466
103021348	rs238487	3.23342e-19	5.11589	-1.07077	4.40231e-05	-1.01445	-1.05284
103021361	rs139134292	6.90259e-22	-2.10429	-1.94874e-10	4.97947e-05	-1.94409	-1.94874e-10
103022303	rs238488	1.80478e-22	-2.22292	-1.22283	1.81593e-05	-1.73269	-1.22013
103023049	rs173218	1.8049e-22	-2.22462	-1.22106	1.84392e-05	-1.71952	-1.21799
103023963	rs238490	4.90772e-20	3.35316	-1.19336	1.44876e-05	-1.99876	-1.17994
103024133	rs118163168	1.68896e-21	-3.48842e-10	-1.20949	0.000103271	-3.48842e-10	-1.21464
103024138	rs171144	3.41558e-19	5.30543	-1.20551	4.49179e-05	-0.83252	-1.21464
103024327	rs75642010	1.913e-21	-3.48842e-10	-1.08492	0.000128945	-3.48842e-10	-0.992611
103024387	rs116261856	6.3439e-22	-2.18869	-1.94874e-10	4.63753e-05	-2.01523	-1.94874e-10
103024423	rs62324183	1.0183e-21	-1.71547	-1.94874e-10	4.42776e-05	-2.06152	-1.94874e-10
103024435	rs238491	3.80574e-19	5.28537	-1.07729	4.73895e-05	-0.932024	-1.06157
103025103	rs76212807	2.40988e-21	-3.48842e-10	-0.854024	0.000138015	-3.48842e-10	-0.924632
103025467	rs11727352	1.47433e-19	4.28319	-1.02342	0.000194478	0.40441	-0.986089
103026276	rs60626508	2.34305e-21	-3.48842e-10	-0.882147	0.000171555	-3.48842e-10	-0.707096
103027068	rs117846100	1.66763e-21	-3.48842e-10	-1.22219	0.000102817	-3.48842e-10	-1.21904
103027883	rs238492	4.45411e-19	5.58571	-1.22031	4.94092e-05	-0.725336	-1.22652
103027955	rs2903276	1.44947e-19	4.28319	-1.04042	0.000190108	0.40441	-1.00882
103027969	rs238493	1.7958e-22	-2.2238	-1.22693	1.72126e-05	-1.7807	-1.22565
103028926	rs62324184	7.34709e-22	-1.04468	-0.997199	0.000132593	0.0293427	-0.994055
103029252	rs78542002	1.92799e-21	-3.48842e-10	-1.07712	0.000130997	-3.48842e-10	-0.976823
103029297	rs9996962	1.79864e-22	-2.22251	-1.22664	1.81391e-05	-1.72867	-1.22526
103029530	rs116660951	7.4448e-22	-2.02867	-1.94874e-10	3.76656e-05	-2.22325	-1.94874e-10
103031300	rs72688526	1.38591e-19	4.22274	-1.02482	0.000247088	0.643255	-0.985507
103031774	rs238436	1.79123e-22	-2.22619	-1.2271	1.79763e-05	-1.73719	-1.22575
103031854	rs238437	3.16345e-19	5.23082	-1.20759	4.65212e-05	-0.796787	-1.2153
103032197	rs238438	1.80395e-22	-2.22201	-1.22419	1.77254e-05	-1.7551	-1.2219
103032292	rs238439	1.79926e-22	-2.22462	-1.22419	1.83673e-05	-1.71952	-1.2219
103033056	rs77849613	1.95238e-21	-3.48842e-10	-1.06455	0.000133246	-3.48842e-10	-0.959798
103033944	rs238440	1.80386e-22	-2.22077	-1.22548	1.7936e-05	-1.74164	-1.22355
103034123	rs171141	3.7977e-22	-1.68078	-1.02101	1.53302e-05	-2.07172	-1.05045
103034162	rs238441	1.7817e-22	-2.23397	-1.22465	1.92381e-05	-1.67263	-1.22248
103034391	rs13101632	5.93341e-14	16.1651	-1.94874e-10	3.6707e-05	-2.24903	-1.94874e-10
103034472	rs143909419	1.66239e-21	-3.48842e-10	-1.22535	0.000102639	-3.48842e-10	-1.22077
103034920	rs77912211	1.88169e-21	-3.48842e-10	-1.10143	0.000126784	-3.48842e-10	-1.00951
103035429	rs72688529	1.60671e-19	4.362	-1.01625	0.000273717	0.73662	-0.976523
103035620	rs74693341	1.88643e-21	-3.48842e-10	-1.09891	0.000127203	-3.48842e-10	-1.00621
103036140	rs151276237	4.0586e-21	-3.48842e-10	-0.332762	0.000279345	-3.48842e-10	-0.219549
103036306	rs238510	1.77803e-22	-2.2356	-1.22508	1.94133e-05	-1.66301	-1.22303
103037250	rs238511	4.69376e-19	5.63434	-1.21653	5.52889e-05	-0.615898	-1.22353
103037625	rs238512	1.77117e-22	-2.23715	-1.22739	1.9538e-05	-1.65332	-1.22631
103037824	rs6532992	7.83144e-22	-1.97804	-1.94874e-10	7.87984e-05	-1.4851	-1.94874e-10
103037857	rs72688530	1.38402e-19	4.24057	-1.044	0.000244917	0.655177	-1.00625
103037948	rs72688531	1.45247e-19	4.27962	-1.03478	0.000253961	0.681328	-0.996145
103038384	rs238513	4.87337e-19	5.675	-1.21964	5.14653e-05	-0.685792	-1.2253
103039407	rs114033049	6.16006e-22	-2.2181	-1.94874e-10	3.80469e-05	-2.21318	-1.94874e-10
103040145	rs76806003	1.94232e-21	-3.48842e-10	-1.06972	0.000132365	-3.48842e-10	-0.96643
103040241	rs139942659	1.21059e-21	-1.54249	-1.94874e-10	0.000199766	-0.55485	-1.94874e-10
103040351	rs238514	4.16115e-22	-1.59722	-1.01317	1.8095e-05	-1.91317	-1.04319
103041012	rs238515	1.78592e-22	-2.23004	-1.22621	1.83295e-05	-1.71898	-1.22451
103041618	rs13141782	1.77152e-22	-2.23813	-1.22621	1.94833e-05	-1.65793	-1.22451
103041650	rs72688533	1.55148e-20	1.91315	-0.90495	0.000307864	0.727242	-0.849582
103041682	rs9996169	1.78226e-22	-2.23075	-1.22755	1.87174e-05	-1.69611	-1.22644
103042259	rs190111836	6.06291e-22	-2.23399	-1.94874e-10	3.87014e-05	-2.19612	-1.94874e-10
103042738	rs238471	1.80226e-22	-2.21981	-1.22734	1.74958e-05	-1.76393	-1.22611
103043048	rs238472	1.78838e-22	-2.22665	-1.22823	1.84286e-05	-1.7103	-1.22779
103043064	rs113896989	2.10841e-22	-2.15313	-1.13712	3.87478e-05	-1.05613	-1.1388
103043173	rs111707066	2.10841e-22	-2.15313	-1.13712	3.87478e-05	-1.05613	-1.1388
103043325	rs111628026	1.73774e-19	4.47968	-1.05552	0.000245181	0.671832	-1.02183
103043646	rs238474	1.79287e-22	-2.22414	-1.22823	1.77791e-05	-1.74618	-1.22779
103043896	rs72688538	1.73774e-19	4.47968	-1.05552	0.000245181	0.671832	-1.02183
103044068	rs72688539	1.83343e-19	4.5234	-1.04565	0.000255882	0.700673	-1.00795
103044154	rs141590325	1.89161e-21	-3.48842e-10	-1.09617	0.00011371	-3.48842e-10	-1.11835
103044164	rs238475	1.78502e-22	-2.2286	-1.22816	1.86042e-05	-1.701	-1.22761
103044211	rs11726042	1.73774e-19	4.47968	-1.05552	0.000245181	0.671832	-1.02183
103044377	rs238476	1.79659e-22	-2.22201	-1.22828	1.76186e-05	-1.7551	-1.22794
103044482	rs238477	1.78482e-22	-2.2286	-1.22827	1.8598e-05	-1.701	-1.22794
103044559	rs238478	1.79571e-22	-2.22251	-1.22827	1.80905e-05	-1.72867	-1.22794
103044878	rs56127520	2.12235e-22	-2.14655	-1.13712	3.96371e-05	-1.03343	-1.1388
103045421	rs11726272	2.20756e-19	4.72793	-1.06447	0.000286166	0.836201	-1.03162
103045423	rs11721871	2.20756e-19	4.72793	-1.06447	0.000286166	0.836201	-1.03162
103045625	rs114030456	6.79828e-22	-2.11952	-1.94874e-10	5.79266e-05	-1.79282	-1.94874e-10
103046962	rs190224	1.76698e-22	-2.23863	-1.22829	1.96968e-05	-1.64355	-1.22799
103047069	rs173217	3.23307e-19	5.09875	-1.05375	5.28075e-05	-0.854694	-1.03065
103047347	rs115012662	8.00315e-22	-1.95635	-1.94874e-10	0.000265726	-0.269529	-1.94874e-10
103047537	rs146137512	1.88677e-21	-3.48842e-10	-1.09873	0.000112672	-3.48842e-10	-1.12752
103047632	rs79373659	7.08558e-21	0.224462	-1.94874e-10	0.000119714	-1.06689	-1.94874e-10
103047763	rs1506504	5.20154e-19	5.72568	-1.20516	5.80883e-05	-0.574152	-1.21588
103048019	rs2658533	1.74431e-22	-2.25157	-1.22826	2.08206e-05	-1.58788	-1.22817
103048868	rs117281165	1.74132e-21	-3.48842e-10	-1.17895	0.000108853	-3.48842e-10	-1.162
103049191	rs77094638	2.14046e-21	-3.48842e-10	-0.972578	0.000153098	-3.48842e-10	-0.820919
103050026	rs1072819	3.43254e-19	5.16498	-1.06011	0.000321957	0.947826	-1.02541
103050743	rs151366	1.74941e-22	-2.25161	-1.2253	2.10585e-05	-1.5777	-1.227
103051267	rs72688545	2.4986e-22	-1.965	-1.15546	5.55484e-05	-0.6788	-1.15594
103051998	rs151495	1.7449e-22	-2.25156	-1.22792	2.20656e-05	-1.52973	-1.22825
103052034	rs113230566	3.99417e-21	-0.348763	-1.94874e-10	7.48846e-05	-1.53605	-1.94874e-10
103052099	rs74582309	2.29574e-21	-3.48842e-10	-0.902545	0.000167061	-3.48842e-10	-0.733635
103052194	rs151496	3.25384e-19	5.09197	-1.04056	4.80336e-05	-0.960793	-1.0193
103052268	rs11733537	3.43424e-19	5.15119	-1.04582	0.000327448	0.948576	-1.00924
103052604	rs117011450	2.80711e-21	-3.48842e-10	-0.701443	0.000158856	-3.48842e-10	-0.784002
103052635	rs151497	1.74448e-22	-2.25144	-1.22829	2.2307e-05	-1.5191	-1.22799
103052816	rs236754	4.51881e-19	5.59064	-1.21082	5.43689e-05	-0.635767	-1.22044
103052832	rs142117843	7.20512e-22	-2.06139	-1.94874e-10	3.66545e-05	-2.25046	-1.94874e-10
103053192	rs238495	4.36199e-22	-1.56425	-0.999002	1.88947e-05	-1.88935	-1.02377
103053348	rs76915025	2.10784e-21	-3.48842e-10	-0.987935	0.00015015	-3.48842e-10	-0.840365
103053437	rs236760	1.74461e-22	-2.25155	-1.2281	2.09554e-05	-1.58132	-1.22828
103054504	rs236759	1.7451e-22	-2.25156	-1.22781	2.20661e-05	-1.52973	-1.22823
103054808	rs144996235	8.71545e-22	-1.87109	-1.94874e-10	5.93632e-05	-1.76832	-1.94874e-10
103054939	rs117135574	2.92638e-21	-3.48842e-10	-0.659832	0.000164811	-3.48842e-10	-0.747196
103055553	rs1440233	3.05353e-19	5.05133	-1.06347	0.000265511	0.761241	-1.03158
103055621	rs116144986	7.18607e-22	-2.06404	-1.94874e-10	6.39674e-05	-1.69362	-1.94874e-10
103055853	rs11727457	2.93879e-19	5.01009	-1.06052	0.000259408	0.734768	-1.02836
103055866	rs79373607	2.24217e-21	-3.48842e-10	-0.926157	0.000161997	-3.48842e-10	-0.764421
103055955	rs117889077	1.71793e-21	-3.48842e-10	-1.19248	0.000105976	-3.48842e-10	-1.18879
103056094	rs236758	1.74507e-22	-2.2516	-1.22779	2.1288e-05	-1.56562	-1.22823
103056624	rs1440232	2.6907e-19	5.05133	-1.18996	0.000225536	0.761241	-1.19476
103056692	rs77601353	2.03519e-21	-3.48842e-10	-1.02301	0.000139909	-3.48842e-10	-0.911004
103056905	rs151367	1.74765e-22	-2.25101	-1.22691	2.09609e-05	-1.58168	-1.22766
103057117	rs79482163	2.03197e-21	-3.48842e-10	-1.02459	0.000139634	-3.48842e-10	-0.912974
103057546	rs236756	1.74825e-22	-2.25066	-1.22691	2.0749e-05	-1.59184	-1.22766
103057883	rs190787915	1.67847e-21	-3.48842e-10	-1.21572	0.000105069	-3.48842e-10	-1.19738
103058277	rs72688553	2.46954e-22	-1.98856	-1.14359	5.37946e-05	-0.722473	-1.14435
103058510	rs117467740	1.88761e-21	-3.48842e-10	-1.09829	0.000115362	-3.48842e-10	-1.10392
103058514	rs236755	3.04128e-19	5.16479	-1.18094	3.90768e-05	-0.994361	-1.19211
103058679	rs11730990	2.95563e-19	5.00036	-1.04508	0.000256206	0.704414	-1.01043
103058688	rs78919076	2.58207e-21	-3.48842e-10	-0.785006	0.000166977	-3.48842e-10	-0.73414
103058843	rs11731061	2.87473e-19	5.12851	-1.20098	0.000228669	0.786433	-1.20616
103059519	rs142688797	6.79553e-22	-2.11992	-1.94874e-10	5.03472e-05	-1.93305	-1.94874e-10
103059521	rs55991708	2.95563e-19	5.00036	-1.04508	0.000256206	0.704414	-1.01043
103059666	rs151498	1.76379e-22	-2.24603	-1.22269	1.92965e-05	-1.66791	-1.22417
103059680	rs236762	1.75632e-22	-2.24974	-1.22322	2.0398e-05	-1.61194	-1.22462
103059755	rs72688557	6.69686e-22	-2.13455	-1.94874e-10	6.36859e-05	-1.69803	-1.94874e-10
103060113	rs74855816	6.6204e-22	-2.14603	-1.94874e-10	6.25387e-05	-1.71621	-1.94874e-10
103060497	rs60137543	8.27322e-22	-1.92316	-1.94874e-10	6.81581e-05	-1.63017	-1.94874e-10
103063204	rs147469386	2.39991e-21	-3.48842e-10	-0.85817	0.000145878	-3.48842e-10	-0.869229
103063765	rs80291145	2.30085e-21	-3.48842e-10	-0.900323	0.000167224	-3.48842e-10	-0.732663
103064160	rs184810655	1.65754e-21	-3.48842e-10	-1.22826	0.000102223	-3.48842e-10	-1.22484
103064877	rs58136724	2.22187e-21	-3.48842e-10	-0.935251	0.000155742	-3.48842e-10	-0.803793
103065276	rs74478810	2.16688e-21	-3.48842e-10	-0.960312	0.00015147	-3.48842e-10	-0.83161
103065951	rs151499	1.83759e-22	-2.24875	-1.17898	1.91173e-05	-1.75634	-1.14507
103066341	rs78943570	2.20413e-21	-3.48842e-10	-0.943268	0.000154635	-3.48842e-10	-0.81093
103066533	rs151500	3.88768e-19	5.41915	-1.18977	5.37542e-05	-0.668027	-1.19955
103066620	rs236761	1.74656e-22	-2.25025	-1.22829	1.78314e-05	-1.74301	-1.22802
103066914	rs76884108	6.20042e-22	-2.21157	-1.94874e-10	4.42757e-05	-2.06156	-1.94874e-10
103067168	rs72688558	3.25845e-19	5.05686	-1.00404	0.000353743	0.978854	-0.96228
103067169	rs79251264	7.68527e-22	-1.99688	-1.94874e-10	5.89472e-05	-1.77535	-1.94874e-10
103067518	rs80318553	2.29095e-21	-3.48842e-10	-0.904633	0.00016634	-3.48842e-10	-0.737965
103068376	rs75136400	7.88847e-22	-1.97078	-1.94874e-10	6.10744e-05	-1.7399	-1.94874e-10
103068488	rs151501	4.48494e-22	-1.46682	-1.06864	1.88966e-05	-1.81773	-1.09529
103068692	rs72688560	4.26249e-19	5.21754	-0.896113	0.000375859	0.929231	-0.852015
103069102	rs236764	6.8349e-19	5.99946	-1.20585	6.73424e-05	-0.425406	-1.2168
103069256	rs11736681	1.59014e-20	2.05654	-1.02373	0.000213676	0.491706	-0.979242
103069644	rs74774488	6.17715e-22	-2.21533	-1.94874e-10	3.66255e-05	-2.25125	-1.94874e-10
103071058	rs117946756	1.66438e-21	-3.48842e-10	-1.22415	0.000102646	-3.48842e-10	-1.22071
103071492	rs116800418	6.1369e-22	-2.22187	-1.94874e-10	4.32545e-05	-2.0849	-1.94874e-10
103072288	rs236765	5.00749e-20	3.36953	-1.18961	1.48951e-05	-1.98842	-1.16255
103072435	rs151385	1.82095e-22	-2.20907	-1.22776	1.56921e-05	-1.87167	-1.22717
103072519	rs143257166	1.26206e-21	-1.50086	-1.94874e-10	0.000212985	-0.490774	-1.94874e-10
103072838	rs78025186	9.75294e-22	-1.75862	-1.94874e-10	4.11638e-05	-2.13444	-1.94874e-10
103073191	rs72688563	3.66008e-19	5.18296	-1.01391	0.000320815	0.899901	-0.981032
103073291	rs236766	4.22432e-19	5.4983	-1.18587	5.45904e-05	-0.657024	-1.19511
103073922	rs72938841	8.08192e-22	-1.94655	-1.94874e-10	4.45516e-05	-2.05535	-1.94874e-10
103075216	rs17221648	4.03295e-19	5.26707	-1.001	0.00035479	0.987947	-0.968419
103075330	rs151476	6.80596e-19	5.99946	-1.21009	6.71339e-05	-0.425406	-1.2199
103075983	rs236768	1.74958e-22	-2.24877	-1.22804	1.74698e-05	-1.76391	-1.22761
103076564	rs145508030	1.33774e-21	-1.44261	-1.94874e-10	0.000471552	0.304033	-1.94874e-10
103076734	rs151386	1.93038e-22	-2.22021	-1.15825	1.68597e-05	-1.90147	-1.1256
103076910	rs59323907	2.20208e-21	-3.48842e-10	-0.944196	0.000154073	-3.48842e-10	-0.814573
103077344	rs77412794	2.20616e-21	-3.48842e-10	-0.942344	0.000154417	-3.48842e-10	-0.812339
103077933	rs74794935	2.2148e-21	-3.48842e-10	-0.938436	0.000155146	-3.48842e-10	-0.807628
103077994	rs17032118	8.00005e-22	-1.95674	-1.94874e-10	4.41899e-05	-2.0635	-1.94874e-10
103078469	rs150735745	4.73712e-21	-3.48842e-10	-0.178171	0.000331523	-3.48842e-10	-0.0482991
103078617	rs17032121	2.44687e-22	-2.01549	-1.12588	5.82632e-05	-0.658246	-1.12878
103078794	rs77538434	3.27754e-19	5.07151	-1.01285	0.00056236	1.46004	-0.979895
103078799	rs236769	1.87003e-22	-2.18398	-1.22625	1.48387e-05	-1.92956	-1.2252
103079845	rs236770	2.06511e-22	-2.19733	-1.11367	1.68961e-05	-1.96614	-1.05878
103079922	rs80062374	2.36838e-21	-3.48842e-10	-0.871392	0.000173277	-3.48842e-10	-0.697108
103081402	rs151479	2.06137e-22	-2.11723	-1.19558	1.29473e-05	-2.09627	-1.19484
103081950	rs73836513	7.42163e-22	-2.03179	-1.94874e-10	4.35216e-05	-2.07874	-1.94874e-10
103082051	rs2119212	2.57889e-21	-3.48842e-10	-0.786238	0.000191116	-3.48842e-10	-0.599115
103082476	rs151480	1.93314e-22	-2.15135	-1.22569	1.31892e-05	-2.04785	-1.22476
103082484	rs151481	1.90749e-22	-2.1641	-1.2263	1.34276e-05	-2.02928	-1.2254
103083520	rs79733667	2.34779e-21	-3.48842e-10	-0.880123	0.000170681	-3.48842e-10	-0.712202
103084574	rs236781	2.11938e-22	-2.17877	-1.10629	1.51507e-05	-2.06636	-1.0676
103084603	rs35860392	6.22985e-18	7.00351	-1.94874e-10	4.01852e-05	-2.1585	-1.94874e-10
103084840	rs236780	1.94228e-22	-2.18334	-1.18898	1.4043e-05	-2.04096	-1.16891
103084918	rs73836515	8.75973e-22	-1.86602	-1.94874e-10	4.61043e-05	-2.02109	-1.94874e-10
103085133	rs189328	1.89472e-22	-2.16999	-1.22712	1.33541e-05	-2.0335	-1.22667
103086048	rs236779	1.90038e-22	-2.16656	-1.22757	1.32736e-05	-2.03902	-1.22721
103086097	rs236778	2.00984e-22	-2.17116	-1.16697	1.42857e-05	-2.06098	-1.13175
103086297	rs236777	1.91477e-22	-2.1595	-1.22709	1.31396e-05	-2.04983	-1.22654
103086755	rs80115128	2.37118e-21	-3.48842e-10	-0.870211	0.00017275	-3.48842e-10	-0.700149
103086918	rs111820693	6.53408e-22	-2.15915	-1.94874e-10	3.76529e-05	-2.22359	-1.94874e-10
103086980	rs236776	1.98359e-22	-2.12319	-1.22808	1.27874e-05	-2.07534	-1.22819
103087298	rs236775	1.95693e-22	-2.13659	-1.22822	1.27218e-05	-2.08058	-1.2281
103087414	rs79892443	6.16299e-22	-2.21762	-1.94874e-10	3.85723e-05	-2.19946	-1.94874e-10
103087990	rs236774	6.46762e-22	-2.16938	-1.94874e-10	5.04886e-05	-1.93025	-1.94874e-10
103088375	rs116926157	1.70058e-21	-3.48842e-10	-1.20263	0.000104272	-3.48842e-10	-1.20499
103088491	rs17032126	2.21866e-22	-2.08707	-1.15221	4.742e-05	-0.829422	-1.16353
103088618	rs28675046	8.49165e-22	-1.8971	-1.94874e-10	4.50162e-05	-2.04497	-1.94874e-10
103089214	rs17222142	3.47162e-21	-0.488978	-1.94874e-10	0.000125207	-1.02203	-1.94874e-10
103089757	rs75106437	2.41904e-21	-3.48842e-10	-0.850227	0.000176984	-3.48842e-10	-0.675939
103089904	rs74525338	2.15295e-21	-3.48842e-10	-0.966761	0.000149262	-3.48842e-10	-0.846295
103090078	rs73836517	8.07073e-22	-1.94794	-1.94874e-10	4.33225e-05	-2.08332	-1.94874e-10
103090543	rs78643545	8.82667e-22	-1.85841	-1.94874e-10	4.41073e-05	-2.06537	-1.94874e-10
103091187	rs17222149	4.7284e-21	-0.180013	-1.94874e-10	0.000159953	-0.777119	-1.94874e-10
103091730	rs7662047	6.02024e-22	-2.24106	-1.94874e-10	4.00511e-05	-2.16184	-1.94874e-10
103091765	rs7661718	5.98674e-22	-2.24664	-1.94874e-10	3.82926e-05	-2.20674	-1.94874e-10
103091829	rs13131758	4.44785e-21	0.143403	-0.384581	4.71968e-05	-1.58351	-0.414161
103092425	rs236773	1.05734e-19	4.07735	-1.15003	2.59651e-05	-1.44363	-1.15162
103092818	rs72688576	2.08201e-21	-1.00027	-1.94874e-10	0.000467517	0.29544	-1.94874e-10
103093115	rs236772	2.03325e-19	4.72507	-1.14387	3.32624e-05	-1.20206	-1.14551
103093443	rs115645177	6.42769e-22	-2.17557	-1.94874e-10	3.67009e-05	-2.2492	-1.94874e-10
103093479	rs62324235	1.05341e-19	2.92361	-1.94874e-10	0.000348464	0.00153707	-1.94874e-10
103093486	rs151387	1.98232e-19	4.70371	-1.14787	3.04195e-05	-1.28743	-1.14948
103093504	rs62324236	7.73654e-22	-1.99023	-1.94874e-10	4.81746e-05	-1.97716	-1.94874e-10
103093624	rs112896716	1.45646e-21	-1.35759	-1.94874e-10	0.000270844	-0.250452	-1.94874e-10
103093726	rs236771	2.25385e-19	4.83208	-1.14787	3.19205e-05	-1.23927	-1.14948
103094126	rs140675990	7.00923e-22	-2.08896	-1.94874e-10	6.93944e-05	-1.61219	-1.94874e-10
103094535	rs141416784	7.49761e-22	-2.0216	-1.94874e-10	3.72162e-05	-2.23525	-1.94874e-10
103094785	rs238450	2.00654e-19	4.78421	-1.21623	2.96507e-05	-1.24675	-1.21576
103095088	rs72688579	2.02981e-22	-2.19595	-1.13229	1.51318e-05	-2.0016	-1.1336
103095312	rs80251073	1.67359e-19	3.38654	-1.94874e-10	0.000474549	0.310368	-1.94874e-10
103095465	rs151364	4.43776e-22	-1.40371	-1.14232	1.16508e-05	-2.24923	-1.14739
103095945	rs11737366	1.92092e-19	3.52437	-1.94874e-10	0.000629076	0.592256	-1.94874e-10
103095956	rs116256632	8.86129e-22	-1.85449	-1.94874e-10	3.88069e-05	-2.1934	-1.94874e-10
103096232	rs72688581	1.77989e-22	-2.23184	-1.22779	1.47852e-05	-1.93169	-1.22668
103096591	rs72688582	2.04032e-22	-2.19985	-1.12323	1.54105e-05	-1.99311	-1.12384
103096795	rs151477	4.0958e-22	-1.39803	-1.22819	1.12078e-05	-2.20726	-1.22813
103096805	rs151478	4.0957e-22	-1.39803	-1.22821	1.12074e-05	-2.20726	-1.22816
103096956	rs11934799	1.71476e-19	3.41085	-1.94874e-10	0.000581006	0.512764	-1.94874e-10
103097205	rs236749	4.03776e-22	-1.41231	-1.22819	1.12451e-05	-2.20393	-1.22813
103097554	rs236748	2.13472e-19	4.85364	-1.22374	3.23557e-05	-1.15183	-1.22338
103097766	rs11726967	1.76157e-19	3.43778	-1.94874e-10	0.000592048	0.531591	-1.94874e-10
103098004	rs11727065	1.67359e-19	3.38654	-1.94874e-10	0.000474549	0.310368	-1.94874e-10
103098400	rs1595845	1.77089e-19	3.44305	-1.94874e-10	0.000492996	0.348505	-1.94874e-10
103098676	rs6855675	1.81936e-19	3.47005	-1.94874e-10	0.00050208	0.366762	-1.94874e-10
103098727	rs6830163	1.81936e-19	3.47005	-1.94874e-10	0.00050208	0.366762	-1.94874e-10
103099008	rs62324238	1.87434e-19	3.49983	-1.94874e-10	0.000512301	0.386916	-1.94874e-10
103099069	rs62322190	1.87434e-19	3.49983	-1.94874e-10	0.000512301	0.386916	-1.94874e-10
103099673	rs62322191	1.92589e-19	3.52696	-1.94874e-10	0.000521808	0.405303	-1.94874e-10
103100016	rs57363011	1.92589e-19	3.52696	-1.94874e-10	0.000521808	0.405303	-1.94874e-10
103100112	rs173137	4.00055e-22	-1.49391	-1.15584	1.14655e-05	-2.2516	-1.16105
103100171	rs173138	3.67471e-22	-1.62178	-1.11293	1.22202e-05	-2.24425	-1.10466
103101164	rs4607220	2.09026e-19	3.60886	-1.94874e-10	0.000667558	0.65163	-1.94874e-10
103101290	rs57328322	2.14828e-19	3.63624	-1.94874e-10	0.000680554	0.67091	-1.94874e-10
103101524	rs58211757	2.14828e-19	3.63624	-1.94874e-10	0.000680554	0.67091	-1.94874e-10
103101543	rs57023828	2.20805e-19	3.66368	-1.94874e-10	0.000693845	0.690252	-1.94874e-10
103101602	rs58219057	2.09026e-19	3.60886	-1.94874e-10	0.000667558	0.65163	-1.94874e-10
103101762	rs62322197	2.27587e-19	3.69393	-1.94874e-10	0.000708816	0.7116	-1.94874e-10
103101944	rs236750	1.73223e-19	4.55973	-1.13875	2.98933e-05	-1.31595	-1.13841
103102027	rs62322198	2.27587e-19	3.69393	-1.94874e-10	0.000708816	0.7116	-1.94874e-10
103102270	rs977574	1.86317e-22	-2.19468	-1.21923	1.38633e-05	-2.00427	-1.21848
103102314	rs150559828	2.10738e-21	-3.48842e-10	-0.988153	0.000125433	-3.48842e-10	-1.02023
103103045	rs236751	1.888e-19	4.65829	-1.1512	2.77979e-05	-1.37444	-1.15259
103103103	rs139056392	7.246e-22	-2.05573	-1.94874e-10	3.69161e-05	-2.24335	-1.94874e-10
103103237	rs145842351	7.246e-22	-2.05573	-1.94874e-10	3.69161e-05	-2.24335	-1.94874e-10
103103371	rs236752	3.33222e-22	-1.76101	-1.07153	1.65291e-05	-1.95924	-1.08764
103103382	rs236753	3.61429e-22	-1.61528	-1.13601	1.3246e-05	-2.1281	-1.1402
103103631	rs151482	3.58664e-22	-1.57913	-1.17984	1.13733e-05	-2.24751	-1.17322
103103664	rs151483	1.06754e-18	6.42019	-1.18068	3.60173e-05	-1.08761	-1.18039
103103912	rs238455	1.83276e-19	4.68673	-1.20934	2.9205e-05	-1.26851	-1.20915
103104134	rs238456	3.4541e-22	-1.71508	-1.08155	1.69682e-05	-1.92354	-1.09711
103104182	rs62322199	2.62843e-19	3.83796	-1.94874e-10	0.000784877	0.81353	-1.94874e-10
103104682	rs238457	1.9807e-19	4.7706	-1.21558	2.99577e-05	-1.23678	-1.21543
103104722	rs238458	3.53126e-22	-1.57725	-1.19728	1.22968e-05	-2.14406	-1.19859
103104913	rs144064947	1.91737e-21	-3.48842e-10	-1.08264	0.0001152	-3.48842e-10	-1.10533
103105386	rs238459	3.44387e-22	-1.60488	-1.19471	1.24266e-05	-2.13608	-1.19608
103105685	rs190223	3.54592e-22	-1.58103	-1.18936	1.1253e-05	-2.24795	-1.18341
103105709	rs117841120	5.36337e-21	-3.48842e-10	-0.0540068	0.000336751	-3.48842e-10	-0.032652
103105732	rs6856885	2.86633e-19	3.9246	-1.94874e-10	0.000834713	0.875092	-1.94874e-10
103106175	rs180877	3.57259e-22	-1.57037	-1.19252	1.11202e-05	-2.24869	-1.19455
103106178	rs57247950	2.86633e-19	3.9246	-1.94874e-10	0.000834713	0.875092	-1.94874e-10
103106466	rs1573494	1.74864e-22	-2.24907	-1.22827	1.40571e-05	-1.98058	-1.22829
103106737	rs77808144	2.17089e-21	-3.48842e-10	-0.958464	0.000136816	-3.48842e-10	-0.933361
103106858	rs238460	3.28533e-22	-1.62982	-1.2169	1.22876e-05	-2.12519	-1.21821
103106996	rs2213028	3.75097e-19	4.19358	-1.94874e-10	0.000824831	0.863181	-1.94874e-10
103107274	rs11734042	3.23494e-19	4.04558	-1.94874e-10	0.000744379	0.760554	-1.94874e-10
103107772	rs56373427	3.23494e-19	4.04558	-1.94874e-10	0.000744379	0.760554	-1.94874e-10
103107786	rs439538	3.35422e-22	-1.60488	-1.22109	1.21071e-05	-2.13608	-1.22213
103107974	rs424277	1.83199e-19	4.70148	-1.22451	2.71121e-05	-1.32765	-1.22436
103108263	rs62322203	3.13589e-19	4.01448	-1.94874e-10	0.000728549	0.739058	-1.94874e-10
103108448	rs11727724	3.43351e-19	4.10515	-1.94874e-10	0.000775723	0.801799	-1.94874e-10
103108786	rs11727828	3.62518e-19	4.15948	-1.94874e-10	0.000987162	1.04284	-1.94874e-10
103108795	rs72688590	1.74578e-22	-2.251	-1.22799	1.44499e-05	-1.95321	-1.2281
103108859	rs72688593	1.89899e-22	-2.24902	-1.14584	1.53258e-05	-1.97418	-1.14828
103109267	rs11736322	3.34881e-19	4.08018	-1.94874e-10	0.000974743	1.03018	-1.94874e-10
103109402	rs11737207	3.34881e-19	4.08018	-1.94874e-10	0.000974743	1.03018	-1.94874e-10
103109495	rs236743	3.18205e-22	-1.6663	-1.21236	1.25645e-05	-2.10794	-1.21318
103109612	rs116683233	6.18219e-22	-2.21451	-1.94874e-10	3.67017e-05	-2.24917	-1.94874e-10
103109811	rs767226	3.49639e-19	4.1233	-1.94874e-10	0.000961906	1.01692	-1.94874e-10
103110066	rs236744	1.75471e-19	4.62996	-1.19609	2.833e-05	-1.31307	-1.19501
103110319	rs60071108	1.74471e-22	-2.25156	-1.22804	1.47343e-05	-1.9336	-1.22823
103110888	rs150004860	7.82269e-22	-1.97916	-1.94874e-10	3.76894e-05	-2.22262	-1.94874e-10
103111242	rs236745	3.35609e-22	-1.6767	-1.14871	1.19126e-05	-2.22108	-1.15332
103111417	rs145200979	6.78953e-22	-2.1208	-1.94874e-10	3.66984e-05	-2.24926	-1.94874e-10
103111493	rs236746	1.71018e-19	4.58472	-1.17654	2.76482e-05	-1.35084	-1.18159
103111709	rs17032150	1.74725e-19	3.42961	-1.94874e-10	0.000704648	0.705701	-1.94874e-10
103112465	rs72688594	6.02549e-22	-1.0722	-1.16799	1.20871e-05	-2.23507	-1.12479
103112470	rs6855246	1.9123e-07	31.1509	-1.94874e-10	4.39767e-05	-2.06834	-1.94874e-10
103112680	rs145506950	6.02686e-22	-2.23996	-1.94874e-10	4.22984e-05	-2.10725	-1.94874e-10
103112813	rs238449	1.75738e-21	-0.0804604	-1.08931	0.00017443	0.348144	-1.03861
103113209	rs2851245	2.50481e-21	0.288035	-1.10342	0.000145673	0.179194	-1.04982
103113350	rs457134	9.40601e-22	-1.09121	-0.703621	8.87068e-05	-0.682508	-0.684151
103113598	rs67477060	2.52714e-22	-2.20798	-0.901113	2.28191e-05	-1.76038	-0.964017
103113737	rs449095	5.03085e-22	-1.68274	-0.737857	2.52113e-05	-1.97069	-0.654013
103113814	rs77616117	1.03744e-20	-3.48842e-10	0.605745	0.000583438	-3.48842e-10	0.516941
103113866	rs451461	4.95021e-22	-1.67213	-0.76462	2.43111e-05	-1.97806	-0.683005
103114000	rs170933	3.31628e-22	-1.69383	-1.14351	1.32775e-05	-2.16724	-1.09869
103114064	rs7683088	2.57643e-22	-1.91522	-1.17456	2.53716e-05	-1.43285	-1.18551
103114104	rs151502	3.29714e-22	-1.70252	-1.14061	1.3371e-05	-2.16381	-1.0951
103114110	rs151503	1.2185e-21	-0.868011	-0.667965	7.95863e-05	-0.835236	-0.639918
103114236	rs111523228	7.634e-22	-2.00357	-1.94874e-10	6.13021e-05	-1.73618	-1.94874e-10
103114369	rs151504	5.12309e-22	-1.67213	-0.730293	2.52318e-05	-1.97806	-0.64583
103114452	rs151326	1.13837e-21	-0.905449	-0.698551	8.02747e-05	-0.79684	-0.669701
103114471	rs10004577	2.5785e-22	-1.91522	-1.17376	2.54131e-05	-1.43285	-1.18388
103115022	rs7665350	2.58213e-22	-2.1892	-0.898369	1.94212e-05	-1.92408	-0.96155
103115045	rs6821687	2.57146e-22	-1.91522	-1.17649	2.53506e-05	-1.43285	-1.18634
103115391	rs7659989	2.43569e-22	-2.22827	-0.917685	2.28622e-05	-1.7413	-0.981213
103115404	rs6532996	2.47579e-22	-1.93375	-1.19588	2.82426e-05	-1.30761	-1.20356
103115430	rs151384	9.4717e-22	-1.0396	-0.748276	8.12118e-05	-0.734763	-0.720173
103116022	rs151383	3.62188e-22	-1.61425	-1.13494	1.34494e-05	-2.16615	-1.08692
103116262	rs151304	1.23944e-21	-0.83309	-0.685847	7.33863e-05	-0.900261	-0.655998
103117289	rs6419158	2.6335e-22	-1.90706	-1.16081	2.53743e-05	-1.44545	-1.17281
103117826	rs151382	1.0878e-21	-0.965277	-0.684161	7.98425e-05	-0.815566	-0.656375
103118257	rs555812521	4.32821e-19	4.33672	-1.94874e-10	0.00805944	3.1426	-1.94874e-10
103118378	rs192178475	9.09693e-20	2.77692	-1.94874e-10	0.00190597	1.70075	-1.94874e-10
103118764	rs7680534	2.66185e-22	-1.898	-1.15916	2.46594e-05	-1.47215	-1.17469
103118768	rs151381	1.08887e-21	-1.00491	-0.643554	7.89541e-05	-0.860224	-0.622906
103118915	rs151380	3.4771e-22	-1.65599	-1.134	1.36769e-05	-2.1451	-1.09119
103119097	rs145543835	1.01538e-21	-1.71833	-1.94874e-10	0.000112626	-1.12792	-1.94874e-10
103119161	rs189250062	1.72576e-21	-3.48842e-10	-1.18793	0.000105151	-3.48842e-10	-1.1966
103119164	rs191570074	1.03209e-21	-1.70201	-1.94874e-10	0.00011532	-1.10429	-1.94874e-10
103119211	rs138043057	5.14138e-22	-1.68888	-0.709983	2.89555e-05	-1.85855	-0.627691
103119281	rs113886002	2.15415e-22	-2.23436	-1.03443	2.15796e-05	-1.70225	-1.078
103119286	rs143081285	2.27608e-21	-3.48842e-10	-0.911144	0.000139376	-3.48842e-10	-0.914821
103119955	rs151379	3.49027e-22	-1.83508	-0.951127	2.20316e-05	-1.87557	-0.883949
103120047	rs28547477	2.98179e-22	-1.89462	-1.04904	2.70013e-05	-1.49223	-1.06388
103120938	rs80097882	2.0751e-21	-3.48842e-10	-1.00359	0.000130911	-3.48842e-10	-0.977477
103120989	rs1440236	6.02182e-22	-2.2408	-1.94874e-10	8.82741e-05	-1.37155	-1.94874e-10
103121043	rs151378	2.33973e-19	4.83221	-1.1106	6.0121e-05	-0.620264	-1.13537
103121120	rs7669715	1.64685e-21	-0.361549	-0.873184	1.60736e-05	-2.22564	-0.849174
103121300	rs76599352	1.20929e-21	-1.54357	-1.94874e-10	0.00042503	0.200162	-1.94874e-10
103121486	rs4698991	1.65042e-21	-0.330757	-0.901809	1.57413e-05	-2.21602	-0.879686
103121726	rs151377	2.15503e-22	-2.05265	-1.21573	1.64753e-05	-1.85079	-1.19934
103121884	rs62322235	6.62966e-21	0.993657	-0.835703	1.92052e-05	-2.08662	-0.8102
103121972	rs151376	2.37416e-22	-1.99234	-1.1792	1.49978e-05	-1.94152	-1.20258
103122348	rs151375	2.37744e-22	-1.96176	-1.2084	1.66552e-05	-1.81687	-1.2224
103122390	rs115386517	2.95635e-21	-0.649643	-1.94874e-10	7.56974e-05	-1.52525	-1.94874e-10
103122531	rs72940833	1.25044e-20	0.792484	-1.94874e-10	0.000755855	0.775853	-1.94874e-10
103122561	rs1348024	1.20181e-19	4.11391	-1.05851	5.05589e-05	-0.885507	-1.04335
103122582	rs115192304	5.9586e-22	-2.25135	-1.94874e-10	4.13972e-05	-2.12878	-1.94874e-10
103123292	rs114469478	3.80774e-21	-0.396564	-1.94874e-10	9.0034e-05	-1.35181	-1.94874e-10
103123404	rs1547383	6.66448e-20	3.4631	-0.997318	3.74995e-05	-1.24798	-0.979694
103123440	rs151374	2.13733e-22	-2.11527	-1.16136	1.97206e-05	-1.6843	-1.18604
103124254	rs151373	2.1687e-22	-2.11085	-1.15121	1.97055e-05	-1.6932	-1.1779
103124607	rs4698993	7.27045e-20	3.57217	-1.01937	3.83763e-05	-1.20197	-1.00259
103124634	rs2903278	9.31604e-22	-1.79343	-0.0110208	7.16011e-05	-1.49804	-0.0828468
103125031	rs10031823	1.25491e-18	6.51459	-1.11337	1.20146e-05	-2.2253	-1.14058
103125127	rs28556768	9.23797e-22	-1.83247	0.0196089	7.67247e-05	-1.45864	-0.0531287
103125220	rs13435395	7.12465e-20	3.56302	-1.03048	3.77108e-05	-1.20791	-1.01414
103125285	rs1440235	6.89295e-20	3.53335	-1.03387	3.71854e-05	-1.21841	-1.01767
103125383	rs11735227	5.08699e-21	0.968346	-1.07526	1.4124e-05	-2.14327	-1.06085
103125471	rs111982633	8.96942e-22	-1.84236	-1.94874e-10	7.75157e-05	-1.50152	-1.94874e-10
103125489	rs1506505	1.25491e-18	6.51459	-1.11337	1.20146e-05	-2.2253	-1.14058
103125530	rs1440234	7.26491e-20	3.57217	-1.02013	3.83459e-05	-1.20197	-1.00338
103125773	rs11727107	6.9883e-20	3.53335	-1.02013	3.77205e-05	-1.21841	-1.00338
103125915	rs11727215	6.9883e-20	3.53335	-1.02013	3.77205e-05	-1.21841	-1.00338
103125969	rs9715335	6.4692e-20	3.4631	-1.02706	3.63587e-05	-1.24798	-1.01059
103126003	rs150674840	1.83832e-21	-3.48842e-10	-1.12474	0.000112509	-3.48842e-10	-1.12896
103131810	rs28855675	1.01499e-21	-1.84763	0.128907	8.39884e-05	-1.47432	0.0530038
103131948	rs11943887	3.45813e-21	-2.24123	1.74835	0.00041909	-1.37365	1.55974
103132094	rs28760529	5.73239e-21	0.0125334	-1.94874e-10	0.000311096	-0.111894	-1.94874e-10
103132116	rs151422	2.21605e-16	11.7874	-1.21232	1.24984e-05	-2.12148	-1.20492
103132210	rs151421	2.10489e-16	11.738	-1.21446	1.25135e-05	-2.11668	-1.20851
103132392	rs116998966	5.60752e-21	-3.48842e-10	-0.0094914	0.000336662	-3.48842e-10	-0.0329185
103132510	rs7690879	1.11552e-21	-1.83247	0.208191	9.21505e-05	-1.45864	0.130071
103133044	rs7667281	1.17851e-18	6.41888	-1.08048	1.23065e-05	-2.23029	-1.11158
103133389	rs151305	2.22785e-22	-2.13223	-1.10292	2.1462e-05	-1.64798	-1.13774
103133429	rs978998	1.08849e-18	6.32367	-1.06472	1.24249e-05	-2.23476	-1.09753
103133586	rs978999	1.26017e-21	-1.80674	0.30439	9.77618e-05	-1.49312	0.22366
103133738	rs188209010	1.17779e-20	0.732628	-1.94874e-10	0.000301929	-0.141804	-1.94874e-10
103134134	rs28437963	5.84227e-21	0.0315194	-1.94874e-10	0.000316892	-0.0934356	-1.94874e-10
103134179	rs7674104	1.35503e-21	-1.79688	0.3671	0.000102599	-1.50588	0.284713
103134486	rs10011987	1.41214e-20	0.914089	-1.94874e-10	0.000718157	0.724691	-1.94874e-10
103134678	rs28392891	3.37198e-22	-1.59908	-1.2216	1.20633e-05	-2.14248	-1.21936
103134685	rs151420	2.18899e-22	-2.20387	-1.04887	3.08911e-05	-1.3496	-1.07193
103134766	rs151419	2.18899e-22	-2.20387	-1.04887	3.08911e-05	-1.3496	-1.07193
103135116	rs10002033	2.20254e-21	-1.7491	0.805107	0.000137693	-1.61419	0.687218
103135158	rs170872	2.18527e-22	-2.20387	-1.05057	3.08421e-05	-1.3496	-1.07352
103135250	rs151418	2.18673e-22	-2.20895	-1.04483	3.16556e-05	-1.32675	-1.07033
103135610	rs78509684	3.96959e-21	0.588042	-0.942979	1.4734e-05	-2.20798	-0.953854
103135778	rs62322244	2.7952e-21	-1.73176	1.02607	0.000145154	-1.77605	0.901846
103135867	rs151417	5.45063e-22	-1.51173	-0.828726	0.0001019	-0.397755	-0.830251
103136012	rs151416	4.56459e-22	-1.52565	-0.992209	8.79927e-05	-0.385522	-0.98922
103137539	rs151415	9.94183e-17	10.9911	-1.2176	1.3418e-05	-2.04263	-1.21278
103137577	rs17032168	4.61501e-21	-2.25112	2.04683	0.000460012	-1.54029	1.81954
103137712	rs11097768	2.36406e-21	0.221691	-1.09491	1.23855e-05	-2.23589	-1.09958
103137879	rs151414	5.25988e-22	-1.40443	-0.97165	7.42241e-05	-0.578784	-0.966123
103137941	rs151413	4.94752e-22	-1.464	-0.973295	7.88985e-05	-0.505536	-0.978298
103137977	rs1540052	3.59316e-21	-1.79109	1.33652	0.00021268	-1.70479	1.21259
103138211	rs191581757	6.21306e-22	-2.20953	-1.94874e-10	3.98735e-05	-2.16629	-1.94874e-10
103138621	rs151412	7.93787e-17	10.7727	-1.22435	1.56497e-05	-1.87499	-1.22656
103138628	rs151411	1.47472e-16	11.3945	-1.22673	1.57721e-05	-1.86567	-1.22808
103138667	rs28454488	3.4806e-22	-1.70371	-1.08527	1.34071e-05	-2.17385	-1.08236
103138790	rs56258119	5.99041e-22	-2.24602	-1.94874e-10	4.19467e-05	-2.1156	-1.94874e-10
103139877	rs72690422	5.9598e-22	-2.25115	-1.94874e-10	4.42564e-05	-2.062	-1.94874e-10
103140399	rs184831084	2.42858e-21	-0.846293	-1.94874e-10	0.000128171	-0.998635	-1.94874e-10
103140429	rs62322247	5.67982e-22	-2.13347	-0.165792	3.05213e-05	-2.18211	-0.251457
103140736	rs151410	3.73966e-17	10.0196	-1.22391	1.77996e-05	-1.75374	-1.21908
103141168	rs73836536	1.00124e-20	0.570229	-1.94874e-10	0.000677986	0.667129	-1.94874e-10
103141441	rs6825428	2.7834e-21	0.379312	-1.08924	1.23106e-05	-2.24556	-1.09598
103141643	rs145863197	2.17369e-21	-3.48842e-10	-0.957174	0.000137198	-3.48842e-10	-0.930571
103141696	rs62322248	2.68257e-22	-2.20738	-0.842028	4.22047e-05	-1.25001	-0.859452
103142932	rs72690426	1.7651e-22	-2.23996	-1.22802	3.2695e-05	-1.13723	-1.22754
103143615	rs74638578	5.95802e-22	-2.25145	-1.94874e-10	7.36434e-05	-1.55276	-1.94874e-10
103143804	rs28397699	1.52264e-20	0.989432	-1.94874e-10	0.000696841	0.69456	-1.94874e-10
103144711	rs151408	3.22516e-22	-1.6879	-1.1773	1.77411e-05	-1.8022	-1.17391
103144754	rs142493	4.99531e-22	-1.39467	-1.03301	7.42467e-05	-0.515941	-1.02866
103144890	rs151407	1.0607e-16	11.0628	-1.22458	1.66931e-05	-1.81574	-1.22126
103145244	rs72690430	6.41448e-22	-2.17763	-1.94874e-10	3.66581e-05	-2.25036	-1.94874e-10
103146022	rs181942314	1.88588e-21	-3.48842e-10	-1.0992	0.000116641	-3.48842e-10	-1.09289
103146888	rs35225200	0.00114595	39.8492	-1.94874e-10	3.66437e-05	-2.25075	-1.94874e-10
103146890	rs35518360	0.000869383	39.573	-1.94874e-10	3.66148e-05	-2.25154	-1.94874e-10
103147396	rs28835344	5.58031e-21	-0.0143554	-1.94874e-10	0.000305172	-0.131121	-1.94874e-10
103147494	rs604362	1.05954e-16	11.0628	-1.22568	1.66673e-05	-1.81574	-1.22281
103147529	rs144564100	1.66245e-21	-3.48842e-10	-1.22531	0.000102121	-3.48842e-10	-1.22584
103147579	rs148445919	6.35842e-22	-2.1864	-1.94874e-10	3.71529e-05	-2.23696	-1.94874e-10
103147732	rs145954679	6.05431e-22	-2.23541	-1.94874e-10	3.75254e-05	-2.22698	-1.94874e-10
103148009	rs668795	5.06532e-22	-1.37951	-1.03426	7.26188e-05	-0.537369	-1.0294
103148440	rs140015538	6.75352e-22	-2.12612	-1.94874e-10	6.22275e-05	-1.7212	-1.94874e-10
103148482	rs10000402	5.77745e-21	0.0203635	-1.94874e-10	0.000315665	-0.0973165	-1.94874e-10
103148530	rs619183	5.08268e-22	-1.37951	-1.03084	7.28707e-05	-0.537369	-1.02594
103148560	rs668883	3.2378e-22	-1.6879	-1.17339	1.78476e-05	-1.8022	-1.16792
103148646	rs392323	5.16106e-22	-1.3642	-1.03084	7.13352e-05	-0.558666	-1.02594
103148845	rs13434749	1.53772e-20	0.999285	-1.94874e-10	0.000703418	0.703954	-1.94874e-10
103149525	rs115808829	6.93899e-22	-2.09903	-1.94874e-10	6.57001e-05	-1.6669	-1.94874e-10
103149704	rs364553	5.10288e-22	-1.37951	-1.02687	7.31056e-05	-0.537369	-1.02272
103149809	rs62322251	1.95725e-21	0.0261243	-1.08818	1.2297e-05	-2.25098	-1.09166
103150196	rs111501786	3.70069e-21	-0.425081	-1.94874e-10	0.00107883	1.13164	-1.94874e-10
103150981	rs72690436	6.06533e-22	-2.2336	-1.94874e-10	5.2745e-05	-1.88653	-1.94874e-10
103151238	rs55980430	1.97206e-22	-2.24872	-1.10839	5.23073e-05	-0.779823	-1.11504
103151438	rs10021755	5.72517e-21	0.011272	-1.94874e-10	0.000312882	-0.106169	-1.94874e-10
103151453	rs17032185	1.98768e-22	-2.24005	-1.10916	2.34066e-05	-1.56495	-1.13403
103151461	rs10010108	5.2401e-21	-0.0772589	-1.94874e-10	0.000259055	-0.294956	-1.94874e-10
103151556	rs463661	3.34348e-22	-1.66746	-1.16171	1.77465e-05	-1.82011	-1.1557
103151760	rs464969	3.36496e-22	-1.65711	-1.16566	1.75182e-05	-1.82892	-1.15983
103152269	rs77165053	2.64876e-21	-3.48842e-10	-0.759509	0.000164753	-3.48842e-10	-0.747549
103152288	rs458318	3.28992e-22	-1.67773	-1.16759	1.77955e-05	-1.8112	-1.16185
103152517	rs464114	3.28992e-22	-1.67773	-1.16759	1.77955e-05	-1.8112	-1.16185
103153445	rs72690439	6.47506e-22	-2.16823	-1.94874e-10	3.67159e-05	-2.24879	-1.94874e-10
103153674	rs408364	4.05759e-22	-1.59794	-1.03765	0.000103933	-0.175417	-1.03284
103153709	rs452385	4.05759e-22	-1.59794	-1.03765	0.000103933	-0.175417	-1.03284
103153755	rs368845	4.11165e-22	-1.58471	-1.03765	0.000101529	-0.198819	-1.03284
103153854	rs394649	4.11165e-22	-1.58471	-1.03765	0.000101529	-0.198819	-1.03284
103154004	rs460670	3.32387e-22	-1.66746	-1.16759	1.76377e-05	-1.82011	-1.16185
103154130	rs460610	4.09785e-22	-1.58471	-1.04101	0.000101184	-0.198819	-1.03624
103154313	rs406749	4.16698e-22	-1.57134	-1.03765	9.91931e-05	-0.222091	-1.03284
103154391	rs367659	3.32387e-22	-1.66746	-1.16759	1.76377e-05	-1.82011	-1.16185
103154686	rs456734	4.11165e-22	-1.58471	-1.03765	0.000101529	-0.198819	-1.03284
103155227	rs366374	4.11165e-22	-1.58471	-1.03765	0.000101529	-0.198819	-1.03284
103155276	rs380768	4.153e-22	-1.57134	-1.04101	9.8856e-05	-0.222091	-1.03624
103155500	rs430589	4.11165e-22	-1.58471	-1.03765	0.000101529	-0.198819	-1.03284
103155520	rs1968543	4.50155e-21	0.866896	-1.09607	1.28136e-05	-2.20205	-1.09945
103155567	rs72690448	2.04347e-22	-2.23654	-1.085	2.45363e-05	-1.53943	-1.11241
103155652	rs2119211	4.21607e-21	0.812858	-1.10755	1.2592e-05	-2.20865	-1.11028
103155765	rs463721	4.10317e-22	-1.58689	-1.03753	9.54187e-05	-0.26148	-1.03224
103155773	rs456877	3.28087e-22	-1.67852	-1.16955	1.7339e-05	-1.8354	-1.16364
103155822	rs420823	4.11712e-22	-1.58689	-1.03414	9.57474e-05	-0.26148	-1.0288
103156100	rs459559	4.01e-22	-1.60974	-1.03765	0.000106157	-0.154244	-1.03284
103156290	rs143606481	6.00157e-22	-2.24416	-1.94874e-10	4.32793e-05	-2.08432	-1.94874e-10
103156357	rs141110679	6.16366e-22	-2.21751	-1.94874e-10	5.62026e-05	-1.82303	-1.94874e-10
103156358	rs386682	4.11165e-22	-1.58471	-1.03765	0.000101529	-0.198819	-1.03284
103156422	rs6855752	2.01114e-22	-2.25118	-1.0863	5.79837e-05	-0.69829	-1.09354
103156441	rs6830450	2.01114e-22	-2.25118	-1.0863	5.79837e-05	-0.69829	-1.09354
103156540	rs62323488	7.38239e-21	1.36157	-1.09607	1.35505e-05	-2.14613	-1.09945
103156782	rs35610681	3.44777e-22	-1.77107	-1.02739	0.000141131	0.120142	-1.02245
103156829	rs34376460	3.10986e-22	-1.8958	-1.00581	0.000196127	0.427375	-1.00061
103156851	rs35301460	3.15295e-22	-1.88604	-1.00181	0.000191768	0.400852	-0.996561
103156858	rs35700174	3.15295e-22	-1.88604	-1.00181	0.000191768	0.400852	-0.996561
103156892	rs34922141	3.29536e-22	-1.84569	-0.997984	0.000173357	0.296052	-0.992694
103156923	rs35166705	1.19613e-16	11.1624	-1.204	1.68129e-05	-1.83353	-1.19632
103156971	rs55866413	2.06973e-22	-2.25087	-1.0579	5.85988e-05	-0.714776	-1.06651
103156991	rs413462	3.50318e-22	-1.74825	-1.03426	0.00013334	0.0703083	-1.0294
103157352	rs11733665	5.95739e-22	-2.25155	-1.94874e-10	4.41189e-05	-2.06511	-1.94874e-10
103157504	rs11733720	5.27768e-21	1.03759	-1.1077	1.29686e-05	-2.17854	-1.11093
103157623	rs465176	3.50318e-22	-1.74825	-1.03426	0.00013334	0.0703083	-1.0294
103157928	rs118178520	7.52214e-21	-3.48842e-10	0.284251	0.000454486	-3.48842e-10	0.267171
103158008	rs463772	4.23798e-22	-1.55784	-1.03426	9.72574e-05	-0.245232	-1.0294
103158175	rs459159	4.2672e-22	-1.55784	-1.02739	9.79362e-05	-0.245232	-1.02245
103158385	rs7685748	2.05956e-22	-2.23394	-1.07975	2.5082e-05	-1.52216	-1.10769
103158681	rs418348	3.47508e-22	-1.75973	-1.03084	0.000137169	0.0951605	-1.02594
103158770	rs2119210	5.07283e-21	1.00005	-1.10975	1.28714e-05	-2.18404	-1.11295
103158782	rs2119209	5.22236e-21	1.02648	-1.10713	1.29546e-05	-2.18019	-1.11036
103158817	rs460755	3.44777e-22	-1.77107	-1.02739	0.000141131	0.120142	-1.02245
103158919	rs183846743	1.48683e-21	-1.33695	-1.94874e-10	8.64035e-05	-1.39297	-1.94874e-10
103159044	rs455610	3.48709e-22	-1.75973	-1.02739	0.000137649	0.0951605	-1.02245
103159089	rs10433991	5.57003e-21	1.09414	-1.11034	1.30471e-05	-2.16991	-1.11352
103159196	rs455741	3.51518e-22	-1.74825	-1.03084	0.000133802	0.0703083	-1.02594
103159273	rs11940068	2.02867e-22	-2.25087	-1.07794	5.75023e-05	-0.714776	-1.0854
103160053	rs384085	3.52733e-22	-1.74825	-1.02739	0.000134271	0.0703083	-1.02245
103160115	rs180936934	8.50974e-21	-3.48842e-10	0.407612	0.000566277	-3.48842e-10	0.487087
103160167	rs62323491	2.07254e-22	-2.23394	-1.07347	2.52245e-05	-1.52216	-1.10202
103160208	rs458870	1.09514e-16	11.0628	-1.19263	1.73366e-05	-1.81574	-1.18344
103160210	rs6852794	4.12229e-21	0.787287	-1.10448	1.25865e-05	-2.21163	-1.10774
103160560	rs456985	3.61066e-22	-1.7249	-1.02739	0.00012781	0.0209933	-1.02245
103160587	rs116095386	1.66919e-21	-1.22126	-1.94874e-10	0.000426419	0.203426	-1.94874e-10
103160829	rs113361187	6.58188e-22	-2.15186	-1.94874e-10	3.68486e-05	-2.24518	-1.94874e-10
103160885	rs10433893	5.75338e-21	1.12123	-1.10504	1.31717e-05	-2.16563	-1.1083
103161010	rs72690454	2.03599e-22	-2.2298	-1.0954	2.53687e-05	-1.49673	-1.12175
103161258	rs193258472	2.20766e-21	-3.48842e-10	-0.941666	0.000136961	-3.48842e-10	-0.932298
103161472	rs28802702	3.53141e-21	-0.471902	-1.94874e-10	0.000234096	-0.396265	-1.94874e-10
103161670	rs142674101	1.86315e-21	-3.48842e-10	-1.11133	0.000114306	-3.48842e-10	-1.11312
103161815	rs463542	3.55623e-22	-1.73664	-1.03084	0.000130535	0.0455859	-1.02594
103161935	rs406954	3.55623e-22	-1.73664	-1.03084	0.000130535	0.0455859	-1.02594
103161953	rs451078	3.58594e-22	-1.7249	-1.03426	0.000126924	0.0209933	-1.0294
103162157	rs62323492	5.73809e-21	1.12123	-1.1077	1.31372e-05	-2.16563	-1.11093
103162228	rs467204	3.56852e-22	-1.73664	-1.02739	0.000130992	0.0455859	-1.02245
103162329	rs146078165	1.87521e-22	-2.24267	-1.16479	2.33662e-05	-1.54167	-1.15904
103162561	rs34185522	2.05289e-22	-2.24939	-1.06755	5.53148e-05	-0.763695	-1.07526
103162699	rs456349	3.52026e-22	-1.73675	-1.0409	0.000124502	0.0104054	-1.03808
103162707	rs456521	3.58341e-22	-1.73664	-1.02323	0.000131485	0.0455859	-1.01869
103162998	rs11945205	2.05289e-22	-2.24939	-1.06755	5.53148e-05	-0.763695	-1.07526
103163142	rs73836538	5.57528e-21	-0.0152566	-1.94874e-10	0.000304904	-0.131998	-1.94874e-10
103163213	rs11936159	2.10358e-22	-2.23394	-1.0586	2.55664e-05	-1.52216	-1.08856
103163326	rs62323493	2.13506e-22	-2.23549	-1.0422	2.88534e-05	-1.41031	-1.07945
103163571	rs62323495	6.7349e-22	-2.12888	-1.94874e-10	3.67371e-05	-2.24821	-1.94874e-10
103163889	rs59629817	2.06367e-22	-2.24939	-1.06231	5.55982e-05	-0.763695	-1.07015
103163922	rs458771	3.37793e-22	-1.64666	-1.17226	1.72464e-05	-1.83765	-1.16674
103163926	rs60245306	2.05993e-22	-2.24939	-1.06413	5.54998e-05	-0.763695	-1.07192
103163959	rs458779	3.36615e-22	-1.64666	-1.17576	1.71811e-05	-1.83765	-1.17054
103164073	rs60709691	2.06367e-22	-2.24939	-1.06231	5.55982e-05	-0.763695	-1.07015
103164166	rs57957741	3.58763e-21	0.755219	-1.21133	1.79533e-05	-1.75322	-1.211
103164401	rs72690460	2.07039e-22	-2.24796	-1.06048	5.39344e-05	-0.795861	-1.06837
103164462	rs458943	3.50318e-22	-1.74825	-1.03426	0.00013334	0.0703083	-1.0294
103164473	rs78841505	2.06662e-22	-2.24796	-1.06231	5.38384e-05	-0.795861	-1.07015
103164614	rs78349477	2.07407e-22	-2.24619	-1.06048	5.22459e-05	-0.827668	-1.06837
103164816	rs62323537	2.07619e-22	-2.24517	-1.06048	5.14284e-05	-0.843438	-1.06837
103164921	rs460624	1.1552e-16	11.11	-1.18636	1.73118e-05	-1.82421	-1.17639
103165019	rs56718028	2.07039e-22	-2.24796	-1.06048	5.39344e-05	-0.795861	-1.06837
103165047	rs59247268	2.07039e-22	-2.24796	-1.06048	5.39344e-05	-0.795861	-1.06837
103165069	rs72922981	4.4977e-21	-0.230034	-1.94874e-10	0.000286844	-0.193058	-1.94874e-10
103165485	rs460800	3.27459e-22	-1.67773	-1.17226	1.77086e-05	-1.8112	-1.16674
103165513	rs465164	1.15954e-16	11.11	-1.18261	1.73841e-05	-1.82421	-1.17223
103165608	rs6855701	5.42716e-21	1.06715	-1.10934	1.30026e-05	-2.17408	-1.11277
103165885	rs11942074	2.06662e-22	-2.24796	-1.06231	5.38384e-05	-0.795861	-1.07015
103165898	rs462060	3.28133e-22	-1.67773	-1.17021	1.77468e-05	-1.8112	-1.16459
103166086	rs56028926	2.06131e-22	-2.24872	-1.06413	5.46119e-05	-0.779823	-1.07192
103166193	rs462178	3.24812e-22	-1.6879	-1.17021	1.79072e-05	-1.8022	-1.16459
103166232	rs462186	3.56593e-22	-1.74825	-1.01651	0.000135758	0.0703083	-1.01143
103166258	rs111229888	3.91566e-21	-0.368615	-1.94874e-10	0.00117486	1.21691	-1.94874e-10
103166298	rs74693356	1.50505e-21	-1.32478	-1.94874e-10	8.7429e-05	-1.38117	-1.94874e-10
103166437	rs377273	3.61657e-22	-1.73061	-1.02005	0.000124799	-0.0102735	-1.01502
103166444	rs373091	3.6294e-22	-1.73061	-1.01651	0.000125247	-0.0102735	-1.01143
103166559	rs660502	3.55887e-22	-1.74825	-1.01849	0.000135239	0.0703083	-1.01526
103166616	rs660580	3.55333e-22	-1.74825	-1.02005	0.000135272	0.0703083	-1.01502
103166627	rs680310	8.28236e-17	10.7613	-1.17044	1.88033e-05	-1.75914	-1.15883
103166718	rs450780	3.24812e-22	-1.6879	-1.17021	1.79072e-05	-1.8022	-1.16459
103166816	rs387839	3.56593e-22	-1.74825	-1.01651	0.000135758	0.0703083	-1.01143
103166984	rs142873571	1.86576e-22	-2.2389	-1.17361	2.20734e-05	-1.58968	-1.16794
103166989	rs62323541	5.78533e-21	1.13106	-1.10934	1.31512e-05	-2.16271	-1.11277
103167226	rs113732593	6.77841e-21	0.180144	-1.94874e-10	0.000368831	0.058342	-1.94874e-10
103167316	rs459331	3.53809e-22	-1.75973	-1.01287	0.000139687	0.0951605	-1.00776
103167394	rs56385550	2.12197e-22	-2.23394	-1.0499	2.57693e-05	-1.52216	-1.08065
103167613	rs49178	4.43394e-22	-1.53043	-1.01647	9.45834e-05	-0.291124	-1.01139
103168050	rs457490	3.56608e-22	-1.74825	-1.01647	0.000135763	0.0703083	-1.01139
103168210	rs76407418	1.98991e-21	-1.04551	-1.94874e-10	4.01281e-05	-2.15992	-1.94874e-10
103168489	rs116793213	6.26811e-22	-2.20071	-1.94874e-10	5.15238e-05	-1.90995	-1.94874e-10
103168536	rs145145587	2.51446e-21	-3.48842e-10	-0.81154	0.000156294	-3.48842e-10	-0.80026
103168624	rs79456921	2.19937e-21	-3.48842e-10	-0.945427	0.000135734	-3.48842e-10	-0.9413
103168673	rs11736058	4.43394e-22	-1.53043	-1.01647	9.45834e-05	-0.291124	-1.01139
103168829	rs593576	4.43394e-22	-1.53043	-1.01647	9.45834e-05	-0.291124	-1.01139
103169127	rs412428	3.68324e-22	-1.71592	-1.01647	0.000142917	0.121662	-1.01139
103169242	rs458201	3.58096e-22	-1.73664	-1.02391	0.000131454	0.0455859	-1.01893
103169254	rs457736	3.60772e-22	-1.73664	-1.01647	0.000132448	0.0455859	-1.01139
103169614	rs4640675	3.5845e-22	-1.74669	-1.01287	0.000131757	0.0367208	-1.00776
103169627	rs4525979	3.5845e-22	-1.74669	-1.01287	0.000131757	0.0367208	-1.00776
103169656	rs4621433	3.5845e-22	-1.74669	-1.01287	0.000131757	0.0367208	-1.00776
103169856	rs688499	3.5845e-22	-1.74669	-1.01287	0.000131757	0.0367208	-1.00776
103169912	rs6835816	3.58734e-21	-0.456189	-1.94874e-10	0.000237882	-0.380222	-1.94874e-10
103169974	rs651547	1.30109e-16	11.2097	-1.16718	1.73726e-05	-1.84184	-1.15526
103169982	rs651551	3.30333e-22	-1.67488	-1.16637	1.76008e-05	-1.82348	-1.16058
103170123	rs6813204	3.29393e-22	-1.67773	-1.16637	1.78181e-05	-1.8112	-1.16058
103170124	rs13150344	1.24824e-16	11.1624	-1.16135	1.76293e-05	-1.83353	-1.1489
103170222	rs660157	3.67061e-22	-1.72669	-1.00914	0.000147302	0.144761	-1.00427
103170226	rs659837	3.67061e-22	-1.72669	-1.00914	0.000147302	0.144761	-1.00427
103170246	rs659812	1.3087e-16	11.2097	-1.16135	1.74835e-05	-1.84184	-1.1489
103170292	rs659763	1.37832e-16	11.2624	-1.16218	1.73091e-05	-1.85096	-1.1498
103170425	rs11930303	2.05453e-22	-2.24619	-1.06995	5.17653e-05	-0.827668	-1.07761
103170468	rs658953	3.63384e-22	-1.73664	-1.00925	0.000133419	0.0455859	-1.00409
103170568	rs621412	1.18853e-16	11.11	-1.15791	1.7861e-05	-1.82421	-1.14516
103170700	rs657985	1.0965e-16	11.0241	-1.15264	1.80177e-05	-1.8212	-1.13944
103170731	rs12498694	1.65762e-21	-3.48842e-10	-1.22822	0.000101874	-3.48842e-10	-1.22826
103170769	rs657581	3.23392e-22	-1.69798	-1.16451	1.81837e-05	-1.79312	-1.15836
103170772	rs11930418	2.05453e-22	-2.24619	-1.06995	5.17653e-05	-0.827668	-1.07761
103170824	rs657521	3.23423e-22	-1.69798	-1.16441	1.81805e-05	-1.79312	-1.15853
103170842	rs657195	3.59326e-22	-1.74788	-1.00925	0.000132007	0.0349508	-1.00409
103170845	rs11930452	2.04753e-22	-2.24782	-1.07173	5.20553e-05	-0.820349	-1.07934
103171027	rs682916	3.63384e-22	-1.73664	-1.00925	0.000133419	0.0455859	-1.00409
103171120	rs448181	3.67676e-22	-1.7249	-1.00925	0.000130178	0.0209933	-1.00409
103171274	rs432186	3.67676e-22	-1.7249	-1.00925	0.000130178	0.0209933	-1.00409
103171317	rs440507	3.63384e-22	-1.73664	-1.00925	0.000133419	0.0455859	-1.00409
103171531	rs643645	3.67676e-22	-1.7249	-1.00925	0.000130178	0.0209933	-1.00409
103171548	rs685213	3.267e-22	-1.6879	-1.16441	1.80161e-05	-1.8022	-1.15853
103171659	rs13111982	3.67676e-22	-1.7249	-1.00925	0.000130178	0.0209933	-1.00409
103171932	rs426642	3.27351e-22	-1.6879	-1.16242	1.80536e-05	-1.8022	-1.15645
103172135	rs461902	3.59685e-22	-1.75915	-0.996978	0.000137011	0.0598155	-0.991751
103172184	rs75671166	7.15984e-22	-2.0677	-1.94874e-10	3.85336e-05	-2.20047	-1.94874e-10
103172201	rs465144	3.64714e-22	-1.73664	-1.0056	0.000133913	0.0455859	-1.00039
103172206	rs80137092	7.21112e-22	-2.06056	-1.94874e-10	3.83929e-05	-2.20413	-1.94874e-10
103172311	rs62327888	2.08099e-22	-2.23477	-1.06856	2.51997e-05	-1.52758	-1.09759
103172826	rs62327889	2.0461e-22	-2.24517	-1.07508	5.07012e-05	-0.843438	-1.08261
103173058	rs460026	4.54516e-22	-1.51652	-1.0056	9.34782e-05	-0.313874	-1.00039
103173173	rs463373	3.29454e-22	-1.6815	-1.16242	1.79513e-05	-1.80789	-1.15645
103173564	rs444943	4.49602e-22	-1.51652	-1.01647	9.24559e-05	-0.313874	-1.01139
103173654	rs438803	3.68601e-22	-1.7249	-1.00674	0.000130697	0.0209933	-1.00011
103173711	rs439757	3.29984e-22	-1.6815	-1.16081	1.79789e-05	-1.80789	-1.15491
103173749	rs13126885	4.54516e-22	-1.51652	-1.0056	9.34782e-05	-0.313874	-1.00039
103173900	rs72924805	3.5335e-21	-0.471311	-1.94874e-10	0.000234237	-0.395661	-1.94874e-10
103174015	rs190178	4.5345e-22	-1.51522	-1.00925	9.03102e-05	-0.344656	-1.00409
103174117	rs58321370	3.39355e-21	0.636434	-1.14816	1.19137e-05	-2.22334	-1.15097
103174196	rs151372	3.261e-22	-1.69173	-1.16242	1.81157e-05	-1.79877	-1.15645
103174326	rs535966969	1.75907e-21	-3.48842e-10	-1.16881	0.000107512	-3.48842e-10	-1.17439
103174425	rs73836548	7.36605e-21	0.263282	-1.94874e-10	0.00032733	-0.0610272	-1.94874e-10
103174491	rs151370	3.75231e-22	-1.7119	-1.00191	0.000123818	-0.0365169	-0.996669
103174653	rs17032286	2.60437e-22	-1.87036	-1.20863	5.04839e-05	-0.725168	-1.20517
103174728	rs17032290	7.28131e-21	0.251711	-1.94874e-10	0.000323815	-0.0718251	-1.94874e-10
103174819	rs192068	4.54529e-22	-1.52914	-0.992955	9.33071e-05	-0.322087	-0.994014
103175292	rs149268	3.95662e-22	-1.67544	-0.985357	0.000116394	-0.108585	-0.986433
103175743	rs182865	4.87389e-22	-1.45821	-0.994084	8.38995e-05	-0.433627	-0.988749
103176039	rs62327912	2.08653e-22	-2.24495	-1.05573	5.05727e-05	-0.864857	-1.06373
103176308	rs17823175	1.8821e-22	-2.23096	-1.17284	2.10249e-05	-1.63916	-1.16713
103176740	rs58379650	2.07525e-22	-2.25037	-1.05573	5.65337e-05	-0.753431	-1.06373
103176770	rs151369	3.33168e-22	-1.67117	-1.16154	1.77459e-05	-1.81691	-1.15893
103177071	rs2298752	2.08411e-22	-2.24986	-1.05199	5.58299e-05	-0.769617	-1.06007
103177480	rs17032321	3.20698e-21	-0.568271	-1.94874e-10	0.000225514	-0.433615	-1.94874e-10
103177486	rs2298751	6.99032e-21	-3.48842e-10	0.210926	0.00039761	-3.48842e-10	0.133476
103178952	rs73836551	4.95512e-21	-0.133177	-1.94874e-10	0.000282437	-0.208541	-1.94874e-10
103179168	rs115980427	6.28121e-22	-2.19862	-1.94874e-10	9.81777e-05	-1.26522	-1.94874e-10
103179173	rs4476601	5.12633e-20	3.32469	-1.12131	2.51672e-05	-1.50281	-1.12365
103179268	rs6813511	1.8295e-21	-1.12955	-1.94874e-10	8.93501e-05	-1.35943	-1.94874e-10
103179275	rs7681171	1.87088e-22	-2.21986	-1.18991	2.42837e-05	-1.45879	-1.2034
103179444	rs75109624	1.88975e-21	-3.48842e-10	-1.09715	0.000117145	-3.48842e-10	-1.08858
103179788	rs7662378	2.01868e-22	-2.23144	-1.10229	8.24314e-05	-0.330918	-1.10911
103180149	rs170871	1.18362e-18	6.56463	-1.22189	1.3457e-05	-2.02803	-1.22446
103180875	rs189215	3.76027e-22	-1.53653	-1.17516	1.54398e-05	-1.94462	-1.17043
103181113	rs151368	3.29259e-22	-1.67117	-1.17334	1.75764e-05	-1.81691	-1.16853
103181749	rs6832846	3.35844e-22	-1.65023	-1.17448	1.72347e-05	-1.83469	-1.17038
103182231	rs151388	3.8018e-22	-1.52736	-1.17335	1.51899e-05	-1.96215	-1.16921
103182616	rs17032357	1.11458e-21	-0.472702	-1.15242	1.21582e-05	-2.19883	-1.15516
103182636	rs4698843	3.88725e-22	-1.50513	-1.17335	1.49821e-05	-1.97593	-1.16921
103182661	rs17032332	1.18268e-21	-0.413394	-1.15242	1.20415e-05	-2.20848	-1.15516
103183218	rs9331	3.87676e-22	-1.51687	-1.16431	1.52435e-05	-1.96872	-1.15913
103183510	rs151390	1.3104e-19	4.25203	-1.11012	6.97678e-05	-0.508844	-1.09798
103183531	rs9705	4.0448e-22	-1.46934	-1.16941	1.47297e-05	-1.997	-1.16513
103183935	rs151392	4.00416e-22	-1.48137	-1.16748	1.48618e-05	-1.99007	-1.16314
103184089	rs151393	4.21298e-22	-1.44501	-1.153	1.4749e-05	-2.01059	-1.15023
103184239	rs112519623	1.01274e-20	0.581644	-1.94874e-10	0.00383455	2.39981	-1.94874e-10
103184590	rs7672806	2.19365e-22	-2.1536	-1.09702	2.67266e-05	-1.46236	-1.10398
103184652	rs151394	3.61946e-22	-1.58627	-1.16359	1.65874e-05	-1.88498	-1.15837
103186222	rs56072709	6.30047e-21	0.107025	-1.94874e-10	0.000273242	-0.24164	-1.94874e-10
103186708	rs151395	3.56891e-22	-1.59734	-1.16658	1.66555e-05	-1.87668	-1.16258
103186782	rs151396	4.11374e-22	-1.45723	-1.16462	1.46964e-05	-2.00384	-1.16056
103186797	rs151397	4.15614e-22	-1.44501	-1.16658	1.45681e-05	-2.01059	-1.16258
103186915	rs79774301	5.96342e-22	-2.25054	-1.94874e-10	3.67609e-05	-2.24756	-1.94874e-10
103187076	rs151398	4.10933e-22	-1.48137	-1.14156	1.52363e-05	-1.99007	-1.13825
103187146	rs62327916	6.92172e-22	-0.946244	-1.15528	1.40668e-05	-2.04995	-1.15823
103187335	rs151253114	1.07454e-20	0.640877	-1.94874e-10	0.000204817	-0.529881	-1.94874e-10
103187430	rs56215225	2.02056e-22	-2.24147	-1.09134	2.04049e-05	-1.71811	-1.11811
103187562	rs151399	4.60658e-22	-1.28059	-1.22811	1.22447e-05	-2.11895	-1.22795
103187612	rs151400	5.69902e-22	-1.07175	-1.22414	1.18357e-05	-2.15689	-1.22398
103188294	rs7681239	1.95876e-22	-2.24602	-1.11785	1.89799e-05	-1.76688	-1.14174
103188478	rs116767419	7.45925e-22	-2.02673	-1.94874e-10	7.64831e-05	-1.51493	-1.94874e-10
103188709	rs13107325	0.997973	46.6187	-1.94874e-10	3.67431e-05	-2.24805	-1.94874e-10
103189036	rs17823966	1.44228e-20	0.93521	-1.94874e-10	0.000281484	-0.211921	-1.94874e-10
103189416	rs13114343	1.65106e-21	-0.109791	-1.12239	1.67234e-05	-1.91292	-1.12226
103189437	rs10489124	2.98492e-22	-1.74069	-1.20192	6.2705e-05	-0.51317	-1.20039
103189686	rs80176743	3.80041e-22	-1.62728	-1.07379	1.26135e-05	-2.24712	-1.07011
103189902	rs17225702	3.87764e-22	-1.60529	-1.07567	1.25687e-05	-2.24878	-1.07201
103190128	rs151401	8.80936e-17	10.8533	-1.20071	1.63188e-05	-1.85321	-1.20647
103190229	rs17032400	1.15126e-20	1.89702	-1.18718	1.12919e-05	-2.23339	-1.19452
103190486	rs151402	4.032e-22	-1.43353	-1.20839	1.83283e-05	-1.73479	-1.20876
103190828	rs4699006	1.21182e-20	1.9524	-1.19129	1.1174e-05	-2.24018	-1.19823
103191137	rs113926309	6.38276e-22	-2.18258	-1.94874e-10	4.71779e-05	-1.99807	-1.94874e-10
103191447	rs151403	3.95354e-22	-1.44739	-1.21418	1.839e-05	-1.72366	-1.21652
103191787	rs151404	1.04817e-16	11.0241	-1.19772	1.68946e-05	-1.8212	-1.2038
103192243	rs9992479	2.24675e-20	2.57124	-1.19277	1.1059e-05	-2.24919	-1.19956
103192893	rs10049581	5.17811e-22	-1.30729	-1.08445	1.27234e-05	-2.22766	-1.0809
103193578	rs151405	1.65503e-19	4.46616	-1.09077	1.64845e-05	-1.95286	-1.09672
103193660	rs74665237	3.80752e-22	-1.61266	-1.08655	1.24374e-05	-2.24827	-1.08302
103194264	rs151406	8.57616e-17	10.8264	-1.2007	1.74754e-05	-1.78473	-1.20647
103194531	rs144401529	2.66025e-21	0.359855	-1.11503	1.18816e-05	-2.25095	-1.12606
103195128	rs149907535	5.99781e-22	-2.24479	-1.94874e-10	5.12409e-05	-1.91546	-1.94874e-10
103195240	rs233834	3.83847e-22	-1.47047	-1.22065	1.8634e-05	-1.70466	-1.22234
103195333	rs233833	4.87444e-22	-1.22629	-1.22589	1.29317e-05	-2.06667	-1.22565
103196355	rs11725311	2.68669e-21	0.386828	-1.13212	1.16812e-05	-2.25139	-1.14262
103197056	rs181746463	2.62327e-21	-3.48842e-10	-0.769177	0.000158716	-3.48842e-10	-0.784878
103197384	rs233832	1.64324e-19	4.46616	-1.09792	1.63697e-05	-1.95286	-1.1037
103197882	rs233831	3.81768e-22	-1.47047	-1.22608	1.85562e-05	-1.70466	-1.22653
103198082	rs13135092	1.13645e-05	35.2357	-1.94874e-10	5.01032e-05	-1.93791	-1.94874e-10
103198424	rs233830	1.01444e-16	10.9771	-1.18347	1.726e-05	-1.8127	-1.19091
103198466	rs139036380	6.1478e-22	-1.06427	-1.15582	1.44976e-05	-2.01343	-1.16458
103198819	rs115510548	5.12252e-22	-1.29447	-1.10807	1.24923e-05	-2.22207	-1.10482
103198929	rs233829	1.67315e-19	4.46616	-1.07988	1.66612e-05	-1.95286	-1.08606
103199767	rs233828	9.05419e-17	10.8783	-1.19833	1.73428e-05	-1.79447	-1.20435
103199925	rs191022895	1.61346e-21	-1.25522	-1.94874e-10	9.55329e-05	-1.29253	-1.94874e-10
103199965	rs57742487	3.74939e-22	-1.60529	-1.1093	1.21478e-05	-2.24878	-1.10607
103200577	rs10014145	1.58156e-19	4.42948	-1.0995	1.64724e-05	-1.94506	-1.10525
103201122	rs28505163	4.9468e-22	-1.31183	-1.12562	1.21948e-05	-2.22837	-1.12261
103201821	rs233827	1.44422e-19	4.3399	-1.10076	1.22141e-05	-2.23154	-1.11786
103202914	rs63519	1.00518e-16	10.9771	-1.19264	1.71168e-05	-1.8127	-1.19924
103202927	rs112673097	9.98325e-22	-1.73528	-1.94874e-10	0.000122469	-1.04414	-1.94874e-10
103203113	rs56295373	1.82411e-22	-2.21225	-1.22284	1.96489e-05	-1.64696	-1.22701
103203228	rs233826	4.10821e-22	-1.39544	-1.22776	1.40204e-05	-1.98398	-1.2275
103203250	rs233825	1.7449e-19	4.50704	-1.07877	1.65374e-05	-1.9614	-1.08497
103203467	rs11733504	3.10534e-21	0.566363	-1.16684	1.13461e-05	-2.25024	-1.17289
103203482	rs77855778	1.64981e-21	-1.23294	-1.94874e-10	3.69294e-05	-2.24299	-1.94874e-10
103203500	rs2165265	3.04552e-21	0.540452	-1.16038	1.14011e-05	-2.25075	-1.16754
103203853	rs2119213	3.66628e-21	0.742772	-1.17719	1.1326e-05	-2.2449	-1.17999
103203915	rs233824	3.53309e-22	-1.54675	-1.22726	1.49772e-05	-1.91847	-1.22699
103203945	rs233823	1.03957e-16	10.9788	-1.16064	1.78958e-05	-1.79757	-1.16986
103204126	rs233822	7.85246e-19	6.08721	-1.15481	1.16804e-05	-2.23495	-1.15913
103204358	rs233821	6.65752e-18	8.16983	-1.09993	1.44017e-05	-2.06956	-1.11509
103204734	rs233818	4.14808e-22	-1.43023	-1.1833	1.53798e-05	-1.93684	-1.18211
103204845	rs233817	1.68883e-17	8.9866	-0.98582	1.44551e-05	-2.19115	-0.989802
103205126	rs448195	1.78185e-17	9.12671	-1.07232	1.34223e-05	-2.16511	-1.08997
103205128	rs431451	8.38761e-17	10.8167	-1.21317	1.30475e-05	-2.06308	-1.22032
103205295	rs426442	3.70841e-22	-1.63255	-1.09303	1.7479e-05	-1.91054	-1.08046
103205646	rs11941736	2.38773e-22	-2.07285	-1.09299	1.76017e-05	-1.87864	-1.10536
103205668	rs17226148	3.86551e-22	-1.64869	-1.0354	1.32354e-05	-2.24242	-1.02668
103205769	rs10489123	1.96093e-22	-2.1592	-1.20357	1.95233e-05	-1.6645	-1.21588
103205937	rs117300386	2.26604e-21	-3.48842e-10	-0.915564	0.00014741	-3.48842e-10	-0.858779
103206090	rs10489122	6.05744e-21	0.842512	-0.774824	1.79631e-05	-2.17449	-0.789186
103206152	rs17824524	1.85859e-22	-2.22173	-1.19464	1.63522e-05	-1.84828	-1.20936
103206240	rs10489121	4.07812e-22	-1.68122	-0.949324	1.45395e-05	-2.23627	-0.93886
103206555	rs233816	2.13689e-17	9.44376	-1.20767	1.6216e-05	-1.84979	-1.21621
103206597	rs77838078	4.13166e-22	-1.65948	-0.95803	1.43632e-05	-2.2396	-0.947729
103206711	rs79969194	4.17589e-22	-1.65237	-0.954483	1.4401e-05	-2.24058	-0.944115
103206829	rs79276766	3.95738e-22	-1.70257	-0.95803	1.44651e-05	-2.23253	-0.947729
103207077	rs62327945	1.92489e-22	-2.17889	-1.20242	1.65918e-05	-1.82802	-1.21507
103207425	rs72692219	7.46017e-21	0.953824	-0.677845	2.01624e-05	-2.15616	-0.69202
103207765	rs17032436	8.36374e-22	-1.91228	-1.94874e-10	3.69028e-05	-2.24371	-1.94874e-10
103207785	rs77700733	2.12291e-21	-3.48842e-10	-0.98081	0.000131866	-3.48842e-10	-0.970209
103207807	rs233815	5.10482e-18	7.98631	-1.18197	1.13743e-05	-2.21807	-1.20256
103207968	rs62327946	1.94283e-22	-2.19699	-1.17505	1.76877e-05	-1.78502	-1.1941
103208244	rs72692221	1.91877e-22	-2.20749	-1.17701	1.71078e-05	-1.81679	-1.19567
103208632	rs6825874	1.93064e-22	-2.22157	-1.15676	1.66843e-05	-1.85834	-1.17919
103208703	rs233814	3.183e-22	-1.81029	-1.06807	2.06754e-05	-1.7697	-1.05336
103208891	rs2165266	7.30867e-21	0.929519	-0.674056	2.04997e-05	-2.14543	-0.686158
103209043	rs6826958	1.90251e-22	-2.21312	-1.1799	1.70426e-05	-1.81831	-1.19797
103209753	rs233813	2.12424e-17	9.43033	-1.20018	1.66688e-05	-1.82837	-1.21009
103210521	rs60690742	3.20696e-22	-1.94017	-0.930693	1.75959e-05	-2.03428	-0.950047
103210831	rs233812	2.21726e-17	9.47443	-1.20142	1.65139e-05	-1.83671	-1.21108
103211020	rs117217846	3.45567e-21	-3.48842e-10	-0.493583	0.000207575	-3.48842e-10	-0.516506
103211254	rs233811	4.03709e-18	7.75717	-1.18749	1.1368e-05	-2.21421	-1.20699
103211420	rs77378426	4.81945e-22	-1.5624	-0.90113	1.50558e-05	-2.24921	-0.891019
103211903	rs233810	2.25473e-17	9.49061	-1.20084	1.68974e-05	-1.81574	-1.2091
103212430	rs233809	3.58788e-18	7.64574	-1.19402	1.14879e-05	-2.19908	-1.21163
103212456	rs233808	3.84381e-18	7.69088	-1.17026	1.16537e-05	-2.20231	-1.19406
103212512	rs233807	2.12569e-17	9.43033	-1.1995	1.6678e-05	-1.82837	-1.20954
103212837	rs4588460	1.93035e-22	-2.22781	-1.15068	1.68114e-05	-1.85582	-1.17412
103212846	rs233806	1.94747e-17	9.33753	-1.19425	1.70517e-05	-1.81048	-1.20527
103212864	rs233805	3.37348e-18	7.54579	-1.15569	1.19203e-05	-2.19153	-1.18223
103212916	rs233804	3.31322e-18	7.54579	-1.17372	1.17484e-05	-2.19153	-1.19676
103213058	rs59814792	4.70176e-22	-1.5953	-0.892946	1.52173e-05	-2.24685	-0.88271
103213069	rs148026569	6.30622e-22	-2.19465	-1.94874e-10	6.1157e-05	-1.73855	-1.94874e-10
103213242	rs390878	3.159e-22	-1.82231	-1.06362	2.34312e-05	-1.64865	-1.04928
103213362	rs173048	4.71798e-18	7.88662	-1.16108	1.15251e-05	-2.22048	-1.18699
103213671	rs7655493	4.64254e-21	0.464928	-0.663266	1.9036e-05	-2.25063	-0.655041
103213879	rs72692226	5.95764e-22	-2.25151	-1.94874e-10	4.76672e-05	-1.98775	-1.94874e-10
103214099	rs11733483	1.16723e-21	-0.662764	-0.916197	2.18115e-05	-1.87728	-0.892284
103214388	rs440702	1.78622e-17	9.0694	-1.01256	1.87031e-05	-1.88233	-1.04098
103214560	rs1470115	4.80895e-21	0.433987	-0.597108	2.05014e-05	-2.24742	-0.584087
103214762	rs1470116	4.72107e-21	0.433987	-0.615552	2.00373e-05	-2.24742	-0.606988
103214942	rs79411313	6.24609e-22	-2.20423	-1.94874e-10	5.83752e-05	-1.78511	-1.94874e-10
103215239	rs12649383	3.1944e-21	0.0270888	-0.599288	2.17473e-05	-2.15791	-0.614601
103215245	rs11097772	8.19772e-21	0.870478	-0.500222	2.56462e-05	-2.0909	-0.516703
103215347	rs389974	2.67865e-22	-1.99579	-1.05508	2.89157e-05	-1.44323	-1.04438
103215536	rs2033899	2.01091e-22	-2.2296	-1.10799	1.76867e-05	-1.84149	-1.1377
103215671	rs396902	1.65214e-17	8.97726	-0.998448	1.92733e-05	-1.86546	-1.02781
103215692	rs11737763	8.39382e-21	0.870478	-0.476581	2.61136e-05	-2.0909	-0.498642
103216782	rs62327949	8.83211e-21	0.90104	-0.456245	2.66712e-05	-2.08703	-0.481377
103217040	rs11730750	5.54496e-21	0.515016	-0.535725	2.16936e-05	-2.24364	-0.53134
103217980	rs4698844	9.93064e-21	0.990357	-0.428331	2.75055e-05	-2.09194	-0.445672
103218060	rs7694296	9.79428e-21	0.962975	-0.414777	2.77091e-05	-2.09797	-0.432265
103218327	rs4698845	9.96799e-21	1.02883	-0.463052	2.58654e-05	-2.11908	-0.48001
103218446	rs7699390	1.02075e-20	1.01785	-0.428331	2.7675e-05	-2.08579	-0.445672
103218448	rs7699542	1.95876e-22	-2.24187	-1.12201	1.61994e-05	-1.91722	-1.1498
103219050	rs75944409	3.30933e-22	-1.72713	-1.11231	1.23219e-05	-2.23436	-1.10626
103219249	rs7654606	2.83387e-21	0.210546	-0.902503	1.53914e-05	-2.223	-0.895187
103219675	rs11734114	9.52713e-21	1.0228	-0.502252	2.57528e-05	-2.08468	-0.518773
103219717	rs116507282	6.22223e-22	-2.20806	-1.94874e-10	5.29609e-05	-1.88244	-1.94874e-10
103220206	rs57965291	2.9327e-22	-2.1496	-0.810658	2.22185e-05	-1.88325	-0.86782
103220401	rs170869	7.61111e-17	10.4485	-0.942132	1.56985e-05	-2.14762	-0.950815
103221459	rs72692236	7.11461e-22	-2.07403	-1.94874e-10	3.87122e-05	-2.19584	-1.94874e-10
103221638	rs72692237	8.64239e-22	-1.8795	-1.94874e-10	4.41268e-05	-2.06493	-1.94874e-10
103224214	rs141978356	6.28259e-22	-2.1984	-1.94874e-10	3.86394e-05	-2.19773	-1.94874e-10
103224388	rs72692239	7.42767e-22	-2.03097	-1.94874e-10	5.07005e-05	-1.92606	-1.94874e-10
103224534	rs971752	2.50331e-22	-1.93175	-1.18682	2.17136e-05	-1.58131	-1.19275
103224594	rs116595123	5.97607e-22	-2.24842	-1.94874e-10	3.66215e-05	-2.25136	-1.94874e-10
103225116	rs67529886	5.2271e-22	-2.16713	-0.215198	5.14537e-05	-1.61269	-0.29862
103225255	rs985989	1.38787e-20	2.10164	-1.20488	2.03219e-05	-1.63555	-1.20475
103225513	rs11097773	2.54609e-22	-1.91684	-1.18479	2.18025e-05	-1.57777	-1.19221
103225704	rs41275737	1.35426e-21	-1.43034	-1.94874e-10	3.88443e-05	-2.19243	-1.94874e-10
103225793	rs139294760	2.35128e-21	-3.48842e-10	-0.878638	0.000144767	-3.48842e-10	-0.876873
103226969	rs77160456	7.39845e-22	-0.928693	-1.10622	2.28164e-05	-1.61318	-1.11134
103227073	rs6829701	3.82389e-22	-1.72523	-0.969684	1.3761e-05	-2.25142	-0.978743
103227284	rs36003008	5.5125e-22	-2.15803	-0.171138	5.23919e-05	-1.63685	-0.256393
103227993	rs74877665	6.46525e-22	-2.16974	-1.94874e-10	4.97617e-05	-1.94475	-1.94874e-10
103228357	rs62327953	3.97133e-22	-1.6921	-0.964984	1.38401e-05	-2.2503	-0.974126
103228545	rs1462947	4.03057e-22	-1.68052	-0.961758	1.3904e-05	-2.24887	-0.970956
103228734	rs35411892	2.50376e-22	-1.93636	-1.18203	2.1567e-05	-1.59253	-1.18831
103228830	rs13105581	3.32982e-13	17.89	-1.94874e-10	4.5725e-05	-2.02935	-1.94874e-10
103228976	rs41275739	5.51868e-22	-2.18127	-0.146777	5.7259e-05	-1.57138	-0.23303
103229362	rs6848517	8.31919e-21	1.57971	-1.19475	1.85483e-05	-1.73535	-1.19627
103229659	rs56120867	5.54143e-22	-2.18127	-0.142663	5.74855e-05	-1.57138	-0.229083
103229845	rs4699011	2.48408e-22	-1.94894	-1.17734	2.09976e-05	-1.62365	-1.18394
103230847	rs73834752	9.47526e-22	-1.51442	-0.273079	7.60438e-05	-1.16075	-0.359936
103231262	rs67152947	5.59939e-22	-2.19276	-0.120769	5.395e-05	-1.65587	-0.208074
103231406	rs6814003	2.41676e-22	-1.993	-1.16076	1.97223e-05	-1.70395	-1.1663
103231927	rs62327954	2.58362e-22	-2.15546	-0.931536	1.49156e-05	-2.20385	-0.945736
103232168	rs13103835	1.13117e-19	4.21902	-1.22419	1.54072e-05	-1.89346	-1.22371
103233207	rs6822371	9.32456e-20	4.02212	-1.22048	1.47753e-05	-1.93862	-1.22042
103233611	rs11736123	5.10168e-22	-1.50761	-0.899005	1.49548e-05	-2.23888	-0.908088
103233672	rs62327955	1.92186e-21	-1.08031	-1.94874e-10	0.000158151	-0.788449	-1.94874e-10
103234223	rs11724128	5.43407e-22	-1.43679	-0.90671	1.49068e-05	-2.23466	-0.915517
103234413	rs62327956	5.51619e-22	-1.42732	-0.901178	1.49593e-05	-2.2366	-0.910061
103234626	rs72692248	2.23009e-22	-2.06475	-1.1694	1.71794e-05	-1.82473	-1.18355
103235173	rs72692249	5.99849e-22	-2.24468	-1.94874e-10	3.78329e-05	-2.21882	-1.94874e-10
103235640	rs13118152	7.51417e-20	3.0616	-0.475821	2.15729e-05	-2.24308	-0.537483
103236186	rs78495412	2.23743e-21	-3.48842e-10	-0.92827	0.000141752	-3.48842e-10	-0.897918
103236265	rs72692251	9.5259e-22	-1.78217	-1.94874e-10	4.34196e-05	-2.08109	-1.94874e-10
103236295	rs6855535	2.0856e-22	-2.1306	-1.17052	1.6384e-05	-1.87528	-1.18041
103238268	rs55929428	5.06598e-22	-1.66024	-0.753397	1.70978e-05	-2.25052	-0.762526
103238462	rs7436937	1.19926e-21	-0.482024	-1.06987	1.28262e-05	-2.22244	-1.07807
103238966	rs1545744	2.08683e-22	-2.1175	-1.18304	1.6553e-05	-1.85242	-1.193
103239971	rs58301340	2.29034e-21	-3.48842e-10	-0.9049	0.000142679	-3.48842e-10	-0.891402
103243101	rs17278473	1.31207e-21	-0.244079	-1.21791	1.07748e-05	-2.25079	-1.224
103244470	rs75829635	6.51567e-22	-2.16197	-1.94874e-10	3.77803e-05	-2.22021	-1.94874e-10
103244676	rs998719	2.12933e-22	-2.20345	-1.07693	1.24537e-05	-2.22159	-1.10838
103245045	rs1004606	6.4168e-22	-2.17727	-1.94874e-10	3.76582e-05	-2.22345	-1.94874e-10
103247440	rs7692921	5.52038e-22	-1.41281	-0.914932	2.01864e-05	-1.917	-0.929985
103247546	rs149313226	9.92612e-22	-1.74102	-1.94874e-10	4.1864e-05	-2.11757	-1.94874e-10
103247653	rs188054748	1.68502e-21	-3.48842e-10	-1.21182	0.00010337	-3.48842e-10	-1.21368
103248332	rs149356990	6.6841e-22	-2.13645	-1.94874e-10	3.81575e-05	-2.21027	-1.94874e-10
103249153	rs78177294	6.33031e-22	-2.19084	-1.94874e-10	3.77127e-05	-2.222	-1.94874e-10
103249884	rs4699012	2.99367e-22	-2.01262	-0.927068	1.8641e-05	-1.97385	-0.952783
103250964	rs116767188	1.0491e-21	-1.68566	-1.94874e-10	4.13712e-05	-2.12941	-1.94874e-10
103251223	rs143655129	2.02345e-21	-3.48842e-10	-1.02879	0.000122172	-3.48842e-10	-1.04657
103251464	rs114473485	5.98332e-22	-2.24721	-1.94874e-10	4.98577e-05	-1.94282	-1.94874e-10
103251473	rs116538600	7.46425e-22	-2.02606	-1.94874e-10	7.76335e-05	-1.5	-1.94874e-10
103251513	rs4699013	2.19937e-22	-2.04081	-1.20721	1.51117e-05	-1.91873	-1.2178
103252014	rs34663993	2.6306e-22	-2.06358	-1.0054	1.28909e-05	-2.25029	-1.04518
103253056	rs62327959	5.73321e-22	-1.34604	-0.943869	1.90167e-05	-1.94747	-0.959214
103253183	rs13128485	1.44156e-21	-0.143673	-1.2242	1.07281e-05	-2.2516	-1.22753
103253235	rs146594685	3.71056e-21	-3.48842e-10	-0.422415	0.000226839	-3.48842e-10	-0.427757
103253946	rs10461136	4.99205e-22	-1.33714	-1.09119	1.23967e-05	-2.22621	-1.10835
103254016	rs6844796	5.01749e-22	-1.33714	-1.08611	1.24559e-05	-2.22621	-1.1036
103254262	rs72692260	1.5467e-21	-1.29748	-1.94874e-10	7.33966e-05	-1.55612	-1.94874e-10
103254421	rs6850893	5.21963e-22	-1.43486	-0.948893	1.78001e-05	-2.00869	-0.9641
103255692	rs7664683	5.48378e-22	-1.38254	-0.951852	1.82488e-05	-1.98092	-0.966978
103258848	rs17212693	1.06498e-21	-1.67064	-1.94874e-10	4.10893e-05	-2.13625	-1.94874e-10
103259498	rs11735688	1.97953e-22	-2.1333	-1.22002	1.34375e-05	-2.02798	-1.22597
103259561	rs62329460	5.44051e-22	-1.37518	-0.967136	1.82819e-05	-1.96425	-0.981832
103260310	rs11724124	2.23936e-22	-2.00904	-1.22096	1.55872e-05	-1.8791	-1.22645
103261217	rs62329461	5.19445e-22	-1.40293	-0.985667	1.75993e-05	-1.98005	-1.00409
103261236	rs1381893	5.57779e-22	-1.19219	-1.1252	1.17081e-05	-2.25004	-1.14168
103262478	rs72692261	2.41709e-22	-1.92855	-1.22507	1.68466e-05	-1.79976	-1.22809
103264105	rs62329462	5.24946e-22	-1.39373	-0.984334	1.779e-05	-1.97483	-0.998531
103264548	rs77176981	2.93994e-21	-3.48842e-10	-0.655209	0.000189223	-3.48842e-10	-0.609071
103265177	rs4146610	5.01931e-22	-1.43239	-0.990497	1.73031e-05	-1.9966	-1.00451
103265343	rs1462943	6.52868e-22	-1.03073	-1.12925	1.16807e-05	-2.25031	-1.14375
103265826	rs138575905	5.99124e-22	-2.24589	-1.94874e-10	3.75092e-05	-2.22741	-1.94874e-10
103266480	rs79747645	1.06888e-21	-1.66699	-1.94874e-10	6.44339e-05	-1.68636	-1.94874e-10
103267164	rs72692262	1.02057e-21	-1.71324	-1.94874e-10	4.14837e-05	-2.1267	-1.94874e-10
103267559	rs1824678	7.67924e-22	-1.99766	-1.94874e-10	3.77692e-05	-2.2205	-1.94874e-10
103267785	rs78288143	6.16999e-22	-2.21649	-1.94874e-10	5.33427e-05	-1.87526	-1.94874e-10
103267797	rs75772141	8.10991e-22	-1.9431	-1.94874e-10	3.67288e-05	-2.24844	-1.94874e-10
103267798	rs4557261	7.13207e-22	-0.914757	-1.15683	1.14391e-05	-2.2459	-1.16906
103268763	rs2054394	4.57648e-22	-1.49476	-1.0205	1.62414e-05	-2.03085	-1.03358
103268999	rs2054393	6.77574e-22	-0.963072	-1.15976	1.1347e-05	-2.25131	-1.17173
103269081	rs4699015	2.36996e-22	-1.94504	-1.22827	1.65425e-05	-1.81929	-1.22677
103270038	rs118111171	2.78523e-21	-3.48842e-10	-0.70927	0.000171436	-3.48842e-10	-0.707788
103270070	rs922361	2.21793e-22	-2.01134	-1.22827	1.52888e-05	-1.89878	-1.22609
103270187	rs77252379	1.0435e-21	-1.69102	-1.94874e-10	5.92943e-05	-1.76948	-1.94874e-10
103271888	rs11931217	2.05327e-22	-2.13728	-1.17947	1.11139e-05	-2.24675	-1.19705
103272760	rs7695247	7.67924e-22	-1.99766	-1.94874e-10	3.77692e-05	-2.2205	-1.94874e-10
103274665	rs56202729	1.8842e-22	-2.22449	-1.17819	1.15216e-05	-2.21266	-1.19511
103274946	rs72692266	1.00944e-21	-1.72421	-1.94874e-10	4.16766e-05	-2.12206	-1.94874e-10
103275132	rs62329487	2.06609e-22	-2.13695	-1.17357	1.11699e-05	-2.24647	-1.1923
103275194	rs139234590	7.7814e-21	-3.48842e-10	0.318137	0.000487408	-3.48842e-10	0.337104
103275840	rs13152048	6.70188e-20	3.42231	-0.950941	1.45887e-05	-2.238	-0.933752
103277284	rs12499248	7.15042e-22	-0.88233	-1.18668	1.11816e-05	-2.24185	-1.19588
103277406	rs116972261	2.17187e-21	-3.48842e-10	-0.958009	0.000130693	-3.48842e-10	-0.979149
103278179	rs4699016	6.35477e-22	-2.18698	-1.94874e-10	3.84682e-05	-2.20216	-1.94874e-10
103280369	rs147759523	1.74566e-21	-3.48842e-10	-1.17646	0.000107164	-3.48842e-10	-1.17764
103280629	rs33940030	1.55513e-21	-0.072236	-1.2198	1.09109e-05	-2.25046	-1.21178
103280746	rs115970333	7.87825e-22	-1.97208	-1.94874e-10	5.04648e-05	-1.93072	-1.94874e-10
103280766	rs73834756	2.19565e-22	-2.24628	-1.00343	1.41262e-05	-2.1647	-1.03926
103280897	rs34835832	6.4788e-22	-0.956967	-1.21068	1.08565e-05	-2.25144	-1.2158
103281890	rs6856314	1.86624e-22	-2.23479	-1.17747	1.21676e-05	-2.20096	-1.15226
103281909	rs4698846	1.39128e-21	-0.179639	-1.22374	1.08443e-05	-2.25085	-1.21751
103282130	rs11728286	1.14967e-21	-0.418911	-1.17521	1.25742e-05	-2.1612	-1.15915
103283117	rs34333163	1.78778e-11	21.8732	-1.94874e-10	3.73642e-05	-2.23128	-1.94874e-10
103283130	rs34927061	1.85041e-22	-2.25142	-1.16936	1.32139e-05	-2.12832	-1.14241
103283326	rs11734743	1.39158e-21	-0.179639	-1.22352	1.0848e-05	-2.25085	-1.21717
103283378	rs11730379	8.55182e-22	-0.711475	-1.17857	1.18765e-05	-2.21445	-1.16299
103283395	rs35651507	1.95947e-22	-2.19167	-1.17185	1.19672e-05	-2.22352	-1.14631
103283460	rs10516492	1.85041e-22	-2.25142	-1.16936	1.32139e-05	-2.12832	-1.14241
103283557	rs56202913	1.85014e-22	-2.25157	-1.16936	1.32841e-05	-2.12302	-1.14241
103283598	rs13107285	7.81798e-22	-0.796587	-1.18317	1.15231e-05	-2.23936	-1.16828
103283988	rs11097774	1.36494e-21	-0.200641	-1.22185	1.08712e-05	-2.2512	-1.21468
103284644	rs10516493	1.84707e-22	-2.25159	-1.17099	1.3343e-05	-2.11662	-1.14439
103284697	rs13114461	6.24876e-13	18.5195	-1.94874e-10	4.09651e-05	-2.13928	-1.94874e-10
103284865	rs13114738	6.5064e-13	18.5599	-1.94874e-10	4.08445e-05	-2.14223	-1.94874e-10
103285048	rs147775918	6.84673e-22	-2.11241	-1.94874e-10	3.89911e-05	-2.18866	-1.94874e-10
103285161	rs13115792	7.5828e-20	3.53033	-0.935467	1.47798e-05	-2.24092	-0.917812
103285254	rs7693671	1.85014e-22	-2.25157	-1.16936	1.32841e-05	-2.12302	-1.14241
103285618	rs11940362	1.33089e-21	-0.223849	-1.2239	1.08349e-05	-2.25146	-1.21776
103285705	rs10516494	1.39194e-21	-0.179639	-1.22326	1.08522e-05	-2.25085	-1.21678
103285906	rs13135688	6.80549e-13	18.6048	-1.94874e-10	4.07126e-05	-2.14546	-1.94874e-10
103285964	rs985708	2.40727e-21	0.252055	-1.10716	1.22206e-05	-2.25151	-1.09737
103286191	rs985709	1.36301e-21	-0.200641	-1.22326	1.08484e-05	-2.2512	-1.21678
103286769	rs13142002	1.47247e-21	-0.170481	-1.17618	1.30769e-05	-2.12089	-1.16026
103286884	rs62329492	1.85803e-22	-2.25161	-1.16506	1.34253e-05	-2.11761	-1.13725
103287073	rs13142667	1.3627e-21	-0.200641	-1.22349	1.08447e-05	-2.2512	-1.21713
103287131	rs13143234	5.26571e-13	18.3483	-1.94874e-10	4.14998e-05	-2.12631	-1.94874e-10
103289029	rs13105418	1.36214e-21	-0.200641	-1.2239	1.08378e-05	-2.2512	-1.21776
103289554	rs4698847	1.32956e-21	-0.223849	-1.2249	1.08178e-05	-2.25146	-1.21934
103289743	rs4699017	1.32956e-21	-0.223849	-1.2249	1.08178e-05	-2.25146	-1.21934
103290258	rs12507566	1.47756e-21	-0.170481	-1.17272	1.31285e-05	-2.12089	-1.15632
103290476	rs79462669	1.49167e-20	-3.48842e-10	0.968885	0.000942077	-3.48842e-10	0.996091
103290581	rs12512457	1.45061e-21	-0.190578	-1.17104	1.3088e-05	-2.12589	-1.15441
103290829	rs1599684	7.61562e-22	-0.83326	-1.17272	1.16251e-05	-2.24251	-1.15632
103291177	rs2126625	1.44817e-21	-0.190578	-1.17272	1.3063e-05	-2.12589	-1.15632
103291318	rs2126626	1.32885e-21	-0.223849	-1.22544	1.08082e-05	-2.25146	-1.22023
103291541	rs4596242	1.48393e-21	-0.170481	-1.16842	1.31927e-05	-2.12089	-1.15144
103291575	rs4312759	1.45441e-21	-0.190578	-1.16842	1.31269e-05	-2.12589	-1.15144
103292250	rs12509851	1.86321e-22	-2.25153	-1.16235	1.35435e-05	-2.11209	-1.13399
103292367	rs140575453	8.03335e-22	-1.95258	-1.94874e-10	4.63737e-05	-2.01526	-1.94874e-10
103292422	rs13109272	2.98663e-11	22.3864	-1.94874e-10	3.69142e-05	-2.2434	-1.94874e-10
103292435	rs11931076	1.48393e-21	-0.170481	-1.16842	1.31927e-05	-2.12089	-1.15144
103292490	rs11931083	1.48393e-21	-0.170481	-1.16842	1.31927e-05	-2.12089	-1.15144
103292627	rs62329494	7.36172e-22	-2.03989	-1.94874e-10	5.3487e-05	-1.87256	-1.94874e-10
103293397	rs11945859	1.86652e-22	-2.25153	-1.16058	1.35722e-05	-2.11209	-1.13188
103294060	rs2199540	7.92437e-22	-0.804991	-1.16125	1.19523e-05	-2.22773	-1.14334
103294225	rs7441941	1.52854e-21	-0.148034	-1.16125	1.33757e-05	-2.11522	-1.14334
103294689	rs6834845	1.29635e-21	-0.246922	-1.22713	1.07734e-05	-2.25159	-1.22333
103294700	rs116191162	2.85495e-21	-0.684546	-1.94874e-10	3.97902e-05	-2.16838	-1.94874e-10
103295376	rs10856965	1.49739e-21	-0.170481	-1.1594	1.33278e-05	-2.12089	-1.14125
103295470	rs11736431	2.37186e-21	0.252055	-1.12198	1.20335e-05	-2.25151	-1.11279
103295910	rs150420325	7.76711e-22	-1.98629	-1.94874e-10	5.09449e-05	-1.92125	-1.94874e-10
103297641	rs56133710	1.35796e-21	-1.42761	-1.94874e-10	3.79503e-05	-2.21572	-1.94874e-10
103300724	rs4590034	1.90163e-22	-2.25135	-1.14213	1.39497e-05	-2.10646	-1.11007
103301035	rs146029584	7.10596e-20	3.49486	-0.964939	1.43604e-05	-2.23934	-0.948182
103301551	rs4437252	1.90943e-22	-2.25135	-1.13804	1.40166e-05	-2.10646	-1.10529
103301630	rs4437253	1.91784e-22	-2.25135	-1.13364	1.40886e-05	-2.10646	-1.10017
103301737	rs112248279	1.59689e-21	-0.125465	-1.14008	1.37754e-05	-2.10943	-1.11968
103301955	rs145304275	2.25252e-22	-2.23934	-0.984789	1.47035e-05	-2.14177	-1.02214
103302153	rs4518246	1.29635e-21	-0.246922	-1.22713	1.07734e-05	-2.25159	-1.22333
103302253	rs4594728	1.91008e-22	-2.25105	-1.13799	1.40788e-05	-2.10072	-1.10661
103302259	rs4356914	1.91406e-22	-2.25105	-1.13591	1.41129e-05	-2.10072	-1.10419
103302704	rs11932504	1.32552e-21	-0.223849	-1.22795	1.07488e-05	-2.25146	-1.22574
103302846	rs7695249	1.93028e-22	-2.25134	-1.12718	1.41031e-05	-2.11293	-1.09267
103302879	rs150141946	1.66342e-21	-3.48842e-10	-1.22472	0.000102824	-3.48842e-10	-1.21898
103303098	rs4699019	1.57878e-21	-0.148034	-1.12892	1.3866e-05	-2.11522	-1.10733
103303354	rs182648841	1.08678e-20	0.652202	-1.94874e-10	0.000614123	0.568199	-1.94874e-10
103303359	rs6810692	1.57497e-21	-0.148034	-1.13133	1.38664e-05	-2.11522	-1.1073
103303832	rs141974165	1.82614e-21	-3.48842e-10	-1.13139	0.000108559	-3.48842e-10	-1.1647
103303944	rs11097775	1.95123e-22	-2.25105	-1.11668	1.44506e-05	-2.10072	-1.08054
103304542	rs7661593	1.6323e-21	-0.125465	-1.11815	1.41128e-05	-2.10943	-1.09548
103305215	rs1599685	1.70155e-21	-0.0789145	-1.12315	1.42894e-05	-2.09323	-1.09924
103305324	rs11731743	1.29563e-21	-0.246922	-1.22768	1.07601e-05	-2.25159	-1.22456
103305814	rs145150975	1.12288e-20	0.684883	-1.94874e-10	0.000634224	0.600406	-1.94874e-10
103306223	rs4146611	1.98297e-22	-2.24875	-1.10284	1.50395e-05	-2.07662	-1.06469
103306670	rs4394001	6.8352e-20	3.42424	-0.933174	1.47554e-05	-2.23585	-0.924541
103306947	rs1462948	1.72977e-21	-0.0799575	-1.10566	1.44792e-05	-2.09749	-1.0818
103307146	rs1462949	1.72675e-21	-0.0817026	-1.10566	1.45795e-05	-2.09058	-1.0818
103307549	rs1159788	1.73722e-21	-0.0799575	-1.10136	1.45473e-05	-2.09749	-1.07711
103307931	rs17032552	1.98149e-22	-2.24949	-1.10284	1.49467e-05	-2.08281	-1.06469
103308071	rs6843751	8.44141e-22	-0.796587	-1.10645	1.25531e-05	-2.23936	-1.08267
103308207	rs1381899	1.73722e-21	-0.0799575	-1.10136	1.45473e-05	-2.09749	-1.07711
103308856	rs145420675	1.79889e-21	-3.48842e-10	-1.14643	0.000108897	-3.48842e-10	-1.16159
103308907	rs962399	1.88284e-21	-0.0307682	-1.07005	1.50976e-05	-2.09186	-1.0456
103309540	rs17213569	1.18246e-20	0.736585	-1.94874e-10	0.000186414	-0.624029	-1.94874e-10
103309617	rs1462950	8.76492e-22	-0.742566	-1.12286	1.2396e-05	-2.23396	-1.10067
103309701	rs1462951	1.63957e-21	-0.125031	-1.11414	1.40831e-05	-2.11594	-1.09108
103309755	rs1462952	8.93256e-22	-0.742566	-1.10392	1.26561e-05	-2.23396	-1.0799
103310587	rs4699020	1.98299e-22	-2.24873	-1.10284	1.4933e-05	-2.08373	-1.06469
103310927	rs1599686	1.02839e-21	-0.58176	-1.12385	1.23878e-05	-2.23314	-1.10214
103311182	rs2086004	1.86214e-21	-0.0130996	-1.09877	1.48561e-05	-2.0793	-1.07429
103311561	rs1117520	1.8237e-21	-0.0339592	-1.09877	1.47709e-05	-2.08505	-1.07429
103311673	rs1117522	1.81899e-21	-0.0339592	-1.10136	1.47293e-05	-2.08505	-1.07711
103312301	rs4699021	8.76671e-22	-0.761307	-1.10392	1.26311e-05	-2.23593	-1.0799
103313490	rs17279528	6.01487e-22	-2.24195	-1.94874e-10	3.82951e-05	-2.20668	-1.94874e-10
103314759	rs11097776	1.81899e-21	-0.0339592	-1.10136	1.47293e-05	-2.08505	-1.07711
103315018	rs35684057	1.32507e-21	-0.223849	-1.22828	1.07376e-05	-2.25146	-1.22679
103315072	rs1870952	1.81899e-21	-0.0339592	-1.10136	1.47293e-05	-2.08505	-1.07711
103315570	rs150813383	2.45592e-22	-2.21774	-0.919949	1.54448e-05	-2.20833	-0.906397
103315745	rs144133668	1.6765e-21	-3.48842e-10	-1.21689	0.000102371	-3.48842e-10	-1.22339
103315927	rs114162812	6.1271e-22	-2.22346	-1.94874e-10	3.78056e-05	-2.21954	-1.94874e-10
103315938	rs13150460	1.35619e-21	-0.200641	-1.22828	1.07366e-05	-2.2512	-1.22714
103316131	rs189948382	7.55903e-22	-2.01344	-1.94874e-10	5.53992e-05	-1.83743	-1.94874e-10
103316254	rs6814302	1.49206e-21	-0.222007	-1.11144	1.37016e-05	-2.14636	-1.08812
103316551	rs13105296	1.32508e-21	-0.223849	-1.22828	1.07292e-05	-2.25146	-1.22756
103317355	rs13112672	1.38536e-21	-0.179639	-1.228	1.07297e-05	-2.25085	-1.22813
103317452	rs147123168	6.03963e-22	-2.23784	-1.94874e-10	3.85928e-05	-2.19893	-1.94874e-10
103317606	rs138528747	2.38745e-22	-2.24193	-0.92403	1.56835e-05	-2.13342	-0.965965
103317618	rs13112930	1.38505e-21	-0.287048	-1.12082	1.33759e-05	-2.16077	-1.09778
103317733	rs116977140	1.65809e-21	-3.48842e-10	-1.22793	0.000101987	-3.48842e-10	-1.22715
103317999	rs4699022	1.35625e-21	-0.200641	-1.22824	1.07334e-05	-2.2512	-1.22744
103318166	rs4699023	1.35619e-21	-0.200641	-1.22828	1.07366e-05	-2.2512	-1.22714
103318223	rs138815861	6.46657e-22	-2.16954	-1.94874e-10	4.22364e-05	-2.10871	-1.94874e-10
103318323	rs72694103	1.24546e-21	-1.51409	-1.94874e-10	3.93925e-05	-2.17842	-1.94874e-10
103318943	rs984055	1.42237e-21	-0.265487	-1.11579	1.35133e-05	-2.15608	-1.09224
103319643	rs80271034	2.40478e-22	-2.25027	-0.908456	1.64329e-05	-2.10122	-0.95149
103319681	rs7657947	1.38505e-21	-0.287048	-1.12082	1.33759e-05	-2.16077	-1.09778
103320030	rs55801262	1.94422e-22	-2.24929	-1.12203	1.41147e-05	-2.11877	-1.08601
103320197	rs56344531	1.94398e-22	-2.24942	-1.12203	1.45305e-05	-2.08974	-1.08601
103321128	rs11935847	1.41894e-21	-0.265487	-1.1182	1.34775e-05	-2.15608	-1.09489
103321557	rs13117712	1.38868e-21	-0.287048	-1.1182	1.34146e-05	-2.16077	-1.09489
103321791	rs13142626	1.32521e-21	-0.223849	-1.22818	1.07449e-05	-2.25146	-1.22611
103322196	rs149896045	3.606e-21	-3.48842e-10	-0.451001	0.000224186	-3.48842e-10	-0.439519
103322304	rs61325025	2.55697e-22	-2.25022	-0.847145	1.77371e-05	-2.08207	-0.894266
103322390	rs77887859	1.65923e-21	-3.48842e-10	-1.22724	0.00010195	-3.48842e-10	-1.22751
103322604	rs11733421	1.3562e-21	-0.200641	-1.22827	1.07355e-05	-2.2512	-1.22724
103322783	rs6835467	1.39997e-21	-0.287048	-1.1101	1.35455e-05	-2.16077	-1.08518
103322953	rs13125848	1.39203e-21	-0.287048	-1.11579	1.34502e-05	-2.16077	-1.09224
103323289	rs144202637	8.34179e-22	-1.91491	-1.94874e-10	4.64652e-05	-2.01329	-1.94874e-10
103323995	rs11730344	2.59603e-21	0.447389	-1.22701	1.101e-05	-2.22491	-1.22829
103324171	rs116622689	1.24229e-21	-1.51664	-1.94874e-10	3.86603e-05	-2.19718	-1.94874e-10
103324497	rs77860075	5.96418e-22	-2.25041	-1.94874e-10	4.40305e-05	-2.06711	-1.94874e-10
103324849	rs1381896	1.94061e-22	-2.25157	-1.12162	1.42551e-05	-2.10901	-1.08587
103324850	rs1381897	1.30606e-21	-0.348896	-1.11769	1.32781e-05	-2.17368	-1.09221
103325015	rs13140586	2.21846e-21	0.291323	-1.22811	1.082e-05	-2.24257	-1.22803
103325945	rs72928335	1.38564e-21	-1.40744	-1.94874e-10	4.66722e-05	-2.00885	-1.94874e-10
103326097	rs1462945	1.96341e-22	-2.25065	-1.11085	1.41848e-05	-2.12671	-1.07312
103326112	rs13134240	2.05333e-21	0.214011	-1.22815	1.07769e-05	-2.24662	-1.22798
103327069	rs73834800	1.18842e-21	-1.56097	-1.94874e-10	4.31372e-05	-2.08761	-1.94874e-10
103327149	rs12508086	1.94463e-22	-2.25065	-1.12047	1.40285e-05	-2.12671	-1.08419
103327207	rs12508121	1.95451e-22	-2.25115	-1.11489	1.45373e-05	-2.09752	-1.07776
103327261	rs73834802	1.22617e-21	-1.5297	-1.94874e-10	4.38073e-05	-2.0722	-1.94874e-10
103327375	rs73837203	1.22617e-21	-1.5297	-1.94874e-10	4.38073e-05	-2.0722	-1.94874e-10
103327472	rs147179520	1.75665e-21	-3.48842e-10	-1.17019	0.000109918	-3.48842e-10	-1.15227
103327503	rs11097777	1.94997e-22	-2.25115	-1.11722	1.44983e-05	-2.09752	-1.08045
103327536	rs10856967	2.10673e-21	0.239647	-1.22811	1.07895e-05	-2.2454	-1.22803
103327679	rs80322712	6.38348e-22	-2.18247	-1.94874e-10	4.15143e-05	-2.12596	-1.94874e-10
103327797	rs11097778	2.10693e-21	0.239647	-1.22801	1.07885e-05	-2.2454	-1.22812
103327883	rs4699024	1.16084e-21	-0.471617	-1.11284	1.30434e-05	-2.19688	-1.08683
103328433	rs55804949	1.21974e-21	-1.53496	-1.94874e-10	4.36929e-05	-2.07481	-1.94874e-10
103328691	rs73837204	1.2231e-21	-1.53221	-1.94874e-10	4.37527e-05	-2.07344	-1.94874e-10
103329039	rs4698852	5.98566e-22	-2.24682	-1.94874e-10	4.23117e-05	-2.10693	-1.94874e-10
103329085	rs138361221	2.95321e-21	-3.48842e-10	-0.650706	0.0001905	-3.48842e-10	-0.602345
103329088	rs7683109	7.09912e-22	-0.956135	-1.12008	1.22723e-05	-2.24979	-1.09486
103329111	rs11097779	1.9583e-22	-2.25157	-1.11254	1.44101e-05	-2.10901	-1.07506
103329311	rs11730958	7.32026e-22	-0.922864	-1.12267	1.22547e-05	-2.24834	-1.09774
103329490	rs11730944	7.20431e-22	-0.938677	-1.12283	1.22626e-05	-2.24908	-1.09636
103332256	rs57412285	1.96133e-21	-3.48842e-10	-1.05998	0.000117479	-3.48842e-10	-1.08573
103332448	rs140122109	6.73305e-22	-2.12916	-1.94874e-10	3.77505e-05	-2.221	-1.94874e-10
103332490	rs13132235	2.03707e-21	0.204854	-1.22694	1.07772e-05	-2.25064	-1.22392
103332820	rs74842085	6.32188e-22	-2.19217	-1.94874e-10	4.097e-05	-2.13916	-1.94874e-10
103332834	rs13132722	1.90997e-21	0.140433	-1.22694	1.07907e-05	-2.24939	-1.22392
103333010	rs1381895	1.01502e-21	-0.611822	-1.10687	1.28472e-05	-2.21909	-1.07978
103333139	rs1381894	1.01759e-21	-0.611822	-1.10434	1.28831e-05	-2.21909	-1.07698
103334169	rs76337624	2.79992e-21	-3.48842e-10	-0.704008	0.000178655	-3.48842e-10	-0.666543
103335061	rs13147260	1.08048e-21	-0.455027	-1.20116	1.17547e-05	-2.19833	-1.18941
103335494	rs13114804	6.16339e-22	-1.00585	-1.2117	1.10268e-05	-2.24872	-1.20295
103335544	rs11097780	5.95958e-22	-1.04043	-1.21075	1.10088e-05	-2.25153	-1.20177
103335561	rs12500141	6.0785e-22	-1.02355	-1.20787	1.10423e-05	-2.25161	-1.19866
103335990	rs191627342	5.96514e-22	-2.25025	-1.94874e-10	4.06428e-05	-2.14717	-1.94874e-10
103336311	rs59837211	9.86348e-22	-0.519078	-1.22827	2.03278e-05	-1.61311	-1.22689
103336344	rs143546063	3.03387e-22	-1.91374	-1.01261	1.3643e-05	-2.24066	-0.998103
103336809	rs76061456	9.70226e-22	-0.535566	-1.22826	2.0127e-05	-1.62311	-1.22683
103336841	rs13150351	1.67201e-21	-0.0750405	-1.14453	1.2034e-05	-2.22752	-1.13674
103337394	rs13104988	3.51026e-22	-1.58961	-1.19089	1.22532e-05	-2.16691	-1.17931
103337685	rs12510124	3.56721e-22	-1.57716	-1.18724	1.22506e-05	-2.17128	-1.17515
103337860	rs34197129	2.68108e-22	-1.89109	-1.15887	1.17338e-05	-2.24901	-1.14051
103337946	rs11097781	1.65136e-21	-0.0712541	-1.16075	1.18562e-05	-2.22541	-1.15373
103337971	rs11097782	1.6448e-21	-0.0712541	-1.16473	1.18067e-05	-2.22541	-1.15792
103338469	rs73837208	3.35163e-22	-1.60964	-1.2171	1.21871e-05	-2.12863	-1.22298
103338532	rs62328503	1.9801e-22	-2.22064	-1.13239	1.54065e-05	-2.01388	-1.10332
103338696	rs58801882	1.06223e-21	-0.445153	-1.22808	2.1245e-05	-1.56793	-1.22794
103338768	rs13113284	1.69465e-21	-0.0477374	-1.15838	1.18559e-05	-2.22792	-1.15125
103338853	rs13137839	4.83936e-20	3.25292	-1.10715	1.28497e-05	-2.20245	-1.09623
103339144	rs4699025	1.63043e-21	-0.0712541	-1.1735	1.1698e-05	-2.22541	-1.16717
103339675	rs4699026	3.96498e-22	-1.49798	-1.16071	1.23463e-05	-2.19324	-1.14541
103340510	rs12513242	1.59447e-21	-0.0923093	-1.17475	1.17103e-05	-2.22305	-1.16848
103340594	rs74601309	1.03001e-21	-1.70403	-1.94874e-10	6.909e-05	-1.61659	-1.94874e-10
103340629	rs12513230	1.6284e-21	-0.0712541	-1.17475	1.16826e-05	-2.22541	-1.16848
103340702	rs12505568	4.01318e-22	-1.49798	-1.14862	1.25119e-05	-2.19324	-1.13208
103340706	rs12513257	2.78281e-22	-1.90023	-1.11249	1.23389e-05	-2.24973	-1.08951
103340746	rs113388694	1.138e-21	-0.386091	-1.21824	2.24169e-05	-1.53141	-1.21077
103340908	rs12513366	1.45242e-21	-0.188339	-1.17203	1.18516e-05	-2.21392	-1.16561
103341701	rs4699027	2.007e-22	-2.21224	-1.1273	1.58237e-05	-1.99149	-1.099
103342137	rs141573383	2.46588e-21	-3.48842e-10	-0.831049	0.00015657	-3.48842e-10	-0.798492
103343133	rs9996947	2.71609e-22	-1.92696	-1.11003	1.2354e-05	-2.25119	-1.08683
103343134	rs10008684	3.85431e-22	-1.53912	-1.14787	1.26421e-05	-2.18371	-1.13126
103343210	rs10019247	3.83606e-22	-1.5262	-1.16553	1.23495e-05	-2.18762	-1.15076
103343362	rs4699028	1.42699e-21	-0.211082	-1.16695	1.19528e-05	-2.21078	-1.16026
103343816	rs13122985	1.52962e-21	-0.123429	-1.18515	1.17936e-05	-2.20493	-1.17951
103344017	rs55970820	4.54924e-21	-0.21864	-1.94874e-10	0.000227725	-0.423856	-1.94874e-10
103344382	rs2169596	1.60179e-21	-0.0923093	-1.17017	1.17671e-05	-2.22305	-1.16365
103344422	rs2169595	1.60388e-21	-0.0923093	-1.16886	1.17832e-05	-2.22305	-1.16227
103344446	rs73837211	1.11478e-21	-0.416972	-1.20797	2.18711e-05	-1.55055	-1.21628
103345661	rs137865604	8.68809e-22	-1.87423	-1.94874e-10	3.90242e-05	-2.18782	-1.94874e-10
103345983	rs71621626	1.52748e-12	19.4133	-1.94874e-10	3.8031e-05	-2.2136	-1.94874e-10
103346138	rs149454053	8.35897e-22	-1.91285	-1.94874e-10	4.79391e-05	-1.98207	-1.94874e-10
103346430	rs6841750	5.78587e-22	-1.09535	-1.18541	1.12432e-05	-2.25148	-1.18076
103346846	rs59494802	3.84687e-22	-1.61111	-1.07781	1.3842e-05	-2.11659	-1.1077
103347309	rs1471393	2.16195e-22	-2.06787	-1.1973	1.43972e-05	-1.98097	-1.20399
103348467	rs13119968	3.77619e-20	3.02386	-1.12616	1.37782e-05	-2.11695	-1.11197
103349049	rs964504	1.99759e-22	-2.21936	-1.12488	1.81201e-05	-1.86396	-1.09102
103349213	rs964503	9.75398e-21	1.70754	-1.16347	1.30057e-05	-2.14672	-1.13989
103349447	rs2903280	1.43608e-21	-0.216922	-1.15476	1.37194e-05	-2.10379	-1.1294
103349526	rs6533013	1.40332e-21	-0.239993	-1.15476	1.3635e-05	-2.10996	-1.1294
103349740	rs6533014	9.39967e-21	1.6744	-1.16733	1.28781e-05	-2.15206	-1.14441
103350585	rs12510679	9.3716e-19	6.28098	-1.17173	1.15106e-05	-2.24768	-1.16105
103350758	rs6821848	2.38646e-22	-1.93964	-1.22673	1.09808e-05	-2.22819	-1.22765
103351396	rs2045798	1.37309e-21	-0.26293	-1.15361	1.35711e-05	-2.116	-1.12805
103352710	rs17032603	1.38746e-21	-1.40612	-1.94874e-10	3.66274e-05	-2.2512	-1.94874e-10
103352793	rs72694137	1.04179e-21	-1.69266	-1.94874e-10	3.88993e-05	-2.19102	-1.94874e-10
103353074	rs2045797	1.30629e-21	-0.301231	-1.16518	1.31175e-05	-2.13593	-1.14212
103353591	rs13132193	8.63569e-20	3.84938	-1.12449	1.28156e-05	-2.19114	-1.11019
103353736	rs72694140	1.09059e-21	-1.64688	-1.94874e-10	6.84892e-05	-1.62532	-1.94874e-10
103353973	rs191173147	6.43364e-22	-2.17464	-1.94874e-10	3.78937e-05	-2.21721	-1.94874e-10
103354425	rs59773356	1.0891e-21	-1.64825	-1.94874e-10	3.82123e-05	-2.20884	-1.94874e-10
103355489	rs6819295	1.93258e-22	-2.1492	-1.22813	1.7847e-05	-1.74686	-1.2233
103355490	rs6818963	1.93228e-22	-2.1492	-1.22828	1.78227e-05	-1.74686	-1.22467
103355520	rs62328507	8.66064e-22	-1.8774	-1.94874e-10	6.59631e-05	-1.6629	-1.94874e-10
103355533	rs6533015	1.42312e-21	-0.211881	-1.16887	1.33766e-05	-2.11341	-1.14508
103356402	rs76573486	3.26239e-22	-1.86666	-0.987066	1.43545e-05	-2.20542	-0.982519
103356697	rs181380172	1.6693e-21	-3.48842e-10	-1.22119	0.000102072	-3.48842e-10	-1.22632
103356920	rs75978715	2.25761e-21	-0.919291	-1.94874e-10	8.76877e-05	-1.37822	-1.94874e-10
103357253	rs6533016	2.07226e-21	0.101523	-1.10648	1.27015e-05	-2.21761	-1.09266
103357425	rs56214307	1.01869e-21	-1.71508	-1.94874e-10	3.89951e-05	-2.18856	-1.94874e-10
103357437	rs55760375	1.034e-21	-1.70017	-1.94874e-10	3.88015e-05	-2.19354	-1.94874e-10
103357740	rs62328509	2.57452e-22	-1.99054	-1.09998	1.83357e-05	-1.88276	-1.06038
103358118	rs72694145	1.06439e-21	-1.6712	-1.94874e-10	3.84574e-05	-2.20245	-1.94874e-10
103358641	rs62328510	1.97056e-22	-2.15383	-1.20404	1.79744e-05	-1.7446	-1.21845
103358838	rs62328511	1.96673e-22	-2.14001	-1.2198	1.83763e-05	-1.71371	-1.22722
103359330	rs1609991	8.17874e-22	-1.06156	-0.873083	1.54395e-05	-2.25157	-0.863491
103359744	rs6846971	1.49552e-19	4.34216	-1.06811	1.30902e-05	-2.22968	-1.05045
103360161	rs4699029	1.06478e-21	-1.67083	-1.94874e-10	3.84532e-05	-2.20255	-1.94874e-10
103360830	rs1811810	1.83933e-22	-2.23011	-1.19667	1.7835e-05	-1.79097	-1.17986
103361105	rs1609992	3.18283e-21	0.545485	-1.12131	1.34065e-05	-2.16382	-1.09244
103361435	rs7654834	4.9496e-21	0.735444	-0.869736	1.85168e-05	-2.07322	-0.8601
103361487	rs7655375	2.38304e-20	1.43736	-1.94874e-10	4.59601e-05	-2.02422	-1.94874e-10
103361631	rs76647243	1.9459e-21	-1.06788	-1.94874e-10	4.37529e-05	-2.07344	-1.94874e-10
103361697	rs1038000	7.49407e-22	-0.911387	-1.11068	1.36985e-05	-2.13072	-1.10399
103361761	rs146289858	1.12176e-21	-1.6187	-1.94874e-10	5.69017e-05	-1.81067	-1.94874e-10
103361790	rs12710964	1.03738e-21	-0.506955	-1.18994	1.22065e-05	-2.1787	-1.17133
103362252	rs1037999	7.06956e-22	-0.90104	-1.17935	1.1495e-05	-2.25125	-1.15884
103362775	rs61429188	2.23181e-22	-2.217	-1.01637	1.50976e-05	-2.11594	-1.02152
103363446	rs66521590	1.95782e-22	-2.25077	-1.11358	1.68055e-05	-1.94609	-1.0842
103363638	rs6851440	1.9626e-22	-2.25084	-1.11108	1.6962e-05	-1.93962	-1.0814
103363763	rs72694157	1.29616e-21	-1.47419	-1.94874e-10	3.70809e-05	-2.2389	-1.94874e-10
103363860	rs13140033	2.64536e-15	13.0547	-1.94874e-10	4.22935e-05	-2.10736	-1.94874e-10
103364072	rs147555356	7.33625e-22	-2.04336	-1.94874e-10	3.86535e-05	-2.19736	-1.94874e-10
103364359	rs141875799	1.66102e-21	-3.48842e-10	-1.22617	0.000101877	-3.48842e-10	-1.22823
103364463	rs2126627	2.13421e-21	-0.16587	-0.809634	1.73401e-05	-2.19558	-0.8034
103364762	rs926163	2.4058e-22	-2.21196	-0.946341	1.52723e-05	-2.17368	-0.952281
103364983	rs62328512	6.61481e-22	-2.14687	-1.94874e-10	4.17581e-05	-2.1201	-1.94874e-10
103365532	rs13115343	2.0196e-21	0.0924898	-1.12319	1.24785e-05	-2.2002	-1.1278
103365842	rs2169598	1.11118e-21	-0.454377	-1.1738	1.23643e-05	-2.18522	-1.15196
103366543	rs2866405	2.1242e-22	-2.22425	-1.05854	1.4127e-05	-2.14077	-1.06314
103366860	rs140563627	5.9588e-22	-2.25132	-1.94874e-10	3.69488e-05	-2.24246	-1.94874e-10
103367198	rs184413811	6.78581e-22	-2.12135	-1.94874e-10	3.76349e-05	-2.22407	-1.94874e-10
103367224	rs138182398	7.49493e-21	-3.48842e-10	0.280628	0.000457007	-3.48842e-10	0.272702
103368088	rs6817730	1.68929e-21	-0.0869671	-1.12232	1.26126e-05	-2.19035	-1.12695
103368502	rs11097783	2.13521e-22	-2.22203	-1.05559	1.42696e-05	-2.13363	-1.06023
103368598	rs2169597	1.11938e-21	-0.454377	-1.16645	1.24718e-05	-2.18522	-1.1433
103369078	rs62328513	9.21143e-22	-1.81574	-1.94874e-10	7.12242e-05	-1.58616	-1.94874e-10
103369079	rs112035262	3.99959e-21	-0.347408	-1.94874e-10	0.000139245	-0.915763	-1.94874e-10
103369480	rs10031415	1.4786e-20	0.960083	-1.94874e-10	5.11831e-05	-1.91659	-1.94874e-10
103369484	rs77169158	1.90229e-21	-3.48842e-10	-1.09054	0.000118364	-3.48842e-10	-1.07823
103369642	rs17825737	2.11254e-22	-2.22592	-1.06237	1.41222e-05	-2.13733	-1.06692
103369870	rs143232559	3.80776e-21	-3.48842e-10	-0.396557	0.000245262	-3.48842e-10	-0.349668
103369907	rs111495531	1.44716e-21	-1.36399	-1.94874e-10	3.67562e-05	-2.24769	-1.94874e-10
103370526	rs116445911	3.59251e-22	-1.81013	-0.9472	1.55771e-05	-2.16683	-0.939367
103370889	rs17032641	3.35e-22	-1.8827	-0.944529	1.51582e-05	-2.1968	-0.936659
103371426	rs1973871	1.03573e-21	-0.533913	-1.16458	1.24508e-05	-2.1891	-1.14112
103372038	rs143607981	1.9321e-21	-3.48842e-10	-1.07499	0.000112335	-3.48842e-10	-1.13051
103373259	rs4698854	1.61462e-20	1.04808	-1.94874e-10	4.88671e-05	-1.96289	-1.94874e-10
103373286	rs13116385	2.96428e-15	13.1685	-1.94874e-10	5.57177e-05	-1.8317	-1.94874e-10
103373464	rs4698855	1.52191e-21	-1.31363	-1.94874e-10	3.66633e-05	-2.25022	-1.94874e-10
103373674	rs17825838	2.11871e-22	-2.24082	-1.04456	1.49025e-05	-2.10546	-1.04501
103374154	rs10000030	2.33131e-22	-2.09548	-1.09428	1.32224e-05	-2.1805	-1.08959
103374760	rs13129951	6.99783e-15	14.0275	-1.94874e-10	4.21851e-05	-2.10993	-1.94874e-10
103375303	rs1313924	2.35563e-22	-2.00492	-1.17446	5.51441e-05	-0.688517	-1.15353
103376367	rs1585605	2.98821e-20	1.66366	-1.94874e-10	4.28505e-05	-2.09428	-1.94874e-10
103376409	rs1585606	2.05476e-15	12.8021	-1.94874e-10	4.33936e-05	-2.08168	-1.94874e-10
103376474	rs1585607	2.91058e-20	1.63734	-1.94874e-10	4.30795e-05	-2.08895	-1.94874e-10
103376592	rs62328514	2.12659e-21	-0.979077	-1.94874e-10	0.0002842	-0.202317	-1.94874e-10
103376965	rs7685474	2.91058e-20	1.63734	-1.94874e-10	4.30795e-05	-2.08895	-1.94874e-10
103377005	rs7685305	2.91058e-20	1.63734	-1.94874e-10	4.30795e-05	-2.08895	-1.94874e-10
103377576	rs1313925	9.82598e-22	-0.565062	-1.18609	1.21487e-05	-2.18663	-1.16814
103378675	rs72694174	7.94736e-22	-1.96335	-1.94874e-10	4.81066e-05	-1.97858	-1.94874e-10
103378866	rs1314336	1.90105e-22	-2.19729	-1.19648	1.61671e-05	-1.88812	-1.1809
103379765	rs2091973	2.54668e-21	0.42185	-1.22066	1.11323e-05	-2.21645	-1.22569
103380695	rs181385639	2.18214e-21	-0.953293	-1.94874e-10	6.35636e-05	-1.69996	-1.94874e-10
103380705	rs72932141	2.2062e-22	-2.14357	-1.10134	1.36715e-05	-2.14217	-1.09451
103381102	rs6533017	4.17671e-21	0.922202	-1.22628	1.19376e-05	-2.14405	-1.22826
103382418	rs6834196	1.60518e-21	-1.26037	-1.94874e-10	3.66156e-05	-2.25152	-1.94874e-10
103383107	rs17008528	3.69929e-22	-1.86224	-0.865805	1.62449e-05	-2.20388	-0.860341
103383475	rs140854434	7.28142e-21	-3.48842e-10	0.251726	0.000451578	-3.48842e-10	0.260751
103383589	rs10014309	2.23964e-22	-2.1144	-1.11547	1.30598e-05	-2.1713	-1.11116
103383708	rs143418533	6.48952e-22	-2.166	-1.94874e-10	5.5457e-05	-1.83639	-1.94874e-10
103383843	rs77002140	4.43198e-22	-1.66693	-0.880408	1.77877e-05	-2.09843	-0.875054
103383852	rs115547957	4.40966e-22	-1.66293	-0.889452	1.76625e-05	-2.09639	-0.884168
103384449	rs41496148	1.45532e-21	-1.35837	-1.94874e-10	3.67429e-05	-2.24805	-1.94874e-10
103385407	rs13107511	9.15213e-15	14.2959	-1.94874e-10	4.11913e-05	-2.13377	-1.94874e-10
103385474	rs116087091	2.02672e-22	-2.24405	-1.08571	1.42558e-05	-2.09965	-1.09518
103387094	rs34316881	2.16313e-15	12.8535	-1.94874e-10	4.31594e-05	-2.0871	-1.94874e-10
103387413	rs2205438	2.34934e-22	-1.97563	-1.20642	1.12065e-05	-2.23276	-1.20273
103387419	rs230490	1.24192e-21	-0.329266	-1.18768	1.27011e-05	-2.14017	-1.17014
103387641	rs72694182	3.11341e-21	-0.59788	-1.94874e-10	3.78472e-05	-2.21844	-1.94874e-10
103387944	rs55937925	9.91201e-22	-1.74244	-1.94874e-10	3.72851e-05	-2.2334	-1.94874e-10
103388303	rs77855727	7.28696e-22	-2.0501	-1.94874e-10	3.66154e-05	-2.25153	-1.94874e-10
103388441	rs230489	4.3621e-17	8.94969	-1.94874e-10	3.82031e-05	-2.20908	-1.94874e-10
103388565	rs230488	2.70134e-22	-1.82621	-1.21623	1.08709e-05	-2.25131	-1.21459
103389013	rs1598860	4.0068e-22	-1.90997	-0.738226	0.000248369	0.45931	-0.796389
103389036	rs115105723	1.2007e-21	-1.55069	-1.94874e-10	7.82203e-05	-1.49247	-1.94874e-10
103389080	rs115907811	1.41283e-21	-1.388	-1.94874e-10	9.6006e-05	-1.28759	-1.94874e-10
103389409	rs230487	2.19757e-22	-2.2356	-1.01324	2.30288e-05	-1.70209	-1.01316
103389514	rs62328535	4.12346e-22	-2.0939	-0.525596	3.80709e-05	-1.71426	-0.498284
103390496	rs10019804	3.26746e-22	-1.62405	-1.22812	3.23636e-05	-1.14741	-1.22755
103390671	rs77105890	5.97719e-22	-2.24823	-1.94874e-10	3.93109e-05	-2.18049	-1.94874e-10
103391275	rs17032683	3.70664e-22	-1.88075	-0.845308	3.44766e-05	-1.48609	-0.82562
103391786	rs74458418	5.95497e-21	0.0506264	-1.94874e-10	0.000140085	-0.909747	-1.94874e-10
103392632	rs28844321	3.25614e-21	-1.3017	0.748647	0.000303069	-0.858449	0.720411
103392853	rs7662536	6.52993e-21	0.142796	-1.94874e-10	0.00013051	-0.980548	-1.94874e-10
103392866	rs10026278	3.23948e-22	-1.65076	-1.21002	3.92511e-05	-0.967045	-1.21497
103393912	rs9996514	3.27327e-22	-1.63566	-1.21474	3.98473e-05	-0.947991	-1.21895
103394219	rs59979574	2.00924e-22	-2.19163	-1.14679	1.40385e-05	-2.03949	-1.17071
103394414	rs28871712	2.41468e-22	-1.92709	-1.22753	1.77928e-05	-1.74563	-1.22757
103394940	rs28804983	2.97093e-21	-1.27518	0.630461	0.000279705	-0.826372	0.608111
103395103	rs4456957	3.59736e-22	-1.83801	-0.917975	3.33355e-05	-1.44286	-0.90252
103395780	rs1882949	3.21434e-22	-1.64178	-1.22678	3.84276e-05	-0.975408	-1.22781
103396333	rs2903281	3.79379e-22	-1.81337	-0.889448	3.49611e-05	-1.42445	-0.873305
103396923	rs2085549	3.30348e-22	-1.90732	-0.933888	3.18395e-05	-1.47246	-0.918828
103397014	rs2085548	3.36373e-22	-1.59523	-1.2279	4.10695e-05	-0.908449	-1.22828
103397289	rs11733168	3.28364e-22	-1.61969	-1.22754	3.96575e-05	-0.943535	-1.22818
103398374	rs34506242	1.8636e-22	-2.18583	-1.22784	1.3403e-05	-2.02869	-1.22783
103398745	rs76004181	9.69114e-22	-1.76497	-1.94874e-10	0.000300483	-0.146605	-1.94874e-10
103399049	rs62328536	1.85302e-22	-2.25029	-1.16908	1.90218e-05	-1.75964	-1.14677
103399601	rs80172929	1.53078e-21	-1.40467	0.0968468	0.000133902	-1.03287	0.0779869
103400772	rs148991476	5.95722e-22	-2.25158	-1.94874e-10	5.49414e-05	-1.84573	-1.94874e-10
103401255	rs4698857	1.84122e-22	-2.2516	-1.17415	1.91641e-05	-1.74621	-1.15274
103401583	rs33979463	1.81552e-22	-2.21677	-1.22304	1.32937e-05	-2.03716	-1.22755
103401723	rs141936164	1.83886e-22	-2.25129	-1.17575	1.95589e-05	-1.72394	-1.15463
103403494	rs28882677	1.99136e-22	-2.22104	-1.12632	2.72827e-05	-1.39269	-1.15305
103403708	rs144873903	3.15974e-22	-1.74239	-1.14331	1.16029e-05	-2.25142	-1.14932
103403991	rs187374815	6.15889e-22	-2.21829	-1.94874e-10	3.69948e-05	-2.24122	-1.94874e-10
103404125	rs115685970	1.03644e-21	-1.6978	-1.94874e-10	0.000180471	-0.656427	-1.94874e-10
103404302	rs10024473	1.99677e-22	-2.22351	-1.12115	2.70426e-05	-1.40598	-1.1486
103404559	rs184409278	8.74348e-22	-1.86788	-1.94874e-10	3.74586e-05	-2.22876	-1.94874e-10
103404864	rs13105106	8.81776e-22	-1.85942	-1.94874e-10	3.79521e-05	-2.21567	-1.94874e-10
103405404	rs116078784	9.82999e-22	-1.75075	-1.94874e-10	0.000139249	-0.915733	-1.94874e-10
103405722	rs34711817	9.29107e-22	-1.80713	-1.94874e-10	3.66263e-05	-2.25123	-1.94874e-10
103406112	rs80355640	1.81862e-22	-2.22056	-1.21755	1.25459e-05	-2.09804	-1.22456
103406401	rs150885617	9.05489e-22	-1.83288	-1.94874e-10	0.000260188	-0.290593	-1.94874e-10
103406448	rs10021017	1.99663e-22	-2.22862	-1.11611	2.63798e-05	-1.43516	-1.14424
103406511	rs11097786	1.82077e-22	-2.25116	-1.18576	1.82961e-05	-1.77872	-1.16659
103406838	rs142991920	5.95852e-22	-2.25136	-1.94874e-10	5.21944e-05	-1.89702	-1.94874e-10
103407112	rs150686437	6.25841e-22	-2.20226	-1.94874e-10	3.69493e-05	-2.24245	-1.94874e-10
103407282	rs140155611	1.29666e-21	-1.47381	-1.94874e-10	0.000104287	-1.20485	-1.94874e-10
103407342	rs11097787	2.01506e-22	-2.21646	-1.11908	2.81624e-05	-1.36676	-1.14725
103407428	rs11097788	1.90105e-22	-2.2516	-1.14217	1.61794e-05	-1.91144	-1.15682
103407962	rs10024808	1.5713e-21	-1.42285	0.141148	0.000136903	-1.05469	0.121974
103409547	rs13118067	1.8091e-22	-2.22825	-1.21511	1.23433e-05	-2.11581	-1.22307
103410140	rs115300197	5.96486e-22	-2.2503	-1.94874e-10	5.03599e-05	-1.9328	-1.94874e-10
103410328	rs28826294	1.84073e-21	-1.1937	0.07026	0.000176854	-0.728265	0.0515909
103410684	rs114770071	6.00927e-22	-2.24288	-1.94874e-10	3.66185e-05	-2.25144	-1.94874e-10
103411034	rs2168805	2.03968e-22	-2.2194	-1.10399	2.81626e-05	-1.38174	-1.13226
103411099	rs2125213	2.03293e-22	-2.2199	-1.1068	2.58091e-05	-1.46654	-1.13473
103411101	rs28782795	1.54556e-21	-1.46973	0.171516	0.000139863	-1.07279	0.161457
103411878	rs28502244	1.53109e-21	-1.42907	0.121447	0.000134981	-1.06217	0.11531
103412148	rs28865076	1.53109e-21	-1.42907	0.121447	0.000134981	-1.06217	0.11531
103412345	rs72696109	1.81799e-22	-2.25033	-1.18813	1.78713e-05	-1.79875	-1.17005
103412735	rs28833207	1.66856e-21	-1.42907	0.207431	0.000146986	-1.06217	0.200515
103413214	rs139373257	2.18877e-21	-3.48842e-10	-0.95026	0.000135758	-3.48842e-10	-0.94112
103413351	rs2903282	2.05916e-22	-2.22787	-1.08602	2.52279e-05	-1.50849	-1.11556
103414175	rs747559	2.04306e-22	-2.23729	-1.08444	2.56629e-05	-1.49195	-1.11501
103415618	rs13147820	1.79366e-22	-2.24243	-1.20949	1.18566e-05	-2.15976	-1.21936
103415813	rs6811263	2.00779e-22	-2.23321	-1.10594	2.5919e-05	-1.46381	-1.13321
103415822	rs6833745	2.03991e-22	-2.22565	-1.09763	2.97296e-05	-1.33398	-1.12587
103417116	rs72696114	1.81356e-22	-2.24988	-1.19101	1.74269e-05	-1.82045	-1.17354
103417739	rs2061364	8.92411e-21	0.455157	-1.94874e-10	6.93497e-05	-1.61283	-1.94874e-10
103418185	rs28573147	1.89719e-22	-2.25052	-1.14529	1.66131e-05	-1.88403	-1.15778
103418957	rs980455	2.06406e-22	-2.21977	-1.09174	3.02788e-05	-1.3209	-1.12064
103419015	rs76471993	9.11798e-21	0.476649	-1.94874e-10	7.00791e-05	-1.60237	-1.94874e-10
103420759	rs11940017	1.7915e-21	-1.1937	0.0431548	0.000174327	-0.728265	0.0371983
103421018	rs11944443	1.75357e-21	-1.2151	0.0431548	0.000169903	-0.753965	0.0371983
103422199	rs188771491	6.70469e-22	-2.13338	-1.94874e-10	4.11483e-05	-2.13481	-1.94874e-10
103422504	rs72696119	2.09773e-22	-2.22713	-1.0682	2.72418e-05	-1.44534	-1.1019
103423211	rs6834596	2.00091e-21	-1.09986	0.0598635	0.000198304	-0.616061	0.0538679
103423230	rs2926005	4.9779e-20	2.17399	-1.94874e-10	3.81341e-05	-2.21089	-1.94874e-10
103423326	rs2272676	1.77898e-22	-2.24275	-1.2174	1.56038e-05	-1.89745	-1.20703
103423493	rs10013613	2.14377e-22	-2.24299	-1.03063	2.49317e-05	-1.5697	-1.06616
103423667	rs78573682	1.13138e-21	-0.448862	-1.1613	1.30157e-05	-2.11664	-1.1692
103423802	rs74649783	8.6777e-22	-1.87543	-1.94874e-10	3.66211e-05	-2.25137	-1.94874e-10
103424193	rs3774932	2.01547e-22	-2.24949	-1.08584	1.52687e-05	-2.02347	-1.10272
103426339	rs3774933	2.11869e-22	-2.24443	-1.04096	2.43738e-05	-1.58298	-1.0755
103426586	rs13137392	8.4817e-22	-1.89827	-1.94874e-10	4.01209e-05	-2.1601	-1.94874e-10
103427248	rs28520385	2.12668e-21	-1.03511	0.0560723	0.000201516	-0.596212	0.0500856
103427476	rs3774934	6.13177e-20	3.54241	-1.15994	1.19002e-05	-2.20954	-1.1659
103428615	rs2168803	2.05772e-22	-2.22874	-1.08584	1.32545e-05	-2.16494	-1.10272
103429439	rs4647965	6.669e-22	-2.13871	-1.94874e-10	3.97924e-05	-2.16832	-1.94874e-10
103429449	rs147076780	6.43035e-22	-2.17516	-1.94874e-10	3.94618e-05	-2.17666	-1.94874e-10
103430056	rs4647971	6.94388e-22	-2.09832	-1.94874e-10	4.38601e-05	-2.07099	-1.94874e-10
103430534	rs4647972	2.06189e-21	-1.0275	0.0175272	0.000195642	-0.587341	0.0116311
103430917	rs139368028	6.61544e-22	-2.14678	-1.94874e-10	3.69859e-05	-2.24146	-1.94874e-10
103432047	rs117929697	6.40447e-21	-3.48842e-10	0.123396	0.000398262	-3.48842e-10	0.135114
103432750	rs148413161	1.68348e-21	-3.48842e-10	-1.21273	0.000102339	-3.48842e-10	-1.2237
103432974	rs17032705	2.1681e-22	-2.23899	-1.02334	3.05659e-05	-1.37256	-1.05955
103433346	rs62328541	1.80086e-22	-2.22504	-1.22288	1.43288e-05	-1.97466	-1.21506
103433465	rs78872571	1.71449e-21	-3.48842e-10	-1.19448	0.000105911	-3.48842e-10	-1.1894
103434137	rs3774936	1.80086e-22	-2.22504	-1.22288	1.43288e-05	-1.97466	-1.21506
103434253	rs3774937	1.80086e-22	-2.22504	-1.22288	1.43288e-05	-1.97466	-1.21506
103434675	rs149353386	1.66194e-21	-3.48842e-10	-1.22561	0.000102071	-3.48842e-10	-1.22633
103434793	rs73837248	2.55578e-21	-0.778316	-0.0169251	0.000268428	-0.236675	-0.0227391
103435668	rs118103345	1.97817e-21	-3.48842e-10	-1.05143	0.000119982	-3.48842e-10	-1.06466
103436568	rs116278158	8.90096e-22	-1.85003	-1.94874e-10	0.000104748	-1.20044	-1.94874e-10
103436641	rs1120986	2.03805e-22	-2.25043	-1.07376	1.75802e-05	-1.89386	-1.09136
103436737	rs79590323	4.33133e-22	-1.45699	-1.11332	1.34147e-05	-2.11353	-1.14211
103437587	rs62328542	1.78493e-22	-2.23239	-1.22442	1.46731e-05	-1.94844	-1.21754
103437601	rs11934404	2.02128e-22	-2.25144	-1.08102	1.58466e-05	-1.99085	-1.09819
103438164	rs230537	1.67124e-21	-3.48842e-10	-1.22003	0.000102282	-3.48842e-10	-1.22426
103438439	rs3774938	2.17778e-22	-2.24143	-1.01645	2.55955e-05	-1.55628	-1.0533
103439425	rs1598857	2.17437e-22	-2.24299	-1.01645	2.52544e-05	-1.5697	-1.0533
103440016	rs4647978	2.11887e-21	-0.97435	-0.00836589	0.000202824	-0.525459	-0.0142004
103440065	rs4235404	1.78766e-22	-2.23039	-1.22489	1.4549e-05	-1.95614	-1.21834
103440093	rs4647980	1.78687e-22	-2.23039	-1.22533	1.45379e-05	-1.95614	-1.2191
103440201	rs80175873	1.7137e-21	-1.19495	-1.94874e-10	0.000158919	-0.783603	-1.94874e-10
103441152	rs74833382	1.7137e-21	-1.19495	-1.94874e-10	0.000158919	-0.783603	-1.94874e-10
103441742	rs78900265	4.35508e-22	-1.46148	-1.10336	1.3506e-05	-2.1154	-1.13346
103442022	rs79843117	1.10146e-21	-1.63696	-1.94874e-10	5.12262e-05	-1.91575	-1.94874e-10
103443569	rs1599961	2.17864e-22	-2.24443	-1.01306	2.49982e-05	-1.58298	-1.05021
103443842	rs230536	1.65762e-21	-3.48842e-10	-1.22822	0.000101918	-3.48842e-10	-1.22783
103444274	rs73837252	1.06954e-21	-1.66637	-1.94874e-10	0.000225556	-0.433428	-1.94874e-10
103444309	rs117421214	3.14432e-21	-3.48842e-10	-0.588001	0.000187855	-3.48842e-10	-0.616324
103444474	rs1585215	1.80363e-22	-2.2203	-1.22608	1.40464e-05	-1.98915	-1.22047
103444533	rs1585214	2.10402e-22	-2.22078	-1.07156	1.32501e-05	-2.1787	-1.08929
103444698	rs1585213	2.22167e-22	-2.24385	-0.994072	3.00134e-05	-1.41745	-1.03291
103444745	rs77830930	6.42493e-21	0.126587	-1.94874e-10	6.0013e-05	-1.75744	-1.94874e-10
103445043	rs35726481	1.80573e-22	-2.2294	-1.21582	1.28522e-05	-2.07497	-1.22352
103445442	rs80023293	1.96858e-21	-3.48842e-10	-1.05629	0.000116156	-3.48842e-10	-1.09706
103446013	rs4647981	2.17664e-21	-0.959612	0.00379373	0.000208845	-0.508333	-0.00206977
103446115	rs1598856	2.03611e-22	-2.2504	-1.07475	1.67756e-05	-1.93978	-1.09229
103447269	rs4647987	1.093e-21	-1.64467	-1.94874e-10	0.000234315	-0.395332	-1.94874e-10
103448525	rs72696152	8.20364e-22	-1.91863	-0.0129767	7.35537e-05	-1.53518	-0.0188001
103448582	rs230535	1.84975e-22	-2.23381	-1.18733	1.42192e-05	-2.03253	-1.16487
103448758	rs73837257	1.1151e-21	-1.62465	-1.94874e-10	0.000242635	-0.36044	-1.94874e-10
103448903	rs170731	1.8368e-22	-2.23614	-1.19203	1.41255e-05	-2.03326	-1.17075
103449041	rs230534	1.82158e-22	-2.24446	-1.19203	1.63672e-05	-1.88597	-1.17075
103449131	rs113473633	2.09246e-21	-0.995259	-1.94874e-10	7.69148e-05	-1.5093	-1.94874e-10
103450083	rs230533	1.90087e-22	-2.21501	-1.17886	1.34931e-05	-2.09539	-1.15443
103450167	rs230532	1.85424e-22	-2.23756	-1.18115	1.45297e-05	-2.01772	-1.15808
103450377	rs230531	1.84793e-22	-2.23798	-1.18414	1.43681e-05	-2.02606	-1.16092
103451774	rs73837258	1.12014e-21	-1.62014	-1.94874e-10	0.000244541	-0.352614	-1.94874e-10
103452275	rs73837260	1.16469e-21	-1.58115	-1.94874e-10	0.000261538	-0.285417	-1.94874e-10
103452358	rs147177288	8.46972e-22	-1.89969	-1.94874e-10	5.12978e-05	-1.91435	-1.94874e-10
103452421	rs73837261	1.1101e-21	-1.62915	-1.94874e-10	0.000240747	-0.368251	-1.94874e-10
103452696	rs77839426	1.68837e-21	-3.48842e-10	-1.20984	0.000104793	-3.48842e-10	-1.20001
103452813	rs79650652	2.00129e-21	-1.14799	0.10818	0.000185996	-0.728344	0.102073
103452819	rs75816590	2.00985e-21	-1.14799	0.112446	0.00018679	-0.728344	0.106329
103453384	rs79958823	1.14344e-21	-1.59955	-1.94874e-10	0.0002534	-0.317028	-1.94874e-10
103453385	rs113692063	1.14344e-21	-1.59955	-1.94874e-10	0.0002534	-0.317028	-1.94874e-10
103453535	rs28450894	8.83543e-22	-1.9301	0.0726871	8.07845e-05	-1.52687	0.0666617
103453980	rs230530	1.87646e-22	-2.23875	-1.16805	1.24599e-05	-2.14646	-1.18302
103455347	rs4647992	2.54442e-21	-0.952518	0.15282	0.000244329	-0.500094	0.146611
103456138	rs28595328	2.53335e-21	-0.952518	0.148462	0.000243269	-0.500094	0.142264
103457046	rs3796409	7.9174e-21	-3.48842e-10	0.335464	0.000502201	-3.48842e-10	0.367004
103457418	rs230529	1.94571e-22	-2.24913	-1.12143	1.64977e-05	-1.89672	-1.15206
103457585	rs230528	1.95273e-22	-2.24828	-1.11868	1.63819e-05	-1.90609	-1.14973
103458158	rs4647998	6.09362e-22	-2.22894	-1.94874e-10	5.94573e-05	-1.76674	-1.94874e-10
103458178	rs230527	1.84707e-22	-2.24191	-1.18067	1.60866e-05	-1.91736	-1.15665
103458418	rs7679591	1.21285e-21	-1.54063	-1.94874e-10	0.000280213	-0.216447	-1.94874e-10
103458825	rs230526	1.96646e-22	-2.24913	-1.11082	1.66468e-05	-1.89672	-1.14306
103458877	rs230525	1.87333e-22	-2.22949	-1.17897	1.41657e-05	-2.04661	-1.15457
103458949	rs4648002	1.11501e-21	-1.62474	-1.94874e-10	0.000242599	-0.360585	-1.94874e-10
103459740	rs79651301	7.20682e-21	0.241428	-1.94874e-10	6.42211e-05	-1.68967	-1.94874e-10
103460028	rs73837266	1.10999e-21	-1.62925	-1.94874e-10	0.000240704	-0.368429	-1.94874e-10
103460347	rs75744242	1.10761e-21	-1.63139	-1.94874e-10	0.000239808	-0.37216	-1.94874e-10
103460474	rs77416893	1.06899e-21	-1.66688	-1.94874e-10	0.000225353	-0.434327	-1.94874e-10
103460969	rs73837268	1.06655e-21	-1.66917	-1.94874e-10	0.000224445	-0.438364	-1.94874e-10
103461107	rs4648004	1.00782e-21	-0.499069	-1.22674	1.2056e-05	-2.1363	-1.22613
103461559	rs4648006	9.27365e-22	-1.92169	0.112678	8.51398e-05	-1.51426	0.106561
103461783	rs143519195	1.0862e-21	-1.65092	-1.94874e-10	8.47627e-05	-1.41214	-1.94874e-10
103461788	rs4648008	8.37775e-22	-1.91061	-1.94874e-10	0.000109673	-1.15449	-1.94874e-10
103461819	rs4648009	8.80153e-22	-1.86126	-1.94874e-10	0.000119665	-1.0673	-1.94874e-10
103462038	rs230523	1.87835e-22	-2.2321	-1.17369	1.4247e-05	-2.04731	-1.14814
103462055	rs113179669	2.57207e-21	-0.788888	-1.94874e-10	7.03466e-05	-1.59856	-1.94874e-10
103462797	rs230522	1.87433e-22	-2.23614	-1.1718	1.44817e-05	-2.03326	-1.14585
103463007	rs118882	1.87801e-22	-2.23418	-1.1718	1.43795e-05	-2.04034	-1.14585
103463328	rs230521	1.9395e-22	-2.24985	-1.1239	1.66204e-05	-1.88722	-1.15414
103463712	rs116698557	7.78381e-22	-1.98414	-1.94874e-10	4.95807e-05	-1.94839	-1.94874e-10
103465229	rs76016852	3.81072e-22	-1.56651	-1.13185	1.22344e-05	-2.1897	-1.15805
103465612	rs230520	1.86031e-22	-2.24006	-1.17539	1.6259e-05	-1.91315	-1.1502
103466250	rs17032779	8.20963e-22	-1.93088	-1.94874e-10	0.000105731	-1.1911	-1.94874e-10
103466749	rs230519	1.89585e-22	-2.2321	-1.16442	1.43932e-05	-2.04731	-1.13793
103468518	rs93059	1.80797e-22	-2.25123	-1.19275	1.36616e-05	-2.03342	-1.20399
103469533	rs73837271	1.05296e-21	-1.682	-1.94874e-10	0.000219412	-0.461045	-1.94874e-10
103469923	rs192477561	7.943e-22	-1.96389	-1.94874e-10	4.25369e-05	-2.10162	-1.94874e-10
103469967	rs230518	1.89652e-22	-2.2321	-1.16406	1.4413e-05	-2.04731	-1.13656
103470193	rs230517	1.92646e-22	-2.24913	-1.13137	1.63604e-05	-1.89672	-1.16042
103471251	rs230516	1.90068e-22	-2.22991	-1.16406	1.43146e-05	-2.05416	-1.13656
103471388	rs79369731	1.82831e-21	-3.48842e-10	-1.13021	0.000108786	-3.48842e-10	-1.16262
103471434	rs230515	1.89701e-22	-2.22991	-1.166	1.42815e-05	-2.05416	-1.13887
103471882	rs73834805	1.05058e-21	-1.68426	-1.94874e-10	0.000218534	-0.465055	-1.94874e-10
103471939	rs230514	1.89264e-22	-2.23031	-1.1679	1.46022e-05	-2.02967	-1.14115
103472137	rs73834806	1.05058e-21	-1.68426	-1.94874e-10	0.000218534	-0.465055	-1.94874e-10
103472885	rs230512	1.93744e-22	-2.24848	-1.12634	1.78819e-05	-1.81201	-1.1562
103474768	rs230511	1.85388e-22	-2.23981	-1.17909	1.7773e-05	-1.82185	-1.15247
103475444	rs4648011	2.21823e-22	-2.24918	-0.99029	1.95555e-05	-1.83786	-1.04088
103476166	rs230510	1.84575e-22	-2.24359	-1.17971	1.25148e-05	-2.13043	-1.19466
103476271	rs73834807	1.04814e-21	-1.68658	-1.94874e-10	0.000217635	-0.469178	-1.94874e-10
103476566	rs7340881	1.81097e-22	-2.24	-1.20233	1.26751e-05	-2.09812	-1.21424
103478265	rs230509	1.85394e-22	-2.2381	-1.18078	1.756e-05	-1.83181	-1.15457
103478703	rs13117745	1.80026e-22	-2.24125	-1.207	1.25736e-05	-2.10279	-1.21762
103478941	rs28566809	2.72475e-21	-0.951662	0.220439	0.000261642	-0.499099	0.21408
103479279	rs230508	1.85907e-22	-2.23367	-1.18243	1.52951e-05	-1.96783	-1.15664
103480246	rs230507	2.10161e-22	-2.11803	-1.17545	1.32125e-05	-2.12287	-1.14796
103480450	rs230506	1.81787e-20	1.16665	-1.94874e-10	4.41731e-05	-2.06388	-1.94874e-10
103480907	rs6819573	2.66389e-21	-0.951662	0.197851	0.000255811	-0.499099	0.191542
103481351	rs230505	1.9732e-22	-2.24848	-1.10805	1.8117e-05	-1.81201	-1.14313
103481561	rs230504	2.09397e-22	-2.11803	-1.17909	1.31532e-05	-2.12287	-1.15247
103482047	rs140684282	6.38772e-22	-2.18181	-1.94874e-10	3.69552e-05	-2.24229	-1.94874e-10
103484615	rs230491	2.01433e-22	-2.15482	-1.18108	1.36716e-05	-2.08089	-1.15579
103485780	rs230492	1.82342e-22	-2.24628	-1.1892	1.83961e-05	-1.77392	-1.16594
103485812	rs149564103	6.33477e-22	-2.19013	-1.94874e-10	3.66808e-05	-2.24974	-1.94874e-10
103486216	rs230493	2.01423e-22	-2.15534	-1.18061	1.29489e-05	-2.136	-1.15499
103486301	rs3774951	2.42337e-21	-3.48842e-10	-0.848439	0.000151441	-3.48842e-10	-0.831804
103486350	rs73834811	1.04807e-21	-1.68665	-1.94874e-10	0.000217609	-0.469296	-1.94874e-10
103486697	rs1598861	1.01238e-21	-0.495297	-1.226	1.21637e-05	-2.12905	-1.22449
103486698	rs35680095	1.84816e-22	-2.22754	-1.19445	1.32624e-05	-2.05876	-1.20831
103486844	rs73834812	1.0457e-21	-1.68891	-1.94874e-10	0.000216736	-0.473315	-1.94874e-10
103486969	rs230494	1.9837e-22	-2.25158	-1.09965	1.79799e-05	-1.82765	-1.1351
103486988	rs115614971	5.99608e-22	-2.24508	-1.94874e-10	3.66569e-05	-2.2504	-1.94874e-10
103487285	rs17032815	1.01902e-21	-1.71476	-1.94874e-10	0.000206953	-0.519504	-1.94874e-10
103487300	rs230495	1.98375e-22	-2.25155	-1.09965	1.95164e-05	-1.74564	-1.1351
103487982	rs2293970	2.96928e-21	-0.920824	0.275546	0.0002865	-0.463324	0.269067
103488491	rs230496	1.97298e-22	-2.25161	-1.10503	1.96485e-05	-1.73432	-1.13967
103488777	rs4648013	3.66311e-21	-3.48842e-10	-0.435286	0.00023998	-3.48842e-10	-0.371442
103488938	rs4648015	1.04121e-21	-1.69321	-1.94874e-10	0.000215082	-0.480977	-1.94874e-10
103488986	rs230497	2.2433e-22	-2.05229	-1.17594	1.20673e-05	-2.21204	-1.14945
103489603	rs230498	2.25364e-22	-2.05916	-1.16448	1.22902e-05	-2.2089	-1.13429
103489670	rs4648016	1.07292e-21	-1.66322	-1.94874e-10	0.000226814	-0.427865	-1.94874e-10
103489983	rs230499	2.28506e-22	-2.04531	-1.16448	1.22146e-05	-2.21507	-1.13429
103490200	rs4648018	1.97678e-21	-1.05213	-1.94874e-10	0.000144866	-0.876186	-1.94874e-10
103491724	rs230500	2.23231e-22	-2.05916	-1.17399	1.21342e-05	-2.2089	-1.14707
103492383	rs230502	1.84341e-22	-2.24312	-1.18144	1.27179e-05	-2.11346	-1.19553
103493470	rs77803021	2.91449e-21	-0.920824	0.256919	0.000281224	-0.463324	0.25048
103494230	rs230538	1.96209e-22	-2.25161	-1.11057	1.74486e-05	-1.84838	-1.14436
103494406	rs142018793	1.04074e-21	-1.69366	-1.94874e-10	0.00021491	-0.481776	-1.94874e-10
103495006	rs117598400	7.32824e-21	-3.48842e-10	0.258136	0.000454683	-3.48842e-10	0.267603
103495532	rs230539	1.85045e-22	-2.25158	-1.16917	1.78953e-05	-1.82308	-1.14438
103496437	rs4648022	7.17057e-22	-2.0662	-1.94874e-10	4.08081e-05	-2.14312	-1.94874e-10
103496667	rs230540	1.8523e-22	-2.24942	-1.17034	1.65046e-05	-1.90135	-1.14701
103496998	rs909331	2.80991e-21	-0.920824	0.220378	0.000271155	-0.463324	0.214019
103497567	rs4648024	2.86402e-21	-0.896849	0.215477	0.000277432	-0.435548	0.209129
103497785	rs230541	1.92749e-22	-2.25157	-1.1284	1.66622e-05	-1.88356	-1.1553
103497875	rs909332	2.77625e-21	-0.927974	0.215477	0.000267605	-0.471613	0.209129
103498455	rs230542	1.84372e-22	-2.24865	-1.17575	1.62524e-05	-1.91031	-1.15344
103500379	rs78492053	1.14966e-21	-1.59413	-1.94874e-10	5.04262e-05	-1.93149	-1.94874e-10
103500788	rs230543	1.92749e-22	-2.25157	-1.1284	1.66622e-05	-1.88356	-1.1553
103500875	rs230544	1.92749e-22	-2.25157	-1.1284	1.66622e-05	-1.88356	-1.1553
103501054	rs1801	2.24535e-22	-2.05885	-1.16847	1.17537e-05	-2.24302	-1.14481
103502551	rs11723120	2.23612e-22	-2.06686	-1.16459	1.18068e-05	-2.2431	-1.14023
103502762	rs11097789	1.84456e-22	-2.24664	-1.1773	1.57998e-05	-1.93746	-1.15454
103503278	rs28491436	2.81329e-21	-0.86535	0.166104	0.000273898	-0.399107	0.159866
103503824	rs4699030	1.91371e-22	-2.25157	-1.13557	1.65557e-05	-1.88386	-1.16141
103504305	rs1005819	1.91856e-22	-2.25153	-1.13308	1.82873e-05	-1.7865	-1.15929
103504779	rs4648037	2.69136e-21	-0.904865	0.161314	0.000260409	-0.444831	0.155087
103505189	rs4648038	6.21955e-21	0.094098	-1.94874e-10	0.000134511	-0.950354	-1.94874e-10
103505961	rs4648039	1.46369e-20	0.949943	-1.94874e-10	0.000203592	-0.535878	-1.94874e-10
103506095	rs1598858	1.84324e-22	-2.24697	-1.17769	1.76004e-05	-1.82831	-1.15577
103506374	rs1610152	2.74524e-21	-0.880743	0.157011	0.000266635	-0.416907	0.150793
103506444	rs1598859	2.26723e-22	-2.05304	-1.16459	1.17754e-05	-2.24576	-1.14023
103507703	rs17032850	2.247e-22	-2.06001	-1.16658	1.17627e-05	-2.24449	-1.14257
103508526	rs3774956	1.92278e-22	-2.2516	-1.13081	1.64618e-05	-1.8936	-1.15735
103508598	rs4648043	1.07542e-21	-1.66089	-1.94874e-10	0.000227744	-0.423774	-1.94874e-10
103508643	rs4648044	1.70273e-21	-3.48842e-10	-1.20136	0.000103203	-3.48842e-10	-1.2153
103508703	rs4648045	2.27042e-22	-2.04594	-1.17028	1.16832e-05	-2.2469	-1.14694
103508824	rs3821958	1.91849e-22	-2.25157	-1.13308	1.65908e-05	-1.88386	-1.15929
103509025	rs3774957	2.25009e-22	-2.05304	-1.17218	1.16703e-05	-2.24576	-1.14919
103509030	rs4648046	7.56253e-22	-2.01298	-1.94874e-10	3.66273e-05	-2.2512	-1.94874e-10
103509436	rs1287	1.92278e-22	-2.2516	-1.13081	1.64618e-05	-1.8936	-1.15735
103509455	rs7667496	2.26611e-22	-2.04594	-1.17218	1.16569e-05	-2.2469	-1.14919
103509681	rs7692606	2.26611e-22	-2.04594	-1.17218	1.16569e-05	-2.2469	-1.14919
103510511	rs1020759	1.9277e-22	-2.2516	-1.12825	1.64978e-05	-1.8936	-1.15517
103511114	rs3774959	2.28963e-22	-2.03945	-1.16835	1.16991e-05	-2.24783	-1.14465
103511330	rs3774960	1.91842e-22	-2.2516	-1.13308	1.64299e-05	-1.8936	-1.15929
103511388	rs10489114	1.93097e-21	-1.07558	-1.94874e-10	0.000141273	-0.901302	-1.94874e-10
103511772	rs10013190	2.78524e-21	-0.857213	0.147949	0.000271523	-0.389702	0.141752
103512434	rs78305068	2.29454e-21	-0.903067	-1.94874e-10	0.000164269	-0.750491	-1.94874e-10
103512451	rs59123962	2.2767e-22	-2.03945	-1.17401	1.16209e-05	-2.24783	-1.15137
103513073	rs4698858	1.93289e-22	-2.25151	-1.12566	1.63762e-05	-1.90322	-1.15295
103513901	rs9996972	2.72885e-21	-0.873462	0.143742	0.000265354	-0.408487	0.137554
103513939	rs10031217	2.62106e-21	-0.904865	0.134846	0.000253622	-0.444831	0.128678
103514445	rs1020760	1.94234e-22	-2.25157	-1.12072	1.67672e-05	-1.88386	-1.14871
103514658	rs1609993	2.47906e-20	1.47687	-1.94874e-10	4.22626e-05	-2.10809	-1.94874e-10
103514737	rs4648049	2.82222e-21	-0.800395	0.104319	0.000277572	-0.324136	0.098221
103514741	rs4648050	3.00196e-22	-1.7556	-1.18132	1.34184e-05	-2.09323	-1.16214
103514993	rs4648051	2.18979e-22	-2.04478	-1.20759	1.11085e-05	-2.25142	-1.19286
103515055	rs4648052	2.28397e-22	-2.11953	-1.09074	1.19655e-05	-2.2473	-1.12266
103515313	rs4648055	2.23659e-22	-2.02364	-1.20759	1.11074e-05	-2.25152	-1.19286
103515591	rs4648058	3.66482e-22	-1.53696	-1.20045	1.43048e-05	-2.00772	-1.18368
103515597	rs4648059	2.66349e-21	-0.888808	0.134846	0.000258381	-0.42624	0.128678
103516041	rs192833592	1.75929e-21	-3.48842e-10	-1.16869	0.000109555	-3.48842e-10	-1.15557
103516384	rs4648062	1.69233e-21	-3.48842e-10	-1.20749	0.00010359	-3.48842e-10	-1.21156
103516811	rs4235405	1.84662e-22	-2.24212	-1.1807	1.21532e-05	-2.1624	-1.19201
103518305	rs4648068	3.62982e-22	-1.53828	-1.20872	1.40418e-05	-2.01562	-1.19434
103518479	rs4648069	1.91182e-21	-1.08554	-1.94874e-10	0.000139773	-0.911979	-1.94874e-10
103518540	rs12641009	1.79553e-21	-3.48842e-10	-1.1483	0.000110966	-3.48842e-10	-1.14277
103518843	rs4648073	5.20506e-21	-0.0839687	-1.94874e-10	0.000604608	0.552585	-1.94874e-10
103519365	rs3774963	3.53281e-22	-1.56246	-1.21163	1.38912e-05	-2.02252	-1.19821
103519397	rs4648075	1.05955e-21	-1.67575	-1.94874e-10	9.84064e-05	-1.26289	-1.94874e-10
103519487	rs3774964	2.39693e-22	-2.10783	-1.05417	1.2336e-05	-2.24912	-1.09035
103523142	rs73834831	1.0171e-21	-1.71664	-1.94874e-10	0.000206253	-0.522895	-1.94874e-10
103524331	rs7684888	3.785e-22	-1.52403	-1.1811	1.47245e-05	-2.00015	-1.16233
103524629	rs11722146	2.29495e-22	-2.01636	-1.18911	1.13453e-05	-2.25133	-1.17187
103524935	rs3774965	3.90806e-21	0.457336	-0.827894	0.000266007	0.645988	-0.914461
103525350	rs12509403	3.76616e-22	-1.52403	-1.18609	1.46375e-05	-2.00015	-1.16826
103525508	rs12509517	2.3015e-22	-2.00897	-1.19365	1.12868e-05	-2.25102	-1.17734
103525836	rs3774966	1.70935e-21	-3.48842e-10	-1.19749	0.000103312	-3.48842e-10	-1.21425
103525931	rs3774967	3.75482e-22	-1.52403	-1.18911	1.45848e-05	-2.00015	-1.17187
103526428	rs4699031	3.86843e-22	-1.49564	-1.1877	1.47163e-05	-1.99287	-1.17017
103526531	rs4235406	2.27207e-22	-2.01636	-1.19913	1.1208e-05	-2.25133	-1.18404
103526674	rs3755867	3.87463e-22	-1.49564	-1.18609	1.47445e-05	-1.99287	-1.16826
103527068	rs4648090	8.10237e-22	-0.865154	-1.07887	2.12699e-05	-1.72406	-1.07065
103527169	rs4648091	8.50443e-22	-1.8956	-1.94874e-10	0.000147367	-0.859068	-1.94874e-10
103527876	rs4648095	4.31997e-21	-0.904865	0.634514	0.000404384	-0.444831	0.595201
103528128	rs4648097	1.48219e-21	-1.34008	-1.94874e-10	0.000121684	-1.05057	-1.94874e-10
103529963	rs9790601	3.69577e-22	-1.51136	-1.21763	1.29853e-05	-2.08008	-1.2081
103530056	rs7683854	3.80198e-22	-1.49564	-1.20502	1.44035e-05	-1.99287	-1.19166
103530642	rs28557116	4.29767e-21	-0.904865	0.629339	0.000402319	-0.444831	0.59008
103531112	rs3774968	1.98991e-22	-2.24978	-1.09832	1.3585e-05	-2.1268	-1.11623
103531991	rs4648104	2.4069e-21	-0.855259	-1.94874e-10	0.000224042	-0.440165	-1.94874e-10
103533052	rs56207297	6.38988e-22	-2.18147	-1.94874e-10	3.8168e-05	-2.21	-1.94874e-10
103533821	rs4648110	2.32552e-22	-2.04948	-1.14277	1.33177e-05	-2.09704	-1.16586
103534425	rs4648116	9.91948e-22	-1.74168	-1.94874e-10	0.000197127	-0.568146	-1.94874e-10
103534557	rs4648117	5.09716e-21	-0.856784	0.751868	0.000480159	-0.389207	0.711328
103534560	rs3817685	3.60871e-22	-1.5352	-1.21763	1.27437e-05	-2.09886	-1.2081
103535881	rs4648126	6.43955e-22	-2.17373	-1.94874e-10	3.79488e-05	-2.21576	-1.94874e-10
103535905	rs4648127	3.53091e-22	-1.70792	-1.06671	1.27621e-05	-2.20429	-1.10123
103536024	rs4648128	1.96839e-21	-1.05638	-1.94874e-10	0.000307147	-0.124669	-1.94874e-10
103536261	rs230547	1.82174e-20	2.39681	-1.22803	1.08801e-05	-2.2369	-1.22816
103536413	rs4648133	2.16167e-22	-2.04524	-1.22007	1.09928e-05	-2.24262	-1.21214
103536441	rs4648134	9.98222e-22	-1.73538	-1.94874e-10	0.000199396	-0.556705	-1.94874e-10
103536670	rs4648135	1.45151e-21	-1.94762	0.586622	0.000129898	-1.53307	0.547819
103536673	rs4648136	6.40726e-22	-2.17875	-1.94874e-10	3.80837e-05	-2.21221	-1.94874e-10
103536901	rs4648141	2.13906e-22	-2.06054	-1.21528	2.40651e-05	-1.45379	-1.21745
103537442	rs1609798	2.64828e-22	-2.00459	-1.05768	1.30818e-05	-2.24256	-1.03822
103539993	rs79866315	1.04804e-21	-1.68668	-1.94874e-10	4.93911e-05	-1.95223	-1.94874e-10
103540313	rs7674004	3.05007e-22	-1.89157	-1.02945	1.55448e-05	-2.09577	-1.0125
103540762	rs62327180	2.77983e-22	-1.98044	-1.03335	1.3492e-05	-2.23974	-1.01016
103540780	rs7674640	3.12472e-22	-1.88153	-1.01531	1.5921e-05	-2.08915	-0.995213
103542005	rs997476	2.91925e-22	-1.76502	-1.19984	1.10944e-05	-2.24264	-1.20291
103542201	rs10489113	1.74482e-22	-2.25152	-1.22801	1.09274e-05	-2.23302	-1.22771
103542251	rs113401905	7.93736e-22	-1.9646	-1.94874e-10	0.000128101	-0.999177	-1.94874e-10
103543385	rs77719483	8.34457e-22	-1.91457	-1.94874e-10	0.000141903	-0.896851	-1.94874e-10
103543459	rs113157811	8.07224e-22	-1.94775	-1.94874e-10	0.000132656	-0.96424	-1.94874e-10
103544401	rs149120762	2.26842e-21	-0.914517	-1.94874e-10	0.000162296	-0.762573	-1.94874e-10
103545219	rs17032996	1.831e-22	-2.20409	-1.22723	1.09712e-05	-2.22994	-1.22678
103545253	rs11733293	6.23327e-22	-1.30836	-0.897921	2.10665e-05	-1.93617	-0.868141
103545327	rs4698860	6.17806e-22	-1.30836	-0.906819	2.08716e-05	-1.93617	-0.877433
103545487	rs4698861	7.02275e-22	-1.18604	-0.900988	2.12904e-05	-1.92298	-0.870761
103545797	rs4698862	6.63271e-22	-1.24766	-0.896515	2.18727e-05	-1.90067	-0.866087
103545829	rs113848605	6.06258e-22	-2.23405	-1.94874e-10	8.02371e-05	-1.46701	-1.94874e-10
103545848	rs4698863	6.47189e-22	-1.26301	-0.905709	2.14503e-05	-1.90972	-0.876538
103546138	rs62327181	6.83322e-22	-1.18692	-0.927466	2.06062e-05	-1.92713	-0.899274
103546186	rs17033014	6.30769e-22	-1.26301	-0.931408	2.08341e-05	-1.90972	-0.905684
103546304	rs17033015	2.6244e-22	-1.85325	-1.21809	1.0966e-05	-2.2441	-1.2131
103546855	rs12645469	2.60256e-22	-2.2516	-0.828084	1.71839e-05	-2.15523	-0.852798
103546896	rs12648696	5.12957e-22	-1.4593	-0.941868	1.8421e-05	-2.02414	-0.914363
103547225	rs111917101	7.614e-22	-2.0062	-1.94874e-10	0.000174085	-0.692452	-1.94874e-10
103547949	rs7685915	5.79321e-22	-1.33904	-0.940454	1.99558e-05	-1.94295	-0.915531
103547967	rs7664171	5.75185e-22	-1.35314	-0.933523	1.86176e-05	-2.01958	-0.908308
103548216	rs35992292	5.3217e-22	-1.46088	-0.903515	1.97222e-05	-1.99318	-0.877072
103549149	rs10213251	1.95553e-22	-2.14259	-1.22293	1.09174e-05	-2.23801	-1.22363
103550006	rs7677509	5.84326e-22	-1.45789	-0.813002	2.19274e-05	-1.97607	-0.788193
103550075	rs7699231	5.87329e-22	-1.45789	-0.807876	2.20434e-05	-1.97607	-0.782917
103550096	rs7699678	5.87329e-22	-1.45789	-0.807876	2.20434e-05	-1.97607	-0.782917
103550248	rs11724614	5.81738e-22	-1.47261	-0.80272	2.19699e-05	-1.98471	-0.777611
103551376	rs7664828	6.01075e-22	-1.4872	-0.755437	2.28691e-05	-1.99322	-0.728989
103551603	rs7665090	5.978e-22	-1.4872	-0.7609	2.27411e-05	-1.99322	-0.734603
103551759	rs7690123	6.01075e-22	-1.4872	-0.755437	2.28691e-05	-1.99322	-0.728989
103551818	rs7665659	6.01075e-22	-1.4872	-0.755437	2.28691e-05	-1.99322	-0.728989
103551909	rs7665854	6.04386e-22	-1.4872	-0.749943	2.29986e-05	-1.99322	-0.723344
103552068	rs7690700	5.95717e-22	-1.50165	-0.749943	2.28068e-05	-2.00159	-0.723344
103552155	rs76988304	8.15768e-22	-1.93722	-1.94874e-10	9.60341e-05	-1.28729	-1.94874e-10
103552430	rs12644381	6.02355e-22	-1.50165	-0.738861	2.3068e-05	-2.00159	-0.71196
103552709	rs1054037	6.0573e-22	-1.50165	-0.733273	2.32007e-05	-2.00159	-0.706221
103552813	rs4013	6.19614e-22	-1.50165	-0.710612	2.37468e-05	-2.00159	-0.682955
103552830	rs4019	6.19614e-22	-1.50165	-0.710612	2.37468e-05	-2.00159	-0.682955
103552858	rs7672268	1.96448e-21	-1.32317	0.264799	0.000203517	-0.73905	0.202805
103552897	rs78514870	8.06155e-22	-1.94908	-1.94874e-10	9.40529e-05	-1.30814	-1.94874e-10
103553053	rs1054029	6.23183e-22	-1.50165	-0.704868	2.38872e-05	-2.00159	-0.67706
103553090	rs3194585	6.26792e-22	-1.50165	-0.699094	2.40292e-05	-2.00159	-0.671135
103553372	rs75826658	1.00856e-21	-1.72508	-1.94874e-10	3.69341e-05	-2.24286	-1.94874e-10
103553503	rs118026118	1.83934e-21	-3.48842e-10	-1.12419	0.00011294	-3.48842e-10	-1.12514
103553543	rs735403	6.34131e-22	-1.50165	-0.687452	2.43179e-05	-2.00159	-0.659191
103553665	rs735404	5.74446e-22	-1.58906	-0.698891	2.26862e-05	-2.05931	-0.670927
103553916	rs735405	6.32519e-22	-1.51596	-0.675685	2.44113e-05	-2.00983	-0.647123
103553926	rs1077358	6.32519e-22	-1.51596	-0.675685	2.44113e-05	-2.00983	-0.647123
103553960	rs3774969	1.60067e-21	-1.38768	0.124505	0.000160425	-0.821707	0.04754
103554019	rs2866406	6.36281e-22	-1.51596	-0.669756	2.45602e-05	-2.00983	-0.641042
103554108	rs2866407	6.45453e-22	-1.50165	-0.669756	2.47633e-05	-2.00159	-0.641042
103554113	rs2866408	6.40085e-22	-1.51596	-0.663795	2.47108e-05	-2.00983	-0.63493
103554261	rs2866409	6.40085e-22	-1.51596	-0.663795	2.47108e-05	-2.00983	-0.63493
103554273	rs149600482	7.91576e-22	-1.96733	-1.94874e-10	9.10502e-05	-1.34059	-1.94874e-10
103554350	rs2866412	6.07775e-22	-1.57375	-0.657803	2.22979e-05	-2.11872	-0.628788
103554522	rs12498722	6.55959e-22	-1.50953	-0.645726	2.54972e-05	-1.99702	-0.616409
103554552	rs12502761	2.783e-22	-1.93206	-1.0806	1.23877e-05	-2.2489	-1.08639
103554713	rs5026469	6.20457e-22	-1.60347	-0.607431	2.42683e-05	-2.07886	-0.583965
103554722	rs5026470	6.2434e-22	-1.60347	-0.601192	2.4423e-05	-2.07886	-0.57761
103554733	rs5026471	6.20457e-22	-1.60347	-0.607431	2.42683e-05	-2.07886	-0.583965
103554773	rs5026472	7.36783e-22	-1.53695	-0.50211	2.76317e-05	-2.06256	-0.470475
103554810	rs5026474	6.25808e-22	-1.5248	-0.677506	2.33387e-05	-2.04802	-0.653862
103554821	rs5026475	2.9688e-22	-1.75473	-1.1933	1.14208e-05	-2.23488	-1.18169
103554822	rs78253661	1.65974e-21	-3.48842e-10	-1.22694	0.000102315	-3.48842e-10	-1.22394
103554910	rs5026476	6.34846e-22	-1.53013	-0.657838	2.46616e-05	-2.01792	-0.628824
103554975	rs13106304	5.94558e-22	-1.61688	-0.636655	2.47468e-05	-2.03701	-0.606289
103554992	rs13106325	6.28415e-22	-1.55232	-0.645833	2.44907e-05	-2.03718	-0.616518
103555417	rs6812747	6.63139e-22	-1.53013	-0.614237	2.58102e-05	-2.01792	-0.583304
103555611	rs6813157	6.52487e-22	-1.54417	-0.616392	2.55521e-05	-2.02588	-0.585392
103555642	rs200610521	3.01132e-21	-3.48842e-10	-0.63122	0.000187578	-3.48842e-10	-0.617801
103555676	rs6839064	6.45954e-22	-1.54417	-0.626454	2.52869e-05	-2.02588	-0.595828
103555803	rs2272695	6.45954e-22	-1.54417	-0.626454	2.52869e-05	-2.02588	-0.595828
103555821	rs2272696	6.49961e-22	-1.54417	-0.62027	2.54477e-05	-2.02588	-0.589488
103555992	rs2272697	6.5915e-22	-1.53013	-0.62027	2.56511e-05	-2.01792	-0.589488
103556316	rs909349	6.5061e-22	-1.54417	-0.619272	2.54613e-05	-2.02588	-0.588953
103556462	rs4586937	6.38364e-22	-1.55472	-0.627722	2.53307e-05	-2.02187	-0.598112
103556861	rs3733202	6.49271e-22	-1.53952	-0.625986	2.46874e-05	-2.04745	-0.598256
103557077	rs2866413	6.81534e-22	-1.51596	-0.60105	2.62959e-05	-2.00983	-0.572759
103557192	rs4547797	6.77268e-22	-1.51596	-0.60733	2.61276e-05	-2.00983	-0.57918
103557219	rs2866414	6.77268e-22	-1.51596	-0.60733	2.61276e-05	-2.00983	-0.57918
103557311	rs4496586	1.13862e-21	-1.14147	-0.462314	5.35351e-05	-1.44086	-0.430801
103557398	rs148828948	2.01794e-21	-1.03152	-1.94874e-10	0.000100954	-1.23733	-1.94874e-10
103557463	rs10007196	3.78997e-22	-1.51395	-1.18987	1.21769e-05	-2.15858	-1.19388
103557529	rs9996834	6.51748e-22	-1.54179	-0.619907	2.52931e-05	-2.02942	-0.59204
103557664	rs11727546	6.21799e-22	-1.57047	-0.638268	2.4546e-05	-2.04063	-0.610819
103557753	rs2903283	6.54575e-22	-1.54417	-0.613196	2.56203e-05	-2.02588	-0.582729
103558169	rs4579121	6.42447e-22	-1.55669	-0.619381	2.52797e-05	-2.03293	-0.589065
103558514	rs6810869	6.2697e-22	-1.57047	-0.629986	2.48254e-05	-2.04063	-0.599497
103558731	rs6833962	2.51317e-22	-1.90996	-1.20468	1.23612e-05	-2.12964	-1.2078
103558805	rs6533020	6.50539e-22	-1.54417	-0.619381	2.54585e-05	-2.02588	-0.589065
103558833	rs6834176	2.45885e-22	-1.94995	-1.18654	1.24141e-05	-2.14423	-1.18893
103558853	rs6533021	6.42447e-22	-1.55669	-0.619381	2.52797e-05	-2.03293	-0.589065
103558951	rs6533022	6.42447e-22	-1.55669	-0.619381	2.52797e-05	-2.03293	-0.589065
103559340	rs116947538	1.85587e-21	-3.48842e-10	-1.11525	0.000114813	-3.48842e-10	-1.10869
103559862	rs148150924	4.57023e-21	-3.48842e-10	-0.214036	0.000273555	-3.48842e-10	-0.240493
103559876	rs2125211	6.54575e-22	-1.54417	-0.613196	2.56203e-05	-2.02588	-0.582729
103560745	rs765789	2.58227e-22	-1.9177	-1.16982	1.31052e-05	-2.10634	-1.17265
103560795	rs111700303	6.01652e-22	-2.24168	-1.94874e-10	4.1404e-05	-2.12862	-1.94874e-10
103560801	rs76778895	3.07248e-21	-0.611115	-1.94874e-10	8.20324e-05	-1.44488	-1.94874e-10
103561106	rs2293995	5.54174e-21	1.19445	-1.21574	4.75597e-05	-0.765363	-1.22465
103561709	rs228611	7.78814e-22	-1.40169	-0.581889	2.6246e-05	-2.03384	-0.550647
103562248	rs142150027	1.82416e-21	-3.48842e-10	-1.13248	0.00011171	-3.48842e-10	-1.13609
103564713	rs139602776	6.37092e-22	-2.18444	-1.94874e-10	6.94629e-05	-1.6112	-1.94874e-10
103566078	rs190394352	1.7032e-21	-3.48842e-10	-1.20109	0.000105751	-3.48842e-10	-1.19091
103567348	rs228618	6.81175e-22	-1.65327	-0.464268	2.64036e-05	-2.15092	-0.427579
103569009	rs77795718	1.96421e-21	-3.48842e-10	-1.05851	0.00011826	-3.48842e-10	-1.07911
103569020	rs77332324	6.23901e-21	0.0972218	-1.94874e-10	0.00104198	1.09688	-1.94874e-10
103569283	rs228619	8.67876e-22	-1.18812	-0.687186	3.21922e-05	-1.72554	-0.654735
103571181	rs76645359	1.03193e-21	-1.70216	-1.94874e-10	8.14416e-05	-1.45211	-1.94874e-10
103571513	rs142510107	1.78615e-21	-3.48842e-10	-1.15354	0.000109429	-3.48842e-10	-1.15672
103572320	rs228623	5.33771e-22	-1.67512	-0.686272	2.09302e-05	-2.15404	-0.656765
103572440	rs228624	5.33771e-22	-1.67512	-0.686272	2.09302e-05	-2.15404	-0.656765
103572751	rs228625	5.47747e-22	-1.64927	-0.686272	2.11575e-05	-2.14324	-0.656765
103572946	rs228626	5.09548e-22	-1.72156	-0.686272	2.04876e-05	-2.17541	-0.656765
103573082	rs228627	5.64337e-22	-1.63676	-0.668941	2.16527e-05	-2.13789	-0.638973
103573323	rs228628	8.14647e-22	-1.26966	-0.668941	3.06737e-05	-1.78962	-0.638973
103573377	rs228629	7.91368e-22	-1.28707	-0.680526	2.99521e-05	-1.80153	-0.650866
103573491	rs12152655	5.14118e-21	-0.0963172	-1.94874e-10	0.0011276	1.17585	-1.94874e-10
103573749	rs228630	8.04232e-22	-1.28707	-0.664401	3.0452e-05	-1.80153	-0.634313
103573863	rs228631	9.44692e-22	-0.946061	-0.844434	3.14025e-05	-1.60019	-0.804916
103573904	rs228632	7.74933e-22	-1.31831	-0.670267	2.96324e-05	-1.8228	-0.640334
103573922	rs147714715	1.25471e-21	-1.5067	-1.94874e-10	7.38365e-05	-1.55014	-1.94874e-10
103575067	rs179195	7.46717e-22	-1.37905	-0.646617	2.97835e-05	-1.84198	-0.616064
103575280	rs2978641	8.81944e-22	-1.23737	-0.621856	3.37204e-05	-1.74323	-0.590668
103575385	rs228612	8.67861e-22	-1.25347	-0.621856	3.33389e-05	-1.7546	-0.590668
103577360	rs78955300	1.00117e-21	-1.73243	-1.94874e-10	7.85151e-05	-1.48871	-1.94874e-10
103577465	rs228613	5.71699e-22	-1.68934	-0.603404	2.29031e-05	-2.14897	-0.571752
103577992	rs77985169	2.14314e-22	-2.21398	-1.05993	1.3065e-05	-2.21267	-1.06939
103578593	rs80198806	1.185e-21	-1.56386	-1.94874e-10	3.76907e-05	-2.22258	-1.94874e-10
103578637	rs228614	5.6151e-22	-1.7387	-0.572025	2.3242e-05	-2.16644	-0.539597
103579691	rs228616	5.35289e-22	-1.74896	-0.609586	2.22072e-05	-2.17349	-0.578089
103580788	rs228617	6.94702e-22	-1.43937	-0.658504	2.82409e-05	-1.88297	-0.628262
103581262	rs17033100	1.84736e-21	-3.48842e-10	-1.11984	0.000110258	-3.48842e-10	-1.14917
103581402	rs148767464	1.65433e-21	-1.2302	-1.94874e-10	5.51595e-05	-1.84177	-1.94874e-10
103582090	rs116699774	1.54377e-21	-1.29937	-1.94874e-10	7.75812e-05	-1.50067	-1.94874e-10
103583189	rs434644	4.45811e-22	-1.8113	-0.73016	1.88068e-05	-2.21715	-0.700628
103583196	rs413967	4.58329e-22	-1.77813	-0.735635	1.88837e-05	-2.20744	-0.706264
103583208	rs404574	4.52903e-22	-1.79004	-0.735635	1.88161e-05	-2.21102	-0.706264
103584310	rs79039583	1.66471e-21	-3.48842e-10	-1.22395	0.000103054	-3.48842e-10	-1.21674
103585630	rs140289949	7.14909e-22	-2.0692	-1.94874e-10	3.72049e-05	-2.23555	-1.94874e-10
103586775	rs147313775	5.96699e-22	-2.24994	-1.94874e-10	3.94436e-05	-2.17713	-1.94874e-10
103586977	rs227361	4.14619e-22	-1.74476	-0.869238	1.71039e-05	-2.17319	-0.8395
103589785	rs149495271	1.41229e-21	-1.38839	-1.94874e-10	0.000212463	-0.493231	-1.94874e-10
103590864	rs6847587	3.71118e-22	-1.75061	-0.974228	1.57038e-05	-2.15205	-0.946045
103590978	rs377281937	9.42731e-22	-1.79257	-1.94874e-10	4.78228e-05	-1.98449	-1.94874e-10
103592285	rs227362	6.89027e-22	-2.10607	-1.94874e-10	3.68004e-05	-2.24649	-1.94874e-10
103593829	rs74819220	1.07572e-20	1.86877	-1.2268	7.22071e-05	-0.344359	-1.2281
103593898	rs227275	4.30726e-22	-1.61957	-0.956317	1.60745e-05	-2.14447	-0.930296
103594918	rs227276	4.22616e-22	-1.62302	-0.971866	1.6285e-05	-2.11517	-0.946583
103594938	rs227277	4.19134e-22	-1.61957	-0.983598	1.56214e-05	-2.14447	-0.958886
103595651	rs227278	4.09124e-22	-1.64787	-0.979467	1.59719e-05	-2.12661	-0.954552
103597032	rs227279	4.00118e-22	-1.645	-1.0046	1.56712e-05	-2.11942	-0.980746
103597818	rs76782146	9.45653e-22	-1.78948	-1.94874e-10	3.68333e-05	-2.24559	-1.94874e-10
103598364	rs80121243	1.75901e-21	-3.48842e-10	-1.16885	0.000107484	-3.48842e-10	-1.17466
103598385	rs79138733	6.83457e-22	-2.11419	-1.94874e-10	3.78607e-05	-2.21808	-1.94874e-10
103598839	rs77249608	5.98633e-22	-2.24671	-1.94874e-10	3.69258e-05	-2.24309	-1.94874e-10
103601430	rs77845705	9.81514e-22	-1.75226	-1.94874e-10	9.43516e-05	-1.30497	-1.94874e-10
103602229	rs77739565	1.53395e-21	-1.30575	-1.94874e-10	0.000107173	-1.17755	-1.94874e-10
103602237	rs11097790	2.42725e-22	-2.17479	-0.974636	2.79319e-05	-1.57768	-0.944546
103603706	rs112730086	1.27075e-21	-1.49399	-1.94874e-10	3.89198e-05	-2.19049	-1.94874e-10
103603833	rs62327215	1.9987e-20	1.26148	-1.94874e-10	4.67011e-05	-2.00823	-1.94874e-10
103603949	rs227280	1.81189e-22	-2.23488	-1.20693	1.11684e-05	-2.23198	-1.20692
103604061	rs191838284	4.44534e-21	-0.241743	-1.94874e-10	0.000543775	0.446539	-1.94874e-10
103605290	rs117797211	3.49766e-21	-3.48842e-10	-0.481505	0.000211631	-3.48842e-10	-0.497153
103605743	rs10004772	2.69524e-21	0.48226	-1.22437	1.14044e-05	-2.19153	-1.22647
103605916	rs393223	1.9309e-22	-2.18863	-1.18957	1.11468e-05	-2.25118	-1.18966
103606672	rs170563	1.79079e-22	-2.25085	-1.20268	1.17417e-05	-2.18623	-1.20262
103606872	rs227281	1.78998e-22	-2.24923	-1.20475	1.14166e-05	-2.21223	-1.2047
103606886	rs227282	1.78046e-22	-2.24458	-1.21474	1.1347e-05	-2.20834	-1.2147
103607131	rs149687792	4.08627e-21	-0.325966	-1.94874e-10	0.000171011	-0.710272	-1.94874e-10
103607253	rs227283	1.77357e-22	-2.25093	-1.21225	1.15919e-05	-2.18938	-1.21232
103607635	rs227284	1.7908e-22	-2.24248	-1.21104	1.11419e-05	-2.2307	-1.21059
103607806	rs227285	1.77896e-22	-2.24843	-1.21173	1.13158e-05	-2.21519	-1.21061
103608308	rs170564	1.77747e-22	-2.24843	-1.21257	1.1306e-05	-2.21519	-1.21148
103609295	rs189023845	2.15523e-21	-3.48842e-10	-0.9657	0.000135479	-3.48842e-10	-0.943181
103609793	rs13112128	1.7674e-22	-2.24741	-1.21926	1.11936e-05	-2.21831	-1.21834
103610248	rs227363	1.76649e-22	-2.24923	-1.21797	1.12772e-05	-2.21223	-1.21699
103610310	rs227364	1.75839e-22	-2.24687	-1.22491	1.13112e-05	-2.20186	-1.22434
103610596	rs75642702	2.29378e-21	-3.48842e-10	-0.903398	0.000149575	-3.48842e-10	-0.844196
103610872	rs227365	1.75899e-22	-2.25097	-1.22047	1.13595e-05	-2.20232	-1.21962
103611108	rs113125567	5.96048e-22	-2.25103	-1.94874e-10	4.70585e-05	-2.0006	-1.94874e-10
103611364	rs227366	1.7618e-22	-2.2513	-1.21855	1.14206e-05	-2.19889	-1.21769
103611533	rs227367	1.76952e-22	-2.24231	-1.22316	1.09828e-05	-2.2332	-1.22246
103611845	rs227368	3.64283e-22	-1.55736	-1.18607	1.30451e-05	-2.10819	-1.17539
103612018	rs227369	1.7654e-22	-2.2513	-1.21651	1.1446e-05	-2.19889	-1.21547
103612043	rs227370	1.75928e-22	-2.24911	-1.22217	1.13564e-05	-2.2008	-1.22141
103612137	rs227371	1.762e-22	-2.2513	-1.21844	1.14214e-05	-2.19889	-1.21761
103612216	rs79912020	9.77024e-22	-1.75684	-1.94874e-10	3.82964e-05	-2.20664	-1.94874e-10
103612917	rs227372	1.75772e-22	-2.24687	-1.2253	1.13065e-05	-2.20186	-1.22476
103613266	rs227373	1.75748e-22	-2.24728	-1.22503	1.12455e-05	-2.20767	-1.22436
103613299	rs227374	1.756e-22	-2.25097	-1.22217	1.13391e-05	-2.20232	-1.22141
103616174	rs138016189	7.58205e-21	-3.48842e-10	0.292184	0.000502193	-3.48842e-10	0.366988
103616816	rs76323566	1.69122e-21	-3.48842e-10	-1.20815	0.000103597	-3.48842e-10	-1.21149
103616975	rs11728959	1.67343e-21	-3.48842e-10	-1.21873	0.000103095	-3.48842e-10	-1.21634
103618023	rs227375	6.72155e-22	-0.94557	-1.1853	2.20316e-05	-1.58506	-1.17446
103623900	rs76615823	5.95784e-22	-2.25148	-1.94874e-10	4.47098e-05	-2.0518	-1.94874e-10
103625183	rs150900	1.77201e-22	-2.25159	-1.21248	1.15322e-05	-2.19543	-1.21142
103625531	rs12513074	3.28361e-22	-1.64357	-1.20367	1.38859e-05	-2.02511	-1.19602
103625590	rs223513	1.77402e-22	-2.248	-1.21494	1.12116e-05	-2.22108	-1.21396
103626859	rs223512	1.77079e-22	-2.24982	-1.21494	1.1247e-05	-2.21793	-1.21396
103627874	rs223511	1.76764e-22	-2.2516	-1.21494	1.14287e-05	-2.20191	-1.21396
103627968	rs223510	1.76698e-22	-2.25128	-1.21564	1.13455e-05	-2.20849	-1.21469
103628285	rs147542465	4.03046e-21	-3.48842e-10	-0.339719	0.00025501	-3.48842e-10	-0.310693
103629706	rs139880035	6.06065e-22	-2.23437	-1.94874e-10	3.66221e-05	-2.25135	-1.94874e-10
103630800	rs223509	6.6078e-22	-2.14793	-1.94874e-10	3.66404e-05	-2.25084	-1.94874e-10
103632963	rs223508	1.77851e-22	-2.24065	-1.21975	1.22504e-05	-2.12747	-1.21897
103633815	rs223507	1.76352e-22	-2.25018	-1.2187	1.19865e-05	-2.15053	-1.21769
103633894	rs223506	1.76915e-22	-2.25122	-1.21447	1.13285e-05	-2.21141	-1.21326
103634220	rs223505	1.76579e-22	-2.24824	-1.21935	1.20423e-05	-2.1452	-1.21837
103634972	rs192439534	1.6823e-21	-3.48842e-10	-1.21344	0.000103635	-3.48842e-10	-1.21112
103635183	rs223504	1.79166e-22	-2.24077	-1.21227	1.09432e-05	-2.24858	-1.2107
103636292	rs56725841	8.17975e-22	-1.93452	-1.94874e-10	8.43259e-05	-1.41731	-1.94874e-10
103637193	rs181446351	8.35578e-22	-1.91323	-1.94874e-10	4.82509e-05	-1.97558	-1.94874e-10
103637217	rs117627866	5.49889e-21	-3.48842e-10	-0.0290532	0.00034772	-3.48842e-10	-0.000600133
103637334	rs113218472	8.95691e-22	-1.84376	-1.94874e-10	0.000120229	-1.06259	-1.94874e-10
103638420	rs76498519	3.08325e-21	-0.607615	-1.94874e-10	0.000261869	-0.28415	-1.94874e-10
103640143	rs223503	1.75495e-22	-2.24752	-1.22623	1.18484e-05	-2.15421	-1.22559
103640731	rs77784769	4.94366e-21	-3.48842e-10	-0.135492	0.000292082	-3.48842e-10	-0.174963
103640758	rs223502	1.84992e-22	-2.19423	-1.22681	1.60191e-05	-1.85211	-1.2261
103641655	rs62327228	6.13484e-22	-2.2222	-1.94874e-10	4.96402e-05	-1.9472	-1.94874e-10
103641837	rs72663153	7.27452e-22	-2.05181	-1.94874e-10	4.84981e-05	-1.97047	-1.94874e-10
103643021	rs140521774	1.59845e-21	-1.26456	-1.94874e-10	5.70209e-05	-1.80858	-1.94874e-10
103643128	rs223501	1.94927e-22	-2.16079	-1.20794	1.9507e-05	-1.67077	-1.21045
103645082	rs6857760	7.68298e-22	-1.99718	-1.94874e-10	9.13509e-05	-1.33729	-1.94874e-10
103646434	rs113775284	8.10355e-22	-1.94388	-1.94874e-10	8.92584e-05	-1.36046	-1.94874e-10
103647047	rs223500	2.41965e-22	-2.14357	-1.00899	2.05129e-05	-1.79969	-1.03126
103647335	rs223499	2.23669e-22	-2.18685	-1.04434	2.33403e-05	-1.63609	-1.06572
103647848	rs113584126	1.01242e-21	-1.72126	-1.94874e-10	4.40776e-05	-2.06604	-1.94874e-10
103650986	rs113779495	9.81435e-22	-1.75234	-1.94874e-10	0.000154741	-0.810244	-1.94874e-10
103651441	rs17254118	2.29052e-21	-0.904819	-1.94874e-10	8.91044e-05	-1.36219	-1.94874e-10
103651896	rs114125832	2.92697e-21	-0.65963	-1.94874e-10	0.000242148	-0.362446	-1.94874e-10
103651962	rs223498	3.50454e-22	-1.75941	-1.02271	1.27172e-05	-2.24784	-1.0612
103652168	rs117481582	1.74761e-21	-3.48842e-10	-1.17535	0.0001072	-3.48842e-10	-1.1773
103653976	rs223497	2.63205e-22	-1.84018	-1.22824	1.08391e-05	-2.24536	-1.22347
103654439	rs223496	2.83786e-22	-2.08077	-0.912365	2.51491e-05	-1.68303	-0.944147
103654724	rs139370250	2.16327e-21	-3.48842e-10	-0.961978	0.000141832	-3.48842e-10	-0.897354
103655475	rs17033230	7.09278e-22	-2.07711	-1.94874e-10	6.3313e-05	-1.70391	-1.94874e-10
103656377	rs223495	3.13491e-22	-1.94237	-0.951213	3.98738e-05	-1.18407	-0.982204
103656507	rs148918425	5.98059e-22	-2.24767	-1.94874e-10	4.88222e-05	-1.96381	-1.94874e-10
103657364	rs144812644	1.98996e-21	-1.04548	-1.94874e-10	0.000158671	-0.785163	-1.94874e-10
103658651	rs12501044	6.19656e-22	-1.23123	-0.980959	2.89384e-05	-1.55254	-0.934291
103659173	rs72937838	9.8516e-22	-1.74855	-1.94874e-10	0.00015574	-0.803812	-1.94874e-10
103659315	rs140871512	1.67907e-21	-3.48842e-10	-1.21536	0.000103171	-3.48842e-10	-1.21561
103661687	rs116668132	4.6434e-21	-0.198152	-1.94874e-10	9.22727e-05	-1.32725	-1.94874e-10
103663322	rs58270587	9.4284e-22	-1.79246	-1.94874e-10	0.00014446	-0.878996	-1.94874e-10
103663341	rs117368394	6.82464e-21	-3.48842e-10	0.186941	0.000440892	-3.48842e-10	0.236803
103666026	rs4318652	9.79973e-22	-1.75383	-1.94874e-10	0.00015435	-0.812777	-1.94874e-10
103666965	rs223494	3.94944e-22	-1.82049	-0.842124	5.15787e-05	-1.03001	-0.878877
103668344	rs223493	3.60804e-22	-1.86386	-0.889164	4.75949e-05	-1.06824	-0.921031
103668397	rs62327252	6.63188e-22	-2.1443	-1.94874e-10	6.46022e-05	-1.68375	-1.94874e-10
103668899	rs34992678	6.15087e-22	-2.21959	-1.94874e-10	4.41217e-05	-2.06504	-1.94874e-10
103669823	rs183041597	7.0588e-22	-2.08191	-1.94874e-10	4.15483e-05	-2.12514	-1.94874e-10
103670034	rs141931379	1.82656e-21	-3.48842e-10	-1.13116	0.000114097	-3.48842e-10	-1.11495
103670544	rs28416172	1.5412e-21	-1.30104	-1.94874e-10	5.21077e-05	-1.89868	-1.94874e-10
103670772	rs72937852	6.01668e-22	-2.24165	-1.94874e-10	5.21313e-05	-1.89823	-1.94874e-10
103671679	rs72937853	6.16685e-22	-2.217	-1.94874e-10	7.9677e-05	-1.47402	-1.94874e-10
103671963	rs141271022	2.01956e-21	-3.48842e-10	-1.03072	0.000123015	-3.48842e-10	-1.03969
103672369	rs17175769	6.16075e-22	-2.21799	-1.94874e-10	4.42918e-05	-2.0612	-1.94874e-10
103672684	rs61213019	1.69881e-21	-3.48842e-10	-1.20367	0.000103839	-3.48842e-10	-1.20915
103672724	rs13133568	3.48768e-21	-0.484364	-1.94874e-10	8.70672e-05	-1.38532	-1.94874e-10
103673907	rs13113605	3.39267e-21	-0.511983	-1.94874e-10	8.87837e-05	-1.36579	-1.94874e-10
103674329	rs78275320	6.39173e-22	-2.18118	-1.94874e-10	3.89131e-05	-2.19067	-1.94874e-10
103674538	rs6833477	6.06021e-22	-2.23444	-1.94874e-10	5.41564e-05	-1.86012	-1.94874e-10
103675108	rs223492	2.3736e-22	-2.18836	-0.98342	1.45969e-05	-2.13609	-1.0351
103675586	rs7670008	6.22202e-22	-2.20809	-1.94874e-10	8.2954e-05	-1.43371	-1.94874e-10
103676853	rs112128190	6.21545e-22	-2.20915	-1.94874e-10	8.25731e-05	-1.43831	-1.94874e-10
103677515	rs141124417	6.07207e-22	-2.23248	-1.94874e-10	5.46534e-05	-1.85099	-1.94874e-10
103678338	rs111686697	6.2999e-22	-2.19565	-1.94874e-10	8.73231e-05	-1.38238	-1.94874e-10
103678758	rs223491	6.27292e-22	-2.19994	-1.94874e-10	3.67837e-05	-2.24694	-1.94874e-10
103679117	rs223490	2.59013e-22	-2.081	-1.00347	1.28467e-05	-2.24622	-1.05269
103680599	rs17033239	4.55614e-21	-0.217124	-1.94874e-10	0.000118443	-1.07757	-1.94874e-10
103680984	rs223489	2.48506e-22	-2.18423	-0.941661	1.49583e-05	-2.14818	-0.99855
103682580	rs145260901	6.50973e-22	-2.16289	-1.94874e-10	3.75554e-05	-2.22618	-1.94874e-10
103682810	rs223488	1.77476e-21	-1.15993	-1.94874e-10	0.000168114	-0.727353	-1.94874e-10
103683546	rs223487	7.11835e-22	-1.65968	-0.413828	0.000105517	-0.729684	-0.463438
103684015	rs147188843	3.47371e-20	-3.48842e-10	1.81421	0.00210345	-3.48842e-10	1.79934
103684953	rs223486	2.40648e-22	-1.97328	-1.18474	1.09538e-05	-2.25049	-1.20783
103685218	rs28584184	2.03337e-19	3.58127	-1.94874e-10	4.9348e-05	-1.9531	-1.94874e-10
103685471	rs223484	2.4564e-22	-1.94414	-1.19334	1.09445e-05	-2.24586	-1.2133
103685514	rs75685596	9.61436e-22	-1.77293	-1.94874e-10	6.93426e-05	-1.61294	-1.94874e-10
103687208	rs223482	2.41694e-22	-1.96424	-1.18944	1.09136e-05	-2.25098	-1.211
103687623	rs185648834	2.12718e-21	-0.9788	-1.94874e-10	0.000253322	-0.317333	-1.94874e-10
103688017	rs223481	2.41048e-22	-1.97496	-1.1814	1.09865e-05	-2.24981	-1.20552
103688038	rs223480	2.48687e-22	-1.93628	-1.18888	1.09762e-05	-2.24593	-1.21034
103688303	rs72663158	7.17224e-22	-2.06597	-1.94874e-10	4.87841e-05	-1.96459	-1.94874e-10
103688385	rs77855933	2.09765e-21	-3.48842e-10	-0.992781	0.000123334	-3.48842e-10	-1.0371
103688439	rs10031684	2.02365e-22	-2.24124	-1.09004	1.35206e-05	-2.16957	-1.07822
```
