## Supplementary material for "Characterization of shared and ancestry-specific signals driving complex traits using multi-ancestry fine-mapping": susiex_nc3.cs80.summary

```
# chr4:102426923-103688709
CS_ID	CS_LENGTH	CS_PURITY	MAX_PIP_SNP	BP	REF_ALLELE	ALT_ALLELE	REF_FRQ	BETA	SE	-LOG10P	MAX_PIP	POST-HOC_PROB_POP1	POST-HOC_PROB_POP2
1	1	1	rs13107325	103188709	T,NA	C,NA	0.920477,NA	0.0690338,NA	0.0073078,NA	20.4559,NA	0.997973	1	0.5
2	570	0	rs75784253	102604045	A,A	G,G	0.996024,0.861111	-0.0874483,-0.015058	0.0314177,0.0123606	2.26929,0.651423	0.0214477	0.436369	0.488347
```
