## Supplementary material for "Characterization of shared and ancestry-specific signals driving complex traits using multi-ancestry fine-mapping": susiex_nc1.cs80.snp

```
BP	SNP	PIP(CS1)	LogBF(CS1,Pop1)	LogBF(CS1,Pop2)
104614314	chr4:104614314:G:A	5.26686e-09	-1.98419e-10	-0.879919
104614479	chr4:104614479:A:G	1.09581e-09	-1.40179	-1.04806
104614490	chr4:104614490:C:T	5.80989e-10	-1.81777	-1.26661
104614777	chr4:104614777:G:A	9.27031e-10	-1.35964	-1.25749
104615081	chr4:104615081:T:G	9.51915e-10	-1.84531	-0.745321
104615458	chr4:104615458:C:CT	5.40893e-09	-1.98419e-10	-0.853301
104615545	chr4:104615545:TATTTA:T	3.88441e-09	-1.98419e-10	-1.18438
104615591	chr4:104615591:C:A	3.55707e-09	-1.98419e-10	-1.27242
104615873	chr4:104615873:C:A	1.11512e-09	-1.18401	-1.24838
104616026	chr4:104616026:A:G	2.39855e-09	-1.66649	-2.95295e-10
104616212	chr4:104616212:T:A	4.3022e-09	-1.98419e-10	-1.08223
104616492	chr4:104616492:C:A	7.95195e-09	-1.98419e-10	-0.467937
104616867	chr4:104616867:G:A	9.71197e-10	-1.30728	-1.2633
104616907	chr4:104616907:G:A	9.57061e-09	-1.98419e-10	-0.282657
104617205	chr4:104617205:A:G	7.64277e-09	-1.98419e-10	-0.507594
104617320	chr4:104617320:C:T	8.80123e-10	-1.72295	-0.946097
104617535	chr4:104617535:A:C	5.43615e-09	-1.98419e-10	-0.848282
104617842	chr4:104617842:C:T	1.14806e-09	-1.84542	-0.557859
104618063	chr4:104618063:T:C	9.92497e-10	-1.56372	-0.98516
104618109	chr4:104618109:T:A	1.09185e-09	-1.83173	-0.621753
104618404	chr4:104618404:G:C	4.5211e-09	-1.98419e-10	-1.0326
104618499	chr4:104618499:G:A	3.62973e-09	-1.98419e-10	-1.25219
104619093	chr4:104619093:A:G	3.92749e-09	-1.98419e-10	-1.17335
104619181	chr4:104619181:C:T	7.95195e-09	-1.98419e-10	-0.467937
104619557	chr4:104619557:A:C	3.93349e-09	-1.98419e-10	-1.17183
104620236	chr4:104620236:C:T	6.12906e-09	-1.72609	0.997773
104620583	chr4:104620583:C:T	2.17089e-09	-1.76622	-2.95295e-10
104621168	chr4:104621168:G:A	3.53549e-08	-1.98419e-10	1.02408
104621442	chr4:104621442:A:G	1.25546e-09	-1.83264	-0.481212
104621727	chr4:104621727:G:A	3.59644e-09	-1.98419e-10	-1.26141
104621871	chr4:104621871:T:G	1.34231e-09	-1.19943	-1.04753
104621904	chr4:104621904:T:C	5.72459e-10	-1.82909	-1.27008
104622143	chr4:104622143:C:T	3.60964e-09	-1.98419e-10	-1.25775
104622254	chr4:104622254:TCC:T	3.31862e-09	-1.66251	0.320709
104622630	chr4:104622630:T:C	7.48927e-10	-1.83881	-0.991657
104622686	chr4:104622686:C:T	5.52762e-09	-1.74267	0.91107
104622795	chr4:104622795:C:T	3.56044e-09	-1.98419e-10	-1.27147
104622807	chr4:104622807:C:T	7.52398e-10	-1.83822	-0.987621
104623087	chr4:104623087:A:T	4.52486e-09	-1.98419e-10	-1.03177
104623387	chr4:104623387:C:A	4.28971e-09	-1.98419e-10	-1.08513
104623593	chr4:104623593:T:C	5.55618e-09	-1.98419e-10	-0.826443
104623807	chr4:104623807:G:A	6.37035e-09	-1.98419e-10	-0.6897
104623819	chr4:104623819:C:G	4.67421e-09	-1.98419e-10	-0.999292
104624771	chr4:104624771:A:G	2.01855e-09	-1.83897	-2.95295e-10
104625078	chr4:104625078:G:A	3.56614e-09	-1.98419e-10	-1.26987
104625238	chr4:104625238:A:C	2.55667e-09	-1.41695	-0.185702
104625324	chr4:104625324:G:A	6.24843e-09	-1.98419e-10	-0.709024
104625629	chr4:104625629:C:A	5.93613e-09	-1.76193	1.00163
104625796	chr4:104625796:C:T	9.77869e-10	-1.34361	-1.22012
104625817	chr4:104625817:G:A	1.10751e-09	-1.45203	-0.987212
104626037	chr4:104626037:C:T	1.81802e-09	-1.73921	-0.204391
104626355	chr4:104626355:G:C	5.14239e-09	-1.98419e-10	-0.903835
104626847	chr4:104626847:G:A	4.51794e-09	-1.98419e-10	-1.0333
104626870	chr4:104626870:G:T	1.94888e-09	-0.812008	-1.06209
104627028	chr4:104627028:A:G	7.31606e-09	-1.98419e-10	-0.551281
104627118	chr4:104627118:T:C	3.90732e-09	-1.98419e-10	-1.1785
104627202	chr4:104627202:T:G	3.62621e-09	-1.98419e-10	-1.25316
104627357	chr4:104627357:G:T	8.24665e-10	-1.77499	-0.959141
104627478	chr4:104627478:G:A	2.61043e-09	-1.58184	-2.95295e-10
104628011	chr4:104628011:T:G	3.56916e-09	-1.98419e-10	-1.26902
104628375	chr4:104628375:T:C	7.15178e-09	-1.98419e-10	-0.573992
104628555	chr4:104628555:G:A	7.07749e-09	-1.98419e-10	-0.584434
104628792	chr4:104628792:T:A	7.94645e-09	-1.98419e-10	-0.468628
104629125	chr4:104629125:C:A	3.83264e-09	-1.98419e-10	-1.1978
104629559	chr4:104629559:C:G	6.52275e-09	-1.70126	1.03521
104630143	chr4:104630143:TGATATG:T	1.04997e-09	-1.53688	-0.955714
104630533	chr4:104630533:C:T	3.8309e-09	-1.98419e-10	-1.19825
104630775	chr4:104630775:G:A	3.82557e-09	-1.98419e-10	-1.19965
104630908	chr4:104630908:G:A	1.30985e-09	-1.12982	-1.14162
104630923	chr4:104630923:T:C	6.60241e-10	-1.684	-1.27251
104631124	chr4:104631124:T:G	3.2042e-09	-1.76955	0.392659
104631291	chr4:104631291:C:A	1.11965e-09	-1.49197	-0.936367
104631442	chr4:104631442:C:T	4.25653e-09	-1.98419e-10	-1.0929
104631671	chr4:104631671:T:C	1.24226e-09	-1.84028	-0.484133
104631680	chr4:104631680:G:T	2.02233e-09	-1.8371	-2.95295e-10
104631900	chr4:104631900:G:C	3.59274e-09	-1.98419e-10	-1.26244
104632296	chr4:104632296:T:C	6.53465e-09	-1.98419e-10	-0.664235
104632350	chr4:104632350:G:A	7.95195e-09	-1.98419e-10	-0.467937
104632799	chr4:104632799:G:A	1.49232e-09	-1.02318	-1.11784
104633005	chr4:104633005:A:G	7.73169e-10	-1.83713	-0.961478
104633017	chr4:104633017:C:T	2.31929e-09	-1.70009	-2.95295e-10
104633505	chr4:104633505:G:A	5.92185e-09	-1.7159	0.953193
104633786	chr4:104633786:A:G	8.72818e-10	-1.75068	-0.926701
104634301	chr4:104634301:T:C	4.90788e-09	-1.98419e-10	-0.950511
104634440	chr4:104634440:G:A	8.24508e-09	-1.98419e-10	-0.431737
104634634	chr4:104634634:T:C	4.63372e-09	-1.98419e-10	-1.00799
104634783	chr4:104634783:G:A	3.57811e-09	-1.98419e-10	-1.26652
104634792	chr4:104634792:T:A	8.60426e-09	-1.98419e-10	-0.389096
104635064	chr4:104635064:TAAGAG:T	2.24382e-09	-1.73318	-2.95295e-10
104635308	chr4:104635308:G:A	2.0008e-09	-1.8016	-0.046205
104635470	chr4:104635470:C:T	5.69506e-10	-1.83169	-1.27265
104635705	chr4:104635705:A:G	8.28861e-10	-1.78541	-0.943649
104635810	chr4:104635810:G:GCAT	8.21637e-09	-1.98419e-10	-0.435226
104635954	chr4:104635954:C:T	8.24127e-09	-1.98419e-10	-0.432199
104636010	chr4:104636010:AT:A	8.41107e-10	-1.78386	-0.930531
104636737	chr4:104636737:A:T	1.33423e-09	-1.45221	-0.800782
104636814	chr4:104636814:C:A	1.12047e-09	-1.35945	-1.06816
104636850	chr4:104636850:T:A	4.17531e-09	-1.98419e-10	-1.11217
104637037	chr4:104637037:C:A	3.58114e-09	-1.98419e-10	-1.26567
104637244	chr4:104637244:A:G	3.79727e-09	-1.98419e-10	-1.20707
104637274	chr4:104637274:G:A	6.2212e-10	-1.74182	-1.27415
104637289	chr4:104637289:C:T	7.99243e-10	-1.82025	-0.945189
104637538	chr4:104637538:C:T	7.13197e-10	-1.62891	-1.25045
104637822	chr4:104637822:C:T	4.95625e-09	-1.98419e-10	-0.940704
104637979	chr4:104637979:C:T	3.15114e-08	-1.98419e-10	0.908996
104638385	chr4:104638385:T:C	3.85788e-08	-1.98419e-10	1.11135
104638629	chr4:104638629:A:G	7.80068e-10	-1.83345	-0.956276
104638753	chr4:104638753:G:T	4.67767e-09	-1.98419e-10	-0.998554
104638762	chr4:104638762:G:A	2.11475e-09	-1.79242	-2.95295e-10
104638824	chr4:104638824:T:C	7.18437e-10	-1.625	-1.24703
104639877	chr4:104639877:T:C	3.82511e-09	-1.98419e-10	-1.19977
104639925	chr4:104639925:G:A	5.25584e-09	-1.98419e-10	-0.882013
104640025	chr4:104640025:T:C	8.40723e-09	-1.98419e-10	-0.412262
104640150	chr4:104640150:G:T	3.55077e-09	-1.98419e-10	-1.27419
104640555	chr4:104640555:A:G	9.7438e-09	-1.98419e-10	-0.264722
104640562	chr4:104640562:AAG:A	7.85573e-10	-1.81513	-0.967568
104640701	chr4:104640701:G:C	8.17993e-10	-1.71513	-1.02712
104641640	chr4:104641640:T:C	2.67475e-08	-1.98419e-10	0.745087
104641757	chr4:104641757:C:G	7.03178e-10	-1.63008	-1.26342
104641958	chr4:104641958:C:T	6.00298e-10	-1.78142	-1.27026
104642010	chr4:104642010:A:G	4.63731e-09	-1.98419e-10	-1.00722
104642091	chr4:104642091:T:C	3.68652e-09	-1.98419e-10	-1.23667
104642331	chr4:104642331:G:A	3.76057e-09	-1.98419e-10	-1.21678
104643594	chr4:104643594:C:T	3.50883e-09	-1.28607	-2.95295e-10
104643623	chr4:104643623:A:T	9.41835e-10	-1.67532	-0.925964
104643703	chr4:104643703:G:T	9.50789e-09	-1.98419e-10	-0.289231
104643842	chr4:104643842:TACC:T	7.58601e-10	-1.82653	-0.991099
104644034	chr4:104644034:G:T	5.43596e-09	-1.75719	0.908872
104644061	chr4:104644061:A:G	1.20092e-09	-1.81604	-0.542218
104644146	chr4:104644146:C:A	5.87532e-09	-1.70696	0.936366
104644152	chr4:104644152:C:T	1.12902e-09	-1.83351	-0.586496
104644371	chr4:104644371:A:G	1.33526e-09	-1.24501	-1.00721
104644905	chr4:104644905:G:A	3.69542e-09	-1.98419e-10	-1.23426
104645016	chr4:104645016:G:C	7.07478e-10	-1.61333	-1.27407
104645029	chr4:104645029:CT:C	1.17424e-08	-1.98419e-10	-0.0781461
104645245	chr4:104645245:C:T	8.43513e-10	-1.84636	-0.865174
104645549	chr4:104645549:C:T	9.35001e-10	-1.67734	-0.931218
104645696	chr4:104645696:C:T	1.21277e-09	-1.82801	-0.52044
104645904	chr4:104645904:A:C	2.00505e-09	-1.84568	-2.95295e-10
104646270	chr4:104646270:T:C	5.02369e-09	-1.98419e-10	-0.927189
104646440	chr4:104646440:G:A	5.27342e-09	-1.98419e-10	-0.878674
104646810	chr4:104646810:C:T	1.17003e-09	-1.83433	-0.549992
104647049	chr4:104647049:C:A	3.61331e-09	-1.98419e-10	-1.25673
104647139	chr4:104647139:T:C	3.55118e-09	-1.98419e-10	-1.27407
104647233	chr4:104647233:G:A	9.66498e-10	-1.65406	-0.92137
104647469	chr4:104647469:A:G	8.35842e-10	-1.77799	-0.942682
104647490	chr4:104647490:C:A	1.18403e-09	-1.83615	-0.536282
104647610	chr4:104647610:T:C	2.00412e-09	-1.84615	-2.95295e-10
104647821	chr4:104647821:A:G	4.6247e-09	-1.98419e-10	-1.00994
104647897	chr4:104647897:G:A	8.64937e-10	-1.84637	-0.840085
104648568	chr4:104648568:C:T	1.50083e-09	-1.08137	-1.05397
104648601	chr4:104648601:A:G	5.64108e-09	-1.98419e-10	-0.811279
104648605	chr4:104648605:C:T	9.97666e-10	-1.84457	-0.699116
104648968	chr4:104648968:C:T	1.13376e-09	-1.84616	-0.569654
104649178	chr4:104649178:TCA:T	5.27397e-09	-1.98419e-10	-0.878571
104649275	chr4:104649275:T:C	6.65112e-09	-1.98419e-10	-0.646569
104649404	chr4:104649404:C:T	3.71066e-09	-1.98419e-10	-1.23014
104649446	chr4:104649446:T:C	7.31556e-09	-1.68263	1.13128
104649502	chr4:104649502:C:T	1.11815e-09	-1.84508	-0.584599
104649747	chr4:104649747:G:T	5.03361e-09	-1.98419e-10	-0.925215
104649940	chr4:104649940:G:A	3.08361e-09	-1.41525	-2.95295e-10
104650407	chr4:104650407:T:A	1.11715e-09	-1.84594	-0.584627
104650478	chr4:104650478:A:G	1.09957e-09	-1.84497	-0.601464
104650496	chr4:104650496:A:G	1.03457e-09	-1.23428	-1.27308
104650660	chr4:104650660:A:G	8.58592e-09	-1.98419e-10	-0.39123
104650894	chr4:104650894:G:A	2.0128e-09	-1.84183	-2.95295e-10
104651159	chr4:104651159:A:G	1.12801e-09	-1.84626	-0.574634
104651225	chr4:104651225:G:T	1.05587e-09	-1.71134	-0.775649
104651631	chr4:104651631:T:C	4.86133e-09	-1.98419e-10	-0.960042
104651668	chr4:104651668:T:A	3.88142e-09	-1.98419e-10	-1.18515
104652561	chr4:104652561:A:G	1.57059e-09	-1.69555	-0.394353
104652617	chr4:104652617:A:G	2.08877e-09	-1.80478	-2.95295e-10
104652642	chr4:104652642:A:G	1.53379e-09	-1.70361	-0.410006
104652657	chr4:104652657:G:A	6.63148e-10	-1.7275	-1.22461
104652862	chr4:104652862:T:C	3.57626e-09	-1.98419e-10	-1.26704
104653032	chr4:104653032:G:T	4.46308e-09	-1.98419e-10	-1.04551
104653539	chr4:104653539:C:T	1.43312e-09	-1.83954	-0.341961
104653548	chr4:104653548:A:C	1.1804e-09	-1.84639	-0.529112
104653872	chr4:104653872:A:G	1.12058e-09	-1.8446	-0.582907
104653916	chr4:104653916:T:C	1.17192e-09	-1.84494	-0.537772
104654140	chr4:104654140:C:T	1.60981e-09	-0.999953	-1.06529
104654162	chr4:104654162:G:T	8.05039e-10	-1.84125	-0.916971
104655023	chr4:104655023:G:T	1.37855e-09	-1.25738	-0.962944
104655678	chr4:104655678:T:C	7.58529e-10	-1.67509	-1.14264
104655879	chr4:104655879:G:C	4.05929e-09	-1.98419e-10	-1.14035
104655931	chr4:104655931:C:T	6.3881e-09	-1.98419e-10	-0.686917
104656705	chr4:104656705:G:A	4.07592e-09	-1.76149	0.625227
104656731	chr4:104656731:TAATC:T	4.14924e-09	-1.76718	0.648747
104656790	chr4:104656790:C:A	5.32366e-09	-1.98419e-10	-0.869192
104656791	chr4:104656791:C:A	5.32366e-09	-1.98419e-10	-0.869192
104656858	chr4:104656858:G:A	6.38024e-10	-1.84417	-1.14656
104656916	chr4:104656916:C:T	4.27276e-09	-1.98419e-10	-1.08909
104656931	chr4:104656931:T:G	3.78968e-09	-1.76069	0.551616
104657130	chr4:104657130:A:G	1.16907e-09	-1.84305	-0.542098
104657252	chr4:104657252:T:A	1.02221e-09	-1.73851	-0.780871
104657659	chr4:104657659:C:T	2.63237e-08	-1.98419e-10	0.729115
104657824	chr4:104657824:T:C	4.85111e-09	-1.98419e-10	-0.962145
104658177	chr4:104658177:G:A	4.50652e-09	-1.71318	0.677352
104658314	chr4:104658314:T:C	1.41825e-09	-1.7804	-0.411527
104659102	chr4:104659102:C:T	1.18764e-09	-1.84083	-0.528558
104659353	chr4:104659353:G:A	4.22299e-09	-1.74705	0.646239
104659406	chr4:104659406:G:A	3.5286e-08	-1.98419e-10	1.02213
104659472	chr4:104659472:A:C	4.84806e-09	-1.98419e-10	-0.962776
104659560	chr4:104659560:C:T	4.34795e-09	-1.73377	0.662119
104659799	chr4:104659799:T:C	2.30262e-09	-1.70731	-2.95295e-10
104660237	chr4:104660237:A:G	1.51992e-09	-1.33306	-0.789642
104660283	chr4:104660283:A:G	3.57197e-09	-1.98419e-10	-1.26824
104660509	chr4:104660509:A:C	8.92454e-09	-1.98419e-10	-0.352549
104660748	chr4:104660748:G:A	1.26268e-08	-1.98419e-10	-0.00553366
104661295	chr4:104661295:C:T	1.26744e-09	-1.78706	-0.517291
104661411	chr4:104661411:A:G	4.60186e-09	-1.80336	0.788464
104661413	chr4:104661413:A:T	1.23576e-09	-1.79596	-0.53371
104661476	chr4:104661476:A:G	4.48281e-09	-1.8136	0.772498
104661614	chr4:104661614:G:A	6.11192e-09	-1.98419e-10	-0.731112
104661984	chr4:104661984:C:T	1.5221e-09	-1.11709	-1.00418
104662176	chr4:104662176:C:G	4.63888e-09	-1.80748	0.800594
104662215	chr4:104662215:AAGGCCAGGGT:A	5.79444e-10	-1.84198	-1.24506
104662258	chr4:104662258:C:T	4.63128e-09	-1.8182	0.809678
104662432	chr4:104662432:C:A	2.79402e-09	-1.51387	-2.95295e-10
104662883	chr4:104662883:G:A	8.39199e-10	-1.68864	-1.02802
104663025	chr4:104663025:A:G	1.29321e-09	-1.32912	-0.955105
104663116	chr4:104663116:A:G	6.69944e-09	-1.98419e-10	-0.63933
104663318	chr4:104663318:T:G	3.57595e-09	-0.566621	-0.700501
104663552	chr4:104663552:A:G	6.00446e-10	-1.77881	-1.27262
104663598	chr4:104663598:C:T	3.67797e-09	-1.98419e-10	-1.23899
104663885	chr4:104663885:T:C	1.34083e-08	-0.0224236	0.0769408
104664089	chr4:104664089:TCA:T	7.96644e-09	-1.98419e-10	-0.466116
104664090	chr4:104664090:CAA:C	8.31638e-10	-1.84598	-0.879727
104664350	chr4:104664350:G:A	1.06808e-09	-1.36445	-1.11105
104664392	chr4:104664392:G:A	4.42655e-09	-1.98419e-10	-1.05373
104664473	chr4:104664473:G:A	1.54404e-08	0.00656923	0.189062
104664701	chr4:104664701:T:G	4.42599e-09	-1.98419e-10	-1.05386
104664826	chr4:104664826:GC:G	9.77719e-10	-1.34705	-1.21683
104664927	chr4:104664927:T:C	3.55212e-09	-1.98419e-10	-1.27381
104665536	chr4:104665536:G:A	4.23011e-09	-1.98419e-10	-1.09912
104665643	chr4:104665643:T:C	3.95861e-09	-1.98419e-10	-1.16546
104665865	chr4:104665865:A:G	4.23772e-09	-1.98419e-10	-1.09733
104666256	chr4:104666256:C:G	3.82629e-08	-1.98419e-10	1.10313
104666380	chr4:104666380:C:G	1.34022e-08	0.0755932	-0.0215293
104666383	chr4:104666383:A:G	4.23854e-09	-1.98419e-10	-1.09714
104666986	chr4:104666986:C:T	1.39986e-08	0.106937	-0.00932949
104667055	chr4:104667055:A:T	4.23378e-09	-1.98419e-10	-1.09826
104667163	chr4:104667163:T:C	7.44993e-10	-1.80977	-1.02597
104667210	chr4:104667210:T:G	7.47032e-10	-1.80556	-1.02744
104667340	chr4:104667340:C:T	1.35033e-08	0.0718762	-0.010299
104667980	chr4:104667980:G:A	1.74953e-09	-1.40081	-0.581197
104668014	chr4:104668014:C:T	2.7173e-09	-1.84144	0.299722
104668015	chr4:104668015:G:A	1.28108e-08	-1.98419e-10	0.00893528
104668327	chr4:104668327:C:A	9.98505e-10	-1.7724	-0.770454
104668843	chr4:104668843:C:T	2.16235e-09	-1.84651	0.0763467
104669341	chr4:104669341:A:G	5.70539e-10	-1.83539	-1.26714
104669813	chr4:104669813:A:G	2.14179e-09	-1.84639	0.0666826
104669832	chr4:104669832:T:G	9.09211e-09	-1.98419e-10	-0.333946
104669976	chr4:104669976:T:G	1.20767e-08	-0.0329308	-0.0171459
104670101	chr4:104670101:T:C	1.52479e-08	0.0479707	0.135116
104670172	chr4:104670172:T:C	1.28335e-08	0.0332839	-0.0225821
104671070	chr4:104671070:G:T	1.37236e-08	0.0662641	0.011499
104671463	chr4:104671463:A:G	6.08866e-09	-1.98419e-10	-0.734925
104671842	chr4:104671842:C:T	3.55442e-09	-1.98419e-10	-1.27316
104672558	chr4:104672558:A:G	1.04413e-09	-1.52083	-0.977347
104672612	chr4:104672612:T:C	8.19469e-10	-1.5907	-1.14976
104673160	chr4:104673160:T:C	4.23435e-09	-1.98419e-10	-1.09812
104673217	chr4:104673217:A:G	1.17893e-09	-1.73035	-0.6464
104673436	chr4:104673436:C:T	2.11306e-09	-1.79321	-2.95295e-10
104673664	chr4:104673664:A:C	3.56578e-09	-1.98419e-10	-1.26997
104673854	chr4:104673854:C:T	2.45648e-09	-1.64262	-2.95295e-10
104674059	chr4:104674059:A:G	2.52174e-09	-1.84575	0.229341
104674558	chr4:104674558:A:G	8.11394e-10	-1.60713	-1.14323
104674876	chr4:104674876:T:A	4.0482e-09	-1.98419e-10	-1.14308
104675072	chr4:104675072:T:G	9.65171e-10	-1.8437	-0.733101
104675100	chr4:104675100:C:T	9.14321e-10	-1.35676	-1.27417
104675488	chr4:104675488:G:T	3.55078e-09	-1.98419e-10	-1.27419
104675819	chr4:104675819:T:C	2.10802e-09	-1.84562	0.0500103
104675844	chr4:104675844:G:A	4.28842e-09	-1.98419e-10	-1.08543
104676196	chr4:104676196:T:A	4.58069e-09	-1.98419e-10	-1.0195
104676245	chr4:104676245:A:G	9.93566e-10	-1.84637	-0.701437
104676318	chr4:104676318:T:G	4.59022e-08	-1.98419e-10	1.28516
104676476	chr4:104676476:AGG:A	2.4718e-09	-1.84647	0.21006
104676780	chr4:104676780:T:C	5.80346e-09	-1.98419e-10	-0.782899
104676904	chr4:104676904:A:G	7.45948e-10	-1.84255	-0.991899
104677101	chr4:104677101:T:G	1.76297e-09	-1.79479	-0.17957
104677304	chr4:104677304:G:C	3.69118e-09	-1.98419e-10	-1.23541
104677655	chr4:104677655:A:G	1.44059e-09	-1.71888	-0.457415
104678093	chr4:104678093:T:C	1.03892e-09	-1.3818	-1.12137
104678166	chr4:104678166:C:T	4.578e-09	-1.98419e-10	-1.02009
104678267	chr4:104678267:C:T	1.05603e-09	-1.70426	-0.782573
104678329	chr4:104678329:G:A	6.23459e-09	-1.98419e-10	-0.711241
104678573	chr4:104678573:A:G	9.5792e-08	2.02083	-2.95295e-10
104678629	chr4:104678629:T:C	1.08993e-09	-1.23851	-1.21674
104678787	chr4:104678787:G:T	2.144e-09	-1.77868	-2.95295e-10
104679011	chr4:104679011:C:T	1.07427e-09	-1.43729	-1.03242
104679126	chr4:104679126:G:A	2.17374e-09	-1.7649	-2.95295e-10
104679542	chr4:104679542:T:C	9.69678e-10	-1.83149	-0.740655
104679661	chr4:104679661:T:C	4.85294e-09	-1.98419e-10	-0.96177
104679686	chr4:104679686:T:A	2.37343e-09	-1.67702	-2.95295e-10
104679714	chr4:104679714:T:C	9.51621e-09	-0.288357	-2.95295e-10
104680389	chr4:104680389:A:G	4.77945e-09	-1.98419e-10	-0.977028
104680758	chr4:104680758:G:A	1.0183e-09	-1.84651	-0.676718
104681277	chr4:104681277:T:C	8.95702e-10	-1.77406	-0.877439
104681313	chr4:104681313:A:AG	1.0472e-09	-1.42087	-1.07435
104681523	chr4:104681523:C:T	8.85105e-09	-1.98419e-10	-0.360817
104681544	chr4:104681544:C:A	6.50888e-09	-1.98419e-10	-0.668186
104682170	chr4:104682170:C:T	9.11184e-10	-1.3628	-1.27156
104682562	chr4:104682562:TAAATATAA:T	4.60922e-09	-1.98419e-10	-1.01329
104682609	chr4:104682609:AAAATATATTTTAACTT:A	4.73392e-09	-1.78928	0.802683
104683293	chr4:104683293:A:G	8.05751e-10	-1.76097	-0.99636
104684107	chr4:104684107:G:A	9.20629e-10	-1.84623	-0.777826
104684380	chr4:104684380:C:A	8.74588e-10	-1.69179	-0.983562
104684657	chr4:104684657:TA:T	1.19594e-08	-1.98419e-10	-0.0598369
104684787	chr4:104684787:T:TA	5.14408e-09	-1.98419e-10	-0.903507
104684789	chr4:104684789:G:C	5.15387e-09	-1.98419e-10	-0.901605
104684803	chr4:104684803:G:A	1.24872e-08	-1.98419e-10	-0.0166461
104684856	chr4:104684856:A:G	1.18973e-08	-1.98419e-10	-0.0650389
104685051	chr4:104685051:TTTTC:T	5.4215e-09	-1.98419e-10	-0.850981
104685154	chr4:104685154:G:A	7.96377e-09	-1.98419e-10	-0.466451
104685192	chr4:104685192:T:C	5.10642e-09	-1.98419e-10	-0.910855
104685309	chr4:104685309:G:A	9.37998e-10	-1.43962	-1.16574
104685312	chr4:104685312:G:A	7.86323e-09	-1.98419e-10	-0.479156
104685486	chr4:104685486:T:C	4.54525e-09	-1.98419e-10	-1.02727
104685610	chr4:104685610:A:C	8.10532e-10	-1.75299	-0.998431
104685616	chr4:104685616:C:T	3.46928e-09	-1.29741	-2.95295e-10
104686231	chr4:104686231:A:G	7.4543e-09	-1.98419e-10	-0.532562
104686422	chr4:104686422:C:G	3.82308e-08	-1.98419e-10	1.10229
104686599	chr4:104686599:C:G	1.42664e-09	-1.82492	-0.361113
104686670	chr4:104686670:T:G	9.01286e-10	-1.84025	-0.80504
104687012	chr4:104687012:T:C	3.67948e-09	-1.98419e-10	-1.23858
104687811	chr4:104687811:G:A	1.58396e-09	-1.80127	-0.280151
104687827	chr4:104687827:G:T	9.80267e-10	-1.84263	-0.718657
104687966	chr4:104687966:C:G	1.05385e-08	-1.98419e-10	-0.186321
104688168	chr4:104688168:C:G	1.02246e-08	-1.98419e-10	-0.216553
104688184	chr4:104688184:A:T	3.55408e-09	-1.98419e-10	-1.27326
104688231	chr4:104688231:T:C	2.83551e-09	-1.49913	-2.95295e-10
104688967	chr4:104688967:T:C	3.97608e-09	-1.98419e-10	-1.16106
104689597	chr4:104689597:CT:C	2.45137e-08	-1.98419e-10	0.65788
104690099	chr4:104690099:G:A	9.62699e-10	-1.84533	-0.734037
104690474	chr4:104690474:T:C	1.25285e-08	-1.98419e-10	-0.0133448
104691090	chr4:104691090:A:T	3.5692e-09	-1.98419e-10	-1.26901
104691159	chr4:104691159:G:T	8.53999e-10	-1.67615	-1.02303
104692297	chr4:104692297:TCAGA:T	4.21488e-09	-1.98419e-10	-1.10273
104692554	chr4:104692554:AG:A	7.5254e-09	-1.98419e-10	-0.52307
104692558	chr4:104692558:C:T	2.08328e-09	-1.80741	-2.95295e-10
104692653	chr4:104692653:C:T	5.60652e-10	-1.84622	-1.27379
104692713	chr4:104692713:T:C	2.10943e-09	-1.79494	-2.95295e-10
104692856	chr4:104692856:C:T	7.44548e-09	-1.98419e-10	-0.533746
104693209	chr4:104693209:T:C	9.014e-10	-1.8185	-0.826658
104693322	chr4:104693322:A:G	4.06821e-09	-1.98419e-10	-1.13815
104694811	chr4:104694811:A:T	8.52411e-10	-1.58449	-1.11655
104694952	chr4:104694952:G:T	6.10941e-09	-1.98419e-10	-0.731523
104695257	chr4:104695257:T:C	4.06753e-09	-1.98419e-10	-1.13832
104695610	chr4:104695610:GA:G	5.61279e-09	-1.98419e-10	-0.816307
104695697	chr4:104695697:C:A	1.17047e-08	-0.11349	0.0321247
104695714	chr4:104695714:A:T	8.41465e-10	-1.59535	-1.11862
104695740	chr4:104695740:G:A	8.17008e-09	-1.98419e-10	-0.440875
104696195	chr4:104696195:G:A	3.33316e-08	-1.98419e-10	0.965154
104696218	chr4:104696218:T:C	1.45778e-09	-1.83403	-0.330408
104696707	chr4:104696707:C:T	1.44465e-09	-1.80623	-0.367261
104697249	chr4:104697249:A:C	1.30088e-09	-1.81955	-0.458765
104697250	chr4:104697250:A:T	1.30966e-09	-1.81726	-0.454334
104697385	chr4:104697385:G:A	3.0087e-09	-1.81052	0.370675
104697504	chr4:104697504:T:C	1.01174e-08	-1.98419e-10	-0.227096
104697525	chr4:104697525:A:G	5.74943e-09	-1.98419e-10	-0.792253
104697533	chr4:104697533:T:C	1.02812e-08	-1.98419e-10	-0.211038
104698684	chr4:104698684:G:A	6.98353e-10	-1.73102	-1.16937
104698904	chr4:104698904:T:G	6.72888e-09	-1.98419e-10	-0.634946
104699444	chr4:104699444:C:T	4.43263e-09	-1.98419e-10	-1.05236
104699526	chr4:104699526:C:T	6.40645e-09	-1.98419e-10	-0.684048
104699855	chr4:104699855:TG:T	3.99541e-09	-1.69822	0.542014
104700097	chr4:104700097:A:G	4.62748e-09	-1.98419e-10	-1.00934
104700113	chr4:104700113:T:A	3.93583e-09	-1.98419e-10	-1.17123
104700172	chr4:104700172:T:C	1.92096e-09	-1.61669	-0.271842
104700398	chr4:104700398:A:G	1.11487e-09	-1.65914	-0.773473
104700546	chr4:104700546:C:T	5.66087e-09	-1.98419e-10	-0.807776
104700551	chr4:104700551:C:T	1.72163e-08	-1.98419e-10	0.304503
104700592	chr4:104700592:G:A	5.7458e-09	-1.98419e-10	-0.792885
104701179	chr4:104701179:CTATT:C	4.61509e-09	-1.98419e-10	-1.01202
104701363	chr4:104701363:C:CATACTAATACA	5.56183e-09	-1.98419e-10	-0.825426
104701591	chr4:104701591:G:A	1.01989e-09	-1.84649	-0.67517
104701841	chr4:104701841:G:A	4.45309e-09	-1.98419e-10	-1.04776
104701861	chr4:104701861:G:A	2.50509e-09	-1.62303	-2.95295e-10
104702477	chr4:104702477:G:A	2.77011e-09	-1.72801	0.205543
104702507	chr4:104702507:C:T	7.79516e-09	-1.98419e-10	-0.487851
104702657	chr4:104702657:G:A	9.00493e-10	-1.55667	-1.0895
104703079	chr4:104703079:A:C	2.11077e-09	-1.7943	-2.95295e-10
104703206	chr4:104703206:TTC:T	7.6851e-09	-1.98419e-10	-0.50207
104703585	chr4:104703585:C:T	2.12884e-09	-1.78578	-2.95295e-10
104703692	chr4:104703692:C:T	5.38288e-09	-1.98419e-10	-0.85813
104703762	chr4:104703762:C:T	6.1098e-09	-1.98419e-10	-0.73146
104703943	chr4:104703943:T:C	4.80284e-09	-1.98419e-10	-0.972146
104704035	chr4:104704035:G:A	1.80768e-09	-1.73453	-0.214774
104704617	chr4:104704617:A:G	4.46186e-09	-1.98419e-10	-1.04579
104704767	chr4:104704767:T:C	1.55835e-09	-1.81205	-0.285675
104704817	chr4:104704817:T:C	9.1131e-10	-1.81342	-0.820806
104705082	chr4:104705082:TG:T	5.01662e-09	-1.98419e-10	-0.928597
104705299	chr4:104705299:G:T	1.99904e-09	-1.75826	-0.0904261
104705468	chr4:104705468:T:C	3.5959e-09	-1.98419e-10	-1.26156
104705614	chr4:104705614:G:A	9.15869e-10	-1.65563	-0.973603
104705686	chr4:104705686:T:A	4.64425e-09	-1.98419e-10	-1.00572
104705724	chr4:104705724:T:A	7.2659e-10	-1.78451	-1.07624
104705885	chr4:104705885:A:G	8.79861e-09	-1.98419e-10	-0.36676
104706383	chr4:104706383:G:A	8.65051e-10	-1.84642	-0.839898
104707243	chr4:104707243:C:T	6.1062e-09	-1.98419e-10	-0.732048
104707413	chr4:104707413:C:T	1.7514e-09	-1.59119	-0.389752
104707514	chr4:104707514:C:G	6.07358e-09	-1.98419e-10	-0.737405
104707947	chr4:104707947:C:T	3.55572e-09	-1.98419e-10	-1.2728
104708126	chr4:104708126:G:T	3.79524e-08	-1.98419e-10	1.09498
104708260	chr4:104708260:C:T	1.0596e-09	-1.84449	-0.638978
104708703	chr4:104708703:C:T	7.24531e-09	-1.98419e-10	-0.560999
104708794	chr4:104708794:A:C	1.06907e-09	-1.62381	-0.850751
104708995	chr4:104708995:C:T	1.17987e-09	-1.56968	-0.80627
104709285	chr4:104709285:C:T	3.8789e-09	-1.98419e-10	-1.1858
104709286	chr4:104709286:A:G	9.18207e-09	-1.98419e-10	-0.324101
104709482	chr4:104709482:A:C	3.98036e-09	-1.98419e-10	-1.15998
104709519	chr4:104709519:G:A	9.16908e-09	-1.98419e-10	-0.325516
104710635	chr4:104710635:C:T	9.50214e-10	-1.62234	-0.970079
104710872	chr4:104710872:A:C	2.86455e-09	-1.48894	-2.95295e-10
104711146	chr4:104711146:A:G	7.16107e-10	-1.65467	-1.2206
104711351	chr4:104711351:C:A	3.9804e-09	-1.98419e-10	-1.15997
104711697	chr4:104711697:G:A	5.11554e-09	-1.98419e-10	-0.90907
104711860	chr4:104711860:C:T	1.34525e-09	-1.82696	-0.41781
104713010	chr4:104713010:G:A	5.17455e-09	-1.98419e-10	-0.897602
104713132	chr4:104713132:T:C	8.21102e-09	-1.98419e-10	-0.435876
104713154	chr4:104713154:C:T	2.00489e-09	-1.84576	-2.95295e-10
104713331	chr4:104713331:T:C	1.13002e-09	-1.84608	-0.573034
104713650	chr4:104713650:A:AG	1.1297e-09	-1.84633	-0.57307
104713654	chr4:104713654:A:G	4.60648e-09	-1.01389	-2.95295e-10
104714075	chr4:104714075:C:A	6.94561e-10	-1.71496	-1.19087
104714255	chr4:104714255:T:C	1.11121e-09	-1.83946	-0.596436
104714572	chr4:104714572:G:A	1.03374e-09	-1.84054	-0.667638
104715548	chr4:104715548:A:T	5.85369e-09	-1.98419e-10	-0.774281
104715838	chr4:104715838:C:T	6.69026e-09	-1.98419e-10	-0.6407
104715971	chr4:104715971:T:C	5.11795e-09	-1.98419e-10	-0.908599
104716208	chr4:104716208:G:A	4.10308e-09	-1.98419e-10	-1.12962
104716560	chr4:104716560:T:C	5.69705e-10	-1.83523	-1.26876
104717085	chr4:104717085:G:A	1.05763e-09	-1.8456	-0.639719
104717191	chr4:104717191:T:C	1.26903e-09	-1.84591	-0.457187
104718222	chr4:104718222:T:C	4.63201e-09	-1.98419e-10	-1.00836
104718336	chr4:104718336:C:T	9.88556e-10	-1.57254	-0.980328
104718604	chr4:104718604:G:C	1.00031e-09	-1.8465	-0.69455
104718657	chr4:104718657:G:A	1.015e-09	-1.84602	-0.68044
104718700	chr4:104718700:G:A	8.78539e-10	-1.59616	-1.07469
104719134	chr4:104719134:C:G	8.40194e-10	-1.8223	-0.893179
104719390	chr4:104719390:G:A	5.35709e-09	-1.98419e-10	-0.862932
104719521	chr4:104719521:A:G	6.81489e-09	-1.98419e-10	-0.622244
104719708	chr4:104719708:G:A	5.76387e-09	-1.98419e-10	-0.789744
104719715	chr4:104719715:G:A	6.33714e-10	-1.72357	-1.27394
104719953	chr4:104719953:C:G	5.85356e-09	-0.774304	-2.95295e-10
104720016	chr4:104720016:T:G	7.7158e-10	-1.54485	-1.25581
104720141	chr4:104720141:G:A	7.19634e-10	-1.83297	-1.0374
104720187	chr4:104720187:AAAAAAATATTCC:A	7.95604e-09	-1.98419e-10	-0.467422
104720396	chr4:104720396:A:G	7.61118e-10	-1.72428	-1.09005
104720436	chr4:104720436:A:G	1.28577e-09	-1.84596	-0.444035
104720626	chr4:104720626:C:T	5.65796e-09	-1.98419e-10	-0.808291
104721788	chr4:104721788:C:T	8.54977e-09	-1.98419e-10	-0.395449
104722361	chr4:104722361:C:T	2.18129e-09	-1.76144	-2.95295e-10
104722503	chr4:104722503:G:T	3.73631e-08	-1.98419e-10	1.07933
104722651	chr4:104722651:C:G	1.04213e-09	-1.46562	-1.03447
104723250	chr4:104723250:A:C	2.16805e-09	-1.76753	-2.95295e-10
104723424	chr4:104723424:A:C	8.43341e-09	-0.409152	-2.95295e-10
104723909	chr4:104723909:T:A	7.94401e-09	-1.98419e-10	-0.468935
104724221	chr4:104724221:C:G	4.50725e-09	-1.98419e-10	-1.03567
104724971	chr4:104724971:T:A	4.30062e-09	-1.98419e-10	-1.0826
104725030	chr4:104725030:T:G	8.58856e-10	-1.83236	-0.861146
104725037	chr4:104725037:G:A	2.49623e-09	-1.62657	-2.95295e-10
104725158	chr4:104725158:A:T	6.83921e-08	-1.98419e-10	1.6839
104725272	chr4:104725272:C:T	6.50138e-08	-1.98419e-10	1.63325
104725328	chr4:104725328:C:T	2.04086e-09	-1.82798	-2.95295e-10
104725453	chr4:104725453:T:C	2.70283e-09	-1.36624	-0.180816
104725608	chr4:104725608:C:T	1.07348e-09	-1.84439	-0.626055
104726993	chr4:104726993:T:C	6.175e-10	-1.83346	-1.18997
104727126	chr4:104727126:C:A	6.54125e-10	-1.83406	-1.13175
104727288	chr4:104727288:A:T	6.22493e-10	-1.82626	-1.18912
104727315	chr4:104727315:G:A	3.67555e-09	-1.98419e-10	-1.23965
104727949	chr4:104727949:C:T	9.68093e-09	-1.98419e-10	-0.271195
104729946	chr4:104729946:T:C	1.40086e-09	-1.54922	-0.655045
104731735	chr4:104731735:A:T	5.64782e-09	-1.98419e-10	-0.810084
104732106	chr4:104732106:G:A	6.91486e-10	-1.84653	-1.06374
104732463	chr4:104732463:GA:G	1.06677e-09	-1.79418	-0.682539
104733177	chr4:104733177:A:G	8.51544e-10	-1.77649	-0.925564
104733415	chr4:104733415:T:C	8.22953e-09	-1.98419e-10	-0.433625
104733622	chr4:104733622:A:G	6.6668e-09	-1.98419e-10	-0.644213
104733687	chr4:104733687:T:G	5.40453e-09	-1.98419e-10	-0.854117
104733906	chr4:104733906:C:T	1.51395e-09	-1.82926	-0.297369
104734117	chr4:104734117:C:A	7.67387e-10	-1.83674	-0.969379
104734270	chr4:104734270:C:T	5.85089e-09	-1.98419e-10	-0.774761
104734459	chr4:104734459:G:A	9.72083e-10	-1.84653	-0.72314
104734735	chr4:104734735:T:C	1.00389e-09	-1.84605	-0.691423
104735042	chr4:104735042:G:A	1.05555e-08	-0.184711	-2.95295e-10
104735105	chr4:104735105:C:T	1.01135e-09	-1.84614	-0.683936
104735167	chr4:104735167:T:C	3.71508e-09	-1.98419e-10	-1.22895
104735638	chr4:104735638:C:T	3.86941e-09	-1.98419e-10	-1.18825
104735660	chr4:104735660:G:A	2.035e-08	-1.98419e-10	0.471726
104735708	chr4:104735708:T:C	4.02199e-09	-1.98419e-10	-1.14958
104736364	chr4:104736364:G:T	4.0268e-09	-1.98419e-10	-1.14838
104737636	chr4:104737636:G:A	6.21937e-10	-1.82219	-1.19408
104738327	chr4:104738327:C:T	5.83695e-10	-1.83341	-1.24633
104738451	chr4:104738451:T:C	8.2358e-09	-1.98419e-10	-0.432863
104738942	chr4:104738942:C:T	8.17771e-08	-1.98419e-10	1.86264
104739081	chr4:104739081:G:A	8.21121e-10	-1.84146	-0.896975
104739376	chr4:104739376:C:T	2.51168e-09	-1.6204	-2.95295e-10
104739544	chr4:104739544:A:G	2.03629e-08	-1.98419e-10	0.472362
104739781	chr4:104739781:C:G	6.08952e-10	-1.82404	-1.21333
104740685	chr4:104740685:A:G	4.27421e-09	-1.98419e-10	-1.08875
104740732	chr4:104740732:G:C	8.63598e-09	-1.98419e-10	-0.385416
104740852	chr4:104740852:A:C	1.09816e-07	-1.98419e-10	2.15745
104741149	chr4:104741149:A:C	7.74781e-10	-1.82523	-0.971303
104741381	chr4:104741381:T:TTA	3.60396e-09	-1.98419e-10	-1.25932
104741383	chr4:104741383:C:T	3.60122e-09	-1.98419e-10	-1.26008
104741560	chr4:104741560:A:G	5.59234e-09	-1.98419e-10	-0.819956
104742400	chr4:104742400:C:A	7.1581e-10	-1.83159	-1.0441
104742442	chr4:104742442:A:G	6.51414e-10	-1.8418	-1.12816
104742648	chr4:104742648:T:C	1.14299e-09	-1.76057	-0.647138
104743212	chr4:104743212:T:C	4.88847e-09	-1.98419e-10	-0.954475
104743235	chr4:104743235:G:A	5.8309e-10	-1.83092	-1.24985
104744523	chr4:104744523:C:T	6.24373e-10	-1.8115	-1.20086
104744527	chr4:104744527:C:A	5.62075e-09	-1.98419e-10	-0.814889
104744741	chr4:104744741:C:T	3.59146e-09	-1.98419e-10	-1.26279
104744799	chr4:104744799:A:G	6.08731e-08	-1.98419e-10	1.56744
104744894	chr4:104744894:C:T	4.51069e-09	-1.98419e-10	-1.0349
104745637	chr4:104745637:G:A	7.10484e-09	-0.580577	-2.95295e-10
104745820	chr4:104745820:C:T	8.84255e-09	-1.98419e-10	-0.361779
104746499	chr4:104746499:T:C	8.4234e-10	-1.66209	-1.05084
104746799	chr4:104746799:G:A	4.97934e-09	-1.98419e-10	-0.936057
104746813	chr4:104746813:T:C	4.6927e-09	-1.98419e-10	-0.995346
104747567	chr4:104747567:A:C	4.137e-09	-1.98419e-10	-1.12138
104747573	chr4:104747573:G:A	5.92488e-10	-1.80656	-1.25822
104747795	chr4:104747795:T:A	6.42549e-10	-1.78511	-1.19855
104748361	chr4:104748361:T:TA	4.20196e-09	-1.98419e-10	-1.1058
104748628	chr4:104748628:T:C	3.99642e-09	-1.98419e-10	-1.15596
104749148	chr4:104749148:G:A	3.73081e-09	-1.98419e-10	-1.22473
104749208	chr4:104749208:T:C	5.88326e-10	-1.80751	-1.26432
104749545	chr4:104749545:A:G	4.43035e-09	-1.98419e-10	-1.05288
104749677	chr4:104749677:A:G	8.78445e-09	-1.98419e-10	-0.368371
104750030	chr4:104750030:CT:C	5.72594e-10	-1.83052	-1.26841
104750162	chr4:104750162:T:C	2.00345e-09	-1.84648	-2.95295e-10
104750209	chr4:104750209:A:G	3.43848e-09	-1.30632	-2.95295e-10
104750300	chr4:104750300:T:A	6.24033e-10	-1.80002	-1.21288
104750436	chr4:104750436:CT:C	3.67479e-09	-1.98419e-10	-1.23986
104750745	chr4:104750745:C:G	1.17856e-09	-1.84549	-0.531575
104751182	chr4:104751182:C:T	3.55165e-09	-1.98419e-10	-1.27394
104751559	chr4:104751559:G:A	2.33243e-09	-1.69444	-2.95295e-10
104751896	chr4:104751896:AC:A	8.06105e-10	-1.83758	-0.919311
104752273	chr4:104752273:T:C	5.04792e-09	-1.98419e-10	-0.922377
104752819	chr4:104752819:G:A	2.08988e-09	-1.80424	-2.95295e-10
104753687	chr4:104753687:A:G	9.21834e-10	-1.82431	-0.79843
104753688	chr4:104753688:C:T	6.57614e-09	-1.98419e-10	-0.657905
104754081	chr4:104754081:C:T	8.60044e-09	-1.98419e-10	-0.389541
104754098	chr4:104754098:G:A	7.84888e-10	-1.84503	-0.938538
104754271	chr4:104754271:A:ATTTC	4.03295e-09	-1.98419e-10	-1.14686
104754290	chr4:104754290:T:G	2.00691e-09	-1.84476	-2.95295e-10
104754782	chr4:104754782:G:C	6.57564e-09	-1.98419e-10	-0.657981
104755819	chr4:104755819:T:C	1.05517e-09	-1.56545	-0.922202
104756344	chr4:104756344:C:A	8.86184e-09	-1.98419e-10	-0.359599
104756371	chr4:104756371:T:A	5.09082e-09	-1.98419e-10	-0.913914
104756437	chr4:104756437:A:G	6.75875e-09	-1.98419e-10	-0.630515
104757003	chr4:104757003:G:A	1.16108e-09	-1.46826	-0.923748
104757215	chr4:104757215:G:A	2.10665e-09	-1.79625	-2.95295e-10
104757820	chr4:104757820:A:C	9.21629e-10	-1.82389	-0.799072
104758077	chr4:104758077:A:C	9.42323e-09	-1.98419e-10	-0.298176
104758098	chr4:104758098:G:C	8.9198e-10	-1.82062	-0.835046
104758228	chr4:104758228:G:A	2.24549e-09	-1.73243	-2.95295e-10
104758245	chr4:104758245:A:G	5.97734e-09	-1.98419e-10	-0.753377
104758492	chr4:104758492:C:A	1.94855e-08	-1.98419e-10	0.428315
104759055	chr4:104759055:C:T	9.24244e-10	-1.8455	-0.774634
104760529	chr4:104760529:A:G	7.71949e-09	-1.98419e-10	-0.497606
104760680	chr4:104760680:A:G	6.29003e-09	-1.98419e-10	-0.702388
104760791	chr4:104760791:A:C	9.64328e-10	-1.82056	-0.757116
104760896	chr4:104760896:A:G	9.89713e-09	-1.98419e-10	-0.249109
104761227	chr4:104761227:A:G	6.84264e-09	-1.98419e-10	-0.618179
104761263	chr4:104761263:CT:C	5.79475e-10	-1.82262	-1.26437
104761491	chr4:104761491:T:C	4.46792e-09	-1.98419e-10	-1.04443
104761633	chr4:104761633:A:G	6.49383e-09	-1.98419e-10	-0.670501
104761683	chr4:104761683:G:A	6.50219e-09	-1.98419e-10	-0.669215
104762323	chr4:104762323:C:T	8.33704e-08	-1.98419e-10	1.88194
104762946	chr4:104762946:C:T	6.23985e-09	-1.98419e-10	-0.710398
104763724	chr4:104763724:G:A	1.01493e-09	-1.62877	-0.897772
104765314	chr4:104765314:T:C	2.71336e-09	-1.54317	-2.95295e-10
104766199	chr4:104766199:C:T	8.1751e-09	-1.98419e-10	-0.44026
104766241	chr4:104766241:G:A	8.04354e-10	-1.67178	-1.08729
104766292	chr4:104766292:T:A	6.28601e-09	-1.98419e-10	-0.703027
104767535	chr4:104767535:G:A	3.74302e-09	-1.98419e-10	-1.22146
104767678	chr4:104767678:A:C	5.00412e-09	-1.98419e-10	-0.931093
104768357	chr4:104768357:T:C	2.70496e-09	-0.981818	-0.564447
104768465	chr4:104768465:T:C	5.83232e-10	-1.81642	-1.2641
104768885	chr4:104768885:G:C	9.35701e-09	-1.98419e-10	-0.305228
104769141	chr4:104769141:A:G	5.75406e-10	-1.82362	-1.27042
104769158	chr4:104769158:G:C	5.7128e-10	-1.82724	-1.27399
104769236	chr4:104769236:A:G	8.67128e-10	-1.81825	-0.865676
104769352	chr4:104769352:G:A	7.3293e-10	-1.83295	-1.01911
104769740	chr4:104769740:C:G	1.14458e-09	-1.83186	-0.574455
104769798	chr4:104769798:C:T	5.26625e-09	-1.98419e-10	-0.880036
104770104	chr4:104770104:A:G	6.33681e-10	-1.84639	-1.15117
104770586	chr4:104770586:C:T	1.72804e-09	-1.81694	-0.177424
104770603	chr4:104770603:A:T	2.34072e-09	-1.77292	0.0820241
104770627	chr4:104770627:A:T	3.7696e-09	-1.98419e-10	-1.21439
104774216	chr4:104774216:G:A	3.85779e-09	-1.98419e-10	-1.19126
104774360	chr4:104774360:A:C	3.95794e-09	-1.98419e-10	-1.16563
104774867	chr4:104774867:G:A	9.61641e-10	-1.77718	-0.803287
104775221	chr4:104775221:T:A	6.08511e-10	-1.76501	-1.27309
104775265	chr4:104775265:A:G	1.43024e-08	-1.98419e-10	0.119076
104775275	chr4:104775275:T:C	4.40486e-09	-1.98419e-10	-1.05865
104775286	chr4:104775286:A:C	3.79042e-09	-1.98419e-10	-1.20888
104775403	chr4:104775403:A:G	1.31792e-08	-1.98419e-10	0.0372838
104775476	chr4:104775476:G:A	7.2151e-09	-1.98419e-10	-0.565177
104775939	chr4:104775939:A:G	3.89391e-09	-1.98419e-10	-1.18194
104776272	chr4:104776272:A:G	7.52664e-10	-1.81995	-1.00554
104777075	chr4:104777075:T:C	6.35503e-10	-1.7205	-1.27419
104777262	chr4:104777262:T:C	3.84758e-09	-1.98419e-10	-1.19391
104777328	chr4:104777328:C:T	3.74769e-09	-1.98419e-10	-1.22021
104777350	chr4:104777350:T:A	8.81869e-09	-1.98419e-10	-0.364481
104777491	chr4:104777491:A:G	3.76093e-09	-1.98419e-10	-1.21669
104778215	chr4:104778215:T:G	7.92973e-09	-1.98419e-10	-0.470735
104778810	chr4:104778810:C:T	5.89883e-10	-1.79541	-1.27377
104779035	chr4:104779035:G:A	7.44316e-10	-1.80617	-1.03048
104779048	chr4:104779048:A:G	5.70727e-10	-1.8412	-1.261
104779385	chr4:104779385:G:A	1.29143e-09	-1.76234	-0.523266
104779663	chr4:104779663:C:A	4.55902e-09	-1.98419e-10	-1.02425
104779750	chr4:104779750:T:C	8.01566e-10	-1.77362	-0.988925
104780317	chr4:104780317:A:G	6.14867e-10	-1.7552	-1.27251
104780705	chr4:104780705:G:T	8.04238e-10	-1.81472	-0.944495
104780932	chr4:104780932:G:C	3.55527e-09	-1.98419e-10	-1.27292
104781123	chr4:104781123:C:T	5.83661e-10	-1.80681	-1.27298
104781458	chr4:104781458:CTT:C	1.01119e-08	-1.98419e-10	-0.227637
104781625	chr4:104781625:A:T	5.71758e-10	-1.8276	-1.2728
104781927	chr4:104781927:T:C	5.74238e-09	-1.98419e-10	-0.793479
104782741	chr4:104782741:A:G	5.56053e-09	-1.98419e-10	-0.82566
104783004	chr4:104783004:G:T	6.1998e-10	-1.74513	-1.27429
104783039	chr4:104783039:C:G	2.95208e-09	-1.45884	-2.95295e-10
104783055	chr4:104783055:G:A	4.00776e-09	-1.98419e-10	-1.15312
104783109	chr4:104783109:G:A	5.71241e-10	-1.84654	-1.25476
104783168	chr4:104783168:C:T	3.66363e-09	-1.98419e-10	-1.2429
104783310	chr4:104783310:A:G	4.08799e-09	-1.98419e-10	-1.1333
104783339	chr4:104783339:G:T	2.1446e-09	-1.7784	-2.95295e-10
104783422	chr4:104783422:A:T	2.84439e-08	-1.98419e-10	0.806579
104783663	chr4:104783663:A:T	1.98291e-08	-1.98419e-10	0.445797
104783692	chr4:104783692:C:T	3.92866e-09	-1.98419e-10	-1.17306
104784257	chr4:104784257:C:T	5.80883e-10	-1.83874	-1.24582
104784277	chr4:104784277:C:T	3.75883e-08	-1.98419e-10	1.08534
104784350	chr4:104784350:A:T	4.62671e-09	-1.98419e-10	-1.00951
104784709	chr4:104784709:T:C	5.95633e-10	-1.81141	-1.24807
104784836	chr4:104784836:G:A	3.59746e-09	-1.98419e-10	-1.26113
104785170	chr4:104785170:A:G	1.48687e-09	-1.76864	-0.376039
104785224	chr4:104785224:T:C	1.36886e-08	-1.98419e-10	0.0752103
104785668	chr4:104785668:A:G	2.0132e-09	-1.84163	-2.95295e-10
104786052	chr4:104786052:G:A	6.16278e-10	-1.7586	-1.26681
104786288	chr4:104786288:G:C	2.0069e-09	-1.84476	-2.95295e-10
104786294	chr4:104786294:ACT:A	3.68462e-09	-1.98419e-10	-1.23719
104786406	chr4:104786406:T:A	3.90247e-09	-1.98419e-10	-1.17974
104786511	chr4:104786511:C:T	7.75613e-09	-1.98419e-10	-0.492871
104786650	chr4:104786650:T:C	1.00282e-09	-1.44733	-1.09121
104786698	chr4:104786698:G:A	1.28737e-08	-1.98419e-10	0.0138297
104786868	chr4:104786868:A:G	3.88765e-09	-1.98419e-10	-1.18355
104787112	chr4:104787112:C:A	1.21756e-08	-1.98419e-10	-0.0419192
104787135	chr4:104787135:G:T	3.58566e-09	-1.98419e-10	-1.26441
104787140	chr4:104787140:G:A	9.96985e-10	-1.43018	-1.1142
104787419	chr4:104787419:G:A	5.67397e-09	-1.98419e-10	-0.805464
104787648	chr4:104787648:A:G	2.25017e-09	-1.73035	-2.95295e-10
104788851	chr4:104788851:G:A	2.94345e-08	-1.98419e-10	0.840815
104788874	chr4:104788874:G:A	1.04416e-07	2.10703	-2.95295e-10
104789058	chr4:104789058:T:C	4.23712e-09	-1.98419e-10	-1.09747
104789431	chr4:104789431:C:G	7.60075e-10	-1.84137	-0.974323
104789992	chr4:104789992:A:C	4.85486e-09	0.289472	-1.25085
104790099	chr4:104790099:T:C	9.22366e-10	-1.64021	-0.981958
104790151	chr4:104790151:A:G	3.69797e-09	-1.23357	-2.95295e-10
104790367	chr4:104790367:C:T	4.14203e-09	-1.98419e-10	-1.12017
104790380	chr4:104790380:G:T	1.19045e-08	1.19606	-1.2605
104790394	chr4:104790394:G:A	3.61455e-09	-1.98419e-10	-1.25639
104790990	chr4:104790990:G:A	3.80258e-09	-1.98419e-10	-1.20567
104791036	chr4:104791036:A:G	4.33032e-09	-1.98419e-10	-1.07571
104791142	chr4:104791142:C:T	3.98259e-09	-1.98419e-10	-1.15942
104791249	chr4:104791249:C:T	8.99529e-10	-1.52093	-1.12631
104791740	chr4:104791740:A:G	3.57654e-09	-1.98419e-10	-1.26696
104791917	chr4:104791917:A:C	2.04143e-09	-1.8277	-2.95295e-10
104792090	chr4:104792090:T:C	3.25385e-09	-1.36151	-2.95295e-10
104792978	chr4:104792978:A:G	1.30542e-08	-1.98419e-10	0.0277589
104793096	chr4:104793096:G:A	9.62041e-10	-1.47782	-1.10224
104793335	chr4:104793335:G:C	1.98739e-08	-1.98419e-10	0.448056
104793440	chr4:104793440:G:A	3.63813e-09	-1.98419e-10	-1.24988
104793600	chr4:104793600:A:G	2.15477e-09	-1.77367	-2.95295e-10
104793686	chr4:104793686:C:T	5.73374e-10	-1.84631	-1.25126
104794430	chr4:104794430:G:A	4.35714e-09	-1.06954	-2.95295e-10
104795045	chr4:104795045:T:C	4.82802e-09	-1.98419e-10	-0.966918
104795097	chr4:104795097:G:A	8.77229e-10	-1.65489	-1.01745
104795314	chr4:104795314:A:T	4.94466e-09	-1.98419e-10	-0.943046
104795316	chr4:104795316:C:T	8.73258e-10	-1.63541	-1.04146
104795383	chr4:104795383:T:C	8.95115e-10	-1.66695	-0.98521
104796172	chr4:104796172:T:C	6.59444e-09	-1.98419e-10	-0.655127
104796194	chr4:104796194:G:A	9.06673e-10	-1.6555	-0.98383
104796560	chr4:104796560:T:G	4.01683e-09	-1.98419e-10	-1.15086
104796739	chr4:104796739:C:G	1.08711e-08	1.11622	-1.27146
104797261	chr4:104797261:C:T	7.83466e-10	-1.71957	-1.06581
104797574	chr4:104797574:G:A	4.04965e-09	-1.98419e-10	-1.14272
104798638	chr4:104798638:C:T	2.02782e-09	-1.83439	-2.95295e-10
104798912	chr4:104798912:T:C	1.05002e-08	-1.98419e-10	-0.189961
104799120	chr4:104799120:T:C	4.19998e-09	-1.98419e-10	-1.10627
104799210	chr4:104799210:A:C	8.20809e-09	-1.52897	1.09273
104799311	chr4:104799311:C:T	2.80965e-09	-1.45656	-0.0517391
104799598	chr4:104799598:A:G	8.72001e-09	-1.43216	1.05643
104800145	chr4:104800145:A:G	4.32595e-09	-1.98419e-10	-1.07672
104800789	chr4:104800789:C:A	4.52558e-09	-1.98419e-10	-1.03161
104800922	chr4:104800922:C:T	3.7934e-08	-1.98419e-10	1.09449
104800925	chr4:104800925:C:T	7.26987e-09	-1.53177	0.974157
104801512	chr4:104801512:C:T	3.88464e-09	-1.98419e-10	-1.18432
104801703	chr4:104801703:A:G	3.84783e-09	-1.19385	-2.95295e-10
104801751	chr4:104801751:A:G	8.9313e-10	-1.64066	-1.01372
104801776	chr4:104801776:T:A	1.00445e-09	-1.28776	-1.24916
104801882	chr4:104801882:C:T	5.61395e-09	-0.510403	-0.305695
104801911	chr4:104801911:T:C	2.33627e-09	-1.6928	-2.95295e-10
104801967	chr4:104801967:T:G	3.9166e-09	-1.98419e-10	-1.17613
104802088	chr4:104802088:C:A	7.19632e-09	-1.57274	1.00495
104802156	chr4:104802156:T:C	3.89632e-09	-1.98419e-10	-1.18132
104802366	chr4:104802366:T:C	1.3307e-08	-1.98419e-10	0.0469349
104802400	chr4:104802400:A:T	7.00333e-09	-1.58694	0.991968
104802987	chr4:104802987:C:A	5.73203e-10	-1.84549	-1.25238
104804908	chr4:104804908:C:G	6.4861e-09	-1.50075	0.829055
104805550	chr4:104805550:G:A	7.14344e-09	-1.49867	0.923507
104805639	chr4:104805639:A:G	1.97161e-08	-1.98419e-10	0.440082
104805654	chr4:104805654:A:G	4.24992e-09	-1.98419e-10	-1.09445
104805659	chr4:104805659:C:A	4.14383e-09	-1.98419e-10	-1.11973
104806117	chr4:104806117:C:T	2.05236e-09	-1.82237	-2.95295e-10
104806542	chr4:104806542:G:A	4.33435e-08	-1.98419e-10	1.2278
104806616	chr4:104806616:A:T	3.09244e-09	-1.41239	-2.95295e-10
104807130	chr4:104807130:A:G	8.83285e-10	-1.39157	-1.27389
104807143	chr4:104807143:A:G	3.56752e-08	-1.98419e-10	1.0331
104807793	chr4:104807793:T:C	1.18864e-08	-1.49737	1.43141
104807825	chr4:104807825:G:A	5.7198e-09	-1.98419e-10	-0.797419
104807880	chr4:104807880:T:C	3.56051e-09	-1.98419e-10	-1.27145
104808547	chr4:104808547:CA:C	4.73611e-09	-1.98419e-10	-0.986139
104808809	chr4:104808809:G:A	6.13084e-08	-1.98419e-10	1.57456
104809193	chr4:104809193:C:T	1.20547e-08	-1.48343	1.43153
104809237	chr4:104809237:G:A	3.79522e-09	-1.98419e-10	-1.20761
104809310	chr4:104809310:C:T	4.6848e-09	-1.98419e-10	-0.997031
104809487	chr4:104809487:T:A	4.1616e-09	-1.98419e-10	-1.11545
104809610	chr4:104809610:T:C	3.50152e-09	-1.28816	-2.95295e-10
104810137	chr4:104810137:A:G	3.73382e-09	-1.98419e-10	-1.22392
104810828	chr4:104810828:T:C	3.94736e-09	-1.98419e-10	-1.16831
104811060	chr4:104811060:A:G	5.80923e-09	-1.98419e-10	-0.781905
104811064	chr4:104811064:A:T	3.89097e-09	-1.98419e-10	-1.1827
104811116	chr4:104811116:G:C	9.50438e-09	-1.98419e-10	-0.289601
104811647	chr4:104811647:G:A	6.49839e-09	-1.29401	0.624206
104811683	chr4:104811683:C:G	4.22239e-09	-1.98419e-10	-1.10095
104811762	chr4:104811762:T:C	6.29441e-10	-1.84154	-1.16274
104812419	chr4:104812419:G:A	3.58525e-09	-1.98419e-10	-1.26453
104812484	chr4:104812484:T:C	2.01486e-09	-1.8408	-2.95295e-10
104812791	chr4:104812791:C:T	6.17609e-09	-1.98419e-10	-0.720668
104812818	chr4:104812818:A:G	4.70221e-09	-1.98419e-10	-0.993321
104813077	chr4:104813077:A:T	3.55763e-09	-1.98419e-10	-1.27226
104813208	chr4:104813208:T:C	4.83038e-09	-1.98419e-10	-0.966429
104813466	chr4:104813466:G:A	3.55149e-09	-1.98419e-10	-1.27399
104813838	chr4:104813838:G:A	7.89196e-09	-1.98419e-10	-0.47551
104813849	chr4:104813849:A:G	1.48321e-08	1.35198	-1.19654
104813874	chr4:104813874:A:G	1.03116e-08	-1.37794	1.16985
104814283	chr4:104814283:A:G	6.05747e-10	-1.84652	-1.19613
104814373	chr4:104814373:C:T	8.19408e-09	-1.98419e-10	-0.437941
104814465	chr4:104814465:GAA:G	1.05259e-08	1.07368	-1.26119
104814670	chr4:104814670:A:G	2.01289e-09	-1.84178	-2.95295e-10
104814809	chr4:104814809:T:G	1.20744e-08	1.13671	-1.18698
104814926	chr4:104814926:A:T	3.55039e-09	-1.98419e-10	-1.2743
104815527	chr4:104815527:C:T	3.55294e-09	-1.98419e-10	-1.27358
104816158	chr4:104816158:T:C	3.72674e-09	-1.98419e-10	-1.22582
104817480	chr4:104817480:G:A	2.03226e-09	-1.8322	-2.95295e-10
104818359	chr4:104818359:T:A	3.9685e-09	-1.98419e-10	-1.16296
104818455	chr4:104818455:A:T	2.96173e-09	-1.07363	-0.381946
104818553	chr4:104818553:C:T	3.59145e-09	-1.98419e-10	-1.2628
104818773	chr4:104818773:T:C	3.58336e-09	-1.98419e-10	-1.26505
104819205	chr4:104819205:T:C	7.19676e-09	-1.98419e-10	-0.567723
104819441	chr4:104819441:A:G	4.97027e-09	-1.98419e-10	-0.937879
104819558	chr4:104819558:T:C	4.9971e-09	-1.98419e-10	-0.932496
104819993	chr4:104819993:C:T	1.37786e-08	-1.98419e-10	0.0817655
104820231	chr4:104820231:AT:A	3.63291e-09	-1.98419e-10	-1.25132
104820332	chr4:104820332:A:G	3.57526e-09	-1.98419e-10	-1.26732
104820493	chr4:104820493:T:C	5.10084e-09	-1.98419e-10	-0.911949
104820885	chr4:104820885:T:C	3.61292e-09	-1.98419e-10	-1.25684
104821038	chr4:104821038:C:G	4.11635e-09	-1.98419e-10	-1.12639
104821153	chr4:104821153:T:C	6.04769e-09	-1.98419e-10	-0.741678
104821354	chr4:104821354:T:C	3.74504e-09	-1.98419e-10	-1.22092
104821357	chr4:104821357:A:G	3.97522e-09	-1.98419e-10	-1.16127
104821421	chr4:104821421:C:T	1.87097e-09	-1.55535	-0.359543
104822141	chr4:104822141:A:T	1.2952e-08	-1.98419e-10	0.0198972
104822253	chr4:104822253:T:C	3.78929e-09	-1.98419e-10	-1.20917
104822511	chr4:104822511:T:C	2.11978e-09	-1.20946	-0.580585
104822734	chr4:104822734:G:A	4.98718e-09	-1.98419e-10	-0.934484
104824441	chr4:104824441:G:A	4.74548e-09	-1.98419e-10	-0.98416
104824661	chr4:104824661:G:A	1.86447e-09	-1.23223	-0.686149
104824733	chr4:104824733:T:A	5.81218e-10	-1.83849	-1.2455
104825654	chr4:104825654:T:A	3.75648e-09	-1.98419e-10	-1.21787
104825794	chr4:104825794:T:A	3.92505e-09	-1.98419e-10	-1.17397
104826053	chr4:104826053:C:T	5.92274e-10	-1.84256	-1.22258
104826158	chr4:104826158:A:G	2.05257e-09	-1.25563	-0.566633
104826244	chr4:104826244:C:T	3.84074e-09	-1.98419e-10	-1.19569
104826410	chr4:104826410:C:T	2.8025e-09	-1.02919	-0.481653
104828077	chr4:104828077:A:G	3.71526e-09	-1.98419e-10	-1.2289
104828292	chr4:104828292:G:C	3.82971e-09	-1.98419e-10	-1.19856
104828318	chr4:104828318:C:T	6.49576e-09	-1.98419e-10	-0.670205
104828665	chr4:104828665:C:T	2.00903e-09	-1.8437	-2.95295e-10
104828738	chr4:104828738:C:T	4.12009e-08	1.17711	-2.95295e-10
104828870	chr4:104828870:C:T	3.60131e-09	-1.98419e-10	-1.26006
104828900	chr4:104828900:C:T	6.82492e-09	-0.81353	0.192757
104829205	chr4:104829205:A:T	4.42463e-09	-1.98419e-10	-1.05417
104829333	chr4:104829333:C:G	3.98076e-09	-1.98419e-10	-1.15988
104829389	chr4:104829389:A:G	3.55087e-09	-1.98419e-10	-1.27416
104829426	chr4:104829426:G:T	7.20155e-09	-0.651823	0.0847659
104829659	chr4:104829659:A:G	4.83488e-09	-0.66052	-0.304977
104830146	chr4:104830146:G:T	3.99359e-09	-1.98419e-10	-1.15666
104831062	chr4:104831062:C:A	5.95295e-10	-1.84578	-1.21428
104832108	chr4:104832108:A:G	1.85514e-09	-0.725914	-1.19748
104832654	chr4:104832654:G:A	4.98661e-09	-1.98419e-10	-0.934598
104833599	chr4:104833599:T:C	3.70888e-09	-1.98419e-10	-1.23062
104833936	chr4:104833936:G:A	5.38617e-09	-1.98419e-10	-0.85752
104834507	chr4:104834507:A:G	4.19349e-09	-1.98419e-10	-1.10782
104835012	chr4:104835012:G:A	2.27511e-09	-0.536655	-1.18267
104835149	chr4:104835149:G:T	3.56638e-09	-1.98419e-10	-1.2698
104835640	chr4:104835640:G:A	1.43451e-09	-1.77895	-0.401583
104835971	chr4:104835971:T:C	6.2395e-09	-0.55549	-0.154964
104836155	chr4:104836155:CTTCTTTTTCTTTT:C	9.8517e-09	-1.98419e-10	-0.25371
104836202	chr4:104836202:T:G	2.59315e-09	-0.820105	-0.768376
104836366	chr4:104836366:C:T	5.65266e-10	-1.8421	-1.26971
104836442	chr4:104836442:T:C	1.48189e-09	-0.878267	-1.26977
104836582	chr4:104836582:TA:T	3.74331e-09	-1.98419e-10	-1.22138
104836902	chr4:104836902:T:A	3.19996e-08	0.92437	-2.95295e-10
104837023	chr4:104837023:T:C	7.25352e-10	-1.61737	-1.24508
104837103	chr4:104837103:G:T	6.03185e-10	-1.83896	-1.20793
104837104	chr4:104837104:T:C	3.5504e-09	-1.98419e-10	-1.27429
104837582	chr4:104837582:G:T	2.28406e-09	-0.537674	-1.17773
104837640	chr4:104837640:G:A	6.16079e-10	-1.82933	-1.1964
104837677	chr4:104837677:T:C	3.77647e-09	-1.98419e-10	-1.21256
104837794	chr4:104837794:A:G	5.99101e-09	-1.98419e-10	-0.751093
104838112	chr4:104838112:A:C	7.66048e-10	-1.83747	-0.970397
104838268	chr4:104838268:A:T	2.68757e-09	-0.772025	-0.78069
104838707	chr4:104838707:T:C	5.41419e-09	-1.98419e-10	-0.852331
104838710	chr4:104838710:G:A	4.0261e-09	-1.98419e-10	-1.14855
104838821	chr4:104838821:G:T	9.08461e-09	-1.98419e-10	-0.334772
104839522	chr4:104839522:G:A	4.37251e-09	-1.98419e-10	-1.06602
104839556	chr4:104839556:T:TA	2.10772e-09	-0.891601	-0.904145
104840008	chr4:104840008:A:G	3.55746e-09	-1.98419e-10	-1.27231
104840198	chr4:104840198:A:C	3.59023e-09	-1.98419e-10	-1.26314
104841773	chr4:104841773:G:A	7.97757e-10	-1.65024	-1.11707
104841907	chr4:104841907:G:A	3.55833e-09	-1.98419e-10	-1.27206
104841908	chr4:104841908:T:C	4.99833e-09	-0.678713	-0.253536
104842262	chr4:104842262:A:G	2.03589e-09	-1.83042	-2.95295e-10
104842826	chr4:104842826:A:G	8.90085e-09	-1.98419e-10	-0.355207
104842907	chr4:104842907:A:C	4.20205e-09	-1.98419e-10	-1.10578
104842997	chr4:104842997:T:C	3.5511e-09	-1.98419e-10	-1.27409
104843497	chr4:104843497:C:T	2.42526e-09	-0.478809	-1.17661
104843710	chr4:104843710:G:A	3.61706e-09	-1.98419e-10	-1.25569
104844012	chr4:104844012:TG:T	3.55081e-09	-1.98419e-10	-1.27418
104844349	chr4:104844349:T:A	4.12737e-09	-1.98419e-10	-1.12371
104849458	chr4:104849458:G:C	5.29884e-09	-1.98419e-10	-0.873866
104849721	chr4:104849721:A:G	2.9877e-09	-0.322583	-1.12427
104849768	chr4:104849768:T:G	3.6375e-09	-1.98419e-10	-1.25006
104850226	chr4:104850226:G:A	2.10021e-09	-1.79931	-2.95295e-10
104850750	chr4:104850750:G:A	4.50215e-09	-1.98419e-10	-1.0368
104850772	chr4:104850772:C:T	3.90166e-09	-1.98419e-10	-1.17995
104850803	chr4:104850803:T:C	4.17063e-09	-1.98419e-10	-1.11329
104851327	chr4:104851327:T:C	2.53568e-09	-1.80079	0.189899
104851384	chr4:104851384:C:T	6.05405e-09	-1.71365	0.973025
104851783	chr4:104851783:T:C	6.07405e-09	-1.98419e-10	-0.737329
104852302	chr4:104852302:C:T	3.56445e-09	-1.98419e-10	-1.27034
104852523	chr4:104852523:G:A	5.66819e-10	-1.84208	-1.26699
104852807	chr4:104852807:G:A	2.69761e-09	-1.43855	-0.110439
104854828	chr4:104854828:C:T	5.42409e-09	-0.850503	-2.95295e-10
104855558	chr4:104855558:T:C	8.89543e-09	-1.98419e-10	-0.355816
104857084	chr4:104857084:G:C	5.54028e-09	-1.98419e-10	-0.829309
104857173	chr4:104857173:C:A	1.60793e-09	-1.37267	-0.693741
104857658	chr4:104857658:T:A	1.48777e-09	-1.42704	-0.717042
104857819	chr4:104857819:G:A	3.56409e-09	-1.98419e-10	-1.27045
104857861	chr4:104857861:T:C	3.65598e-09	-1.98419e-10	-1.24499
104858519	chr4:104858519:A:G	9.08132e-09	-1.98419e-10	-0.335134
104858544	chr4:104858544:G:A	6.06669e-08	1.56404	-2.95295e-10
104858637	chr4:104858637:T:C	1.48728e-08	-1.98419e-10	0.158181
104859977	chr4:104859977:T:G	6.84223e-09	-1.98419e-10	-0.61824
104859981	chr4:104859981:T:G	6.6408e-09	-1.98419e-10	-0.648121
104860757	chr4:104860757:A:G	1.26116e-08	-1.98419e-10	-0.00673877
104860778	chr4:104860778:A:G	1.05632e-09	-1.37801	-1.10855
104860804	chr4:104860804:TCAA:T	2.16177e-08	-1.98419e-10	0.532159
104860809	chr4:104860809:C:T	2.16177e-08	-1.98419e-10	0.532159
104860810	chr4:104860810:C:G	2.16177e-08	-1.98419e-10	0.532159
104860813	chr4:104860813:A:AT	2.26541e-08	-1.98419e-10	0.578988
104860972	chr4:104860972:CA:C	1.08094e-09	-1.37966	-1.08386
104861124	chr4:104861124:A:C	7.3827e-09	-1.98419e-10	-0.542215
104861829	chr4:104861829:T:C	1.65881e-09	-0.928541	-1.10671
104862269	chr4:104862269:G:T	1.69576e-09	-1.56747	-0.445751
104862767	chr4:104862767:T:C	2.24031e-09	-1.73474	-2.95295e-10
104863145	chr4:104863145:GT:G	7.11624e-09	-1.98419e-10	-0.578975
104863662	chr4:104863662:G:A	3.67316e-09	-1.98419e-10	-1.2403
104863783	chr4:104863783:A:G	1.53351e-08	-1.98419e-10	0.188789
104864157	chr4:104864157:A:G	2.64233e-09	-1.56969	-2.95295e-10
104864673	chr4:104864673:A:G	1.78782e-09	-1.06256	-0.897792
104865830	chr4:104865830:C:T	2.12723e-09	-1.78653	-2.95295e-10
104866084	chr4:104866084:G:A	4.62591e-09	-1.98419e-10	-1.00968
104867226	chr4:104867226:T:C	2.08964e-08	-1.98419e-10	0.498224
104867375	chr4:104867375:T:C	3.99407e-09	-1.98419e-10	-1.15654
104869690	chr4:104869690:T:C	2.41033e-08	-1.98419e-10	0.640996
104870522	chr4:104870522:T:C	7.19882e-08	-1.98419e-10	1.73515
104870629	chr4:104870629:C:G	4.54262e-09	-1.98419e-10	-1.02785
104871253	chr4:104871253:GTA:G	1.68081e-09	-1.08654	-0.935535
104871342	chr4:104871342:A:G	2.02704e-09	-1.83478	-2.95295e-10
104871419	chr4:104871419:G:T	1.55075e-09	-0.840186	-1.26243
104872238	chr4:104872238:T:C	7.41141e-09	-1.98419e-10	-0.538333
104873094	chr4:104873094:T:C	3.62882e-09	-1.98419e-10	-1.25245
104873103	chr4:104873103:G:A	9.02903e-10	-1.48041	-1.16308
104873208	chr4:104873208:G:A	8.80188e-10	-1.50379	-1.16518
104873815	chr4:104873815:A:T	3.35251e-09	-1.33165	-2.95295e-10
104874925	chr4:104874925:C:T	5.62177e-09	-1.98419e-10	-0.814707
104875029	chr4:104875029:T:C	7.05387e-08	2.4401	-0.725292
104876310	chr4:104876310:G:A	2.52896e-09	-1.61355	-2.95295e-10
104876319	chr4:104876319:C:T	3.47619e-09	-1.67738	0.381964
104877773	chr4:104877773:A:C	9.07066e-09	-1.98419e-10	-0.336309
104877852	chr4:104877852:C:A	1.11534e-08	-1.98419e-10	-0.129609
104877879	chr4:104877879:C:T	4.05963e-09	-1.98419e-10	-1.14026
104877998	chr4:104877998:T:G	5.95423e-10	-1.78585	-1.27399
104878791	chr4:104878791:C:T	1.27888e-07	-1.98419e-10	2.3098
104879180	chr4:104879180:A:G	5.8297e-10	-1.83909	-1.24189
104879775	chr4:104879775:A:T	1.13183e-07	-1.98419e-10	2.18765
104879779	chr4:104879779:A:C	4.07344e-09	-1.98419e-10	-1.13687
104879982	chr4:104879982:T:C	5.69794e-10	-1.84298	-1.26086
104880035	chr4:104880035:T:C	1.07572e-07	-1.98419e-10	2.13681
104880063	chr4:104880063:T:C	6.30875e-10	-1.73371	-1.26829
104880155	chr4:104880155:G:A	1.38075e-08	0.083859	-2.95295e-10
104880423	chr4:104880423:C:T	3.59445e-09	-1.98419e-10	-1.26196
104881075	chr4:104881075:T:C	1.11783e-07	-1.98419e-10	2.17521
104881336	chr4:104881336:T:C	3.95948e-09	-1.98419e-10	-1.16524
104881436	chr4:104881436:T:C	3.70942e-09	-1.98419e-10	-1.23048
104881555	chr4:104881555:A:C	7.37352e-09	-1.34072	0.797266
104882156	chr4:104882156:A:C	5.59842e-08	2.24635	-0.76263
104882187	chr4:104882187:C:T	6.95889e-09	-1.51899	0.917654
104882434	chr4:104882434:A:T	7.98723e-10	-1.59202	-1.17407
104883136	chr4:104883136:G:GA	1.59029e-08	-1.98419e-10	0.225149
104883292	chr4:104883292:G:T	2.61059e-08	-1.98419e-10	0.720806
104883759	chr4:104883759:C:T	7.2149e-10	-1.6394	-1.22839
104883896	chr4:104883896:G:C	3.55262e-09	-1.98419e-10	-1.27367
104884675	chr4:104884675:C:T	2.05757e-09	-1.81983	-2.95295e-10
104884951	chr4:104884951:A:T	3.32416e-08	0.962448	-2.95295e-10
104885154	chr4:104885154:A:G	3.55082e-09	-1.98419e-10	-1.27418
104885547	chr4:104885547:A:T	6.96391e-09	-1.98419e-10	-0.600613
104885751	chr4:104885751:T:G	1.32331e-07	-1.98419e-10	2.34395
104886600	chr4:104886600:C:T	4.37008e-09	-1.98419e-10	-1.06657
104886743	chr4:104886743:C:T	3.58491e-09	-1.98419e-10	-1.26462
104886801	chr4:104886801:G:C	5.45922e-09	-1.36953	0.525482
104886831	chr4:104886831:G:A	7.25304e-10	-1.62064	-1.24188
104887379	chr4:104887379:GC:G	6.68507e-10	-1.70533	-1.23873
104887780	chr4:104887780:C:T	3.86859e-09	-1.18846	-2.95295e-10
104888231	chr4:104888231:T:C	6.6349e-08	-1.98419e-10	1.65357
104888341	chr4:104888341:A:G	3.34435e-09	-0.92545	-0.408632
104889217	chr4:104889217:G:T	6.38931e-09	-1.98419e-10	-0.686727
104889247	chr4:104889247:T:C	6.55579e-10	-1.73592	-1.22767
104889266	chr4:104889266:G:A	6.68193e-10	-1.6809	-1.26363
104889656	chr4:104889656:T:C	2.0737e-09	-1.81202	-2.95295e-10
104890146	chr4:104890146:C:T	3.70296e-09	-1.98419e-10	-1.23222
104890157	chr4:104890157:C:A	1.17861e-07	-1.98419e-10	2.22816
104890329	chr4:104890329:C:T	6.69947e-10	-1.73387	-1.20804
104890435	chr4:104890435:C:T	4.55436e-08	-1.98419e-10	1.27732
104890500	chr4:104890500:C:T	7.09118e-10	-1.62486	-1.26023
104891298	chr4:104891298:A:G	3.96211e-09	-1.98419e-10	-1.16458
104891370	chr4:104891370:T:C	2.91701e-09	-1.4708	-2.95295e-10
104891453	chr4:104891453:G:T	3.55218e-09	-1.98419e-10	-1.27379
104891736	chr4:104891736:A:ACT	4.32215e-09	-1.98419e-10	-1.0776
104891737	chr4:104891737:G:GTCA	4.32695e-09	-1.98419e-10	-1.07649
104891738	chr4:104891738:G:GTTAATATCTAA	4.30722e-09	-1.98419e-10	-1.08106
104891961	chr4:104891961:A:C	4.40831e-09	-1.98419e-10	-1.05786
104892119	chr4:104892119:G:A	2.00774e-09	-1.84434	-2.95295e-10
104892343	chr4:104892343:C:T	9.93187e-08	-1.98419e-10	2.05698
104892536	chr4:104892536:TC:T	6.75576e-10	-1.82174	-1.11181
104892955	chr4:104892955:C:T	3.9425e-09	-1.16954	-2.95295e-10
104893071	chr4:104893071:C:A	9.93187e-08	-1.98419e-10	2.05698
104894179	chr4:104894179:G:A	3.55178e-09	-1.98419e-10	-1.2739
104894390	chr4:104894390:G:A	1.65454e-07	-1.98419e-10	2.56734
104895205	chr4:104895205:C:T	4.08888e-09	-1.98419e-10	-1.13308
104895229	chr4:104895229:A:G	3.55061e-09	-1.98419e-10	-1.27423
104895252	chr4:104895252:G:A	2.11532e-09	-1.79215	-2.95295e-10
104895741	chr4:104895741:T:C	2.4026e-09	-0.591856	-1.07294
104896222	chr4:104896222:C:A	2.74014e-09	-1.53335	-2.95295e-10
104896227	chr4:104896227:C:T	2.67139e-09	-1.55875	-2.95295e-10
104896307	chr4:104896307:G:A	4.78504e-09	-1.98419e-10	-0.97586
104896915	chr4:104896915:T:C	2.08272e-09	-1.80768	-2.95295e-10
104899202	chr4:104899202:A:G	8.98674e-10	-1.53272	-1.11547
104899763	chr4:104899763:T:C	2.21173e-09	-1.74758	-2.95295e-10
104900274	chr4:104900274:C:A	4.52155e-09	0.0919289	-1.12443
104900520	chr4:104900520:A:G	6.13743e-10	-1.79799	-1.23154
104900531	chr4:104900531:T:C	9.85563e-10	-1.49985	-1.05604
104900783	chr4:104900783:G:T	3.63448e-09	-1.98419e-10	-1.25089
104900853	chr4:104900853:C:A	4.16721e-09	-1.98419e-10	-1.11411
104902816	chr4:104902816:C:A	3.80852e-09	-1.98419e-10	-1.20411
104903390	chr4:104903390:G:A	3.77282e-09	-1.21353	-2.95295e-10
104903646	chr4:104903646:A:G	2.31915e-09	-0.884375	-0.81578
104903992	chr4:104903992:A:G	6.80259e-08	-1.98419e-10	1.67854
104904179	chr4:104904179:A:C	3.93281e-09	-1.98419e-10	-1.172
104904562	chr4:104904562:T:C	6.59288e-10	-1.69863	-1.25932
104904805	chr4:104904805:G:T	6.44293e-10	-1.74189	-1.23906
104905743	chr4:104905743:A:T	7.17399e-10	-1.60277	-1.27071
104906198	chr4:104906198:G:A	6.72109e-10	-1.726	-1.21269
104906315	chr4:104906315:A:G	2.42916e-08	-1.98419e-10	0.648777
104906903	chr4:104906903:G:A	2.73718e-08	-1.98419e-10	0.768161
104907116	chr4:104907116:A:T	3.62033e-09	-1.98419e-10	-1.25479
104907499	chr4:104907499:A:G	2.86227e-08	1.01575	-0.202904
104907609	chr4:104907609:A:C	5.84647e-10	-1.80382	-1.27428
104908435	chr4:104908435:G:T	6.09022e-10	-1.76363	-1.27363
104908574	chr4:104908574:A:AG	9.25533e-08	2.55081	-0.56438
104908612	chr4:104908612:G:A	8.93201e-10	-1.65973	-0.994569
104909922	chr4:104909922:T:A	6.18735e-10	-1.75207	-1.26936
104909935	chr4:104909935:G:A	3.75456e-09	-1.98419e-10	-1.21838
104909993	chr4:104909993:C:A	6.5044e-10	-1.74659	-1.22487
104910232	chr4:104910232:C:G	8.24375e-10	-1.84485	-0.889632
104910430	chr4:104910430:G:A	8.34491e-10	-1.48484	-1.23745
104910594	chr4:104910594:C:T	6.15524e-08	1.57854	-2.95295e-10
104910690	chr4:104910690:C:T	6.37757e-10	-1.7475	-1.24365
104911193	chr4:104911193:A:T	6.09912e-10	-1.76226	-1.27353
104911331	chr4:104911331:G:C	7.15408e-10	-1.65533	-1.22092
104911830	chr4:104911830:C:T	4.12695e-09	-1.98419e-10	-1.12381
104911981	chr4:104911981:G:A	7.12474e-10	-1.65596	-1.2244
104912073	chr4:104912073:A:G	3.66953e-09	-1.98419e-10	-1.24129
104912131	chr4:104912131:C:A	3.67376e-09	-1.98419e-10	-1.24014
104913434	chr4:104913434:AT:A	3.03673e-08	-1.98419e-10	0.872013
104913458	chr4:104913458:G:A	7.85736e-08	-1.98419e-10	1.82268
104914023	chr4:104914023:C:T	1.77906e-09	-1.47102	-0.494244
104914146	chr4:104914146:G:A	6.51903e-10	-1.73209	-1.23713
104914394	chr4:104914394:A:T	6.04645e-10	-1.77184	-1.27263
104914598	chr4:104914598:G:C	7.45906e-09	-1.98419e-10	-0.531925
104914804	chr4:104914804:A:C	5.99058e-10	-1.78003	-1.27372
104914925	chr4:104914925:TATATAAAATTATATAAAG:T	3.95399e-09	-1.98419e-10	-1.16663
104914959	chr4:104914959:C:T	3.96356e-09	-1.64669	0.482476
104915757	chr4:104915757:G:C	4.11316e-09	-1.64072	0.513555
104916031	chr4:104916031:T:C	2.77269e-08	-1.98419e-10	0.781049
104916283	chr4:104916283:C:T	6.07027e-10	-1.76626	-1.27428
104916342	chr4:104916342:C:T	3.9514e-09	-1.98419e-10	-1.16728
104916377	chr4:104916377:G:A	2.24185e-09	-1.73405	-2.95295e-10
104916473	chr4:104916473:A:T	6.08219e-10	-1.76539	-1.27318
104916587	chr4:104916587:A:G	6.0237e-10	-1.77732	-1.27092
104917545	chr4:104917545:C:T	3.63382e-09	-1.55826	0.307187
104917972	chr4:104917972:A:G	6.73173e-10	-1.68254	-1.25456
104917976	chr4:104917976:T:C	2.47454e-09	-0.722917	-0.91238
104918103	chr4:104918103:C:T	3.93361e-09	-1.98419e-10	-1.1718
104918506	chr4:104918506:A:G	4.13839e-09	-1.98419e-10	-1.12105
104918698	chr4:104918698:A:G	6.89809e-10	-1.66903	-1.24367
104918792	chr4:104918792:C:G	6.01179e-10	-1.77659	-1.27363
104918882	chr4:104918882:A:G	2.52892e-08	-1.98419e-10	0.689025
104919329	chr4:104919329:G:A	7.17375e-10	-1.6364	-1.23711
104919689	chr4:104919689:T:C	6.84358e-10	-1.6664	-1.25423
104919955	chr4:104919955:G:A	1.03603e-09	-1.84379	-0.662167
104920272	chr4:104920272:A:G	4.10869e-09	-1.56651	0.438257
104920654	chr4:104920654:A:G	3.92985e-09	-1.98419e-10	-1.17275
104920940	chr4:104920940:G:C	1.14694e-08	-1.98419e-10	-0.101671
104922327	chr4:104922327:A:C	6.99461e-08	-1.98419e-10	1.70637
104922732	chr4:104922732:G:T	6.40508e-10	-1.73955	-1.2473
104923116	chr4:104923116:T:G	9.18116e-10	-1.63818	-0.988602
104923734	chr4:104923734:C:T	5.75918e-10	-1.82814	-1.26501
104923854	chr4:104923854:G:A	1.67228e-09	-0.957661	-1.06951
104924279	chr4:104924279:G:A	5.88675e-10	-1.79838	-1.27286
104924441	chr4:104924441:T:C	4.58622e-08	-1.98419e-10	1.28429
104924742	chr4:104924742:C:T	6.14471e-09	-1.98419e-10	-0.725762
104925172	chr4:104925172:G:C	3.76942e-09	-1.98419e-10	-1.21443
104925932	chr4:104925932:G:A	5.90438e-10	-1.83386	-1.23438
104926128	chr4:104926128:C:T	1.29272e-09	-1.84232	-0.442279
104926589	chr4:104926589:C:T	5.87209e-10	-1.83626	-1.23747
104927418	chr4:104927418:AT:A	5.88902e-10	-1.83503	-1.23582
104928227	chr4:104928227:T:C	6.57613e-10	-1.73284	-1.22765
104929041	chr4:104929041:G:C	1.41545e-09	-1.84268	-0.351233
104929049	chr4:104929049:G:T	2.20637e-08	-1.98419e-10	0.552581
104929237	chr4:104929237:T:A	5.97939e-10	-1.83079	-1.22483
104930311	chr4:104930311:G:A	1.70505e-09	-1.84613	-0.161635
104930650	chr4:104930650:G:A	2.23001e-09	-1.73935	-2.95295e-10
104931072	chr4:104931072:A:T	2.37679e-08	-1.98419e-10	0.626982
104931107	chr4:104931107:G:A	4.37367e-09	-1.98419e-10	-1.06575
104931318	chr4:104931318:T:C	5.84115e-10	-1.83719	-1.24182
104931396	chr4:104931396:T:C	7.78224e-10	-1.62448	-1.16762
104931446	chr4:104931446:G:C	3.27938e-09	-1.3537	-2.95295e-10
104932706	chr4:104932706:A:G	2.65182e-09	-1.56611	-2.95295e-10
104932809	chr4:104932809:C:T	2.08049e-09	-1.80875	-2.95295e-10
104934123	chr4:104934123:A:G	2.734e-08	-1.98419e-10	0.766998
104934456	chr4:104934456:A:G	5.87188e-10	-1.83193	-1.24183
104934489	chr4:104934489:C:T	5.83378e-10	-1.83891	-1.24136
104934557	chr4:104934557:T:C	2.41254e-08	-1.98419e-10	0.641913
104935208	chr4:104935208:C:G	2.65396e-08	-1.98419e-10	0.737284
104935405	chr4:104935405:T:G	5.61031e-10	-1.84555	-1.27378
104935552	chr4:104935552:C:G	1.65819e-09	-1.8454	-0.190228
104935578	chr4:104935578:G:A	6.12532e-08	-1.98419e-10	1.57366
104935746	chr4:104935746:A:T	3.55043e-09	-1.98419e-10	-1.27429
104936066	chr4:104936066:A:C	5.09432e-09	-0.913228	-2.95295e-10
104936795	chr4:104936795:A:G	5.61067e-10	-1.8461	-1.27317
104937351	chr4:104937351:G:A	5.38004e-09	-1.75226	0.893602
104937729	chr4:104937729:G:A	6.16936e-09	-1.98419e-10	-0.721758
104937889	chr4:104937889:G:A	3.56969e-09	-1.98419e-10	-1.26887
104938269	chr4:104938269:A:C	6.10371e-10	-1.84209	-1.19295
104938618	chr4:104938618:T:TA	6.61619e-10	-1.72128	-1.23314
104938844	chr4:104938844:A:G	5.93344e-10	-1.84184	-1.2215
104939795	chr4:104939795:T:C	5.84687e-10	-1.84117	-1.23686
104940737	chr4:104940737:C:T	2.27002e-09	-1.72157	-2.95295e-10
104940746	chr4:104940746:G:A	2.00792e-09	-1.84425	-2.95295e-10
104941263	chr4:104941263:C:T	2.17765e-08	0.539477	-2.95295e-10
104942516	chr4:104942516:G:A	7.41761e-10	-1.8273	-1.01278
104942618	chr4:104942618:G:A	3.4692e-09	-1.29743	-2.95295e-10
104943094	chr4:104943094:C:A	5.84053e-09	-1.98419e-10	-0.776532
104943379	chr4:104943379:C:T	6.08469e-09	-1.98419e-10	-0.735577
104944263	chr4:104944263:T:TA	6.17939e-10	-1.84205	-1.18067
104944402	chr4:104944402:AT:A	2.16485e-08	-1.98419e-10	0.533582
104945301	chr4:104945301:C:T	3.56867e-09	-1.98419e-10	-1.26916
104945567	chr4:104945567:T:C	5.8508e-10	-1.84504	-1.23232
104946251	chr4:104946251:T:C	7.28588e-10	-1.81505	-1.04295
104946427	chr4:104946427:A:G	6.93889e-09	-0.604212	-2.95295e-10
104946473	chr4:104946473:G:A	6.02961e-10	-1.84509	-1.20217
104946548	chr4:104946548:C:T	1.82115e-09	-0.67951	-1.26238
104946789	chr4:104946789:T:C	1.60218e-08	-1.98419e-10	0.232597
104947152	chr4:104947152:C:T	6.81133e-09	-1.98419e-10	-0.622766
104947966	chr4:104947966:A:G	2.01259e-09	-1.84193	-2.95295e-10
104948157	chr4:104948157:T:C	2.36386e-08	-1.98419e-10	0.621527
104948391	chr4:104948391:C:T	1.60933e-07	1.62338	0.916249
104948545	chr4:104948545:A:G	7.76166e-10	-1.67413	-1.12062
104948826	chr4:104948826:C:T	7.35478e-10	-1.57591	-1.27268
104948853	chr4:104948853:C:T	3.61964e-09	-1.98419e-10	-1.25498
104949052	chr4:104949052:A:G	4.94928e-09	-1.98419e-10	-0.942111
104949334	chr4:104949334:C:T	8.92027e-09	0.634208	-0.987236
104949994	chr4:104949994:G:A	2.28452e-08	0.587387	-2.95295e-10
104950169	chr4:104950169:A:G	4.86444e-09	-1.98419e-10	-0.959402
104951563	chr4:104951563:G:A	1.6343e-09	-1.74378	-0.306356
104951711	chr4:104951711:A:G	8.62588e-10	-1.81991	-0.869264
104952656	chr4:104952656:G:C	2.29587e-09	-1.71024	-2.95295e-10
104953756	chr4:104953756:T:A	4.5081e-09	-1.98419e-10	-1.03548
104954119	chr4:104954119:GCTATT:G	6.31648e-10	-1.77631	-1.22447
104954573	chr4:104954573:A:C	6.0556e-10	-1.84605	-1.19691
104955373	chr4:104955373:C:T	1.55419e-08	-1.98419e-10	0.202183
104955654	chr4:104955654:C:T	2.00718e-09	-0.570391	-1.27423
104955806	chr4:104955806:CTA:C	1.03913e-08	-1.98419e-10	-0.200388
104955811	chr4:104955811:T:A	8.09724e-10	-1.82972	-0.9227
104956234	chr4:104956234:C:T	4.9632e-09	-1.98419e-10	-0.939302
104956254	chr4:104956254:T:A	1.11342e-08	-1.98419e-10	-0.131334
104956258	chr4:104956258:A:C	4.79827e-09	-0.973098	-2.95295e-10
104956273	chr4:104956273:A:AC	8.11294e-10	-1.83331	-0.917165
104956412	chr4:104956412:G:A	1.61531e-09	-0.940049	-1.12178
104956734	chr4:104956734:T:C	7.87745e-10	-1.82888	-0.951053
104956898	chr4:104956898:A:C	7.33892e-10	-1.83211	-1.01864
104956933	chr4:104956933:C:T	1.53049e-08	-1.98419e-10	0.186822
104957042	chr4:104957042:G:T	2.77777e-09	-1.51971	-2.95295e-10
104957930	chr4:104957930:T:C	3.6044e-09	-1.98419e-10	-1.2592
104958948	chr4:104958948:T:C	3.75204e-09	-1.98419e-10	-1.21905
104959318	chr4:104959318:T:C	6.70561e-09	-1.98419e-10	-0.63841
104960149	chr4:104960149:C:G	1.04329e-08	-1.98419e-10	-0.19639
104960825	chr4:104960825:G:A	2.83562e-08	-1.98419e-10	0.803493
104961397	chr4:104961397:C:T	7.41968e-10	-1.84617	-0.993636
104961486	chr4:104961486:G:A	5.12595e-09	-1.98419e-10	-0.907038
104961621	chr4:104961621:G:C	3.55491e-09	-1.98419e-10	-1.27302
104961800	chr4:104961800:A:G	8.45179e-10	-1.84541	-0.864145
104962657	chr4:104962657:C:T	1.35002e-09	-1.48631	-0.754925
104964152	chr4:104964152:G:T	5.99554e-10	-1.78221	-1.27072
104964374	chr4:104964374:G:A	3.58513e-09	-1.98419e-10	-1.26456
104965071	chr4:104965071:T:C	7.71785e-10	-1.84654	-0.953868
104966119	chr4:104966119:T:A	2.43894e-08	-1.98419e-10	0.652796
104966520	chr4:104966520:TACTC:T	1.08261e-09	-1.83153	-0.63045
104966582	chr4:104966582:C:G	3.88219e-09	-1.98419e-10	-1.18495
104966606	chr4:104966606:A:G	7.77903e-10	-1.83231	-0.960202
104967260	chr4:104967260:A:T	1.51202e-09	-0.98003	-1.14788
104967429	chr4:104967429:G:A	2.13658e-08	0.52044	-2.95295e-10
104968361	chr4:104968361:G:A	3.82197e-09	-1.98419e-10	-1.20059
104968436	chr4:104968436:A:G	1.09193e-08	-1.98419e-10	-0.150826
104968746	chr4:104968746:G:A	6.27796e-10	-1.73608	-1.27081
104969067	chr4:104969067:G:C	8.56334e-10	-1.8405	-0.855949
104969358	chr4:104969358:G:A	6.27747e-10	-1.73315	-1.27382
104969394	chr4:104969394:G:A	6.01388e-10	-1.77734	-1.27253
104969623	chr4:104969623:G:A	3.67107e-09	-1.98419e-10	-1.24087
104970310	chr4:104970310:G:A	1.73589e-08	1.53631	-1.22356
104970696	chr4:104970696:T:G	3.63302e-09	-1.98419e-10	-1.25129
104970910	chr4:104970910:G:A	9.41843e-09	-1.98419e-10	-0.298685
104971408	chr4:104971408:G:A	6.30194e-10	-1.75847	-1.24461
104971714	chr4:104971714:T:C	1.50991e-08	-1.98419e-10	0.173282
104971810	chr4:104971810:C:A	5.68893e-09	-1.98419e-10	-0.802831
104971814	chr4:104971814:A:G	1.59436e-09	-0.801598	-1.27328
104971820	chr4:104971820:T:C	3.42785e-09	-0.126575	-1.18284
104973468	chr4:104973468:T:C	2.28635e-08	1.17781	-0.589622
104973485	chr4:104973485:A:G	5.30399e-09	-0.872895	-2.95295e-10
104973734	chr4:104973734:A:C	9.72238e-09	-1.98419e-10	-0.266923
104973977	chr4:104973977:T:C	3.56895e-09	-1.98419e-10	-1.26908
104974680	chr4:104974680:G:A	9.12311e-09	0.431551	-0.762094
104974763	chr4:104974763:T:G	3.15575e-09	-1.77082	0.378692
104974784	chr4:104974784:A:C	3.62488e-09	-1.98419e-10	-1.25353
104974978	chr4:104974978:T:G	4.50068e-09	-1.98419e-10	-1.03713
104975278	chr4:104975278:T:G	5.85923e-09	-1.98419e-10	-0.773335
104975802	chr4:104975802:G:A	3.55624e-09	-1.98419e-10	-1.27265
104976083	chr4:104976083:C:T	1.13696e-08	0.019251	-0.129659
104976367	chr4:104976367:G:A	1.24945e-08	0.0833609	-0.0994226
104976428	chr4:104976428:A:G	1.2751e-09	-1.14495	-1.15339
104976713	chr4:104976713:G:A	8.20086e-10	-1.49973	-1.23997
104976911	chr4:104976911:C:G	2.09473e-09	-1.78477	-0.0171549
104977144	chr4:104977144:C:T	2.34964e-09	-1.68709	-2.95295e-10
104977420	chr4:104977420:A:G	2.42283e-08	1.21975	-0.573579
104978557	chr4:104978557:A:T	2.5568e-08	1.23545	-0.535464
104978802	chr4:104978802:G:T	3.59389e-09	-1.26212	-2.95295e-10
104978844	chr4:104978844:C:T	7.7269e-10	-1.57686	-1.22237
104978924	chr4:104978924:G:A	9.84569e-09	-1.98419e-10	-0.254319
104980316	chr4:104980316:G:A	1.14176e-05	6.32942	0.472142
104980423	chr4:104980423:A:T	4.30595e-09	-1.98419e-10	-1.08136
104980607	chr4:104980607:G:A	7.65859e-10	-1.58589	-1.22222
104980666	chr4:104980666:A:G	7.48318e-10	-1.60194	-1.22934
104980826	chr4:104980826:T:C	7.48055e-10	-1.60429	-1.22735
104981162	chr4:104981162:A:G	4.1177e-09	-1.98419e-10	-1.12606
104981341	chr4:104981341:G:A	7.65385e-10	-1.58005	-1.22868
104981888	chr4:104981888:T:C	3.15073e-09	-1.39372	-2.95295e-10
104982498	chr4:104982498:C:T	7.53785e-10	-1.59544	-1.22856
104982652	chr4:104982652:G:A	5.08748e-09	0.341115	-1.25569
104982914	chr4:104982914:T:C	2.26404e-08	0.578382	-2.95295e-10
104983273	chr4:104983273:T:C	1.00492e-09	-1.48491	-1.05154
104984031	chr4:104984031:A:G	3.59784e-09	-1.98419e-10	-1.26102
104984289	chr4:104984289:G:T	3.74368e-09	-1.98419e-10	-1.22128
104984299	chr4:104984299:G:A	2.06083e-09	-1.81824	-2.95295e-10
104984332	chr4:104984332:C:T	1.04866e-08	-1.98419e-10	-0.191253
104984355	chr4:104984355:G:C	3.8566e-09	-1.98419e-10	-1.19157
104984424	chr4:104984424:G:A	4.10962e-09	-1.98419e-10	-1.12802
104984845	chr4:104984845:G:T	3.55834e-09	-1.98419e-10	-1.27206
104985131	chr4:104985131:A:T	4.16336e-09	-1.98419e-10	-1.11503
104985995	chr4:104985995:G:A	3.02478e-08	-0.115396	0.983467
104986022	chr4:104986022:G:GA	1.15177e-08	-1.98419e-10	-0.0974685
104986795	chr4:104986795:CT:C	4.1996e-09	-1.98419e-10	-1.10636
104987160	chr4:104987160:T:C	3.55038e-09	-1.98419e-10	-1.2743
104987565	chr4:104987565:A:G	3.55047e-09	-1.98419e-10	-1.27427
104988186	chr4:104988186:T:C	4.73475e-09	-1.98419e-10	-0.986426
104990718	chr4:104990718:A:G	1.00397e-08	0.417274	-0.652078
104990871	chr4:104990871:T:C	2.3889e-09	-1.67052	-2.95295e-10
104991136	chr4:104991136:A:G	6.03459e-09	-0.467515	-0.276331
104991564	chr4:104991564:C:A	3.55038e-09	-1.98419e-10	-1.2743
104991648	chr4:104991648:G:A	1.80274e-08	-0.0819336	0.432473
104992286	chr4:104992286:C:T	8.02847e-09	-1.98419e-10	-0.458359
104992343	chr4:104992343:T:C	3.90529e-09	-1.98419e-10	-1.17902
104994140	chr4:104994140:T:C	1.44433e-07	2.43146	-2.95295e-10
104994402	chr4:104994402:C:T	8.33983e-10	-1.62998	-1.09291
104994419	chr4:104994419:C:T	8.80974e-09	-1.98419e-10	-0.365495
104994441	chr4:104994441:T:G	8.05572e-10	-1.66091	-1.09665
104995014	chr4:104995014:C:T	4.63736e-09	-1.98419e-10	-1.00721
104996759	chr4:104996759:A:G	1.23058e-08	0.324441	-0.355726
104996843	chr4:104996843:A:C	1.69738e-08	-0.439913	0.730231
104997743	chr4:104997743:A:T	1.51399e-08	0.372399	-0.196416
104997912	chr4:104997912:C:T	1.06291e-08	-1.98419e-10	-0.177759
104998412	chr4:104998412:T:C	4.35954e-09	-1.98419e-10	-1.06899
104998625	chr4:104998625:G:A	2.69352e-09	-1.5505	-2.95295e-10
104998833	chr4:104998833:TG:T	3.55044e-09	-1.98419e-10	-1.27428
104999176	chr4:104999176:AGC:A	3.55178e-09	-1.98419e-10	-1.27391
104999180	chr4:104999180:A:AT	3.55225e-09	-1.98419e-10	-1.27377
104999567	chr4:104999567:G:A	2.00723e-08	-0.325084	0.78307
104999595	chr4:104999595:G:A	2.04056e-09	-1.82813	-2.95295e-10
104999678	chr4:104999678:A:G	4.37317e-09	-1.06587	-2.95295e-10
105000157	chr4:105000157:G:T	6.34418e-09	-0.436594	-0.257222
105000477	chr4:105000477:T:C	3.63083e-09	-1.98419e-10	-1.25189
105000576	chr4:105000576:T:C	3.72724e-09	-1.98419e-10	-1.22569
105001266	chr4:105001266:C:T	2.49607e-09	-1.62664	-2.95295e-10
105001366	chr4:105001366:C:T	3.55334e-09	-1.98419e-10	-1.27347
105001453	chr4:105001453:A:G	4.27427e-09	-1.08874	-2.95295e-10
105001522	chr4:105001522:C:T	7.02781e-09	-1.98419e-10	-0.591478
105001574	chr4:105001574:C:T	1.46747e-09	-1.2265	-0.931315
105001651	chr4:105001651:T:A	2.03691e-09	-1.82992	-2.95295e-10
105001757	chr4:105001757:C:T	1.12692e-08	-1.98419e-10	-0.119282
105001890	chr4:105001890:T:C	1.28119e-08	0.402584	-0.393566
105002314	chr4:105002314:T:C	1.70361e-09	-0.747227	-1.26138
105003137	chr4:105003137:G:T	4.2382e-09	-1.98419e-10	-1.09721
105003234	chr4:105003234:C:G	5.78178e-08	2.13863	-0.622687
105003429	chr4:105003429:G:C	6.05384e-09	-0.771608	0.0309464
105004004	chr4:105004004:T:C	3.55049e-09	-1.98419e-10	-1.27427
105004213	chr4:105004213:A:G	1.37798e-08	0.0794049	0.00244723
105004280	chr4:105004280:G:A	2.1956e-09	-1.7549	-2.95295e-10
105004373	chr4:105004373:A:G	5.1113e-09	-1.98419e-10	-0.9099
105004647	chr4:105004647:C:A	5.73603e-10	-1.84554	-1.25164
105004662	chr4:105004662:G:A	3.55137e-09	-1.98419e-10	-1.27402
105004754	chr4:105004754:G:A	4.1343e-09	-1.98419e-10	-1.12203
105005323	chr4:105005323:G:C	3.57594e-09	-1.98419e-10	-1.26713
105005534	chr4:105005534:G:A	9.55405e-09	0.97555	-1.25994
105005822	chr4:105005822:C:T	4.14215e-09	-1.98419e-10	-1.12014
105006573	chr4:105006573:C:T	9.45328e-09	-0.0977405	-0.197252
105007360	chr4:105007360:A:C	5.01245e-09	-1.98419e-10	-0.929429
105007444	chr4:105007444:C:T	3.58498e-09	-1.43851	0.173909
105007945	chr4:105007945:G:A	3.80621e-09	-1.98419e-10	-1.20472
105008433	chr4:105008433:G:A	9.44138e-08	3.01746	-1.01112
105008983	chr4:105008983:C:T	7.33989e-09	-1.98419e-10	-0.54803
105009044	chr4:105009044:A:T	1.45257e-08	-1.98419e-10	0.134566
105009617	chr4:105009617:C:G	9.99443e-09	-1.98419e-10	-0.239325
105009918	chr4:105009918:C:T	7.51344e-09	-0.52466	-2.95295e-10
105009991	chr4:105009991:T:C	3.5524e-09	-1.98419e-10	-1.27373
105010341	chr4:105010341:T:C	2.09673e-09	-1.80097	-2.95295e-10
105010385	chr4:105010385:C:T	3.70074e-09	-1.98419e-10	-1.23282
105010560	chr4:105010560:A:T	3.55063e-09	-1.98419e-10	-1.27423
105012164	chr4:105012164:G:A	5.79449e-10	-1.8159	-1.27113
105012611	chr4:105012611:A:G	4.52382e-09	-1.98419e-10	-1.032
105012794	chr4:105012794:G:A	8.11127e-08	2.90033	-1.04584
105012927	chr4:105012927:T:C	1.28678e-09	-1.55036	-0.738854
105014031	chr4:105014031:A:G	4.40697e-09	-1.98419e-10	-1.05817
105014074	chr4:105014074:A:T	1.00011e-09	-1.48932	-1.05192
105014165	chr4:105014165:G:T	3.58078e-09	-1.98419e-10	-1.26577
105014166	chr4:105014166:T:G	3.5812e-09	-1.98419e-10	-1.26566
105014510	chr4:105014510:G:T	1.61081e-09	-1.61807	-0.44654
105014549	chr4:105014549:G:A	3.65056e-09	-1.98419e-10	-1.24647
105016672	chr4:105016672:C:T	1.63476e-09	-1.73533	-0.31453
105016700	chr4:105016700:C:T	1.36412e-09	-1.72546	-0.505382
105016748	chr4:105016748:G:A	1.69362e-09	-1.70295	-0.311539
105016821	chr4:105016821:T:G	3.59643e-09	-1.26141	-2.95295e-10
105017034	chr4:105017034:A:C	4.01314e-09	-1.98419e-10	-1.15178
105017058	chr4:105017058:A:G	3.70166e-09	-1.98419e-10	-1.23257
105017171	chr4:105017171:G:A	2.7046e-09	-1.5464	-2.95295e-10
105017223	chr4:105017223:G:A	2.21792e-08	1.5371	-0.979303
105017921	chr4:105017921:C:T	3.58063e-09	-1.98419e-10	-1.26581
105018771	chr4:105018771:G:T	3.59278e-09	-1.26243	-2.95295e-10
105019196	chr4:105019196:G:A	7.11074e-09	-1.98419e-10	-0.579747
105020301	chr4:105020301:C:T	1.37661e-09	-1.46793	-0.753799
105020364	chr4:105020364:AAAAAAAG:A	2.65269e-09	-1.56578	-2.95295e-10
105020419	chr4:105020419:T:C	4.98001e-09	-1.98419e-10	-0.935922
105020425	chr4:105020425:A:C	5.1679e-09	-1.98419e-10	-0.898887
105020569	chr4:105020569:A:C	9.07704e-10	-1.54175	-1.09645
105021026	chr4:105021026:T:C	7.58645e-09	-1.98419e-10	-0.514989
105021057	chr4:105021057:A:G	3.64456e-09	-1.98419e-10	-1.24812
105021480	chr4:105021480:A:G	7.12919e-09	-1.98419e-10	-0.577156
105021637	chr4:105021637:A:C	4.2326e-09	-1.98419e-10	-1.09854
105021650	chr4:105021650:G:A	7.73972e-10	-1.73903	-1.05854
105022063	chr4:105022063:A:G	1.44467e-08	-1.98419e-10	0.129112
105022476	chr4:105022476:G:A	3.60819e-09	-1.98419e-10	-1.25815
105023195	chr4:105023195:G:A	3.27289e-09	-1.35568	-2.95295e-10
105023329	chr4:105023329:A:C	5.77083e-10	-1.81813	-1.27299
105024409	chr4:105024409:T:G	3.5863e-09	-1.98419e-10	-1.26423
105024619	chr4:105024619:A:G	6.58911e-10	-1.77844	-1.18008
105024622	chr4:105024622:T:C	4.30912e-09	-1.98419e-10	-1.08062
105024879	chr4:105024879:C:G	4.18665e-09	-1.98419e-10	-1.10945
105024923	chr4:105024923:C:T	3.61778e-09	-1.98419e-10	-1.25549
105025073	chr4:105025073:A:C	3.67033e-09	-1.98419e-10	-1.24107
105025346	chr4:105025346:G:C	1.86617e-08	-1.98419e-10	0.385118
105025605	chr4:105025605:G:A	4.1424e-09	-1.98419e-10	-1.12008
105025984	chr4:105025984:G:A	3.08845e-09	-1.41368	-2.95295e-10
105025985	chr4:105025985:A:G	1.54817e-08	-1.98419e-10	0.198303
105026387	chr4:105026387:C:G	4.46983e-09	-1.98419e-10	-1.044
105026429	chr4:105026429:A:G	4.23649e-09	-1.98419e-10	-1.09762
105026524	chr4:105026524:G:A	3.61588e-09	-1.98419e-10	-1.25602
105026735	chr4:105026735:A:G	3.89751e-09	-1.98419e-10	-1.18102
105027686	chr4:105027686:G:T	2.15911e-09	-1.77166	-2.95295e-10
105027709	chr4:105027709:A:G	2.06113e-09	-1.82698	0.00888774
105028111	chr4:105028111:T:C	8.02839e-10	-1.77821	-0.982745
105028189	chr4:105028189:A:G	1.60758e-09	-1.71357	-0.353051
105028884	chr4:105028884:G:C	6.81534e-09	-1.98419e-10	-0.622178
105029392	chr4:105029392:G:A	4.47131e-09	-1.98419e-10	-1.04367
105029539	chr4:105029539:A:G	4.21794e-09	-1.30239	0.20038
105029744	chr4:105029744:G:C	1.63812e-09	-1.69718	-0.35062
105030032	chr4:105030032:C:A	1.28259e-08	0.0101148	-2.95295e-10
105030701	chr4:105030701:T:C	8.23815e-09	-1.98419e-10	-0.432578
105030906	chr4:105030906:A:G	8.35308e-09	-1.98419e-10	-0.418723
105031461	chr4:105031461:G:A	6.2144e-10	-1.84652	-1.17054
105031886	chr4:105031886:T:C	5.5425e-09	-1.15704	0.328136
105032621	chr4:105032621:A:G	8.57967e-09	0.876318	-1.26828
105032630	chr4:105032630:T:C	2.49435e-08	-0.425405	1.10067
105032631	chr4:105032631:T:C	2.20438e-08	-0.427587	0.979265
105032962	chr4:105032962:A:C	4.4371e-09	-1.98419e-10	-1.05135
105033385	chr4:105033385:G:T	3.93314e-09	-1.98419e-10	-1.17192
105033539	chr4:105033539:C:T	2.24597e-07	2.87295	-2.95295e-10
105034894	chr4:105034894:G:A	4.19233e-09	-1.98419e-10	-1.1081
105035053	chr4:105035053:A:G	5.47662e-09	-1.98419e-10	-0.840866
105035144	chr4:105035144:A:C	5.46433e-09	-1.98419e-10	-0.843113
105035371	chr4:105035371:A:G	6.40406e-09	-1.98419e-10	-0.684421
105036282	chr4:105036282:C:T	4.59419e-09	-1.01656	-2.95295e-10
105036744	chr4:105036744:C:T	4.68956e-09	-0.481344	-0.514671
105037532	chr4:105037532:A:C	3.81534e-09	-1.98419e-10	-1.20233
105038313	chr4:105038313:C:T	8.28353e-09	0.715962	-1.14305
105038314	chr4:105038314:G:A	3.5919e-09	-1.98419e-10	-1.26267
105038744	chr4:105038744:A:G	3.56487e-09	-1.98419e-10	-1.27023
105038984	chr4:105038984:T:C	3.57775e-09	-1.98419e-10	-1.26662
105039263	chr4:105039263:G:A	3.83885e-09	-1.98419e-10	-1.19618
105039496	chr4:105039496:C:A	3.97169e-09	-1.98419e-10	-1.16216
105039676	chr4:105039676:A:G	2.39551e-07	2.93741	-2.95295e-10
105039698	chr4:105039698:G:A	1.11317e-09	-1.56578	-0.868356
105040873	chr4:105040873:A:G	4.7947e-09	-1.98419e-10	-0.973842
105041555	chr4:105041555:T:C	3.78182e-09	-1.98419e-10	-1.21115
105042152	chr4:105042152:G:A	8.70537e-10	-1.61712	-1.06288
105042602	chr4:105042602:T:G	4.27736e-09	-1.98419e-10	-1.08802
105043386	chr4:105043386:T:A	3.60688e-09	-1.98419e-10	-1.25851
105043508	chr4:105043508:T:C	2.02828e-09	-1.83416	-2.95295e-10
105044106	chr4:105044106:A:T	4.33767e-09	-1.07402	-2.95295e-10
105044403	chr4:105044403:G:A	3.66335e-09	-1.98419e-10	-1.24297
105045605	chr4:105045605:C:G	8.03216e-09	-0.4579	-2.95295e-10
105045797	chr4:105045797:C:T	2.48199e-08	-0.901477	1.57177
105046530	chr4:105046530:G:A	2.37465e-09	-1.18788	-0.488624
105046547	chr4:105046547:G:A	6.28031e-09	-1.98419e-10	-0.703934
105046703	chr4:105046703:A:G	8.95955e-10	-1.64228	-1.00894
105048086	chr4:105048086:G:T	5.72289e-09	-0.345024	-0.451855
105048276	chr4:105048276:A:G	6.29008e-09	-1.98419e-10	-0.70238
105048399	chr4:105048399:A:C	1.99611e-09	-0.757416	-1.09274
105048546	chr4:105048546:G:A	2.02863e-09	-0.785611	-1.04838
105048576	chr4:105048576:A:T	2.00078e-09	-0.813878	-1.03394
105049002	chr4:105049002:T:C	3.64542e-09	-1.98419e-10	-1.24788
105049127	chr4:105049127:A:G	1.85779e-09	-0.913512	-1.00845
105049176	chr4:105049176:T:C	1.59584e-09	-1.03705	-1.0369
105049340	chr4:105049340:G:A	6.52683e-09	-1.98419e-10	-0.665432
105049353	chr4:105049353:G:C	3.79046e-09	-1.98419e-10	-1.20887
105049790	chr4:105049790:G:A	5.45298e-09	-0.375599	-0.469593
105050066	chr4:105050066:C:T	1.55692e-08	-1.98419e-10	0.203941
105050481	chr4:105050481:A:G	3.59184e-09	-1.98419e-10	-1.26269
105050601	chr4:105050601:C:T	6.02696e-08	1.55747	-2.95295e-10
105050695	chr4:105050695:G:A	5.94692e-09	-0.375562	-0.382918
105050912	chr4:105050912:T:C	2.13331e-09	-1.78368	-2.95295e-10
105051353	chr4:105051353:T:A	9.75399e-10	-1.63074	-0.935524
105053016	chr4:105053016:A:G	3.55075e-09	-1.98419e-10	-1.27419
105053027	chr4:105053027:TA:T	3.04668e-09	-1.4273	-2.95295e-10
105053591	chr4:105053591:A:G	3.8962e-09	-1.98419e-10	-1.18135
105054592	chr4:105054592:G:T	5.54925e-09	-1.98419e-10	-0.827691
105054921	chr4:105054921:A:G	5.61387e-09	-0.382673	-0.433441
105055058	chr4:105055058:C:T	3.5653e-09	-1.98419e-10	-1.2701
105055346	chr4:105055346:C:A	1.5035e-09	-1.20776	-0.9258
105055392	chr4:105055392:A:G	1.0122e-09	-1.61364	-0.915588
105055405	chr4:105055405:C:T	4.26559e-09	-1.98419e-10	-1.09077
105055598	chr4:105055598:T:C	9.97911e-10	-1.63265	-0.910798
105055721	chr4:105055721:A:AAC	6.29603e-09	-0.378395	-0.32304
105056344	chr4:105056344:C:G	1.56992e-09	-0.911996	-1.17833
105056709	chr4:105056709:A:G	2.26633e-07	-1.98419e-10	2.88198
105056714	chr4:105056714:A:C	1.40884e-09	-1.1729	-1.02569
105056954	chr4:105056954:G:C	1.00028e-09	-1.60984	-0.93124
105057479	chr4:105057479:G:T	5.15295e-09	-1.98419e-10	-0.901785
105058467	chr4:105058467:A:G	3.76475e-09	-1.98419e-10	-1.21567
105059231	chr4:105059231:A:G	1.01176e-09	-1.61323	-0.916432
105059251	chr4:105059251:T:C	1.27912e-08	-1.98419e-10	0.00740266
105059461	chr4:105059461:C:T	4.88443e-09	-1.98419e-10	-0.955301
105059464	chr4:105059464:G:A	1.84322e-09	-0.87792	-1.05192
105059940	chr4:105059940:A:G	2.0055e-09	-1.84546	-2.95295e-10
105060172	chr4:105060172:T:C	6.36047e-09	-0.391642	-0.29961
105060576	chr4:105060576:T:C	2.77268e-08	2.05534	-1.2743
105061326	chr4:105061326:A:G	1.88253e-08	-1.98419e-10	0.39385
105061432	chr4:105061432:G:A	5.18759e-09	-1.98419e-10	-0.895085
105061733	chr4:105061733:T:A	1.69385e-09	-0.958194	-1.05616
105062374	chr4:105062374:C:G	3.9956e-09	-1.98419e-10	-1.15616
105062409	chr4:105062409:A:AC	5.11072e-09	-1.98419e-10	-0.910014
105062516	chr4:105062516:T:C	3.95978e-09	-0.181114	-0.984051
105062596	chr4:105062596:AT:A	4.06941e-09	-1.98419e-10	-1.13786
105062713	chr4:105062713:T:C	3.59771e-09	-1.98419e-10	-1.26106
105062944	chr4:105062944:C:T	2.50144e-08	0.678099	-2.95295e-10
105064701	chr4:105064701:G:A	4.23442e-09	-1.98419e-10	-1.09811
105065057	chr4:105065057:G:T	3.8748e-09	-1.98419e-10	-1.18686
105065440	chr4:105065440:G:A	1.07216e-09	-1.59437	-0.8773
105065557	chr4:105065557:G:A	3.55349e-09	-1.98419e-10	-1.27342
105066056	chr4:105066056:A:G	3.49282e-09	-1.00814	-0.282499
105066219	chr4:105066219:T:C	1.56561e-09	-1.15347	-0.9396
105066629	chr4:105066629:T:C	4.13097e-09	-1.98419e-10	-1.12284
105066758	chr4:105066758:C:T	1.10507e-09	-1.60841	-0.833036
105066900	chr4:105066900:T:C	4.84326e-09	-0.166541	-0.797224
105066968	chr4:105066968:C:T	1.74258e-08	0.316596	-2.95295e-10
105067082	chr4:105067082:C:T	2.11508e-09	-1.04916	-0.743099
105067938	chr4:105067938:G:A	1.03765e-08	-1.98419e-10	-0.201813
105068401	chr4:105068401:T:C	3.68652e-09	-1.98419e-10	-1.23667
105068616	chr4:105068616:C:T	1.51136e-09	-1.07302	-1.05532
105069133	chr4:105069133:T:C	3.92195e-09	-1.98419e-10	-1.17477
105069445	chr4:105069445:G:A	5.43761e-09	-0.624359	-0.223655
105069679	chr4:105069679:G:C	5.02745e-09	-0.261385	-0.665055
105070224	chr4:105070224:G:A	5.7561e-08	1.51149	-2.95295e-10
105071282	chr4:105071282:A:G	2.0909e-08	-1.98419e-10	0.498826
105072041	chr4:105072041:C:T	1.88648e-08	-1.98419e-10	0.395943
105072062	chr4:105072062:A:G	4.15537e-09	-1.98419e-10	-1.11695
105072480	chr4:105072480:A:T	2.12103e-09	-1.62486	-0.164589
105072640	chr4:105072640:A:C	5.24956e-09	-0.593729	-0.289479
105072662	chr4:105072662:G:A	5.83052e-09	-1.98419e-10	-0.778247
105072758	chr4:105072758:C:T	3.63406e-09	-1.98419e-10	-1.251
105072760	chr4:105072760:C:T	9.75556e-10	-1.33368	-1.23242
105073040	chr4:105073040:A:T	1.40774e-09	-1.01963	-1.17974
105073130	chr4:105073130:AC:A	1.31116e-08	0.0321431	-2.95295e-10
105073142	chr4:105073142:T:C	1.98431e-08	-1.98419e-10	0.446501
105073205	chr4:105073205:C:G	6.20057e-09	-1.98419e-10	-0.716712
105073255	chr4:105073255:T:TA	3.734e-09	-0.0461251	-1.17775
105073422	chr4:105073422:G:A	4.94854e-09	-1.98419e-10	-0.942262
105073668	chr4:105073668:T:C	6.07755e-09	-1.98419e-10	-0.736753
105074706	chr4:105074706:C:T	1.13299e-08	-1.98419e-10	-0.113912
105074753	chr4:105074753:G:GC	2.2593e-09	-1.7263	-2.95295e-10
105075084	chr4:105075084:G:A	2.09932e-09	-1.79974	-2.95295e-10
105075175	chr4:105075175:T:G	3.56251e-09	-1.98419e-10	-1.27089
105075418	chr4:105075418:G:A	1.56702e-08	-1.19252	1.40293
105075773	chr4:105075773:C:T	4.67062e-09	-1.98419e-10	-1.00006
105075826	chr4:105075826:C:A	1.32611e-09	-1.11102	-1.14808
105076159	chr4:105076159:A:G	6.38225e-09	-1.17035	0.482513
105076287	chr4:105076287:A:T	3.86236e-09	-1.98419e-10	-1.19008
105076377	chr4:105076377:C:T	2.79757e-09	-1.5126	-2.95295e-10
105076452	chr4:105076452:C:T	5.29827e-09	-1.98419e-10	-0.873974
105076474	chr4:105076474:T:C	5.08486e-09	-1.98419e-10	-0.915085
105076666	chr4:105076666:T:G	8.25268e-09	-1.98419e-10	-0.430816
105076716	chr4:105076716:A:G	6.24576e-09	-1.98419e-10	-0.709451
105077330	chr4:105077330:C:A	3.80155e-09	-1.98419e-10	-1.20595
105077859	chr4:105077859:C:T	3.73881e-09	-1.98419e-10	-1.22259
105079099	chr4:105079099:T:A	5.95506e-10	-1.82928	-1.23042
105079288	chr4:105079288:G:C	3.55153e-09	-1.98419e-10	-1.27397
105079853	chr4:105079853:A:C	2.2766e-09	-1.71867	-2.95295e-10
105080734	chr4:105080734:T:C	1.05727e-09	-1.43313	-1.05254
105080829	chr4:105080829:T:G	6.10412e-10	-1.79786	-1.23712
105081329	chr4:105081329:TA:T	3.67157e-09	-1.98419e-10	-1.24074
105081394	chr4:105081394:T:C	4.25508e-09	-1.98419e-10	-1.09324
105081398	chr4:105081398:T:C	3.69512e-09	-1.98419e-10	-1.23434
105081464	chr4:105081464:T:G	2.54674e-09	-1.20217	-0.404366
105081847	chr4:105081847:T:G	6.19721e-10	-1.74658	-1.27326
105082070	chr4:105082070:T:A	7.91592e-10	-1.52559	-1.24947
105082534	chr4:105082534:A:G	3.77629e-08	-0.701088	1.79106
105082690	chr4:105082690:G:A	2.02672e-09	-1.83494	-2.95295e-10
105083460	chr4:105083460:T:C	8.76335e-08	-0.14227	2.07408
105083854	chr4:105083854:G:A	3.56805e-09	-1.98419e-10	-1.26933
105084070	chr4:105084070:AG:A	6.09697e-09	-1.98419e-10	-0.733561
105084090	chr4:105084090:C:T	4.05757e-09	-0.0130174	-1.12775
105084397	chr4:105084397:A:T	3.58218e-09	-1.98419e-10	-1.26538
105084476	chr4:105084476:C:T	7.9315e-09	-1.98419e-10	-0.470512
105084678	chr4:105084678:T:A	6.3661e-10	-1.83967	-1.15328
105084828	chr4:105084828:G:A	6.03859e-10	-1.79483	-1.25094
105085050	chr4:105085050:G:C	3.56082e-09	-1.98419e-10	-1.27136
105086111	chr4:105086111:C:T	5.01831e-09	-1.98419e-10	-0.92826
105086205	chr4:105086205:A:T	5.09743e-09	-1.98419e-10	-0.912618
105086427	chr4:105086427:C:T	8.47803e-09	-1.98419e-10	-0.403875
105086792	chr4:105086792:T:C	3.57324e-09	-1.98419e-10	-1.26788
105087044	chr4:105087044:C:T	2.00479e-09	-1.84582	-2.95295e-10
105087607	chr4:105087607:T:C	7.95135e-08	1.83457	-2.95295e-10
105087645	chr4:105087645:A:T	3.61916e-08	-1.98419e-10	1.04747
105087928	chr4:105087928:C:T	6.57218e-09	-1.98419e-10	-0.658509
105088141	chr4:105088141:C:T	3.78561e-09	-1.98419e-10	-1.21015
105088152	chr4:105088152:T:A	4.7608e-09	-1.98419e-10	-0.980938
105088315	chr4:105088315:A:G	4.79014e-09	-1.98419e-10	-0.974794
105088606	chr4:105088606:G:A	1.41523e-09	-1.16132	-1.03274
105088674	chr4:105088674:C:T	1.04987e-08	-0.1901	-2.95295e-10
105089276	chr4:105089276:C:T	5.70598e-10	-1.84528	-1.25714
105089809	chr4:105089809:C:A	3.72071e-09	-1.98419e-10	-1.22744
105089929	chr4:105089929:C:T	5.17782e-09	0.0742591	-0.971229
105089942	chr4:105089942:G:A	6.82658e-09	0.148316	-0.768846
105090211	chr4:105090211:G:A	4.44668e-09	-1.0492	-2.95295e-10
105090522	chr4:105090522:G:A	4.71847e-09	-1.98419e-10	-0.989869
105091396	chr4:105091396:G:A	4.87308e-08	2.60176	-1.2568
105092068	chr4:105092068:A:G	3.55049e-09	-1.98419e-10	-1.27427
105092161	chr4:105092161:A:AT	7.48651e-08	2.92261	-1.14828
105092444	chr4:105092444:C:T	5.68898e-09	-1.98419e-10	-0.802823
105093027	chr4:105093027:G:A	3.5925e-09	-1.98419e-10	-1.26251
105093367	chr4:105093367:G:A	1.05482e-07	2.11719	-2.95295e-10
105094175	chr4:105094175:AT:A	1.17297e-07	2.31324	-0.089879
105094437	chr4:105094437:CT:C	3.96248e-09	-1.98419e-10	-1.16448
105094676	chr4:105094676:T:C	4.00635e-09	-1.98419e-10	-1.15347
105094897	chr4:105094897:T:C	2.10402e-09	-1.79751	-2.95295e-10
105095280	chr4:105095280:T:G	1.89992e-09	-0.631151	-1.26839
105095470	chr4:105095470:G:T	9.68761e-09	-0.282352	0.0118457
105095505	chr4:105095505:C:T	5.06592e-08	1.38377	-2.95295e-10
105095560	chr4:105095560:G:A	8.80481e-08	1.9953	-0.0587713
105095644	chr4:105095644:T:C	3.4882e-09	-0.25658	-1.03539
105095897	chr4:105095897:C:A	7.30522e-09	-1.98419e-10	-0.552764
105095909	chr4:105095909:C:G	7.47987e-09	-1.98419e-10	-0.529138
105096142	chr4:105096142:G:A	5.66321e-10	-1.83751	-1.27244
105096149	chr4:105096149:T:A	1.10442e-07	2.19244	-0.0293089
105096417	chr4:105096417:G:A	7.76059e-09	-1.98419e-10	-0.492296
105097699	chr4:105097699:C:A	3.88332e-09	-1.98419e-10	-1.18466
105097856	chr4:105097856:C:T	3.57047e-09	-1.98419e-10	-1.26866
105098212	chr4:105098212:G:A	4.95807e-09	-1.98419e-10	-0.940337
105098241	chr4:105098241:C:T	3.55908e-09	-1.98419e-10	-1.27185
105098675	chr4:105098675:A:C	7.23405e-08	1.74003	-2.95295e-10
105098680	chr4:105098680:T:C	1.87158e-07	2.52007	0.170529
105098753	chr4:105098753:A:G	1.50077e-09	-1.80233	-0.333042
105098760	chr4:105098760:G:A	4.91753e-09	-0.124451	-0.824095
105099232	chr4:105099232:G:A	4.97872e-09	-1.98419e-10	-0.93618
105099979	chr4:105099979:A:G	7.41695e-09	-0.258102	-0.279484
105100043	chr4:105100043:A:G	1.44931e-09	-1.80075	-0.369517
105100112	chr4:105100112:A:G	8.29324e-08	1.87667	-2.95295e-10
105100113	chr4:105100113:C:G	5.33852e-09	-1.98419e-10	-0.866406
105100134	chr4:105100134:T:C	7.18408e-08	1.7331	-2.95295e-10
105100359	chr4:105100359:T:C	2.17877e-09	-1.76259	-2.95295e-10
105100717	chr4:105100717:G:A	4.32884e-09	-1.98419e-10	-1.07605
105100720	chr4:105100720:CACAA:C	8.73596e-08	1.92868	-2.95295e-10
105100833	chr4:105100833:A:T	3.55816e-09	-1.98419e-10	-1.27211
105101026	chr4:105101026:G:A	2.12721e-08	-1.98419e-10	0.516041
105101304	chr4:105101304:C:T	3.34389e-08	2.20614	-1.23777
105101381	chr4:105101381:A:G	1.75794e-09	-1.58505	-0.392161
105101420	chr4:105101420:G:T	4.78142e-09	-0.0623768	-0.914239
105101643	chr4:105101643:C:T	5.97497e-09	-1.98419e-10	-0.753774
105101649	chr4:105101649:T:C	3.57884e-09	-1.98419e-10	-1.26632
105101655	chr4:105101655:A:G	8.4147e-09	-0.122187	-0.289186
105101835	chr4:105101835:C:T	5.68445e-09	-1.98419e-10	-0.80362
105101850	chr4:105101850:G:A	7.05552e-09	-1.98419e-10	-0.587544
105101884	chr4:105101884:G:A	3.57592e-09	-1.98419e-10	-1.26713
105102000	chr4:105102000:G:T	5.9328e-08	2.81125	-1.26953
105102272	chr4:105102272:A:G	3.62105e-09	-1.98419e-10	-1.25459
105102563	chr4:105102563:G:A	8.81644e-09	-1.10567	0.740931
105103170	chr4:105103170:CT:C	3.10398e-07	4.36119	-1.16469
105103204	chr4:105103204:A:G	2.0853e-09	-0.543751	-1.26269
105103380	chr4:105103380:G:GACA	4.58532e-09	-0.158044	-0.86045
105103748	chr4:105103748:G:A	4.42405e-09	-1.98419e-10	-1.0543
105103802	chr4:105103802:C:T	3.73862e-09	-1.22264	-2.95295e-10
105103880	chr4:105103880:A:C	7.63725e-10	-1.59767	-1.21323
105103932	chr4:105103932:T:C	1.5911e-07	0.142959	2.38528
105104211	chr4:105104211:AT:A	3.80801e-09	-1.98419e-10	-1.20425
105104320	chr4:105104320:C:A	3.56588e-09	-1.98419e-10	-1.26994
105105009	chr4:105105009:T:A	3.98773e-09	-1.98419e-10	-1.15813
105105285	chr4:105105285:T:A	2.02719e-09	-1.8347	-2.95295e-10
105105645	chr4:105105645:A:G	5.69948e-09	-1.98419e-10	-0.800979
105105684	chr4:105105684:A:G	8.07076e-09	-1.98419e-10	-0.453106
105105772	chr4:105105772:T:C	6.25894e-08	1.59524	-2.95295e-10
105105832	chr4:105105832:C:G	5.63946e-10	-1.84652	-1.26763
105106135	chr4:105106135:T:A	7.62766e-09	-1.98419e-10	-0.509572
105106207	chr4:105106207:G:A	3.83529e-09	-1.98419e-10	-1.19711
105106311	chr4:105106311:A:T	3.57565e-09	-1.98419e-10	-1.26721
105106672	chr4:105106672:C:T	5.67606e-10	-1.84585	-1.26183
105106916	chr4:105106916:G:A	5.66861e-10	-1.84652	-1.26247
105107195	chr4:105107195:GA:G	7.38173e-08	1.76024	-2.95295e-10
105107666	chr4:105107666:G:A	5.65225e-10	-1.84642	-1.26547
105107868	chr4:105107868:T:C	6.29609e-09	-1.98419e-10	-0.701425
105107950	chr4:105107950:G:A	7.50306e-08	1.77654	-2.95295e-10
105108031	chr4:105108031:G:A	3.57526e-09	-1.98419e-10	-1.26732
105108100	chr4:105108100:T:C	7.82799e-08	1.81894	-2.95295e-10
105108179	chr4:105108179:T:G	3.59315e-09	-1.98419e-10	-1.26232
105108257	chr4:105108257:A:AGC	5.82453e-09	-1.98419e-10	-0.779275
105108275	chr4:105108275:G:T	4.28165e-09	-1.98419e-10	-1.08701
105108563	chr4:105108563:T:G	1.50457e-08	-1.98419e-10	0.16974
105108693	chr4:105108693:G:A	2.27249e-09	-1.72048	-2.95295e-10
105109257	chr4:105109257:T:C	7.13344e-09	-1.98419e-10	-0.576561
105109386	chr4:105109386:C:T	4.46465e-09	-1.23251	0.187343
105109503	chr4:105109503:A:C	3.15894e-08	-0.416117	1.32758
105109506	chr4:105109506:C:T	6.12636e-09	0.0823999	-0.811153
105109722	chr4:105109722:T:C	1.4882e-08	0.0679295	0.0908677
105109784	chr4:105109784:A:G	1.02255e-08	-1.98419e-10	-0.216465
105109830	chr4:105109830:G:A	7.26385e-09	-1.98419e-10	-0.558444
105110118	chr4:105110118:T:A	3.58381e-09	-1.98419e-10	-1.26493
105110343	chr4:105110343:GC:G	1.09859e-08	-1.98419e-10	-0.144739
105111788	chr4:105111788:C:T	1.58601e-09	-1.08623	-0.993908
105111847	chr4:105111847:C:T	6.6519e-08	1.65613	-2.95295e-10
105112004	chr4:105112004:T:C	3.84497e-09	-1.98419e-10	-1.19459
105112102	chr4:105112102:CT:C	3.48097e-09	-0.365715	-0.928327
105112205	chr4:105112205:A:T	6.48684e-09	-1.98419e-10	-0.671578
105112927	chr4:105112927:T:C	1.75452e-07	2.94851	-0.322497
105113137	chr4:105113137:G:T	4.63255e-09	-1.98419e-10	-1.00825
105113724	chr4:105113724:T:A	3.88505e-09	-1.98419e-10	-1.18422
105113741	chr4:105113741:C:T	2.89148e-09	-1.47959	-2.95295e-10
105113773	chr4:105113773:A:C	5.69815e-10	-1.83952	-1.26428
105114278	chr4:105114278:A:C	7.53175e-08	2.41674	-0.636379
105114635	chr4:105114635:A:G	2.47661e-08	-1.98419e-10	0.66812
105114939	chr4:105114939:G:A	2.03453e-09	-1.83109	-2.95295e-10
105115136	chr4:105115136:C:G	2.11708e-08	-1.98419e-10	0.511267
105115388	chr4:105115388:T:C	5.62654e-09	0.241776	-1.05563
105115712	chr4:105115712:A:C	1.62279e-08	-1.98419e-10	0.245381
105116011	chr4:105116011:G:A	1.55743e-08	0.20427	-2.95295e-10
105117620	chr4:105117620:G:A	9.80776e-09	-1.98419e-10	-0.25818
105117834	chr4:105117834:A:C	2.31723e-08	-0.494228	1.09583
105117849	chr4:105117849:C:A	3.13615e-09	-1.39836	-2.95295e-10
105118038	chr4:105118038:C:T	4.98041e-08	1.36674	-2.95295e-10
105118168	chr4:105118168:T:A	4.23827e-09	-0.31751	-0.779687
105118320	chr4:105118320:T:C	4.61209e-09	-0.305998	-0.706675
105118727	chr4:105118727:G:A	2.01079e-09	-1.84283	-2.95295e-10
105119288	chr4:105119288:T:C	2.29624e-09	-0.495003	-1.21508
105119572	chr4:105119572:G:A	3.55039e-09	-1.98419e-10	-1.2743
105119606	chr4:105119606:T:TG	8.10928e-08	-0.29137	2.14561
105119852	chr4:105119852:C:T	8.18446e-09	0.819783	-1.2589
105119855	chr4:105119855:A:G	5.16151e-08	1.40246	-2.95295e-10
105119887	chr4:105119887:A:C	3.88235e-09	-1.98419e-10	-1.18491
105119965	chr4:105119965:C:T	1.29695e-08	-1.98419e-10	0.0212498
105120054	chr4:105120054:C:T	6.50053e-08	2.08549	-0.452371
105120082	chr4:105120082:A:G	1.87691e-09	-0.782878	-1.12885
105120989	chr4:105120989:C:T	5.62817e-09	-1.98419e-10	-0.81357
105121248	chr4:105121248:C:T	2.70858e-09	-0.402519	-1.14241
105121535	chr4:105121535:C:T	7.75651e-08	2.95349	-1.14373
105121870	chr4:105121870:C:T	4.44309e-09	0.171131	-1.22114
105122363	chr4:105122363:G:C	5.06769e-07	3.25551	0.431194
105122518	chr4:105122518:C:T	6.31811e-07	3.90724	-2.95295e-10
105122855	chr4:105122855:A:G	8.49987e-09	-1.98419e-10	-0.401303
105122872	chr4:105122872:AGTTT:A	7.432e-09	-0.535558	-2.95295e-10
105123126	chr4:105123126:T:A	7.67818e-10	-1.53174	-1.27381
105123197	chr4:105123197:G:A	5.32694e-09	-1.98419e-10	-0.868577
105123324	chr4:105123324:C:T	4.27995e-07	3.38022	0.137538
105123385	chr4:105123385:C:T	1.63283e-08	-1.98419e-10	0.251549
105123847	chr4:105123847:C:G	5.99533e-09	-1.98419e-10	-0.750373
105124088	chr4:105124088:T:C	8.93675e-10	-1.56829	-1.08548
105124331	chr4:105124331:A:G	7.43459e-07	4.06996	-2.95295e-10
105124339	chr4:105124339:A:G	4.97939e-09	0.143496	-1.07954
105124500	chr4:105124500:A:G	1.7514e-09	-0.861469	-1.11947
105124505	chr4:105124505:G:A	1.90392e-09	-0.984358	-0.913082
105124618	chr4:105124618:G:A	3.60021e-09	-1.98419e-10	-1.26036
105124877	chr4:105124877:G:A	3.9641e-09	-1.98419e-10	-1.16407
105124924	chr4:105124924:CT:C	4.44697e-09	-1.98419e-10	-1.04913
105125715	chr4:105125715:G:A	1.51141e-09	-1.12655	-1.00176
105126837	chr4:105126837:G:C	2.21622e-07	2.85962	-2.95295e-10
105127134	chr4:105127134:T:C	5.02651e-09	-0.8613	-0.0653285
105127226	chr4:105127226:ACT:A	7.91623e-09	-1.98419e-10	-0.472439
105127332	chr4:105127332:A:G	2.36355e-09	-1.68119	-2.95295e-10
105127406	chr4:105127406:G:A	0.000326935	5.99678	4.15939
105127576	chr4:105127576:G:T	7.7612e-09	-1.98419e-10	-0.492217
105127990	chr4:105127990:G:A	1.04471e-08	-1.84548	1.65046
105128131	chr4:105128131:G:A	9.33454e-09	-1.98419e-10	-0.307632
105128259	chr4:105128259:A:T	4.02191e-08	0.999611	0.153377
105130035	chr4:105130035:G:T	1.64776e-07	2.56324	-2.95295e-10
105130178	chr4:105130178:A:G	3.91496e-09	-1.98419e-10	-1.17655
105130311	chr4:105130311:C:T	3.61412e-09	-1.98419e-10	-1.2565
105130385	chr4:105130385:C:T	3.61614e-09	-1.98419e-10	-1.25595
105130412	chr4:105130412:C:T	3.81963e-09	-1.98419e-10	-1.2012
105130722	chr4:105130722:A:C	6.29352e-09	-1.98419e-10	-0.701834
105130885	chr4:105130885:A:G	3.73976e-09	-1.98419e-10	-1.22233
105130978	chr4:105130978:G:A	3.74051e-09	-1.98419e-10	-1.22213
105131101	chr4:105131101:C:T	5.77852e-09	-1.02626	0.239054
105131155	chr4:105131155:C:T	3.73767e-09	-1.98419e-10	-1.22289
105131237	chr4:105131237:C:A	2.92225e-09	-1.469	-2.95295e-10
105131307	chr4:105131307:C:T	7.29847e-09	-0.771221	0.217532
105131376	chr4:105131376:T:C	3.73874e-09	-1.98419e-10	-1.2226
105131452	chr4:105131452:G:A	2.15732e-07	2.83268	-2.95295e-10
105131638	chr4:105131638:C:T	3.55052e-09	-1.98419e-10	-1.27426
105132366	chr4:105132366:C:T	3.39695e-07	3.28669	-2.95295e-10
105132823	chr4:105132823:T:C	3.90606e-09	-1.98419e-10	-1.17882
105133056	chr4:105133056:C:T	4.17311e-09	-1.98419e-10	-1.11269
105133219	chr4:105133219:AC:A	2.80242e-09	-1.51087	-2.95295e-10
105133302	chr4:105133302:T:C	7.73299e-09	-1.98419e-10	-0.495859
105133815	chr4:105133815:G:A	5.49739e-09	-1.84399	1.00691
105133993	chr4:105133993:A:G	1.31379e-07	-0.225332	2.56206
105134055	chr4:105134055:T:C	2.06006e-09	-1.81862	-2.95295e-10
105134956	chr4:105134956:T:C	3.79377e-09	-1.98419e-10	-1.20799
105135291	chr4:105135291:A:G	1.81198e-08	-1.98419e-10	0.355651
105136968	chr4:105136968:T:C	6.90716e-08	1.69379	-2.95295e-10
105137899	chr4:105137899:T:G	1.26733e-08	-1.98419e-10	-0.00185273
105138561	chr4:105138561:C:T	4.03545e-07	3.45893	-2.95295e-10
105138877	chr4:105138877:A:G	3.17533e-08	-1.98419e-10	0.916643
105139755	chr4:105139755:C:T	3.63624e-09	-1.98419e-10	-1.2504
105139968	chr4:105139968:G:A	2.10382e-09	-1.7976	-2.95295e-10
105140228	chr4:105140228:G:A	3.8325e-07	3.40733	-2.95295e-10
105140377	chr4:105140377:C:A	3.62123e-08	-1.76917	2.81721
105141258	chr4:105141258:G:A	2.47272e-09	-1.15299	-0.483047
105141284	chr4:105141284:C:T	2.78839e-09	-1.51589	-2.95295e-10
105142236	chr4:105142236:T:C	3.72933e-09	-1.98419e-10	-1.22512
105142341	chr4:105142341:TG:T	3.05079e-07	3.17922	-2.95295e-10
105142695	chr4:105142695:A:T	4.01632e-09	-1.98419e-10	-1.15099
105142830	chr4:105142830:C:T	1.21153e-07	3.51217	-1.25647
105143210	chr4:105143210:G:GA	2.03133e-09	-1.83266	-2.95295e-10
105143526	chr4:105143526:G:A	1.12042e-07	3.43127	-1.25375
105143597	chr4:105143597:C:T	7.46036e-10	-1.79817	-1.03616
105143866	chr4:105143866:C:T	2.32217e-07	2.90632	-2.95295e-10
105143955	chr4:105143955:AT:A	2.81152e-07	3.09754	-2.95295e-10
105144328	chr4:105144328:A:G	2.13171e-09	-1.78443	-2.95295e-10
105144792	chr4:105144792:C:T	1.24458e-09	-1.19461	-1.12795
105144864	chr4:105144864:A:G	4.18583e-09	-1.98419e-10	-1.10965
105145136	chr4:105145136:A:C	2.06918e-08	0.656157	-0.167771
105145163	chr4:105145163:G:T	4.49995e-09	-1.98419e-10	-1.03729
105145663	chr4:105145663:C:G	1.78112e-08	0.754855	-0.416379
105145825	chr4:105145825:T:C	1.24702e-09	-1.84044	-0.480158
105146202	chr4:105146202:C:T	1.80143e-09	-1.53987	-0.412909
105146435	chr4:105146435:G:T	2.32055e-07	2.90562	-2.95295e-10
105146972	chr4:105146972:A:C	6.58672e-09	-1.98419e-10	-0.656298
105146998	chr4:105146998:T:C	3.5549e-09	-1.98419e-10	-1.27303
105147341	chr4:105147341:C:T	4.75474e-07	3.62296	-2.95295e-10
105147342	chr4:105147342:A:G	2.71402e-09	-1.54292	-2.95295e-10
105147489	chr4:105147489:C:T	6.97488e-09	-1.98419e-10	-0.599038
105148762	chr4:105148762:C:T	2.01576e-09	-1.84036	-2.95295e-10
105149105	chr4:105149105:G:A	2.02173e-08	-1.98419e-10	0.465186
105149143	chr4:105149143:A:T	7.89924e-10	-1.52626	-1.25092
105149573	chr4:105149573:T:C	3.66409e-09	-1.98419e-10	-1.24277
105149907	chr4:105149907:A:G	6.42382e-07	5.01433	-1.0905
105150999	chr4:105150999:G:T	8.57825e-09	-0.399781	0.00765683
105151107	chr4:105151107:C:T	2.64977e-09	-1.56688	-2.95295e-10
105151299	chr4:105151299:C:T	1.40005e-09	-1.05035	-1.15449
105151426	chr4:105151426:C:T	7.10891e-09	-0.217561	-0.362444
105151838	chr4:105151838:G:A	6.06059e-09	-0.3276	-0.411946
105151900	chr4:105151900:C:T	9.85057e-10	-1.32162	-1.23479
105151958	chr4:105151958:C:G	6.82443e-09	-0.31056	-0.310285
105152094	chr4:105152094:A:G	3.89736e-09	-1.98419e-10	-1.18105
105152352	chr4:105152352:A:G	6.71001e-08	2.92236	-1.25753
105152595	chr4:105152595:TTTC:T	2.95188e-08	1.98684	-1.14316
105152910	chr4:105152910:A:G	3.65585e-09	-1.98419e-10	-1.24503
105153084	chr4:105153084:T:C	6.30364e-07	4.84094	-0.935998
105153114	chr4:105153114:A:G	6.36429e-09	-1.98419e-10	-0.690651
105153444	chr4:105153444:T:C	3.65489e-09	-1.98419e-10	-1.24529
105153585	chr4:105153585:GATAGGT:G	2.67085e-09	-1.55896	-2.95295e-10
105153886	chr4:105153886:G:A	2.73673e-09	-1.53459	-2.95295e-10
105153934	chr4:105153934:A:G	2.10933e-09	-1.79499	-2.95295e-10
105154183	chr4:105154183:A:G	1.10391e-08	-1.98419e-10	-0.139912
105154341	chr4:105154341:T:G	6.28578e-09	-0.287308	-0.415755
105154601	chr4:105154601:A:G	6.07323e-07	4.90985	-1.04215
105155000	chr4:105155000:G:A	5.29893e-07	3.73132	-2.95295e-10
105155349	chr4:105155349:A:G	7.86254e-10	-1.51915	-1.26268
105155569	chr4:105155569:T:A	4.75282e-07	4.45795	-0.835398
105155592	chr4:105155592:A:G	2.38145e-06	5.94858	-0.71447
105155791	chr4:105155791:A:G	6.02738e-09	-0.420379	-0.324662
105156161	chr4:105156161:C:T	2.71592e-09	-1.54222	-2.95295e-10
105156940	chr4:105156940:A:G	9.07843e-10	-1.66953	-0.968509
105157187	chr4:105157187:ATAT:A	9.42302e-10	-1.66351	-0.937274
105157846	chr4:105157846:T:G	5.27954e-07	3.72766	-2.95295e-10
105157999	chr4:105157999:C:T	2.13877e-08	-1.98419e-10	0.521463
105158092	chr4:105158092:G:T	4.07776e-09	-1.98419e-10	-1.13581
105158177	chr4:105158177:C:T	8.86033e-10	-1.40086	-1.2615
105158228	chr4:105158228:T:A	7.67203e-09	-1.98419e-10	-0.503773
105158576	chr4:105158576:C:G	5.47091e-09	-1.98419e-10	-0.841908
105159325	chr4:105159325:G:A	3.58366e-09	-1.98419e-10	-1.26497
105160715	chr4:105160715:C:A	5.37447e-09	-1.98419e-10	-0.859694
105161316	chr4:105161316:A:G	3.58381e-09	-1.98419e-10	-1.26493
105162619	chr4:105162619:C:T	1.49489e-06	5.43666	-0.668202
105162727	chr4:105162727:T:A	3.59355e-09	-1.26221	-2.95295e-10
105163392	chr4:105163392:T:C	2.60511e-09	-1.58388	-2.95295e-10
105163435	chr4:105163435:C:T	2.57914e-07	3.01127	-2.95295e-10
105163621	chr4:105163621:C:T	4.1644e-08	2.4483	-1.2605
105163782	chr4:105163782:C:G	7.33554e-10	-1.61784	-1.23337
105164172	chr4:105164172:A:T	4.85338e-09	-1.98419e-10	-0.961678
105164617	chr4:105164617:T:C	2.81223e-07	3.09779	-2.95295e-10
105164624	chr4:105164624:T:C	2.91452e-08	0.830937	-2.95295e-10
105165145	chr4:105165145:C:T	4.85512e-08	2.61549	-1.27422
105165256	chr4:105165256:A:T	1.14091e-08	-1.98419e-10	-0.106939
105165331	chr4:105165331:G:A	1.90955e-08	0.4081	-2.95295e-10
105165617	chr4:105165617:C:A	2.74829e-09	-1.53038	-2.95295e-10
105166060	chr4:105166060:T:C	1.90773e-06	5.76467	-0.752357
105166545	chr4:105166545:G:A	2.80921e-09	-1.50845	-2.95295e-10
105166665	chr4:105166665:A:G	5.80968e-08	2.79485	-1.27409
105166894	chr4:105166894:T:A	1.33393e-06	5.45995	-0.805413
105167890	chr4:105167890:G:A	4.54461e-09	-1.98419e-10	-1.02741
105167923	chr4:105167923:C:T	2.02969e-09	-1.83347	-2.95295e-10
105167995	chr4:105167995:A:G	2.03243e-09	-1.83212	-2.95295e-10
105168222	chr4:105168222:C:T	2.62842e-09	-1.57497	-2.95295e-10
105168581	chr4:105168581:A:T	2.19342e-07	3.34586	-0.496578
105169398	chr4:105169398:G:T	3.71383e-09	-1.98419e-10	-1.22929
105169488	chr4:105169488:C:T	8.24179e-07	4.17303	-2.95295e-10
105169892	chr4:105169892:T:C	3.71485e-09	-1.98419e-10	-1.22902
105170095	chr4:105170095:T:C	4.32189e-09	-1.98419e-10	-1.07766
105170109	chr4:105170109:G:A	1.21189e-06	4.55858	-2.95295e-10
105170299	chr4:105170299:C:A	3.77478e-09	-1.98419e-10	-1.21301
105170789	chr4:105170789:T:C	1.05783e-09	-1.31088	-1.17425
105170963	chr4:105170963:A:C	1.2039e-06	4.55197	-2.95295e-10
105170966	chr4:105170966:A:G	1.11245e-06	4.47297	-2.95295e-10
105171071	chr4:105171071:G:A	6.4633e-09	-1.98419e-10	-0.675214
105171383	chr4:105171383:C:T	1.59398e-09	-0.901222	-1.1739
105171778	chr4:105171778:G:T	3.80553e-09	-1.98419e-10	-1.2049
105172391	chr4:105172391:C:T	1.77693e-09	-0.909132	-1.05734
105173270	chr4:105173270:G:A	3.93096e-08	1.64185	-0.51174
105173370	chr4:105173370:A:G	3.71118e-09	-1.98419e-10	-1.23
105173633	chr4:105173633:A:G	2.01529e-09	-1.84059	-2.95295e-10
105173689	chr4:105173689:T:G	1.48954e-09	-0.980146	-1.16274
105174062	chr4:105174062:T:A	8.99042e-09	-1.98419e-10	-0.345194
105174086	chr4:105174086:C:T	5.07502e-08	2.59466	-1.20909
105174462	chr4:105174462:T:C	6.331e-09	-0.695896	-2.95295e-10
105174590	chr4:105174590:G:A	3.32511e-09	-1.33985	-2.95295e-10
105175557	chr4:105175557:A:G	6.45857e-09	-1.98419e-10	-0.675946
105175560	chr4:105175560:A:G	6.39508e-09	-1.98419e-10	-0.685825
105175810	chr4:105175810:C:T	7.72288e-07	4.108	-2.95295e-10
105176182	chr4:105176182:T:C	6.80617e-09	-1.84654	1.22301
105176623	chr4:105176623:A:G	1.02401e-06	4.39013	-2.95295e-10
105177732	chr4:105177732:A:G	3.55596e-09	-1.98419e-10	-1.27273
105177875	chr4:105177875:G:T	7.31444e-09	-1.98419e-10	-0.551504
105178154	chr4:105178154:G:A	1.52977e-06	5.60732	-0.815796
105178591	chr4:105178591:G:A	1.47058e-06	4.75206	-2.95295e-10
105178652	chr4:105178652:T:C	3.74909e-07	4.45295	-1.06762
105178757	chr4:105178757:C:T	8.88873e-09	-1.98419e-10	-0.356569
105179006	chr4:105179006:C:T	2.22889e-09	-1.73985	-2.95295e-10
105179901	chr4:105179901:T:G	3.36642e-09	-1.3275	-2.95295e-10
105180463	chr4:105180463:CTTTTAAG:C	6.12408e-10	-1.78762	-1.24409
105180487	chr4:105180487:T:G	6.72444e-10	-1.74943	-1.18876
105181249	chr4:105181249:G:C	1.67623e-06	5.85586	-0.972906
105181783	chr4:105181783:T:C	8.31629e-07	4.18203	-2.95295e-10
105181785	chr4:105181785:C:G	6.38058e-09	-1.98419e-10	-0.688094
105182572	chr4:105182572:A:G	8.24595e-09	-1.98419e-10	-0.431631
105182940	chr4:105182940:A:G	2.28976e-06	5.19485	-2.95295e-10
105183900	chr4:105183900:A:T	4.84529e-09	-1.98419e-10	-0.963347
105184142	chr4:105184142:A:G	3.96486e-09	-1.82557	0.661689
105184581	chr4:105184581:TTTC:T	3.33247e-09	-1.33764	-2.95295e-10
105185238	chr4:105185238:T:G	9.47423e-09	-1.98419e-10	-0.292778
105185552	chr4:105185552:A:G	8.39292e-07	5.21157	-1.02037
105185568	chr4:105185568:C:G	9.09724e-07	4.27179	-2.95295e-10
105185952	chr4:105185952:C:T	5.86399e-10	-1.80109	-1.27402
105186326	chr4:105186326:C:G	4.85298e-09	-0.961761	-2.95295e-10
105186347	chr4:105186347:C:T	1.65273e-06	5.46797	-0.599145
105186380	chr4:105186380:T:G	3.55105e-09	-1.98419e-10	-1.27411
105186738	chr4:105186738:C:T	3.55215e-09	-1.98419e-10	-1.2738
105186875	chr4:105186875:G:C	3.64358e-09	-1.82971	0.581321
105187482	chr4:105187482:T:C	8.47753e-07	4.20124	-2.95295e-10
105187745	chr4:105187745:T:C	6.15363e-10	-1.78948	-1.23742
105188223	chr4:105188223:A:G	4.7748e-07	2.94229	0.684881
105188467	chr4:105188467:GA:G	3.36311e-09	-1.32849	-2.95295e-10
105188474	chr4:105188474:C:T	2.98729e-09	-0.350082	-1.09691
105188642	chr4:105188642:G:A	1.4389e-08	-1.98419e-10	0.125111
105188679	chr4:105188679:A:G	6.5063e-09	-1.98419e-10	-0.668583
105188875	chr4:105188875:A:G	3.68475e-09	-1.98419e-10	-1.23715
105189204	chr4:105189204:GATA:G	9.26036e-10	-1.35474	-1.26346
105189216	chr4:105189216:G:A	3.93014e-09	-1.98419e-10	-1.17268
105189500	chr4:105189500:A:T	9.28003e-10	-1.35237	-1.2637
105189621	chr4:105189621:T:A	4.53307e-09	-1.98419e-10	-1.02995
105189622	chr4:105189622:T:G	4.02523e-09	-1.98419e-10	-1.14877
105189639	chr4:105189639:T:C	9.41635e-09	-1.98419e-10	-0.298906
105190114	chr4:105190114:G:A	4.57366e-09	-1.98419e-10	-1.02104
105190123	chr4:105190123:G:T	2.70539e-08	0.756478	-2.95295e-10
105190424	chr4:105190424:A:G	3.79923e-09	-1.98419e-10	-1.20655
105190592	chr4:105190592:T:C	1.00061e-09	-1.44023	-1.10052
105190704	chr4:105190704:T:C	1.07659e-08	-1.98419e-10	-0.164968
105191075	chr4:105191075:C:T	2.19995e-09	-1.75292	-2.95295e-10
105191103	chr4:105191103:T:G	7.7736e-09	-1.98419e-10	-0.490621
105191104	chr4:105191104:C:T	7.85664e-09	-1.98419e-10	-0.479994
105191179	chr4:105191179:G:A	3.27392e-09	-1.35536	-2.95295e-10
105191226	chr4:105191226:C:T	1.0946e-08	-1.98419e-10	-0.148382
105191233	chr4:105191233:C:CT	7.34626e-09	-0.547162	-2.95295e-10
105191808	chr4:105191808:AT:A	3.28059e-09	-1.35333	-2.95295e-10
105192411	chr4:105192411:T:C	7.28919e-07	4.05021	-2.95295e-10
105192854	chr4:105192854:T:C	2.0528e-09	-1.82215	-2.95295e-10
105192919	chr4:105192919:A:G	4.06531e-09	-1.98419e-10	-1.13886
105193737	chr4:105193737:G:T	7.1697e-07	4.03368	-2.95295e-10
105193876	chr4:105193876:G:A	1.25453e-09	-1.24125	-1.07334
105194135	chr4:105194135:A:G	4.41424e-09	-1.98419e-10	-1.05652
105194551	chr4:105194551:A:G	6.25045e-10	-1.78045	-1.23083
105194938	chr4:105194938:C:G	5.97335e-07	3.85113	-2.95295e-10
105195239	chr4:105195239:G:C	4.17058e-09	-1.98419e-10	-1.1133
105195780	chr4:105195780:A:G	1.25586e-08	-0.0109471	-2.95295e-10
105195804	chr4:105195804:C:G	1.75719e-09	-1.80188	-0.175754
105196281	chr4:105196281:A:G	3.70392e-09	-1.98419e-10	-1.23196
105197046	chr4:105197046:C:A	3.70239e-09	-1.98419e-10	-1.23238
105197164	chr4:105197164:G:A	7.89656e-07	4.13024	-2.95295e-10
105197599	chr4:105197599:T:C	2.38713e-09	-0.710065	-0.961199
105198867	chr4:105198867:A:G	3.69248e-09	-1.98419e-10	-1.23505
105199432	chr4:105199432:G:A	1.16556e-08	-1.98419e-10	-0.085569
105199599	chr4:105199599:T:G	1.30003e-08	-1.8431	1.86671
105199624	chr4:105199624:G:C	1.2837e-09	-1.13544	-1.15616
105199822	chr4:105199822:A:G	4.45817e-09	-1.98419e-10	-1.04661
105199823	chr4:105199823:T:C	9.20218e-09	-1.98419e-10	-0.321913
105200747	chr4:105200747:A:G	1.57451e-09	-1.00167	-1.08573
105200892	chr4:105200892:T:C	1.1199e-08	-0.328726	0.203201
105201046	chr4:105201046:T:C	7.7558e-09	-1.98419e-10	-0.492913
105201500	chr4:105201500:A:G	7.04598e-09	-1.98419e-10	-0.588896
105201542	chr4:105201542:G:A	1.13343e-08	-1.98419e-10	-0.113518
105201613	chr4:105201613:A:C	8.16569e-09	-1.98419e-10	-0.441413
105201638	chr4:105201638:T:C	2.60295e-08	-1.98419e-10	0.717875
105202087	chr4:105202087:A:G	1.01715e-08	-1.98419e-10	-0.221766
105202263	chr4:105202263:AC:A	1.86113e-07	2.685	-2.95295e-10
105202928	chr4:105202928:C:T	3.55496e-09	-1.98419e-10	-1.27301
105202975	chr4:105202975:A:G	1.55778e-09	-1.32321	-0.774876
105203048	chr4:105203048:T:G	2.7881e-09	-0.717597	-0.798395
105203157	chr4:105203157:C:T	1.50939e-08	-1.98419e-10	0.17294
105203865	chr4:105203865:A:G	1.17941e-09	-1.79487	-0.58147
105204060	chr4:105204060:G:A	6.43421e-07	3.92545	-2.95295e-10
105204152	chr4:105204152:C:T	4.35066e-09	-1.84532	0.774292
105204513	chr4:105204513:T:G	7.35911e-09	-1.98419e-10	-0.545414
105204558	chr4:105204558:G:A	3.62115e-07	4.61602	-1.26542
105205256	chr4:105205256:G:C	2.86129e-08	2.0037	-1.19119
105205785	chr4:105205785:C:G	6.07025e-07	3.86722	-2.95295e-10
105205806	chr4:105205806:C:G	1.19628e-09	-1.40376	-0.958384
105205847	chr4:105205847:C:T	8.98146e-09	0.74781	-1.094
105205854	chr4:105205854:A:G	2.31776e-09	-0.941796	-0.758958
105206387	chr4:105206387:G:A	3.67454e-09	-1.98419e-10	-1.23992
105206489	chr4:105206489:T:C	1.23014e-09	-1.45358	-0.88065
105206491	chr4:105206491:G:C	3.64779e-09	-1.98419e-10	-1.24723
105206951	chr4:105206951:G:A	1.24527e-08	-1.84647	1.82706
105207035	chr4:105207035:A:C	3.06267e-08	0.880518	-2.95295e-10
105207305	chr4:105207305:A:G	3.59903e-09	-1.98419e-10	-1.26069
105207499	chr4:105207499:A:G	1.81942e-09	-0.966955	-0.975878
105207531	chr4:105207531:G:T	2.02484e-09	-1.83586	-2.95295e-10
105207603	chr4:105207603:G:A	1.44539e-08	1.14668	-1.01707
105207797	chr4:105207797:C:T	1.76229e-09	-1.68446	-0.290277
105208721	chr4:105208721:A:G	7.94828e-07	4.13677	-2.95295e-10
105209153	chr4:105209153:G:A	2.53764e-09	-0.50049	-1.10963
105209511	chr4:105209511:A:C	8.57816e-10	-1.42053	-1.27419
105209664	chr4:105209664:T:C	1.85023e-09	-0.974118	-0.951924
105209868	chr4:105209868:G:A	1.18034e-06	5.36808	-0.83587
105210053	chr4:105210053:C:T	1.41848e-08	-1.55685	1.66767
105210071	chr4:105210071:T:C	1.92889e-09	-0.968229	-0.916181
105210269	chr4:105210269:A:C	1.90869e-09	-0.940075	-0.954864
105211063	chr4:105211063:GA:G	5.89024e-07	3.83711	-2.95295e-10
105211155	chr4:105211155:A:G	1.31444e-08	-1.98419e-10	0.0346394
105211163	chr4:105211163:A:G	3.23581e-06	6.15036	-0.609682
105211573	chr4:105211573:T:A	4.05323e-09	-1.98419e-10	-1.14184
105212027	chr4:105212027:C:T	1.83419e-09	-1.69189	-0.242855
105212314	chr4:105212314:G:A	2.54033e-09	-0.453328	-1.15573
105212593	chr4:105212593:G:T	3.55059e-09	-1.98419e-10	-1.27424
105212860	chr4:105212860:C:T	1.90909e-09	-0.9818	-0.912925
105213159	chr4:105213159:G:A	4.70464e-09	-1.84451	0.851708
105213785	chr4:105213785:A:G	1.20707e-09	-1.40575	-0.947411
105214172	chr4:105214172:G:A	2.08651e-08	-1.98419e-10	0.496725
105215876	chr4:105215876:G:A	2.13108e-08	-1.52158	2.03944
105215939	chr4:105215939:G:C	3.83165e-09	-1.98419e-10	-1.19806
105216413	chr4:105216413:G:A	1.02817e-08	-1.98419e-10	-0.210984
105216416	chr4:105216416:A:AT	7.76028e-07	4.11283	-2.95295e-10
105216989	chr4:105216989:T:C	2.05817e-08	-1.30412	1.78717
105217205	chr4:105217205:A:C	1.35861e-09	-1.45002	-0.784869
105217634	chr4:105217634:A:G	5.76675e-09	-1.98419e-10	-0.789245
105217841	chr4:105217841:C:T	8.35159e-10	-1.44747	-1.27401
105218230	chr4:105218230:T:C	2.6591e-09	-0.34122	-1.22215
105218616	chr4:105218616:C:T	8.18312e-09	-1.98419e-10	-0.43928
105219161	chr4:105219161:T:C	3.55304e-09	-1.98419e-10	-1.27355
105219363	chr4:105219363:G:A	6.90283e-09	-1.98419e-10	-0.609421
105219700	chr4:105219700:A:G	2.0047e-09	-1.84586	-2.95295e-10
105219988	chr4:105219988:C:G	7.56536e-09	-1.98419e-10	-0.517774
105220102	chr4:105220102:C:A	3.6299e-09	-1.25215	-2.95295e-10
105220288	chr4:105220288:A:G	7.17627e-09	-1.98419e-10	-0.570574
105220520	chr4:105220520:C:A	6.73791e-07	4.90297	-0.931405
105220579	chr4:105220579:G:A	8.12174e-10	-1.49916	-1.25023
105220759	chr4:105220759:A:G	5.86489e-07	3.8328	-2.95295e-10
105220922	chr4:105220922:ACTT:A	2.88146e-09	-0.333361	-1.1497
105221384	chr4:105221384:T:C	4.45189e-09	-1.98419e-10	-1.04802
105221803	chr4:105221803:C:T	2.08491e-08	-1.51292	2.00888
105221821	chr4:105221821:G:A	3.70388e-09	-1.23197	-2.95295e-10
105221943	chr4:105221943:C:G	1.03601e-06	5.19392	-0.792146
105222318	chr4:105222318:T:G	4.89689e-06	6.74881	-0.79381
105222335	chr4:105222335:C:T	1.9898e-09	-1.74186	-0.111456
105222553	chr4:105222553:G:T	5.62245e-07	3.79058	-2.95295e-10
105222640	chr4:105222640:G:A	2.80482e-08	-1.45548	2.24805
105222689	chr4:105222689:C:T	2.66603e-09	-0.343255	-1.21751
105222743	chr4:105222743:G:T	1.18158e-08	-1.98419e-10	-0.0719189
105222754	chr4:105222754:C:T	2.07021e-09	-1.8137	-2.95295e-10
105222791	chr4:105222791:G:A	2.14263e-09	-1.84167	0.0623494
105222809	chr4:105222809:G:A	7.96885e-09	-1.98419e-10	-0.465814
105222811	chr4:105222811:G:A	5.02844e-08	2.6049	-1.22856
105223578	chr4:105223578:A:C	1.94298e-09	-1.78018	-0.0969469
105224006	chr4:105224006:C:T	2.06526e-09	-0.907276	-0.90882
105224273	chr4:105224273:G:A	8.00622e-09	0.138171	-0.599306
105224311	chr4:105224311:A:G	3.55091e-09	-1.98419e-10	-1.27415
105225320	chr4:105225320:A:C	7.50793e-10	-1.57709	-1.25089
105225662	chr4:105225662:A:G	7.87226e-09	-1.98419e-10	-0.478008
105226077	chr4:105226077:C:CT	2.3883e-08	1.88581	-1.254
105226762	chr4:105226762:T:A	1.99244e-09	-0.908168	-0.943828
105226922	chr4:105226922:C:T	8.31882e-10	-1.59289	-1.13253
105226979	chr4:105226979:T:G	2.00057e-09	-0.908573	-0.93935
105227065	chr4:105227065:A:G	3.98229e-09	-1.1595	-2.95295e-10
105227121	chr4:105227121:C:A	1.08394e-08	-1.98419e-10	-0.15817
105227849	chr4:105227849:G:C	9.46139e-09	-1.98419e-10	-0.294135
105229011	chr4:105229011:T:C	3.55046e-09	-1.98419e-10	-1.27428
105229076	chr4:105229076:A:C	1.95366e-09	-0.989965	-0.881686
105229398	chr4:105229398:C:T	1.76128e-09	-1.79674	-0.178572
105229502	chr4:105229502:T:G	2.13339e-09	-0.859874	-0.923769
105229503	chr4:105229503:G:T	2.27142e-09	-0.845551	-0.875398
105230408	chr4:105230408:T:C	2.73065e-09	-0.758339	-0.778476
105230485	chr4:105230485:G:A	2.63247e-08	-1.26827	1.99742
105230686	chr4:105230686:T:C	1.02585e-08	0.548578	-0.761827
105230880	chr4:105230880:G:A	1.86746e-09	-1.82393	-0.0928423
105231827	chr4:105231827:T:C	1.46678e-08	-1.24818	1.39248
105232546	chr4:105232546:A:C	4.07501e-09	-1.98419e-10	-1.13648
105233255	chr4:105233255:G:A	8.71831e-07	4.22924	-2.95295e-10
105234042	chr4:105234042:C:T	6.91444e-07	3.99743	-2.95295e-10
105235006	chr4:105235006:G:A	1.18921e-08	-0.0654783	-2.95295e-10
105235030	chr4:105235030:C:T	2.03551e-09	-1.83061	-2.95295e-10
105235826	chr4:105235826:G:A	6.08704e-09	-1.98419e-10	-0.735192
105236541	chr4:105236541:T:C	3.43042e-09	-1.30867	-2.95295e-10
105236713	chr4:105236713:A:G	1.22761e-08	-1.98419e-10	-0.0336988
105237032	chr4:105237032:G:A	6.44432e-09	-1.98419e-10	-0.678155
105237059	chr4:105237059:G:A	8.95278e-10	-1.5496	-1.10238
105237581	chr4:105237581:G:A	4.53503e-09	-1.98419e-10	-1.02952
105237842	chr4:105237842:G:T	6.76e-07	3.97484	-2.95295e-10
105238107	chr4:105238107:C:T	2.96264e-09	-0.237861	-1.21741
105238114	chr4:105238114:AGT:A	2.50608e-09	-0.398232	-1.2244
105238229	chr4:105238229:G:A	3.55128e-09	-1.98419e-10	-1.27405
105238976	chr4:105238976:G:A	1.223e-09	-1.60135	-0.738695
105239004	chr4:105239004:A:G	3.55318e-09	-1.98419e-10	-1.27351
105239338	chr4:105239338:A:G	3.55128e-09	-1.98419e-10	-1.27405
105239579	chr4:105239579:G:C	3.94768e-09	-1.98419e-10	-1.16822
105241736	chr4:105241736:G:A	4.32047e-09	-1.07799	-2.95295e-10
105241765	chr4:105241765:A:G	2.01463e-09	-1.84092	-2.95295e-10
105242067	chr4:105242067:GTTC:G	1.23838e-06	4.58021	-2.95295e-10
105243073	chr4:105243073:TAAG:T	1.74276e-09	-1.06838	-0.917502
105243127	chr4:105243127:T:G	4.95637e-09	-1.84626	0.905577
105243566	chr4:105243566:G:A	4.35463e-09	-1.98419e-10	-1.07011
105243823	chr4:105243823:G:A	8.523e-10	-1.56816	-1.13301
105244916	chr4:105244916:C:T	4.07209e-09	-1.98419e-10	-1.1372
105244982	chr4:105244982:A:G	3.40789e-09	-0.047312	-1.26795
105245451	chr4:105245451:C:T	5.44348e-09	-0.846935	-2.95295e-10
105245813	chr4:105245813:C:G	5.52191e-09	-1.98419e-10	-0.832631
105246501	chr4:105246501:TAATGCTTAAGC:T	6.69894e-09	-1.98419e-10	-0.639405
105246587	chr4:105246587:C:T	4.05809e-08	-0.695795	1.85774
105247137	chr4:105247137:C:T	2.04092e-09	-1.82795	-2.95295e-10
105247376	chr4:105247376:AAAAG:A	9.56541e-06	7.35752	-0.732962
105248549	chr4:105248549:TAAC:T	2.0219e-09	-1.83732	-2.95295e-10
105248668	chr4:105248668:C:T	7.15858e-07	4.03213	-2.95295e-10
105248766	chr4:105248766:C:T	2.39206e-09	-0.912538	-0.756661
105248909	chr4:105248909:A:T	4.51834e-09	-1.98419e-10	-1.03321
105249022	chr4:105249022:G:A	7.02935e-07	4.01391	-2.95295e-10
105249077	chr4:105249077:G:A	1.60405e-09	-1.16611	-0.902718
105249325	chr4:105249325:A:T	2.46781e-09	-1.63802	-2.95295e-10
105249919	chr4:105249919:A:G	2.01562e-09	-1.04806	-0.792364
105250361	chr4:105250361:T:C	3.60586e-09	-1.25879	-2.95295e-10
105250495	chr4:105250495:A:T	1.3819e-09	-1.58412	-0.633771
105251126	chr4:105251126:A:G	1.68193e-09	-1.10143	-0.919979
105251294	chr4:105251294:A:G	1.97965e-09	-1.0514	-0.807036
105251626	chr4:105251626:CTGTT:C	4.53321e-09	-1.84602	0.816095
105251827	chr4:105251827:C:A	1.01912e-08	-0.219825	-2.95295e-10
105252020	chr4:105252020:G:T	1.03557e-08	-1.98419e-10	-0.203815
105252042	chr4:105252042:A:C	1.29385e-09	-1.48359	-0.800142
105252174	chr4:105252174:C:T	4.05324e-09	-1.14184	-2.95295e-10
105252216	chr4:105252216:A:G	2.00891e-09	-1.84376	-2.95295e-10
105252383	chr4:105252383:T:C	7.20292e-09	-1.98419e-10	-0.566867
105253225	chr4:105253225:A:G	2.00379e-09	-1.84631	-2.95295e-10
105253674	chr4:105253674:A:T	2.37514e-09	-0.46529	-1.21101
105253779	chr4:105253779:T:C	3.06131e-09	-1.45985	0.0373425
105254356	chr4:105254356:G:C	3.57396e-09	-1.98419e-10	-1.26768
105255450	chr4:105255450:A:G	6.86899e-09	-1.98419e-10	-0.614337
105256330	chr4:105256330:G:C	2.41584e-08	0.643277	-2.95295e-10
105256657	chr4:105256657:G:A	9.42308e-09	-1.98419e-10	-0.298192
105256725	chr4:105256725:G:A	1.16797e-09	-1.61932	-0.766765
105256916	chr4:105256916:A:G	7.09684e-07	4.02347	-2.95295e-10
105256997	chr4:105256997:A:G	9.6419e-09	-1.98419e-10	-0.275235
105257132	chr4:105257132:A:C	4.15588e-09	-0.893129	-0.223699
105257316	chr4:105257316:T:C	1.9417e-06	5.92084	-0.890869
105257745	chr4:105257745:A:G	5.21472e-09	-0.868415	-0.021453
105258297	chr4:105258297:CAT:C	4.67573e-09	-1.84489	0.845925
105258474	chr4:105258474:ATTATAT:A	8.82235e-09	-1.98419e-10	-0.364065
105258851	chr4:105258851:G:A	9.40342e-09	-1.98419e-10	-0.30028
105259107	chr4:105259107:T:C	5.68698e-08	2.77038	-1.27097
105260416	chr4:105260416:G:A	6.17368e-08	-0.808342	2.38987
105260472	chr4:105260472:AC:A	1.70269e-08	-1.98419e-10	0.293439
105260723	chr4:105260723:T:G	7.35774e-09	-1.98419e-10	-0.545601
105260975	chr4:105260975:A:T	3.55121e-09	-1.98419e-10	-1.27407
105261448	chr4:105261448:G:A	8.26369e-07	4.17569	-2.95295e-10
105262857	chr4:105262857:G:T	7.7514e-09	-1.98419e-10	-0.493481
105262885	chr4:105262885:A:G	2.29143e-09	-1.71218	-2.95295e-10
105262916	chr4:105262916:G:A	2.00399e-09	-1.84621	-2.95295e-10
105263014	chr4:105263014:G:C	4.28956e-09	-1.98419e-10	-1.08517
105264273	chr4:105264273:A:G	4.67507e-09	-0.999109	-2.95295e-10
105264299	chr4:105264299:C:T	8.18628e-08	3.13738	-1.27369
105264500	chr4:105264500:A:T	6.30203e-09	-1.98419e-10	-0.700482
105264506	chr4:105264506:C:T	1.19245e-07	3.51088	-1.27105
105265144	chr4:105265144:G:A	1.4651e-06	5.88014	-1.13181
105267099	chr4:105267099:A:G	3.81941e-09	-1.98419e-10	-1.20126
105267739	chr4:105267739:G:T	8.26423e-07	4.17575	-2.95295e-10
105267999	chr4:105267999:C:A	3.55921e-09	-1.98419e-10	-1.27181
105268101	chr4:105268101:A:AAT	6.59136e-09	-1.98419e-10	-0.655594
105268736	chr4:105268736:C:T	3.55786e-09	-1.98419e-10	-1.27219
105268898	chr4:105268898:A:G	1.16104e-08	-1.98419e-10	-0.0894539
105269069	chr4:105269069:C:T	7.72538e-09	-1.48085	0.984011
105269705	chr4:105269705:T:C	8.84551e-10	-1.43905	-1.22498
105269994	chr4:105269994:C:T	9.57333e-09	-1.98419e-10	-0.282373
105270523	chr4:105270523:A:G	2.37963e-09	-1.79727	0.122858
105270642	chr4:105270642:G:A	7.13492e-07	4.02882	-2.95295e-10
105270922	chr4:105270922:G:C	4.75996e-09	-1.98419e-10	-0.981114
105271235	chr4:105271235:A:G	2.95022e-08	-1.98419e-10	0.84311
105271406	chr4:105271406:T:C	1.37849e-09	-1.4875	-0.732866
105271618	chr4:105271618:G:A	5.84842e-09	0.315272	-1.09045
105272177	chr4:105272177:T:C	2.34214e-08	-0.820913	1.43321
105273262	chr4:105273262:C:A	3.5504e-09	-1.98419e-10	-1.27429
105273764	chr4:105273764:T:G	8.03548e-09	-1.98419e-10	-0.457487
105273869	chr4:105273869:T:C	2.00183e-06	6.05888	-0.998414
105273886	chr4:105273886:C:G	3.84605e-09	-1.19431	-2.95295e-10
105274279	chr4:105274279:A:T	6.3868e-09	-1.98419e-10	-0.68712
105274384	chr4:105274384:T:C	8.86358e-08	3.20196	-1.25878
105274690	chr4:105274690:C:T	3.67717e-09	-1.98419e-10	-1.23921
105274693	chr4:105274693:T:C	1.86696e-06	6.11764	-1.12692
105274935	chr4:105274935:C:T	1.10913e-09	-1.51597	-0.921811
105275672	chr4:105275672:T:G	1.10902e-09	-1.80381	-0.634063
105275677	chr4:105275677:C:T	4.13965e-09	-1.12074	-2.95295e-10
105275843	chr4:105275843:A:G	5.28877e-06	6.63915	-0.607162
105276779	chr4:105276779:C:T	4.64546e-09	0.18408	-1.18954
105277601	chr4:105277601:C:T	8.99272e-07	4.26023	-2.95295e-10
105278348	chr4:105278348:A:T	3.74549e-09	-1.84629	0.625486
105279077	chr4:105279077:T:C	6.25964e-09	-1.98419e-10	-0.707231
105279478	chr4:105279478:A:G	9.32595e-09	-0.308552	-2.95295e-10
105279624	chr4:105279624:C:T	5.91348e-09	-1.98419e-10	-0.764119
105279857	chr4:105279857:G:A	3.05662e-09	-0.798959	-0.625087
105280052	chr4:105280052:CAGAT:C	4.12558e-09	-1.98419e-10	-1.12415
105280259	chr4:105280259:G:T	6.77159e-09	-1.98419e-10	-0.628618
105280389	chr4:105280389:T:C	4.05563e-09	-1.98419e-10	-1.14125
105280399	chr4:105280399:T:C	1.02798e-07	3.33212	-1.24071
105280496	chr4:105280496:T:G	3.64711e-09	-1.98419e-10	-1.24742
105280527	chr4:105280527:G:A	3.25808e-09	-0.729728	-0.630488
105280626	chr4:105280626:G:A	6.97534e-09	-1.98419e-10	-0.598973
105280967	chr4:105280967:C:T	1.33352e-09	-1.69444	-0.559094
105281470	chr4:105281470:G:A	2.03963e-09	-1.82858	-2.95295e-10
105281735	chr4:105281735:A:G	1.13088e-09	-1.30545	-1.1129
105282028	chr4:105282028:A:G	5.46757e-07	3.76265	-2.95295e-10
105282034	chr4:105282034:C:T	6.42983e-09	-1.98419e-10	-0.680406
105282566	chr4:105282566:T:C	0.437043	16.877	0.477214
105282663	chr4:105282663:G:A	1.80775e-08	-1.98419e-10	0.353315
105282725	chr4:105282725:A:G	1.62717e-06	5.76518	-0.911936
105282828	chr4:105282828:T:C	3.73763e-09	-1.98419e-10	-1.2229
105282863	chr4:105282863:A:C	5.16625e-09	-1.84414	0.94493
105282876	chr4:105282876:G:A	1.27497e-08	-1.98419e-10	0.00415046
105282942	chr4:105282942:C:T	3.21429e-08	-1.98419e-10	0.928837
105283621	chr4:105283621:C:G	0.555898	17.25	0.344718
105283706	chr4:105283706:G:A	2.00386e-09	-1.84628	-2.95295e-10
105284266	chr4:105284266:T:C	6.5108e-09	-1.98419e-10	-0.667891
105284627	chr4:105284627:T:A	6.73304e-09	-1.98419e-10	-0.634327
105284677	chr4:105284677:A:G	8.13405e-09	-1.98419e-10	-0.445295
105285567	chr4:105285567:C:T	6.71684e-09	-1.98419e-10	-0.636736
105286364	chr4:105286364:A:G	3.80426e-09	-1.98419e-10	-1.20523
105286475	chr4:105286475:T:C	3.9812e-08	-1.98419e-10	1.14281
105286692	chr4:105286692:C:T	4.46136e-09	-1.98419e-10	-1.0459
105287386	chr4:105287386:A:G	1.14602e-05	7.18656	-0.381279
105287395	chr4:105287395:T:C	6.5865e-09	-1.98419e-10	-0.656332
105287531	chr4:105287531:C:T	3.93324e-09	-1.98419e-10	-1.17189
105287963	chr4:105287963:C:T	4.51274e-07	3.57072	-2.95295e-10
105288063	chr4:105288063:A:C	5.02337e-07	3.67792	-2.95295e-10
105288107	chr4:105288107:G:A	2.02155e-09	-1.83749	-2.95295e-10
105288533	chr4:105288533:T:TG	9.46123e-06	7.04127	-0.42767
105288973	chr4:105288973:A:G	5.99174e-07	3.8542	-2.95295e-10
105288988	chr4:105288988:T:C	7.02016e-06	7.06051	-0.745322
105289127	chr4:105289127:T:G	7.49678e-06	7.37059	-0.98971
105289434	chr4:105289434:G:A	6.87308e-09	-1.98419e-10	-0.613741
105289539	chr4:105289539:A:G	4.42373e-06	6.57089	-0.717501
105289813	chr4:105289813:C:G	3.65227e-09	-1.98419e-10	-1.24601
105290823	chr4:105290823:G:A	7.71304e-06	7.3821	-0.972784
105291405	chr4:105291405:G:A	3.67272e-09	-1.84495	0.604528
105291785	chr4:105291785:C:G	4.40868e-07	3.54739	-2.95295e-10
105292440	chr4:105292440:C:T	3.57127e-09	-1.98419e-10	-1.26843
105292812	chr4:105292812:C:T	2.26347e-08	-1.98419e-10	0.57813
105292830	chr4:105292830:A:G	4.33159e-09	-1.77271	0.697294
105292833	chr4:105292833:G:A	5.59626e-09	-1.98419e-10	-0.819255
105292846	chr4:105292846:T:A	4.26621e-06	6.31454	-0.497411
105293320	chr4:105293320:A:T	6.66062e-09	-0.8069	0.161759
105293510	chr4:105293510:C:T	7.68964e-10	-1.53016	-1.27391
105293669	chr4:105293669:G:A	3.68329e-09	-1.98419e-10	-1.23755
105293951	chr4:105293951:TC:T	2.01986e-09	-1.83833	-2.95295e-10
105294149	chr4:105294149:C:T	1.16964e-08	-1.98419e-10	-0.0820759
105294213	chr4:105294213:T:A	2.25199e-09	-0.474252	-1.25529
105294745	chr4:105294745:C:A	3.08797e-07	3.19133	-2.95295e-10
105295210	chr4:105295210:T:C	5.61474e-10	-1.84447	-1.27407
105295272	chr4:105295272:C:T	7.09716e-09	-1.98419e-10	-0.581659
105295455	chr4:105295455:C:T	7.06823e-09	-1.98419e-10	-0.585743
105295464	chr4:105295464:A:C	1.96563e-08	-1.98419e-10	0.437044
105295510	chr4:105295510:A:G	5.17143e-08	2.64083	-1.23645
105296156	chr4:105296156:T:C	2.73979e-07	4.34506	-1.27336
105296192	chr4:105296192:A:G	7.28768e-08	2.78978	-1.04237
105296201	chr4:105296201:G:T	5.85162e-09	0.197185	-0.971821
105296666	chr4:105296666:T:C	5.53937e-09	-1.98419e-10	-0.829472
105296766	chr4:105296766:C:G	0.000415821	11.5446	-1.14799
105297267	chr4:105297267:A:C	1.41629e-09	-1.00141	-1.1919
105297271	chr4:105297271:T:C	3.20762e-09	-0.151056	-1.22477
105297450	chr4:105297450:G:A	5.99726e-10	-1.77844	-1.27419
105297982	chr4:105297982:A:G	6.97757e-10	-1.6278	-1.27344
105298195	chr4:105298195:G:C	1.93427e-09	-1.79494	-0.0866884
105298483	chr4:105298483:G:A	5.70688e-09	-1.98419e-10	-0.799681
105298499	chr4:105298499:A:G	8.27194e-09	0.8413	-1.26978
105298743	chr4:105298743:A:T	5.97863e-09	-1.98419e-10	-0.753162
105298839	chr4:105298839:C:T	2.03819e-09	-1.82929	-2.95295e-10
105298849	chr4:105298849:A:G	3.63526e-09	-1.98419e-10	-1.25067
105298997	chr4:105298997:A:G	0.000182571	10.222	-0.648471
105299076	chr4:105299076:C:T	5.82542e-08	1.45517	0.0682898
105299149	chr4:105299149:G:A	5.70605e-07	3.80534	-2.95295e-10
105299357	chr4:105299357:T:C	7.86387e-10	-1.7536	-1.02806
105299486	chr4:105299486:G:C	0.000272504	10.5271	-0.553039
105299645	chr4:105299645:TCAAC:T	0.000340875	10.8491	-0.651211
105299749	chr4:105299749:G:A	0.000267696	10.6073	-0.651062
105299777	chr4:105299777:G:A	7.49853e-09	-1.69352	1.16687
105299850	chr4:105299850:A:G	4.09883e-09	-1.98419e-10	-1.13065
105300207	chr4:105300207:T:C	0.000362515	10.9092	-0.649757
105300214	chr4:105300214:C:G	2.69141e-09	-0.98458	-0.566707
105300296	chr4:105300296:C:T	7.11128e-10	-1.74694	-1.13532
105300352	chr4:105300352:T:C	5.26652e-07	3.72519	-2.95295e-10
105300361	chr4:105300361:T:G	3.71813e-09	-1.75627	0.528136
105300584	chr4:105300584:A:G	1.84086e-09	-0.678865	-1.25226
105300755	chr4:105300755:C:A	1.50646e-09	-0.932378	-1.19921
105300764	chr4:105300764:A:G	3.03231e-08	-1.98419e-10	0.870556
105300893	chr4:105300893:G:A	0.000261624	10.582	-0.648648
105300913	chr4:105300913:C:A	7.58008e-09	-1.98419e-10	-0.51583
105300997	chr4:105300997:A:G	6.05666e-09	-1.98419e-10	-0.740195
105301325	chr4:105301325:T:C	0.000276388	10.6358	-0.647626
105301703	chr4:105301703:T:C	5.55334e-09	-1.98419e-10	-0.826953
105301745	chr4:105301745:A:T	6.27263e-10	-1.81708	-1.19067
105302088	chr4:105302088:G:A	0.000269662	10.4987	-0.535094
105302266	chr4:105302266:G:A	1.16096e-09	-1.17202	-1.22008
105302438	chr4:105302438:C:T	5.63191e-09	-1.98419e-10	-0.812904
105302603	chr4:105302603:A:C	0.000274651	10.6327	-0.650845
105302973	chr4:105302973:C:T	5.49742e-09	-1.98419e-10	-0.837075
105302974	chr4:105302974:G:A	1.5271e-08	-1.98419e-10	0.184601
105303145	chr4:105303145:A:G	5.36717e-07	3.74412	-2.95295e-10
105303394	chr4:105303394:G:T	8.17669e-09	-1.98419e-10	-0.440066
105303865	chr4:105303865:T:G	1.88763e-08	1.0529	-0.656344
105304433	chr4:105304433:C:T	0.000356957	10.8708	-0.626833
105304802	chr4:105304802:T:A	6.42804e-07	3.92449	-2.95295e-10
105304982	chr4:105304982:A:C	0.000273347	10.6089	-0.631708
105305057	chr4:105305057:A:G	5.63614e-07	3.79302	-2.95295e-10
105305169	chr4:105305169:A:G	4.162e-09	-1.98419e-10	-1.11536
105305272	chr4:105305272:A:G	0.000233806	10.4702	-0.649317
105305333	chr4:105305333:A:G	4.15205e-09	-1.98419e-10	-1.11775
105305435	chr4:105305435:G:A	1.15553e-09	-1.84439	-0.552399
105305537	chr4:105305537:G:A	1.15731e-09	-1.17819	-1.21706
105305590	chr4:105305590:A:G	4.27252e-09	-1.98419e-10	-1.08915
105305790	chr4:105305790:G:A	0.000280058	10.6083	-0.606869
105305800	chr4:105305800:T:C	7.43588e-10	-1.69258	-1.14504
105306914	chr4:105306914:T:C	0.000146738	10.5761	-1.22101
105306975	chr4:105306975:A:C	1.83809e-08	1.10986	-0.739906
105307276	chr4:105307276:G:T	2.09477e-09	-1.80191	-2.95295e-10
105308888	chr4:105308888:A:G	6.03759e-09	-1.98419e-10	-0.743349
105309340	chr4:105309340:A:G	3.53372e-08	1.02358	-2.95295e-10
105309551	chr4:105309551:T:C	1.93191e-09	-1.8327	-0.05014
105309635	chr4:105309635:G:A	3.55115e-09	-1.98419e-10	-1.27408
105309847	chr4:105309847:C:T	7.1695e-08	1.88112	-0.150056
105309901	chr4:105309901:A:T	4.25434e-09	-1.98419e-10	-1.09341
105309905	chr4:105309905:C:T	6.18234e-09	-1.98419e-10	-0.719657
105309952	chr4:105309952:T:C	5.02843e-09	-1.98419e-10	-0.926246
105310033	chr4:105310033:T:C	3.58245e-09	-1.98419e-10	-1.26531
105310177	chr4:105310177:T:C	2.17457e-09	-1.76452	-2.95295e-10
105310476	chr4:105310476:C:T	4.15603e-09	-1.98419e-10	-1.11679
105310531	chr4:105310531:T:C	5.26708e-07	3.72529	-2.95295e-10
105310590	chr4:105310590:G:A	9.33584e-10	-1.34138	-1.2687
105310651	chr4:105310651:A:T	6.31598e-07	3.9069	-2.95295e-10
105310690	chr4:105310690:G:A	6.34137e-09	-1.98419e-10	-0.694259
105311496	chr4:105311496:G:A	3.99944e-09	-1.98419e-10	-1.1552
105311497	chr4:105311497:C:T	2.86485e-08	-1.98419e-10	0.813748
105311696	chr4:105311696:G:T	4.6455e-07	3.59972	-2.95295e-10
105311793	chr4:105311793:G:T	3.6252e-09	-1.98419e-10	-1.25344
105311812	chr4:105311812:A:C	9.19805e-10	-1.82782	-0.797126
105311866	chr4:105311866:T:C	4.21492e-09	-1.98419e-10	-1.10272
105312105	chr4:105312105:G:A	5.84662e-09	-1.98419e-10	-0.775489
105312202	chr4:105312202:G:A	1.81605e-09	-1.84232	-0.102369
105312630	chr4:105312630:A:G	0.000137633	10.515	-1.22398
105312667	chr4:105312667:C:T	2.38181e-09	-1.67349	-2.95295e-10
105312683	chr4:105312683:G:A	4.46522e-09	-1.98419e-10	-1.04504
105312841	chr4:105312841:G:A	3.55333e-09	-1.98419e-10	-1.27347
105313046	chr4:105313046:T:G	1.57068e-08	0.21274	-2.95295e-10
105313064	chr4:105313064:G:C	3.55812e-09	-1.98419e-10	-1.27212
105313324	chr4:105313324:T:C	0.00020615	10.9404	-1.24538
105313393	chr4:105313393:C:T	5.07734e-07	3.6886	-2.95295e-10
105313494	chr4:105313494:G:A	0.000182931	10.8219	-1.24638
105313527	chr4:105313527:C:T	5.09935e-07	3.69293	-2.95295e-10
105313697	chr4:105313697:C:T	1.89486e-09	-1.83779	-0.0644151
105313712	chr4:105313712:C:T	4.28863e-07	3.51978	-2.95295e-10
105313727	chr4:105313727:TTGCTACTCTGTTACAAAATGTTTCTACATCTGACTTGGCCAGTAAAAAGTTGTTG:T	1.48659e-09	-1.83688	-0.307992
105313786	chr4:105313786:AAAC:A	1.21034e-09	-1.82196	-0.528495
105313791	chr4:105313791:AC:A	1.327e-09	-1.80831	-0.450115
105314227	chr4:105314227:A:G	4.96586e-09	-1.98419e-10	-0.938767
105314241	chr4:105314241:T:C	3.58605e-09	-1.98419e-10	-1.2643
105314398	chr4:105314398:C:T	1.71131e-09	-0.769257	-1.23484
105314408	chr4:105314408:A:G	8.38215e-09	-1.98419e-10	-0.415249
105314478	chr4:105314478:A:G	6.30151e-09	-1.98419e-10	-0.700564
105314486	chr4:105314486:G:T	9.48161e-07	4.31317	-2.95295e-10
105314496	chr4:105314496:T:C	6.38657e-09	-1.98419e-10	-0.687157
105314517	chr4:105314517:G:A	0.000102513	10.1778	-1.18142
105314669	chr4:105314669:G:A	3.55147e-09	-1.98419e-10	-1.27399
105314891	chr4:105314891:C:G	1.31325e-06	4.63891	-2.95295e-10
105315164	chr4:105315164:A:T	9.27834e-10	-1.83738	-0.778877
105315306	chr4:105315306:G:A	3.59042e-09	-1.98419e-10	-1.26308
105315372	chr4:105315372:A:G	4.29642e-09	-1.98419e-10	-1.08357
105315579	chr4:105315579:G:A	4.18476e-09	-1.98419e-10	-1.1099
105315824	chr4:105315824:A:T	5.2295e-09	-1.98419e-10	-0.887038
105315977	chr4:105315977:C:G	2.1031e-09	-1.79794	-2.95295e-10
105315984	chr4:105315984:C:A	9.20095e-09	-1.98419e-10	-0.322046
105315993	chr4:105315993:T:C	7.2687e-09	-0.557776	-2.95295e-10
105316015	chr4:105316015:A:G	4.90199e-09	-1.98419e-10	-0.951712
105316292	chr4:105316292:A:G	4.36449e-09	-1.98419e-10	-1.06785
105316398	chr4:105316398:A:G	1.93099e-09	-1.74464	-0.138682
105316403	chr4:105316403:A:G	0.000123079	10.4007	-1.22148
105316456	chr4:105316456:T:A	0.000158034	10.651	-1.22175
105316567	chr4:105316567:A:G	0.00011724	10.3517	-1.22112
105316615	chr4:105316615:G:A	0.000121304	10.3947	-1.23001
105316696	chr4:105316696:A:C	2.12368e-09	-1.7882	-2.95295e-10
105316778	chr4:105316778:G:A	4.56358e-09	-1.98419e-10	-1.02325
105317085	chr4:105317085:G:A	3.65149e-09	-1.98419e-10	-1.24622
105317143	chr4:105317143:A:G	0.000134351	10.4731	-1.20627
105317244	chr4:105317244:A:G	0.000170608	10.7274	-1.22165
105317287	chr4:105317287:C:T	0.000169771	10.722	-1.22112
105317610	chr4:105317610:T:C	4.71075e-09	-0.644312	-0.347196
105317728	chr4:105317728:G:C	3.5564e-09	-1.98419e-10	-1.27261
105317811	chr4:105317811:T:C	5.98856e-09	-1.98419e-10	-0.751503
105317881	chr4:105317881:T:C	1.47551e-09	-0.88659	-1.26576
105317983	chr4:105317983:G:A	9.66601e-05	10.1587	-1.22112
105318147	chr4:105318147:T:G	0.000102473	10.2178	-1.22179
105318490	chr4:105318490:T:C	9.96898e-07	4.36329	-2.95295e-10
105318615	chr4:105318615:T:G	5.7632e-09	-1.98419e-10	-0.789861
105318927	chr4:105318927:A:G	1.77912e-09	-0.77685	-1.18838
105319174	chr4:105319174:C:T	2.19839e-09	-1.75072	-0.00291331
105319319	chr4:105319319:G:A	6.15387e-10	-1.83899	-1.18787
105319449	chr4:105319449:GAA:G	5.62264e-09	-1.98419e-10	-0.814552
105319690	chr4:105319690:A:G	4.20829e-09	-1.98419e-10	-1.1043
105319718	chr4:105319718:T:C	5.25671e-09	-1.98419e-10	-0.881847
105319781	chr4:105319781:G:A	4.67858e-09	-1.98419e-10	-0.998359
105319944	chr4:105319944:G:A	6.21827e-05	9.75987	-1.26339
105320073	chr4:105320073:A:G	3.58071e-09	-1.98419e-10	-1.26579
105320078	chr4:105320078:T:C	6.30461e-05	9.77377	-1.2635
105320339	chr4:105320339:T:G	4.67675e-09	-1.98419e-10	-0.998751
105320359	chr4:105320359:G:A	3.55377e-09	-1.98419e-10	-1.27334
105320458	chr4:105320458:T:C	6.49819e-05	9.80426	-1.26375
105320595	chr4:105320595:C:A	4.82457e-09	-1.98419e-10	-0.967633
105320786	chr4:105320786:G:T	5.92544e-05	9.71174	-1.2635
105321057	chr4:105321057:T:C	7.95333e-05	10.0058	-1.26321
105321095	chr4:105321095:A:C	4.0593e-09	-1.98419e-10	-1.14034
105321110	chr4:105321110:C:T	6.36375e-09	-1.98419e-10	-0.690736
105321156	chr4:105321156:G:C	5.4982e-09	-1.98419e-10	-0.836933
105321505	chr4:105321505:T:C	2.25186e-09	-0.635726	-1.09387
105321622	chr4:105321622:G:A	4.67624e-09	-1.98419e-10	-0.99886
105321644	chr4:105321644:G:A	3.92e-09	-1.98419e-10	-1.17526
105321665	chr4:105321665:T:A	2.13808e-07	2.82373	-2.95295e-10
105321727	chr4:105321727:G:A	5.91719e-09	-1.98419e-10	-0.763492
105321761	chr4:105321761:G:A	3.65268e-09	-1.98419e-10	-1.24589
105321899	chr4:105321899:G:GA	2.46614e-09	-1.6387	-2.95295e-10
105321962	chr4:105321962:AG:A	1.92643e-09	-1.75724	-0.128441
105322058	chr4:105322058:A:G	1.25239e-06	4.59145	-2.95295e-10
105322169	chr4:105322169:T:C	1.98525e-09	-0.754397	-1.10121
105322212	chr4:105322212:G:T	8.2787e-05	9.63376	-0.851083
105322237	chr4:105322237:T:C	3.55173e-09	-1.98419e-10	-1.27392
105322246	chr4:105322246:T:C	2.12301e-05	8.37334	-0.951514
105322386	chr4:105322386:C:T	3.72133e-09	-1.98419e-10	-1.22727
105322401	chr4:105322401:T:C	1.06451e-08	-1.98419e-10	-0.176256
105322463	chr4:105322463:G:A	5.55109e-09	-1.98419e-10	-0.82736
105322578	chr4:105322578:A:T	3.36667e-07	3.27774	-2.95295e-10
105322622	chr4:105322622:A:G	2.71594e-08	1.17592	-0.415551
105322820	chr4:105322820:C:A	7.6959e-06	6.40709	-2.95295e-10
105322856	chr4:105322856:C:T	1.5018e-09	-0.865497	-1.26919
105323376	chr4:105323376:G:A	4.78584e-09	-1.98419e-10	-0.975691
105323559	chr4:105323559:A:G	1.99559e-09	-1.76152	-0.0888984
105323643	chr4:105323643:A:T	5.8358e-09	-1.98419e-10	-0.777342
105323719	chr4:105323719:C:A	4.8707e-09	-1.98419e-10	-0.958116
105323729	chr4:105323729:A:T	2.08389e-09	-1.80712	-2.95295e-10
105324143	chr4:105324143:A:ACTATG	1.09085e-07	3.40177	-1.251
105324436	chr4:105324436:C:T	4.67795e-09	-1.98419e-10	-0.998494
105324622	chr4:105324622:C:T	2.82847e-08	1.23896	-0.437994
105324624	chr4:105324624:T:C	2.69361e-08	1.1875	-0.435383
105324983	chr4:105324983:T:A	2.11231e-09	-1.79357	-2.95295e-10
105325087	chr4:105325087:G:A	4.67844e-09	-1.98419e-10	-0.998389
105325308	chr4:105325308:TATC:T	7.74467e-09	-1.98419e-10	-0.494349
105326133	chr4:105326133:C:T	3.73689e-09	-1.98419e-10	-1.2231
105326605	chr4:105326605:T:C	2.92456e-08	1.28409	-0.449717
105327073	chr4:105327073:T:C	6.17064e-09	-0.326293	-0.395258
105327244	chr4:105327244:T:C	2.34095e-07	2.91438	-2.95295e-10
105327353	chr4:105327353:AG:A	6.39984e-09	-0.296946	-0.388134
105327508	chr4:105327508:T:G	3.56373e-09	-1.98419e-10	-1.27055
105328216	chr4:105328216:G:A	9.36399e-08	1.9981	-2.95295e-10
105328375	chr4:105328375:C:T	2.11194e-09	-1.79375	-2.95295e-10
105328411	chr4:105328411:A:AC	5.93428e-09	-0.347254	-0.413354
105329125	chr4:105329125:CT:C	9.7597e-09	-0.263092	-2.95295e-10
105329176	chr4:105329176:T:C	2.1402e-09	-1.78045	-2.95295e-10
105329244	chr4:105329244:T:C	4.73993e-09	-1.98419e-10	-0.985331
105329490	chr4:105329490:A:G	3.55791e-09	-1.98419e-10	-1.27218
105329589	chr4:105329589:G:A	4.75799e-09	-1.98419e-10	-0.981528
105329638	chr4:105329638:C:T	4.75971e-09	-1.98419e-10	-0.981168
105329848	chr4:105329848:T:C	4.75696e-09	-1.98419e-10	-0.981745
105329976	chr4:105329976:C:T	1.50402e-09	-1.07034	-1.06287
105330070	chr4:105330070:C:A	4.49254e-09	-1.98419e-10	-1.03894
105330287	chr4:105330287:AAG:A	7.5127e-09	-1.98419e-10	-0.524758
105330291	chr4:105330291:A:ATC	7.684e-09	-1.98419e-10	-0.502213
105330317	chr4:105330317:A:G	8.15902e-09	-1.98419e-10	-0.442229
105330483	chr4:105330483:T:C	6.65608e-09	-0.738728	0.092906
105330557	chr4:105330557:C:T	1.51918e-08	-1.98419e-10	0.179402
105330562	chr4:105330562:G:C	3.65329e-09	-1.98419e-10	-1.24572
105331357	chr4:105331357:A:C	3.28807e-08	1.41946	-0.467927
105331406	chr4:105331406:T:C	4.7526e-09	-1.98419e-10	-0.982661
105331422	chr4:105331422:G:A	2.07669e-09	-1.81058	-2.95295e-10
105331431	chr4:105331431:A:G	1.53403e-09	-1.45126	-0.662194
105331434	chr4:105331434:C:T	4.37946e-09	-1.98419e-10	-1.06443
105331981	chr4:105331981:G:C	3.56761e-09	-1.98419e-10	-1.26946
105332052	chr4:105332052:A:G	1.7255e-09	-1.54322	-0.452622
105332104	chr4:105332104:T:C	2.00689e-09	-1.84477	-2.95295e-10
105332660	chr4:105332660:T:C	2.31745e-08	1.07196	-0.470262
105333195	chr4:105333195:G:T	1.93016e-09	-1.72223	-0.161515
105333376	chr4:105333376:A:G	2.7954e-08	-1.98419e-10	0.789208
105333449	chr4:105333449:T:A	9.64474e-10	-1.48332	-1.09421
105333517	chr4:105333517:C:A	2.00376e-09	-1.84633	-2.95295e-10
105333921	chr4:105333921:C:T	4.90803e-09	-1.98419e-10	-0.950481
105333955	chr4:105333955:G:A	5.29524e-08	2.09206	-0.664019
105334070	chr4:105334070:C:T	6.73029e-10	-1.83965	-1.09767
105334287	chr4:105334287:T:C	3.75511e-09	-1.98419e-10	-1.21824
105334432	chr4:105334432:T:C	2.21061e-09	-1.74497	-0.00311843
105334819	chr4:105334819:G:A	2.79892e-09	-1.51212	-2.95295e-10
105335139	chr4:105335139:A:G	3.51535e-09	-1.6459	0.361681
105335221	chr4:105335221:A:C	6.02938e-09	-1.98419e-10	-0.744709
105335229	chr4:105335229:C:G	3.55887e-09	-1.98419e-10	-1.27191
105335364	chr4:105335364:C:A	3.28234e-09	-0.143862	-1.20894
105335462	chr4:105335462:G:T	5.97231e-09	-1.98419e-10	-0.754221
105335506	chr4:105335506:T:C	4.75559e-09	-1.98419e-10	-0.982033
105335588	chr4:105335588:A:G	3.57296e-09	-1.98419e-10	-1.26796
105335850	chr4:105335850:A:C	7.64795e-09	-0.235508	-0.271408
105335979	chr4:105335979:C:A	5.03886e-09	-1.98419e-10	-0.924174
105336036	chr4:105336036:G:A	3.55919e-09	-1.98419e-10	-1.27182
105336210	chr4:105336210:T:C	2.82312e-09	-0.387388	-1.11612
105336350	chr4:105336350:C:T	2.01658e-09	-1.83995	-2.95295e-10
105336409	chr4:105336409:A:C	6.94716e-10	-1.826	-1.0796
105336730	chr4:105336730:C:A	3.96345e-09	-1.98419e-10	-1.16424
105336946	chr4:105336946:G:T	4.02456e-09	-1.98419e-10	-1.14894
105337247	chr4:105337247:T:A	4.37489e-09	-1.98419e-10	-1.06547
105337416	chr4:105337416:C:T	4.26682e-07	4.55998	-1.0453
105337571	chr4:105337571:T:C	2.7006e-09	-1.62552	0.0776369
105337832	chr4:105337832:A:G	7.04077e-10	-1.61821	-1.27401
105337962	chr4:105337962:C:T	3.88221e-09	-1.98419e-10	-1.18495
105338153	chr4:105338153:A:G	2.82303e-08	-1.98419e-10	0.799043
105338335	chr4:105338335:A:G	7.33765e-09	-0.548335	-2.95295e-10
105338415	chr4:105338415:T:C	6.03612e-09	-1.72793	0.984335
105338452	chr4:105338452:C:T	3.66405e-09	-1.98419e-10	-1.24278
105338524	chr4:105338524:T:G	5.48713e-09	-0.00205426	-0.836895
105338525	chr4:105338525:C:T	3.55176e-09	-1.98419e-10	-1.27391
105338552	chr4:105338552:CAT:C	3.73396e-09	-1.98419e-10	-1.22389
105338656	chr4:105338656:A:G	5.95536e-09	-1.98419e-10	-0.757062
105338830	chr4:105338830:T:C	7.66148e-09	-1.98419e-10	-0.505149
105339160	chr4:105339160:T:C	6.02039e-09	-1.98419e-10	-0.746202
105339270	chr4:105339270:C:T	2.80848e-09	-1.50871	-2.95295e-10
105339580	chr4:105339580:G:A	2.56211e-09	-1.60052	-2.95295e-10
105339594	chr4:105339594:C:T	2.13777e-08	0.743868	-0.222875
105339595	chr4:105339595:G:A	2.09117e-09	-1.80363	-2.95295e-10
105339849	chr4:105339849:A:G	2.13933e-09	-0.549768	-1.23109
105340117	chr4:105340117:C:T	2.53355e-07	2.99344	-2.95295e-10
105340138	chr4:105340138:GTATA:G	2.36333e-09	-0.666809	-1.01447
105340219	chr4:105340219:G:A	6.01763e-09	-1.98419e-10	-0.74666
105340333	chr4:105340333:C:T	5.86919e-09	-1.98419e-10	-0.771636
105340793	chr4:105340793:C:T	1.08755e-07	1.76058	0.387166
105340795	chr4:105340795:G:A	7.49426e-09	-1.98419e-10	-0.527216
105340808	chr4:105340808:A:G	4.43038e-09	-1.98419e-10	-1.05287
105340921	chr4:105340921:G:T	3.73521e-09	-1.98419e-10	-1.22355
105341010	chr4:105341010:C:T	6.28398e-10	-1.82073	-1.1852
105341258	chr4:105341258:T:C	2.23603e-07	2.86852	-2.95295e-10
105341277	chr4:105341277:A:G	5.03322e-09	-1.98419e-10	-0.925294
105341371	chr4:105341371:G:A	1.37443e-08	-1.98419e-10	0.0792706
105341678	chr4:105341678:C:T	3.88309e-09	-1.98419e-10	-1.18472
105341679	chr4:105341679:G:A	1.22818e-09	-1.71519	-0.620629
105341701	chr4:105341701:C:T	2.98282e-09	-1.44849	-2.95295e-10
105341731	chr4:105341731:T:C	2.23925e-09	-1.69555	-0.0396682
105341738	chr4:105341738:T:C	4.43333e-09	-1.98419e-10	-1.0522
105341740	chr4:105341740:T:C	3.20712e-09	-0.206633	-1.16935
105341924	chr4:105341924:T:C	2.12921e-09	-1.7856	-2.95295e-10
105342293	chr4:105342293:T:G	4.39246e-09	-0.356372	-0.705091
105342324	chr4:105342324:T:C	3.75765e-09	-1.98419e-10	-1.21756
105342457	chr4:105342457:C:T	3.74785e-09	-1.98419e-10	-1.22017
105342475	chr4:105342475:T:A	3.55198e-09	-1.98419e-10	-1.27385
105342524	chr4:105342524:T:C	2.595e-08	0.886248	-0.171432
105343432	chr4:105343432:T:C	3.64273e-08	2.11238	-1.05842
105343524	chr4:105343524:T:C	2.8863e-09	-0.235446	-1.24593
105343624	chr4:105343624:A:G	7.46614e-10	-1.73452	-1.09905
105343922	chr4:105343922:T:C	3.56661e-09	-1.98419e-10	-1.26974
105343939	chr4:105343939:CTCAT:C	7.10072e-10	-1.64118	-1.24256
105343978	chr4:105343978:T:A	7.07111e-10	-1.64168	-1.24624
105344275	chr4:105344275:T:C	3.41985e-08	1.06264	-0.0718117
105344503	chr4:105344503:C:T	3.56845e-08	1.01454	0.0188192
105344516	chr4:105344516:T:TA	3.70742e-08	1.10201	-0.0304456
105344580	chr4:105344580:G:A	1.82067e-07	2.66302	-2.95295e-10
105344612	chr4:105344612:C:T	3.41517e-08	1.0626	-0.0731426
105344788	chr4:105344788:A:G	3.58922e-09	-1.98419e-10	-1.26342
105345165	chr4:105345165:C:T	2.6624e-08	0.917043	-0.176582
105345503	chr4:105345503:C:T	5.73413e-09	-1.98419e-10	-0.794918
105345878	chr4:105345878:G:T	2.07929e-09	-1.80933	-2.95295e-10
105345910	chr4:105345910:A:T	7.82365e-09	-1.98419e-10	-0.484202
105345991	chr4:105345991:A:T	4.17666e-09	-1.98419e-10	-1.11184
105346259	chr4:105346259:T:G	3.88405e-09	-1.98419e-10	-1.18447
105346372	chr4:105346372:C:T	1.84982e-07	2.67891	-2.95295e-10
105346572	chr4:105346572:T:C	3.99337e-09	-0.11974	-1.03698
105346819	chr4:105346819:A:C	3.87485e-09	-1.98419e-10	-1.18685
105347082	chr4:105347082:C:T	1.29904e-08	-1.98419e-10	0.0228589
105347437	chr4:105347437:A:G	7.8446e-10	-1.71224	-1.07188
105347483	chr4:105347483:A:T	1.77424e-09	-0.727777	-1.2402
105347628	chr4:105347628:T:A	5.61142e-09	-1.98419e-10	-0.81655
105348020	chr4:105348020:G:A	2.48797e-08	-1.98419e-10	0.672699
105348047	chr4:105348047:G:A	3.65888e-09	-1.98419e-10	-1.2442
105348478	chr4:105348478:A:G	1.0397e-06	4.40533	-2.95295e-10
105348860	chr4:105348860:T:C	7.01745e-10	-1.75387	-1.14167
105349134	chr4:105349134:A:G	8.42735e-10	-1.58811	-1.12434
105349203	chr4:105349203:C:T	7.92763e-10	-1.76901	-1.00457
105349294	chr4:105349294:G:A	1.41869e-07	2.41355	-2.95295e-10
105349398	chr4:105349398:T:C	4.70359e-09	-1.98419e-10	-0.993028
105349633	chr4:105349633:A:T	3.60308e-09	-1.98419e-10	-1.25956
105349649	chr4:105349649:G:A	3.43458e-09	-1.30746	-2.95295e-10
105349727	chr4:105349727:G:A	7.82543e-10	-1.66638	-1.12018
105350365	chr4:105350365:T:C	7.92739e-10	-1.66396	-1.10966
105350660	chr4:105350660:T:C	5.07158e-09	-1.98419e-10	-0.917701
105350850	chr4:105350850:T:C	4.55471e-09	-1.98419e-10	-1.02519
105352280	chr4:105352280:G:C	1.36518e-08	0.888748	-0.816231
105353413	chr4:105353413:G:A	5.00892e-09	-1.98419e-10	-0.930133
105353829	chr4:105353829:T:C	4.46914e-09	-1.98419e-10	-1.04416
105353945	chr4:105353945:G:A	4.17732e-09	-1.98419e-10	-1.11168
105355285	chr4:105355285:G:A	4.13049e-09	-1.98419e-10	-1.12296
105355371	chr4:105355371:T:G	1.21202e-07	2.25611	-2.95295e-10
105355420	chr4:105355420:C:T	1.27695e-09	-1.02261	-1.27427
105355557	chr4:105355557:T:A	1.44443e-08	0.812825	-0.68388
105356266	chr4:105356266:T:G	3.73594e-09	-1.98419e-10	-1.22335
105356335	chr4:105356335:T:A	3.62182e-09	-1.98419e-10	-1.25438
105356380	chr4:105356380:G:A	1.77892e-08	-1.98419e-10	0.337237
105356502	chr4:105356502:C:T	4.06785e-09	-1.98419e-10	-1.13824
105356523	chr4:105356523:A:G	1.73883e-08	-1.98419e-10	0.314444
105356625	chr4:105356625:G:A	4.44869e-09	-1.98419e-10	-1.04874
105356718	chr4:105356718:C:T	4.99323e-09	-1.77028	0.837014
105356930	chr4:105356930:G:T	3.9395e-09	-1.98419e-10	-1.1703
105356939	chr4:105356939:C:T	1.49657e-07	2.467	-2.95295e-10
105357276	chr4:105357276:G:A	4.07796e-09	-1.98419e-10	-1.13576
105357643	chr4:105357643:T:TACTA	1.95891e-08	-1.98419e-10	0.433617
105358450	chr4:105358450:A:C	1.91098e-08	-1.98419e-10	0.408849
105358576	chr4:105358576:T:G	3.83131e-09	-1.98419e-10	-1.19815
105358590	chr4:105358590:A:G	3.49792e-08	1.85241	-0.839014
105359094	chr4:105359094:T:C	4.159e-08	2.41918	-1.23268
105359684	chr4:105359684:T:C	5.35693e-08	2.67221	-1.23259
105360091	chr4:105360091:A:G	2.31691e-09	-1.70112	-2.95295e-10
105360621	chr4:105360621:G:T	9.99377e-08	2.06319	-2.95295e-10
105360960	chr4:105360960:C:T	3.31691e-08	1.84372	-0.883451
105361008	chr4:105361008:C:T	3.1866e-08	1.81354	-0.893356
105361903	chr4:105361903:A:G	1.95282e-08	-1.98419e-10	0.430505
105361981	chr4:105361981:G:A	4.5487e-09	-1.98419e-10	-1.02651
105362532	chr4:105362532:T:C	4.73498e-09	-1.98419e-10	-0.986376
105362880	chr4:105362880:G:A	2.21386e-08	-1.98419e-10	0.555967
105363736	chr4:105363736:G:A	4.27354e-08	2.11621	-0.902539
105364097	chr4:105364097:G:A	3.63405e-09	-1.98419e-10	-1.25101
105364150	chr4:105364150:A:C	1.77397e-08	-1.98419e-10	0.334452
105364521	chr4:105364521:A:G	1.15494e-07	2.20787	-2.95295e-10
105364719	chr4:105364719:T:C	5.62652e-08	2.43413	-0.945411
105364817	chr4:105364817:G:T	2.5329e-08	1.23167	-0.541073
105365143	chr4:105365143:C:T	5.23011e-09	-1.98419e-10	-0.886921
105365208	chr4:105365208:G:T	7.50754e-08	1.77714	-2.95295e-10
105365278	chr4:105365278:C:G	4.49965e-09	-1.98419e-10	-1.03735
105365279	chr4:105365279:A:G	4.55122e-09	-1.98419e-10	-1.02596
105365312	chr4:105365312:C:G	3.80638e-09	-1.98419e-10	-1.20468
105365349	chr4:105365349:G:A	4.61603e-09	-1.98419e-10	-1.01182
105365415	chr4:105365415:C:G	5.40602e-09	0.0301042	-0.883944
105365618	chr4:105365618:A:C	7.41689e-08	1.76499	-2.95295e-10
105365790	chr4:105365790:C:T	6.14186e-09	0.510546	-1.23677
105365881	chr4:105365881:T:G	3.84461e-09	-1.98419e-10	-1.19468
105365979	chr4:105365979:G:A	1.35598e-07	2.77671	-0.408372
105366009	chr4:105366009:A:G	7.34666e-09	0.335691	-0.8828
105366173	chr4:105366173:C:T	3.0811e-08	0.52148	0.365038
105366187	chr4:105366187:T:G	2.03817e-08	0.900262	-0.426977
105366197	chr4:105366197:G:A	1.10974e-07	3.21271	-1.04477
105366429	chr4:105366429:C:T	8.71265e-10	-1.5576	-1.12156
105366581	chr4:105366581:G:A	2.25899e-09	-1.72643	-2.95295e-10
105367035	chr4:105367035:A:G	7.60811e-10	-1.58496	-1.22976
105367045	chr4:105367045:T:C	5.41584e-09	0.376062	-1.22809
105367063	chr4:105367063:G:A	3.76222e-09	0.0532444	-1.26959
105367078	chr4:105367078:G:A	5.89006e-09	0.10321	-0.871297
105367225	chr4:105367225:ACCT:A	6.05081e-09	-1.98419e-10	-0.741161
105367260	chr4:105367260:G:A	1.7994e-08	-1.98419e-10	0.348685
105367347	chr4:105367347:G:A	3.80886e-09	-1.20402	-2.95295e-10
105367439	chr4:105367439:G:T	2.04733e-08	0.922359	-0.444591
105367670	chr4:105367670:C:T	8.55222e-08	2.95116	-1.04374
105367678	chr4:105367678:T:G	5.54823e-09	-1.98419e-10	-0.827875
105367831	chr4:105367831:G:A	3.69533e-09	-1.98419e-10	-1.23428
105368215	chr4:105368215:T:C	1.75186e-08	-1.98419e-10	0.321912
105368274	chr4:105368274:T:C	4.94021e-09	-0.0916604	-0.852286
105368557	chr4:105368557:C:A	2.0829e-08	0.93116	-0.436166
105368903	chr4:105368903:C:G	5.50286e-09	-0.000689627	-0.835396
105369264	chr4:105369264:G:A	4.55494e-09	-0.0732263	-0.951914
105369330	chr4:105369330:T:G	5.17902e-09	0.00255386	-0.899291
105369454	chr4:105369454:A:AC	3.55302e-09	-1.98419e-10	-1.27356
105369600	chr4:105369600:G:A	2.01049e-09	-1.84298	-2.95295e-10
105369643	chr4:105369643:A:G	3.64535e-09	-1.98419e-10	-1.2479
105370385	chr4:105370385:T:C	1.62972e-08	-1.98419e-10	0.249641
105370387	chr4:105370387:C:G	5.44847e-09	0.0498221	-0.895841
105370452	chr4:105370452:CTA:C	2.16967e-08	0.960337	-0.42453
105370525	chr4:105370525:T:C	9.88083e-09	0.97054	-1.2213
105370606	chr4:105370606:G:A	4.04487e-09	-1.98419e-10	-1.1439
105370667	chr4:105370667:G:A	8.79635e-08	3.00304	-1.06747
105370952	chr4:105370952:G:A	6.10917e-09	0.113159	-0.844723
105371065	chr4:105371065:T:TA	4.55361e-09	-1.98419e-10	-1.02543
105371151	chr4:105371151:G:A	5.82537e-09	0.0912153	-0.870347
105371492	chr4:105371492:A:T	1.02443e-07	2.08795	-2.95295e-10
105371646	chr4:105371646:C:T	1.06705e-07	2.12871	-2.95295e-10
105371968	chr4:105371968:A:G	5.51994e-09	0.381637	-1.21462
105371969	chr4:105371969:T:A	5.45537e-09	0.370276	-1.21503
105372023	chr4:105372023:G:A	1.09899e-09	-1.19098	-1.25598
105372060	chr4:105372060:G:A	2.01674e-09	-1.83987	-2.95295e-10
105372277	chr4:105372277:C:T	1.24324e-07	2.28154	-2.95295e-10
105372299	chr4:105372299:T:C	5.33204e-09	-1.98419e-10	-0.867619
105372320	chr4:105372320:G:A	3.71609e-09	-1.98419e-10	-1.22868
105372473	chr4:105372473:A:G	4.6231e-09	-1.98419e-10	-1.01029
105372697	chr4:105372697:T:C	7.32823e-09	0.369174	-0.918793
105372698	chr4:105372698:G:A	8.34913e-09	0.449388	-0.868584
105373037	chr4:105373037:C:A	5.60866e-09	0.038839	-0.85588
105373123	chr4:105373123:G:GC	1.19156e-07	2.64721	-0.408134
105373186	chr4:105373186:A:T	6.2698e-09	0.153246	-0.858855
105373460	chr4:105373460:A:G	3.5601e-09	-1.98419e-10	-1.27156
105373571	chr4:105373571:A:C	1.85289e-08	-1.98419e-10	0.377981
105373691	chr4:105373691:C:A	4.26111e-09	-1.98419e-10	-1.09182
105374546	chr4:105374546:T:A	2.21813e-07	1.8836	0.976877
105374690	chr4:105374690:T:C	6.27094e-09	0.207296	-0.912723
105374938	chr4:105374938:C:T	4.07483e-09	-1.98419e-10	-1.13652
105375753	chr4:105375753:C:T	4.31738e-08	-1.98419e-10	1.22388
105376005	chr4:105376005:A:C	3.61169e-09	-1.98419e-10	-1.25718
105376032	chr4:105376032:A:G	6.46738e-09	-1.98419e-10	-0.674583
105376169	chr4:105376169:G:A	9.11563e-08	1.97122	-2.95295e-10
105376173	chr4:105376173:A:G	9.25357e-09	-1.98419e-10	-0.316344
105376219	chr4:105376219:C:T	1.03488e-09	-1.31075	-1.19632
105376339	chr4:105376339:C:T	4.97898e-06	5.97163	-2.95295e-10
105376356	chr4:105376356:G:A	5.56007e-06	6.08201	-2.95295e-10
105376473	chr4:105376473:T:C	9.39856e-08	2.00179	-2.95295e-10
105376507	chr4:105376507:G:A	6.86812e-09	0.18291	-0.797373
105376773	chr4:105376773:T:C	5.49092e-09	-1.98419e-10	-0.838258
105376955	chr4:105376955:C:A	6.02543e-09	-1.98419e-10	-0.745365
105377004	chr4:105377004:T:C	1.0628e-08	-1.98419e-10	-0.177864
105377237	chr4:105377237:A:G	6.85857e-10	-1.80078	-1.11766
105377407	chr4:105377407:A:G	3.56707e-09	-1.98419e-10	-1.26961
105377526	chr4:105377526:T:A	1.26466e-07	2.29862	-2.95295e-10
105377739	chr4:105377739:C:T	4.31007e-09	-0.470351	-0.610049
105378382	chr4:105378382:A:G	6.2699e-09	0.113213	-0.818806
105378572	chr4:105378572:A:G	9.26222e-08	1.98718	-2.95295e-10
105379138	chr4:105379138:T:TA	6.36645e-09	0.466421	-1.15673
105379326	chr4:105379326:G:C	6.57613e-10	-1.68732	-1.27318
105379459	chr4:105379459:AGATAGAT:A	3.55074e-09	-1.98419e-10	-1.2742
105379513	chr4:105379513:G:A	6.845e-10	-1.77925	-1.14117
105379699	chr4:105379699:T:C	5.7577e-09	-1.98419e-10	-0.790815
105379804	chr4:105379804:T:C	3.61176e-09	-1.98419e-10	-1.25716
105379994	chr4:105379994:T:C	2.4605e-08	1.06021	-0.39861
105380118	chr4:105380118:T:C	6.0798e-09	-1.98419e-10	-0.736383
105380146	chr4:105380146:C:T	4.22198e-09	-1.98419e-10	-1.10105
105380203	chr4:105380203:CT:C	6.31877e-10	-1.72847	-1.27195
105380400	chr4:105380400:C:T	4.01646e-09	-1.98419e-10	-1.15095
105380420	chr4:105380420:C:G	6.31918e-09	0.0879893	-0.785754
105380569	chr4:105380569:G:A	6.06406e-09	-1.98419e-10	-0.738974
105380741	chr4:105380741:T:A	3.92178e-09	-0.585749	-0.589059
105380751	chr4:105380751:AAT:A	3.66207e-09	-1.98419e-10	-1.24333
105380796	chr4:105380796:T:C	3.71062e-09	-1.98419e-10	-1.23015
105380838	chr4:105380838:GT:G	3.997e-09	-1.98419e-10	-1.15581
105380919	chr4:105380919:T:C	5.84307e-09	-0.776098	-2.95295e-10
105380988	chr4:105380988:C:T	2.12163e-09	-1.78917	-2.95295e-10
105381023	chr4:105381023:G:A	6.87969e-09	0.156901	-0.769682
105381251	chr4:105381251:T:C	6.71031e-09	0.163176	-0.800884
105381527	chr4:105381527:T:C	7.19518e-10	-1.76812	-1.10241
105381563	chr4:105381563:T:C	7.31562e-09	0.239191	-0.790533
105381642	chr4:105381642:G:C	1.1365e-08	-1.98419e-10	-0.11082
105381819	chr4:105381819:G:C	4.17918e-09	-1.98419e-10	-1.11124
105382276	chr4:105382276:T:C	3.98797e-09	-0.584704	-0.573368
105382389	chr4:105382389:G:A	6.40398e-09	0.089526	-0.77396
105382725	chr4:105382725:G:A	9.98886e-10	-1.4917	-1.05077
105382854	chr4:105382854:C:T	4.69896e-09	-1.98419e-10	-0.994013
105383010	chr4:105383010:AAAAT:A	5.20119e-09	-1.98419e-10	-0.892466
105383377	chr4:105383377:T:G	6.74486e-10	-1.7951	-1.14006
105383497	chr4:105383497:C:T	4.47599e-09	-0.427907	-0.614719
105383526	chr4:105383526:T:C	9.64115e-10	-1.52812	-1.04978
105383620	chr4:105383620:C:T	4.78701e-09	-1.98419e-10	-0.975449
105383699	chr4:105383699:A:G	9.68861e-10	-1.37156	-1.20143
105383700	chr4:105383700:A:T	6.67131e-09	0.112563	-0.7561
105384032	chr4:105384032:G:T	2.05551e-09	-1.82083	-2.95295e-10
105384123	chr4:105384123:G:C	4.18744e-09	-0.523666	-0.585598
105384133	chr4:105384133:A:G	5.99937e-09	-1.98419e-10	-0.7497
105384223	chr4:105384223:C:T	6.52599e-10	-1.69387	-1.27428
105384226	chr4:105384226:T:C	6.76411e-09	0.183308	-0.81303
105384606	chr4:105384606:A:T	1.00908e-09	-1.32856	-1.20375
105384845	chr4:105384845:C:T	8.07341e-08	1.84981	-2.95295e-10
105385334	chr4:105385334:GTCTTT:G	1.11714e-08	0.370219	-0.498214
105385559	chr4:105385559:G:A	8.19037e-09	0.777078	-1.21547
105386128	chr4:105386128:A:G	1.05914e-09	-1.26318	-1.22072
105386148	chr4:105386148:T:C	1.03521e-07	2.09842	-2.95295e-10
105386384	chr4:105386384:A:G	4.26553e-09	-1.98419e-10	-1.09079
105386411	chr4:105386411:T:C	9.2173e-08	2.01057	-0.028252
105386550	chr4:105386550:G:A	4.43935e-09	-1.98419e-10	-1.05085
105386891	chr4:105386891:C:G	1.03947e-07	2.10253	-2.95295e-10
105387206	chr4:105387206:A:G	1.1164e-07	2.15865	0.0152774
105387400	chr4:105387400:A:C	9.15931e-10	-1.37869	-1.25048
105387432	chr4:105387432:G:A	9.94109e-08	2.05791	-2.95295e-10
105387479	chr4:105387479:T:C	4.05271e-09	-1.98419e-10	-1.14197
105387561	chr4:105387561:A:G	6.34585e-10	-1.7407	-1.25544
105387850	chr4:105387850:TG:T	5.71429e-10	-1.83365	-1.26732
105388067	chr4:105388067:G:A	3.55876e-09	-1.98419e-10	-1.27194
105388438	chr4:105388438:A:T	7.33053e-10	-1.66728	-1.18461
105388508	chr4:105388508:C:T	2.35635e-09	-1.68424	-2.95295e-10
105388530	chr4:105388530:A:C	3.70122e-09	-1.98419e-10	-1.23269
105388833	chr4:105388833:AAAG:A	4.33995e-09	-1.98419e-10	-1.07349
105389009	chr4:105389009:A:C	9.96081e-10	-1.27995	-1.26533
105389063	chr4:105389063:T:A	5.25663e-09	0.322676	-1.20454
105389363	chr4:105389363:T:G	9.82035e-10	-1.29331	-1.26617
105389381	chr4:105389381:G:A	5.17627e-09	-1.98419e-10	-0.897269
105389432	chr4:105389432:C:T	7.60586e-10	-1.63944	-1.17558
105389566	chr4:105389566:C:G	6.96975e-10	-1.76434	-1.13802
105389643	chr4:105389643:TAA:T	2.96439e-08	-1.98419e-10	0.847901
105389666	chr4:105389666:A:T	5.78233e-09	-1.98419e-10	-0.786546
105389758	chr4:105389758:T:C	6.74385e-10	-1.69476	-1.24054
105389817	chr4:105389817:A:T	5.71708e-09	-1.98419e-10	-0.797896
105390057	chr4:105390057:G:A	6.52588e-10	-1.69471	-1.27345
105390137	chr4:105390137:C:T	9.65808e-10	-1.31639	-1.25975
105390886	chr4:105390886:G:A	4.3219e-09	-1.98419e-10	-1.07766
105391036	chr4:105391036:G:A	6.78865e-10	-1.67836	-1.25033
105391302	chr4:105391302:A:G	6.83846e-10	-1.6591	-1.26228
105391681	chr4:105391681:T:C	6.82703e-10	-1.77125	-1.1518
105391712	chr4:105391712:C:T	6.79043e-10	-1.69068	-1.23774
105391781	chr4:105391781:C:T	7.54521e-10	-1.63592	-1.18711
105391892	chr4:105391892:G:A	2.76677e-09	-1.52367	-2.95295e-10
105391949	chr4:105391949:T:C	6.81969e-10	-1.68442	-1.23971
105392016	chr4:105392016:AAAAT:A	1.98361e-07	2.06447	0.684262
105392382	chr4:105392382:C:A	3.578e-09	-1.98419e-10	-1.26655
105392615	chr4:105392615:G:A	3.55428e-09	-1.98419e-10	-1.2732
105392670	chr4:105392670:T:C	9.80248e-10	-1.29298	-1.26833
105392777	chr4:105392777:A:G	3.58554e-09	-1.98419e-10	-1.26444
105392860	chr4:105392860:G:A	6.60932e-10	-1.68254	-1.27292
105392897	chr4:105392897:C:G	3.81425e-09	-1.98419e-10	-1.20261
105392960	chr4:105392960:G:A	6.62535e-10	-1.67883	-1.27421
105393047	chr4:105393047:A:C	6.27922e-10	-1.73305	-1.27364
105393163	chr4:105393163:G:A	5.21599e-09	-1.98419e-10	-0.889626
105393215	chr4:105393215:C:T	5.5831e-09	-1.98419e-10	-0.82161
105393259	chr4:105393259:T:C	5.34508e-09	-1.98419e-10	-0.865177
105393398	chr4:105393398:C:T	3.64431e-09	-1.98419e-10	-1.24819
105393441	chr4:105393441:G:A	3.66779e-09	-1.98419e-10	-1.24177
105393597	chr4:105393597:C:T	6.4444e-10	-1.70695	-1.27378
105393751	chr4:105393751:G:A	5.79331e-09	-1.98419e-10	-0.784649
105393874	chr4:105393874:G:A	3.71318e-09	-1.98419e-10	-1.22946
105393924	chr4:105393924:A:G	6.43709e-10	-1.70775	-1.27412
105394323	chr4:105394323:G:A	3.63985e-09	-1.98419e-10	-1.24941
105394553	chr4:105394553:T:C	1.67732e-08	0.542788	-0.26436
105394572	chr4:105394572:G:A	3.21757e-09	-1.37273	-2.95295e-10
105394876	chr4:105394876:C:T	1.08101e-08	-1.98419e-10	-0.160873
105394945	chr4:105394945:C:A	6.2192e-10	-1.74206	-1.27424
105395091	chr4:105395091:A:G	3.62065e-09	-1.98419e-10	-1.2547
105395104	chr4:105395104:C:T	4.71443e-09	-1.98419e-10	-0.990725
105395175	chr4:105395175:AT:A	6.64561e-10	-1.72244	-1.22754
105395270	chr4:105395270:C:T	9.16058e-10	-1.40112	-1.22791
105395290	chr4:105395290:G:GT	6.1133e-10	-1.75979	-1.27369
105395299	chr4:105395299:T:TA	6.22036e-10	-1.74181	-1.2743
105395353	chr4:105395353:A:AT	6.24246e-10	-1.73851	-1.27405
105395425	chr4:105395425:TTG:T	6.29209e-10	-1.73047	-1.27418
105395448	chr4:105395448:C:T	6.66331e-10	-1.73151	-1.21582
105395538	chr4:105395538:G:A	8.64361e-10	-1.42274	-1.26437
105395542	chr4:105395542:A:T	1.04085e-07	2.10385	-2.95295e-10
105395754	chr4:105395754:G:A	6.70773e-10	-1.71684	-1.22384
105395795	chr4:105395795:G:C	3.85987e-09	-1.98419e-10	-1.19072
105395899	chr4:105395899:G:A	1.82651e-08	0.584173	-0.220537
105395912	chr4:105395912:T:G	7.74929e-10	-1.65382	-1.14252
105395914	chr4:105395914:T:C	6.36706e-10	-1.7185	-1.2743
105395959	chr4:105395959:C:T	6.36494e-10	-1.72005	-1.27308
105396213	chr4:105396213:T:TATAAA	6.20184e-10	-1.74482	-1.27427
105396228	chr4:105396228:A:G	3.6293e-09	-1.98419e-10	-1.25231
105396272	chr4:105396272:C:G	6.15034e-10	-1.75314	-1.27429
105396341	chr4:105396341:CCAAA:C	6.24265e-10	-1.73831	-1.27422
105396354	chr4:105396354:TA:T	2.01234e-09	-1.84206	-2.95295e-10
105396653	chr4:105396653:G:C	3.9939e-09	-1.98419e-10	-1.15659
105396654	chr4:105396654:C:T	6.47197e-10	-1.74678	-1.22968
105396727	chr4:105396727:G:T	6.12515e-10	-1.7574	-1.27413
105397238	chr4:105397238:A:G	3.6092e-09	-1.98419e-10	-1.25787
105397299	chr4:105397299:G:A	6.3529e-10	-1.74978	-1.24525
105397354	chr4:105397354:G:A	3.61043e-09	-1.98419e-10	-1.25753
105397469	chr4:105397469:G:A	7.57214e-10	-1.65655	-1.16291
105397563	chr4:105397563:G:A	3.81376e-09	-1.98419e-10	-1.20274
105397611	chr4:105397611:T:C	6.26837e-10	-1.73447	-1.27395
105397651	chr4:105397651:G:A	4.21979e-09	-1.98419e-10	-1.10157
105397777	chr4:105397777:C:G	4.08895e-09	-1.98419e-10	-1.13307
105398063	chr4:105398063:A:C	4.20356e-09	-1.98419e-10	-1.10542
105398117	chr4:105398117:G:A	3.62183e-09	-1.98419e-10	-1.25437
105398178	chr4:105398178:C:G	6.20666e-10	-1.74449	-1.27383
105398327	chr4:105398327:C:CA	8.04724e-09	-1.98419e-10	-0.456025
105398336	chr4:105398336:ACT:A	6.19317e-10	-1.74623	-1.27426
105398527	chr4:105398527:T:C	6.21713e-10	-1.74242	-1.27421
105398539	chr4:105398539:C:T	7.72924e-06	6.41141	-2.95295e-10
105398685	chr4:105398685:A:G	1.89948e-08	0.541694	-0.138881
105398961	chr4:105398961:A:C	2.12122e-09	-1.78936	-2.95295e-10
105399289	chr4:105399289:G:A	6.15165e-10	-1.75321	-1.27401
105399432	chr4:105399432:G:A	7.43096e-10	-1.68533	-1.15295
105399621	chr4:105399621:G:C	1.04213e-09	-1.80302	-0.697063
105399975	chr4:105399975:G:T	3.81365e-09	-1.98419e-10	-1.20277
105400073	chr4:105400073:T:C	8.57396e-10	-1.42629	-1.26892
105400266	chr4:105400266:C:T	8.53089e-10	-1.42614	-1.27411
105400732	chr4:105400732:G:A	6.79699e-10	-1.65402	-1.27344
105400776	chr4:105400776:G:A	2.50601e-09	-1.62266	-2.95295e-10
105400871	chr4:105400871:A:C	5.76243e-09	-1.98419e-10	-0.789994
105400898	chr4:105400898:G:C	4.11167e-09	-1.98419e-10	-1.12752
105401003	chr4:105401003:G:A	5.07292e-09	-1.98419e-10	-0.917437
105401031	chr4:105401031:C:T	6.11939e-10	-1.75954	-1.27293
105401121	chr4:105401121:G:A	4.30433e-09	-1.98419e-10	-1.08173
105401139	chr4:105401139:A:G	8.12265e-10	-1.47634	-1.27294
105401190	chr4:105401190:C:T	8.6462e-10	-1.41401	-1.27281
105401264	chr4:105401264:G:C	6.25296e-10	-1.73666	-1.27423
105401607	chr4:105401607:G:A	9.71596e-09	-1.98419e-10	-0.267584
105401901	chr4:105401901:A:G	3.29703e-08	1.15149	-0.197232
105402198	chr4:105402198:G:A	3.59461e-09	-1.98419e-10	-1.26192
105402230	chr4:105402230:G:A	4.00426e-09	-1.98419e-10	-1.15399
105402403	chr4:105402403:T:C	5.7251e-09	-1.98419e-10	-0.796494
105402411	chr4:105402411:C:G	3.62097e-09	-1.98419e-10	-1.25461
105402435	chr4:105402435:G:A	3.55502e-09	-1.98419e-10	-1.27299
105402539	chr4:105402539:C:T	5.67343e-09	-1.98419e-10	-0.80556
105402783	chr4:105402783:A:G	8.50469e-09	-1.98419e-10	-0.400736
105402972	chr4:105402972:C:A	4.98545e-09	-1.98419e-10	-0.934829
105402976	chr4:105402976:ATTCT:A	4.78749e-09	-1.98419e-10	-0.975347
105403198	chr4:105403198:TG:T	1.7095e-09	-0.734531	-1.27062
105403199	chr4:105403199:G:T	2.38721e-09	-1.67123	-2.95295e-10
105403322	chr4:105403322:A:G	6.31685e-10	-1.72925	-1.27147
105403533	chr4:105403533:A:C	4.55862e-09	-1.02433	-2.95295e-10
105403821	chr4:105403821:A:G	5.53203e-09	-1.98419e-10	-0.830798
105403868	chr4:105403868:T:C	2.84115e-09	-1.49715	-2.95295e-10
105403949	chr4:105403949:T:G	6.4584e-10	-1.82031	-1.15825
105404188	chr4:105404188:AC:A	6.42961e-10	-1.70874	-1.27429
105404320	chr4:105404320:C:T	4.26083e-09	-1.98419e-10	-1.09189
105404423	chr4:105404423:A:G	3.56598e-09	-1.98419e-10	-1.26991
105404641	chr4:105404641:A:T	6.2569e-10	-1.7361	-1.27415
105404697	chr4:105404697:T:A	6.44931e-10	-1.80241	-1.17755
105404743	chr4:105404743:C:T	6.52786e-10	-1.81422	-1.15364
105404808	chr4:105404808:A:G	6.94033e-10	-1.63864	-1.26795
105405345	chr4:105405345:T:C	4.20465e-09	-1.98419e-10	-1.10516
105405412	chr4:105405412:C:T	1.63117e-09	-0.783133	-1.26892
105405425	chr4:105405425:A:G	1.00832e-09	-1.64872	-0.884349
105405489	chr4:105405489:C:A	1.58402e-09	-0.813332	-1.26805
105405790	chr4:105405790:A:G	3.56574e-09	-1.98419e-10	-1.26998
105405913	chr4:105405913:T:C	5.74201e-09	-1.98419e-10	-0.793544
105405955	chr4:105405955:CAA:C	4.77702e-09	-1.98419e-10	-0.977537
105405959	chr4:105405959:A:G	3.63042e-09	-1.98419e-10	-1.25201
105406383	chr4:105406383:G:A	4.35135e-09	-1.98419e-10	-1.07087
105406455	chr4:105406455:G:C	7.08628e-10	-1.71348	-1.1723
105406622	chr4:105406622:G:A	6.34522e-10	-1.72425	-1.27199
105407043	chr4:105407043:A:G	6.91708e-10	-1.6436	-1.26634
105407360	chr4:105407360:G:A	5.63484e-09	-1.98419e-10	-0.812384
105407534	chr4:105407534:AT:A	6.84544e-10	-1.65309	-1.26726
105407939	chr4:105407939:T:C	4.17797e-09	-1.98419e-10	-1.11153
105408292	chr4:105408292:G:A	6.97271e-10	-1.72821	-1.17373
105408456	chr4:105408456:G:C	8.04223e-10	-1.49046	-1.26877
105408568	chr4:105408568:T:C	3.76759e-09	-1.98419e-10	-1.21492
105408592	chr4:105408592:T:A	4.6701e-09	-1.98419e-10	-1.00017
105409124	chr4:105409124:A:G	1.01898e-09	-1.24836	-1.27419
105409315	chr4:105409315:A:T	4.20149e-09	-1.98419e-10	-1.10591
105409331	chr4:105409331:G:A	1.03714e-09	-1.23063	-1.27426
105409399	chr4:105409399:G:A	3.65083e-09	-1.98419e-10	-1.2464
105409403	chr4:105409403:A:G	1.00032e-09	-1.26677	-1.27426
105409793	chr4:105409793:G:C	7.89369e-08	1.8273	-2.95295e-10
105409843	chr4:105409843:C:G	7.91036e-09	-1.98419e-10	-0.47318
105409944	chr4:105409944:C:A	3.80142e-09	-1.98419e-10	-1.20598
105410103	chr4:105410103:C:T	8.44054e-10	-1.43975	-1.27114
105410116	chr4:105410116:C:T	1.00208e-07	2.0659	-2.95295e-10
105410223	chr4:105410223:C:T	7.17788e-10	-1.71095	-1.16199
105410378	chr4:105410378:G:T	3.65159e-09	-1.98419e-10	-1.24619
105410635	chr4:105410635:A:G	7.11116e-10	-1.70395	-1.17832
105410735	chr4:105410735:C:T	5.77128e-09	-1.98419e-10	-0.78846
105410955	chr4:105410955:A:G	3.8291e-09	-1.98419e-10	-1.19872
105411042	chr4:105411042:A:G	7.94479e-10	-1.49745	-1.27397
105412140	chr4:105412140:T:C	3.64207e-09	-1.98419e-10	-1.2488
105412403	chr4:105412403:T:C	7.21172e-10	-1.68339	-1.18484
105412556	chr4:105412556:A:G	3.0549e-09	-1.42461	-2.95295e-10
105412926	chr4:105412926:G:A	6.63081e-10	-1.79073	-1.16148
105413164	chr4:105413164:T:A	3.69672e-09	-1.98419e-10	-1.23391
105413167	chr4:105413167:A:G	2.40238e-08	0.63769	-2.95295e-10
105413406	chr4:105413406:C:T	6.14647e-10	-1.75398	-1.27408
105413581	chr4:105413581:T:C	3.77212e-09	-1.98419e-10	-1.21372
105414068	chr4:105414068:C:G	5.61418e-09	-1.98419e-10	-0.816058
105414091	chr4:105414091:G:GA	3.55319e-09	-1.98419e-10	-1.27351
105414333	chr4:105414333:G:T	8.11559e-10	-1.70746	-1.04269
105414337	chr4:105414337:A:G	4.09034e-09	-1.98419e-10	-1.13273
105414346	chr4:105414346:G:C	5.3496e-09	-1.98419e-10	-0.864332
105414794	chr4:105414794:G:A	8.87588e-10	-1.42288	-1.23772
105414855	chr4:105414855:G:A	9.9041e-09	-0.248405	-2.95295e-10
105415095	chr4:105415095:G:A	5.35788e-09	-1.98419e-10	-0.862785
105415698	chr4:105415698:C:T	1.10521e-09	-1.32953	-1.11179
105416122	chr4:105416122:T:C	7.2956e-10	-1.83511	-1.02156
105416540	chr4:105416540:A:C	3.56765e-09	-1.98419e-10	-1.26945
105416788	chr4:105416788:C:A	3.74455e-09	-1.98419e-10	-1.22105
105417276	chr4:105417276:A:G	5.63798e-09	-1.98419e-10	-0.811828
105417277	chr4:105417277:C:T	6.47088e-06	6.23371	-2.95295e-10
105417333	chr4:105417333:A:C	2.54646e-09	-1.60665	-2.95295e-10
105417585	chr4:105417585:G:A	1.07163e-09	-1.19841	-1.27377
105417634	chr4:105417634:T:A	3.81739e-09	-1.98419e-10	-1.20179
105417875	chr4:105417875:G:T	5.64449e-09	-1.98419e-10	-0.810675
105417980	chr4:105417980:T:G	1.82164e-08	0.569862	-0.208895
105417987	chr4:105417987:G:A	3.5506e-09	-1.98419e-10	-1.27424
105418581	chr4:105418581:C:T	6.34607e-10	-1.72204	-1.27406
105418609	chr4:105418609:T:C	6.3437e-10	-1.72236	-1.27411
105418969	chr4:105418969:C:G	1.27555e-09	-1.80609	-0.491888
105419196	chr4:105419196:A:G	8.56353e-10	-1.42459	-1.27184
105419261	chr4:105419261:C:T	6.53037e-10	-1.77152	-1.19596
105419366	chr4:105419366:T:C	4.0357e-09	-1.98419e-10	-1.14617
105419377	chr4:105419377:A:T	7.73483e-08	1.80697	-2.95295e-10
105419594	chr4:105419594:T:C	3.69726e-09	-1.98419e-10	-1.23376
105419757	chr4:105419757:AAT:A	3.9051e-08	-1.98419e-10	1.12351
105419758	chr4:105419758:AT:A	3.74188e-09	-1.98419e-10	-1.22176
105419874	chr4:105419874:A:G	3.98813e-09	-1.98419e-10	-1.15803
105420106	chr4:105420106:G:A	5.70273e-09	-1.98419e-10	-0.800409
105420373	chr4:105420373:T:C	7.84596e-10	-1.51905	-1.26489
105420471	chr4:105420471:A:G	4.4633e-09	0.14372	-1.18919
105420658	chr4:105420658:TCAATTTATACACAG:T	2.02069e-08	0.53178	-0.067111
105420886	chr4:105420886:A:T	1.00314e-07	2.06695	-2.95295e-10
105421079	chr4:105421079:G:A	7.97294e-09	-1.98419e-10	-0.465301
105421744	chr4:105421744:C:A	4.84618e-09	-1.98419e-10	-0.963163
105421864	chr4:105421864:G:A	3.56748e-09	-1.98419e-10	-1.26949
105421962	chr4:105421962:A:G	8.69433e-10	-1.40749	-1.27378
105422036	chr4:105422036:GC:G	2.75892e-08	0.493615	0.282457
105422272	chr4:105422272:T:C	3.55073e-09	-1.98419e-10	-1.2742
105422441	chr4:105422441:C:T	6.57103e-10	-1.68845	-1.27282
105422489	chr4:105422489:T:TA	7.2636e-10	-1.8143	-1.04677
105422491	chr4:105422491:C:T	3.84268e-09	-1.98419e-10	-1.19518
105422768	chr4:105422768:G:A	5.4205e-09	-1.98419e-10	-0.851166
105423063	chr4:105423063:G:A	1.88851e-09	-1.82526	-0.0803082
105423079	chr4:105423079:A:G	3.99628e-09	-1.98419e-10	-1.15599
105423416	chr4:105423416:G:A	6.21826e-10	-1.74402	-1.27243
105423504	chr4:105423504:T:C	7.56235e-08	1.78441	-2.95295e-10
105423655	chr4:105423655:T:C	3.74268e-09	-1.98419e-10	-1.22155
105423968	chr4:105423968:A:G	1.09106e-09	-1.18289	-1.27131
105424481	chr4:105424481:G:A	9.7808e-08	2.04165	-2.95295e-10
105424486	chr4:105424486:TTTAGAG:T	5.65674e-09	-1.98419e-10	-0.808505
105424683	chr4:105424683:C:T	9.89573e-10	-1.31247	-1.23937
105424753	chr4:105424753:T:C	5.91627e-09	-1.98419e-10	-0.763648
105425339	chr4:105425339:G:A	5.31873e-09	-1.98419e-10	-0.870119
105425377	chr4:105425377:A:T	4.85637e-09	-1.98419e-10	-0.961062
105425415	chr4:105425415:T:C	3.57994e-09	-1.98419e-10	-1.26601
105425765	chr4:105425765:CA:C	5.32968e-09	-1.98419e-10	-0.868062
105425999	chr4:105425999:G:A	7.9906e-10	-1.49219	-1.27348
105426006	chr4:105426006:A:G	4.91208e-09	-1.98419e-10	-0.949655
105426156	chr4:105426156:T:C	5.6555e-09	-1.98419e-10	-0.808725
105426184	chr4:105426184:A:G	3.73011e-09	-1.98419e-10	-1.22492
105426243	chr4:105426243:C:T	5.65674e-09	-1.98419e-10	-0.808505
105426244	chr4:105426244:G:A	7.70631e-10	-1.71269	-1.08921
105426268	chr4:105426268:T:C	8.22806e-10	-1.48216	-1.25422
105426321	chr4:105426321:T:C	3.60214e-09	-1.98419e-10	-1.25983
105426586	chr4:105426586:C:T	8.44466e-08	1.89477	-2.95295e-10
105426628	chr4:105426628:G:A	3.68223e-09	-1.98419e-10	-1.23783
105426716	chr4:105426716:G:A	6.44866e-10	-1.70669	-1.27338
105426847	chr4:105426847:A:G	4.52604e-09	-1.98419e-10	-1.03151
105426952	chr4:105426952:G:A	9.85482e-08	2.04919	-2.95295e-10
105427690	chr4:105427690:A:G	8.40583e-10	-1.44071	-1.2743
105427698	chr4:105427698:G:A	8.96638e-08	1.95471	-2.95295e-10
105427704	chr4:105427704:A:G	3.60224e-09	-1.98419e-10	-1.2598
105427967	chr4:105427967:C:T	3.56765e-09	-1.98419e-10	-1.26945
105428236	chr4:105428236:T:C	8.98287e-08	1.95655	-2.95295e-10
105428728	chr4:105428728:T:C	2.15644e-07	2.09675	0.735527
105428872	chr4:105428872:A:T	9.01201e-08	1.95979	-2.95295e-10
105429344	chr4:105429344:C:T	9.79252e-10	-1.32971	-1.23261
105429811	chr4:105429811:C:T	3.68016e-08	1.24049	-0.176303
105430218	chr4:105430218:C:T	9.69048e-10	-1.33952	-1.23327
105430404	chr4:105430404:T:C	3.62842e-09	-1.98419e-10	-1.25256
105430414	chr4:105430414:G:A	1.49412e-09	-1.82754	-0.312278
105430452	chr4:105430452:A:G	3.8943e-09	-1.98419e-10	-1.18184
105430494	chr4:105430494:A:G	8.28431e-10	-1.66311	-1.06647
105430948	chr4:105430948:G:A	9.31132e-10	-1.36103	-1.25168
105431155	chr4:105431155:T:C	5.48389e-09	-1.98419e-10	-0.839539
105431201	chr4:105431201:T:C	6.68645e-10	-1.75327	-1.19059
105431237	chr4:105431237:A:G	3.7211e-09	-1.98419e-10	-1.22733
105431293	chr4:105431293:A:G	3.60224e-09	-1.98419e-10	-1.2598
105431365	chr4:105431365:C:T	3.55039e-09	-1.98419e-10	-1.2743
105431781	chr4:105431781:A:G	9.4228e-09	-1.98419e-10	-0.298221
105432276	chr4:105432276:A:T	2.49066e-09	-0.357798	-1.27101
105432627	chr4:105432627:A:G	8.93381e-10	-1.3845	-1.2696
105433539	chr4:105433539:T:A	7.10298e-08	1.41466	0.307085
105433614	chr4:105433614:G:T	5.4795e-09	-1.98419e-10	-0.84034
105433629	chr4:105433629:G:A	2.50244e-08	0.528831	0.149667
105434167	chr4:105434167:G:A	5.71322e-09	-1.98419e-10	-0.798571
105434789	chr4:105434789:C:T	3.5506e-09	-1.98419e-10	-1.27424
105434987	chr4:105434987:A:G	5.88914e-09	-1.98419e-10	-0.768243
105435015	chr4:105435015:T:C	4.28227e-09	-1.98419e-10	-1.08687
105435238	chr4:105435238:T:C	8.40647e-10	-1.66232	-1.05262
105435308	chr4:105435308:T:A	6.61344e-10	-1.68692	-1.26791
105435437	chr4:105435437:C:T	3.07947e-08	0.720308	0.16568
105435472	chr4:105435472:C:T	1.12905e-09	-1.38945	-1.03053
105435530	chr4:105435530:A:C	9.20815e-10	-1.35321	-1.27064
105435604	chr4:105435604:C:A	2.3985e-09	-0.451719	-1.21479
105435655	chr4:105435655:T:C	5.1718e-09	-1.98419e-10	-0.898134
105435768	chr4:105435768:A:G	3.56644e-09	-1.98419e-10	-1.26979
105435780	chr4:105435780:C:T	1.66197e-08	-1.98419e-10	0.269234
105436040	chr4:105436040:T:C	4.04955e-09	-1.98419e-10	-1.14275
105436242	chr4:105436242:A:C	3.60753e-09	-1.98419e-10	-1.25833
105436281	chr4:105436281:T:C	3.77571e-09	-1.98419e-10	-1.21277
105436362	chr4:105436362:A:G	3.57044e-09	-1.98419e-10	-1.26866
105436381	chr4:105436381:C:T	3.56806e-09	-1.98419e-10	-1.26933
105436389	chr4:105436389:G:A	3.68244e-09	-1.98419e-10	-1.23778
105436523	chr4:105436523:CA:C	2.76782e-08	0.610667	0.168625
105436578	chr4:105436578:G:A	2.23277e-09	-1.73811	-2.95295e-10
105436648	chr4:105436648:C:T	8.06728e-10	-1.60174	-1.15438
105436862	chr4:105436862:A:C	3.72436e-09	-1.98419e-10	-1.22646
105436871	chr4:105436871:T:C	9.42317e-10	-1.32757	-1.2732
105437123	chr4:105437123:C:T	4.93199e-09	-0.218059	-0.727552
105437238	chr4:105437238:A:G	5.88213e-09	-1.98419e-10	-0.769435
105437261	chr4:105437261:A:AG	9.79955e-10	-1.51776	-1.04384
105437337	chr4:105437337:C:T	6.60856e-10	-1.68776	-1.26781
105437358	chr4:105437358:G:A	3.5684e-09	-1.98419e-10	-1.26924
105437532	chr4:105437532:C:T	3.56785e-09	-1.98419e-10	-1.26939
105438001	chr4:105438001:C:T	2.05963e-09	-1.81883	-2.95295e-10
105438071	chr4:105438071:A:T	3.68077e-09	-1.98419e-10	-1.23823
105438235	chr4:105438235:C:T	3.56214e-09	-1.98419e-10	-1.27099
105438236	chr4:105438236:A:G	9.79631e-10	-1.2914	-1.27053
105438285	chr4:105438285:G:A	3.75845e-09	-1.98419e-10	-1.21735
105438388	chr4:105438388:T:C	9.60609e-09	-1.98419e-10	-0.278957
105438470	chr4:105438470:T:C	9.59287e-10	-1.30921	-1.27371
105438557	chr4:105438557:C:T	3.58094e-09	-1.98419e-10	-1.26573
105438828	chr4:105438828:G:A	6.37523e-10	-1.72523	-1.26629
105439002	chr4:105439002:C:T	3.8639e-09	-1.98419e-10	-1.18968
105439629	chr4:105439629:G:GTAATAA	5.57879e-09	-1.98419e-10	-0.822382
105439788	chr4:105439788:A:C	7.08371e-10	-1.62372	-1.26242
105439984	chr4:105439984:T:C	4.29603e-09	-1.98419e-10	-1.08366
105440077	chr4:105440077:A:G	5.94147e-09	-1.98419e-10	-0.759398
105440553	chr4:105440553:G:A	5.51289e-09	-1.98419e-10	-0.834265
105440583	chr4:105440583:T:C	5.53732e-09	-1.98419e-10	-0.829844
105440777	chr4:105440777:T:C	3.62976e-09	-1.98419e-10	-1.25219
105440854	chr4:105440854:A:G	8.02862e-10	-1.50221	-1.25872
105441164	chr4:105441164:C:T	7.95908e-10	-1.57687	-1.19276
105441377	chr4:105441377:T:TA	5.82115e-09	-0.779856	-2.95295e-10
105441745	chr4:105441745:T:C	5.86208e-09	-1.98419e-10	-0.77285
105441788	chr4:105441788:C:T	3.55097e-09	-1.98419e-10	-1.27413
105442138	chr4:105442138:G:A	2.26931e-08	-1.98419e-10	0.580706
105442342	chr4:105442342:T:A	5.55233e-09	-1.98419e-10	-0.827136
105442462	chr4:105442462:A:T	7.48025e-10	-1.6547	-1.17697
105442961	chr4:105442961:T:A	6.20367e-10	-1.76875	-1.25005
105442972	chr4:105442972:A:G	6.15358e-10	-1.77442	-1.25248
105443474	chr4:105443474:G:A	5.59235e-09	-1.98419e-10	-0.819955
105444004	chr4:105444004:C:A	4.53561e-09	-1.98419e-10	-1.02939
105444163	chr4:105444163:C:T	8.98332e-06	6.56177	-2.95295e-10
105444183	chr4:105444183:G:A	5.6303e-09	-1.98419e-10	-0.81319
105444432	chr4:105444432:A:G	2.00536e-08	0.657297	-0.200242
105444524	chr4:105444524:T:C	4.95367e-09	-1.98419e-10	-0.941224
105444588	chr4:105444588:C:T	1.35405e-09	-1.79177	-0.446483
105444656	chr4:105444656:C:T	1.12175e-08	-1.98419e-10	-0.123882
105444819	chr4:105444819:C:T	9.90239e-09	-1.98419e-10	-0.248578
105445052	chr4:105445052:T:C	6.60865e-10	-1.70477	-1.25079
105445178	chr4:105445178:T:C	3.58135e-09	-1.98419e-10	-1.26561
105445263	chr4:105445263:C:T	2.20357e-08	0.756003	-0.204695
105445412	chr4:105445412:C:T	1.13154e-08	-1.98419e-10	-0.115187
105445495	chr4:105445495:A:T	6.00909e-09	-1.98419e-10	-0.748081
105445530	chr4:105445530:C:T	2.0977e-08	0.713026	-0.210955
105445894	chr4:105445894:A:T	3.58227e-09	-1.98419e-10	-1.26536
105445922	chr4:105445922:A:AATAAT	4.83746e-08	1.6361	-0.298479
105446027	chr4:105446027:A:G	3.99213e-09	-1.98419e-10	-1.15703
105446204	chr4:105446204:T:G	5.89405e-09	-1.98419e-10	-0.76741
105446378	chr4:105446378:G:C	9.37845e-08	1.99965	-2.95295e-10
105446539	chr4:105446539:T:C	5.90819e-09	-1.98419e-10	-0.765015
105446640	chr4:105446640:G:T	5.99269e-09	-1.98419e-10	-0.750814
105446865	chr4:105446865:A:G	2.03059e-08	-1.98419e-10	0.469558
105447136	chr4:105447136:C:A	3.92258e-09	-1.98419e-10	-1.1746
105447151	chr4:105447151:A:G	1.89704e-09	-0.62777	-1.27329
105447362	chr4:105447362:G:T	6.04551e-09	-1.98419e-10	-0.742037
105447468	chr4:105447468:C:T	5.83278e-09	-1.98419e-10	-0.777859
105447528	chr4:105447528:G:A	9.76953e-09	-1.98419e-10	-0.262085
105447973	chr4:105447973:T:C	1.57384e-09	-1.79989	-0.287945
105447993	chr4:105447993:G:A	5.85689e-09	-1.98419e-10	-0.773735
105448128	chr4:105448128:T:C	2.28755e-08	0.758054	-0.169341
105448293	chr4:105448293:C:T	3.70574e-09	-1.98419e-10	-1.23147
105448552	chr4:105448552:T:C	3.55251e-09	-1.98419e-10	-1.2737
105448578	chr4:105448578:A:T	5.91591e-09	-1.98419e-10	-0.763709
105449659	chr4:105449659:A:T	7.84958e-09	0.710809	-1.1917
105449717	chr4:105449717:A:G	5.94578e-09	-1.98419e-10	-0.758673
105450204	chr4:105450204:A:G	2.07121e-08	0.517257	-0.0278948
105450399	chr4:105450399:C:T	1.66809e-08	0.180304	0.0926054
105450436	chr4:105450436:G:C	4.57043e-09	-1.98419e-10	-1.02175
105450495	chr4:105450495:G:GC	8.20649e-08	1.86616	-2.95295e-10
105450525	chr4:105450525:C:T	6.242e-09	-1.98419e-10	-0.710052
105450799	chr4:105450799:G:A	4.55022e-09	-1.98419e-10	-1.02618
105450850	chr4:105450850:G:A	4.31263e-08	1.96104	-0.738262
105451305	chr4:105451305:G:C	1.90891e-08	0.477218	-0.0694558
105451431	chr4:105451431:G:A	7.87332e-09	0.671881	-1.14976
105451679	chr4:105451679:C:G	5.8512e-09	-1.98419e-10	-0.774706
105451683	chr4:105451683:T:A	6.23052e-10	-1.83912	-1.17536
105451703	chr4:105451703:A:G	1.81801e-08	0.460151	-0.101179
105451850	chr4:105451850:C:T	3.55296e-09	-1.98419e-10	-1.27357
105452052	chr4:105452052:T:A	5.92718e-09	-1.98419e-10	-0.761805
105452165	chr4:105452165:A:C	5.29489e-09	-1.98419e-10	-0.874611
105452192	chr4:105452192:A:G	5.82776e-09	-1.98419e-10	-0.77872
105452404	chr4:105452404:C:T	5.99847e-09	-1.98419e-10	-0.749849
105452746	chr4:105452746:A:T	5.20149e-08	2.13396	-0.72378
105452757	chr4:105452757:G:C	9.22098e-08	1.98271	-2.95295e-10
105452909	chr4:105452909:CATTTAGAATATATAT:C	6.48581e-09	0.502162	-1.1739
105452952	chr4:105452952:G:A	2.0856e-08	0.518171	-0.0218834
105453134	chr4:105453134:T:C	3.99665e-08	1.14669	-2.95295e-10
105453159	chr4:105453159:A:G	1.74892e-08	0.431058	-0.110828
105453420	chr4:105453420:A:AC	5.96057e-09	-1.98419e-10	-0.756187
105453795	chr4:105453795:G:A	4.22512e-09	-1.98419e-10	-1.10031
105454089	chr4:105454089:A:G	3.82307e-09	-1.98419e-10	-1.2003
105454416	chr4:105454416:T:C	2.33386e-08	0.50872	0.100036
105454425	chr4:105454425:G:C	3.55222e-09	-1.98419e-10	-1.27378
105454735	chr4:105454735:G:A	7.63629e-09	0.656462	-1.1649
105454738	chr4:105454738:T:C	6.20755e-09	-1.98419e-10	-0.715588
105454914	chr4:105454914:C:T	3.55296e-09	-1.98419e-10	-1.27357
105454958	chr4:105454958:G:A	3.55296e-09	-1.98419e-10	-1.27357
105455224	chr4:105455224:A:G	2.37824e-08	0.643068	-0.0154747
105455231	chr4:105455231:AG:A	3.77802e-09	-1.98419e-10	-1.21215
105455560	chr4:105455560:A:G	2.37102e-08	0.612133	0.0124196
105455811	chr4:105455811:C:T	5.9305e-09	-1.98419e-10	-0.761245
105456074	chr4:105456074:G:C	2.54589e-09	-1.77354	0.166664
105456376	chr4:105456376:G:A	2.01785e-09	-1.83932	-2.95295e-10
105456497	chr4:105456497:T:C	2.05954e-09	-1.81887	-2.95295e-10
105456828	chr4:105456828:T:A	4.19494e-09	-1.98419e-10	-1.10748
105456870	chr4:105456870:C:T	5.77379e-09	-1.98419e-10	-0.788024
105457127	chr4:105457127:T:C	6.69563e-10	-1.66824	-1.27425
105457129	chr4:105457129:A:C	3.55343e-09	-1.98419e-10	-1.27344
105457185	chr4:105457185:C:T	3.55613e-09	-1.98419e-10	-1.27268
105457362	chr4:105457362:A:T	2.26886e-08	-1.98419e-10	0.580509
105457466	chr4:105457466:T:A	3.57268e-09	-1.98419e-10	-1.26804
105458008	chr4:105458008:C:A	6.09164e-09	-1.98419e-10	-0.734436
105458061	chr4:105458061:C:T	2.86474e-08	0.699374	0.114337
105458095	chr4:105458095:A:G	3.55296e-09	-1.98419e-10	-1.27357
105458143	chr4:105458143:TAAAA:T	6.8844e-09	-0.299692	-0.312405
105458287	chr4:105458287:G:C	3.62132e-09	-1.98419e-10	-1.25451
105458455	chr4:105458455:C:T	6.03527e-09	-1.98419e-10	-0.743732
105458683	chr4:105458683:G:A	5.38247e-09	-1.98419e-10	-0.858207
105458763	chr4:105458763:G:A	4.72094e-08	2.03772	-0.724476
105458934	chr4:105458934:C:T	3.66366e-09	-1.98419e-10	-1.24289
105459181	chr4:105459181:A:G	6.56157e-09	-1.98419e-10	-0.660124
105459203	chr4:105459203:C:T	1.82407e-08	-1.98419e-10	0.362303
105459407	chr4:105459407:T:C	6.51034e-09	-1.98419e-10	-0.667961
105459446	chr4:105459446:A:G	6.33697e-09	-1.98419e-10	-0.694952
105459487	chr4:105459487:C:T	2.77263e-08	1.17367	-0.392646
105460045	chr4:105460045:T:A	5.84364e-09	-1.98419e-10	-0.775999
105460046	chr4:105460046:A:G	5.88534e-09	-1.98419e-10	-0.768889
105460379	chr4:105460379:GTAAA:G	1.26379e-08	0.0568927	-0.0615443
105460521	chr4:105460521:A:G	6.6543e-08	1.65649	-2.95295e-10
105460588	chr4:105460588:C:CA	1.75299e-09	-1.75731	-0.222719
105460666	chr4:105460666:G:T	6.1065e-09	-1.98419e-10	-0.732
105460692	chr4:105460692:G:T	3.681e-09	-1.98419e-10	-1.23817
105460733	chr4:105460733:G:A	4.23302e-09	-1.98419e-10	-1.09844
105460838	chr4:105460838:C:T	1.53826e-08	0.19188	-2.95295e-10
105461026	chr4:105461026:C:T	3.81975e-09	-1.98419e-10	-1.20117
105461111	chr4:105461111:T:C	5.67047e-10	-1.84601	-1.26266
105461180	chr4:105461180:C:T	7.28281e-09	0.673102	-1.22894
105461235	chr4:105461235:C:T	3.85964e-09	-1.98419e-10	-1.19078
105462371	chr4:105462371:A:T	3.84689e-09	-1.98419e-10	-1.19409
105462638	chr4:105462638:T:C	3.55296e-09	-1.98419e-10	-1.27357
105462746	chr4:105462746:G:T	3.56186e-09	-1.98419e-10	-1.27107
105463012	chr4:105463012:G:C	4.6789e-09	-1.98419e-10	-0.998291
105463382	chr4:105463382:A:G	3.67371e-09	-1.98419e-10	-1.24015
105463426	chr4:105463426:G:A	3.58647e-09	-1.98419e-10	-1.26418
105463777	chr4:105463777:A:C	3.93685e-08	1.15685	-0.0252402
105464727	chr4:105464727:CTT:C	3.56386e-09	-1.98419e-10	-1.27051
105465140	chr4:105465140:G:A	2.787e-08	0.888399	-0.102202
105465447	chr4:105465447:C:G	3.98692e-09	-1.98419e-10	-1.15834
105465603	chr4:105465603:T:G	7.3787e-10	-1.6038	-1.24155
105465763	chr4:105465763:T:C	3.76093e-09	-1.98419e-10	-1.21669
105465794	chr4:105465794:G:A	3.8933e-09	-1.98419e-10	-1.1821
105465880	chr4:105465880:T:G	6.83017e-08	2.51501	-0.832428
105465979	chr4:105465979:T:G	6.92419e-08	2.91888	-1.22263
105466047	chr4:105466047:C:T	1.76297e-08	1.08497	-0.75674
105466174	chr4:105466174:A:C	5.57959e-09	0.451676	-1.27391
105466411	chr4:105466411:A:G	3.60455e-09	-1.98419e-10	-1.25916
105466598	chr4:105466598:C:G	2.11989e-09	-1.78999	-2.95295e-10
105466737	chr4:105466737:A:G	5.61824e-09	0.441978	-1.25731
105466947	chr4:105466947:G:A	1.15351e-08	1.09112	-1.18708
105467000	chr4:105467000:T:C	4.10015e-09	-1.98419e-10	-1.13033
105467356	chr4:105467356:A:G	3.80106e-09	-1.98419e-10	-1.20607
105467489	chr4:105467489:T:C	1.15906e-09	-1.20828	-1.18547
105467524	chr4:105467524:TG:T	4.43254e-09	-1.98419e-10	-1.05238
105467545	chr4:105467545:T:G	5.96472e-09	0.505602	-1.26109
105467564	chr4:105467564:T:C	3.96976e-09	-1.98419e-10	-1.16265
105467702	chr4:105467702:G:A	3.65486e-09	-1.98419e-10	-1.2453
105467779	chr4:105467779:CAAG:C	4.17035e-09	-1.98419e-10	-1.11335
105467953	chr4:105467953:G:A	4.45048e-09	-1.98419e-10	-1.04834
105468060	chr4:105468060:A:C	3.65373e-09	-1.98419e-10	-1.24561
105468133	chr4:105468133:C:G	4.07708e-09	-1.98419e-10	-1.13597
105468134	chr4:105468134:T:G	4.07982e-09	-1.98419e-10	-1.1353
105468180	chr4:105468180:G:C	1.02116e-08	1.03189	-1.24972
105468231	chr4:105468231:G:A	1.12358e-08	-0.122246	-2.95295e-10
105468581	chr4:105468581:G:C	5.69645e-09	-1.98419e-10	-0.80151
105468600	chr4:105468600:T:C	3.63727e-09	-1.98419e-10	-1.25012
105468847	chr4:105468847:A:C	4.0771e-09	-1.98419e-10	-1.13597
105469577	chr4:105469577:A:C	3.51317e-07	4.57879	-1.25845
105469756	chr4:105469756:C:T	3.72082e-09	-1.98419e-10	-1.22741
105469804	chr4:105469804:C:T	3.63626e-09	-1.98419e-10	-1.2504
105469864	chr4:105469864:C:T	4.42574e-09	-1.98419e-10	-1.05392
105469867	chr4:105469867:G:A	3.97024e-09	-1.98419e-10	-1.16253
105469921	chr4:105469921:T:C	5.26845e-08	2.3056	-0.882637
105469936	chr4:105469936:A:G	8.16985e-10	-1.66858	-1.07491
105470008	chr4:105470008:G:T	3.99847e-09	-1.98419e-10	-1.15544
105470038	chr4:105470038:A:G	3.74142e-09	-1.98419e-10	-1.22189
105470187	chr4:105470187:G:A	1.2092e-08	-1.98419e-10	-0.0488096
105470208	chr4:105470208:C:T	8.21879e-10	-1.65125	-1.08626
105470229	chr4:105470229:T:C	1.34588e-08	-1.98419e-10	0.0582807
105470603	chr4:105470603:T:C	4.07474e-09	-1.98419e-10	-1.13655
105470625	chr4:105470625:A:G	5.82056e-09	-1.98419e-10	-0.779958
105470663	chr4:105470663:G:A	3.75121e-09	-1.98419e-10	-1.21928
105470711	chr4:105470711:A:G	4.28411e-08	1.21615	-2.95295e-10
105470723	chr4:105470723:A:G	8.2067e-10	-1.65822	-1.08077
105470929	chr4:105470929:C:A	1.06586e-08	1.0632	-1.23819
105471018	chr4:105471018:G:A	9.79656e-09	-1.98419e-10	-0.259323
105471685	chr4:105471685:AC:A	4.16512e-09	-1.98419e-10	-1.11461
105471929	chr4:105471929:T:A	4.59398e-09	-1.98419e-10	-1.01661
105472284	chr4:105472284:C:T	7.83472e-10	-1.8325	-0.952874
105472390	chr4:105472390:A:G	5.41962e-08	2.47608	-1.02482
105472665	chr4:105472665:A:G	3.7685e-09	-1.98419e-10	-1.21468
105472712	chr4:105472712:A:AT	4.07051e-09	-1.98419e-10	-1.13758
105472828	chr4:105472828:C:A	4.07051e-09	-1.98419e-10	-1.13758
105472874	chr4:105472874:G:C	5.13077e-09	0.365499	-1.2716
105473096	chr4:105473096:A:C	4.06734e-09	-1.98419e-10	-1.13836
105473223	chr4:105473223:C:A	8.84553e-09	0.782582	-1.14402
105473616	chr4:105473616:C:T	4.4695e-09	-1.98419e-10	-1.04408
105473633	chr4:105473633:G:A	8.22149e-09	-1.98419e-10	-0.434602
105473635	chr4:105473635:C:T	5.84981e-07	3.83023	-2.95295e-10
105473769	chr4:105473769:G:A	1.62014e-08	0.633538	-0.389796
105473840	chr4:105473840:C:T	2.58343e-09	-1.59224	-2.95295e-10
105473987	chr4:105473987:T:C	1.4406e-07	2.42888	-2.95295e-10
105474143	chr4:105474143:C:T	4.36622e-09	-1.98419e-10	-1.06745
105474273	chr4:105474273:A:C	1.40492e-08	-1.98419e-10	0.101211
105474987	chr4:105474987:A:G	4.37897e-09	0.182988	-1.24753
105475407	chr4:105475407:A:C	7.46351e-08	2.5131	-0.741839
105475500	chr4:105475500:C:T	7.01941e-10	-1.72414	-1.17112
105475501	chr4:105475501:G:A	1.49622e-07	2.46676	-2.95295e-10
105475694	chr4:105475694:T:A	4.98101e-09	-1.98419e-10	-0.935721
105475706	chr4:105475706:G:A	3.75634e-08	2.07679	-0.992116
105475709	chr4:105475709:G:A	4.07083e-09	-1.98419e-10	-1.13751
105476113	chr4:105476113:T:C	3.83725e-08	2.09776	-0.99177
105476172	chr4:105476172:A:G	4.44622e-09	-1.98419e-10	-1.0493
105476562	chr4:105476562:A:G	1.96596e-07	2.7398	-2.95295e-10
105476567	chr4:105476567:G:C	3.79823e-08	2.08585	-0.990084
105476589	chr4:105476589:A:T	1.91836e-07	2.71529	-2.95295e-10
105476707	chr4:105476707:G:A	1.39625e-08	-1.98419e-10	0.0950191
105477067	chr4:105477067:C:G	3.76923e-09	-1.98419e-10	-1.21448
105477623	chr4:105477623:A:G	3.57905e-09	-1.98419e-10	-1.26626
105477717	chr4:105477717:T:C	4.47257e-09	-1.98419e-10	-1.04339
105478174	chr4:105478174:A:G	3.78076e-08	2.12575	-1.03459
105478511	chr4:105478511:C:T	1.72946e-08	-1.98419e-10	0.309042
105478736	chr4:105478736:G:A	6.53637e-10	-1.84067	-1.12589
105479044	chr4:105479044:G:C	3.65662e-08	2.04728	-0.989513
105479499	chr4:105479499:G:C	3.80908e-08	2.10224	-1.00362
105479823	chr4:105479823:G:A	1.21565e-07	2.25909	-2.95295e-10
105479925	chr4:105479925:A:C	3.60081e-09	-1.98419e-10	-1.26019
105480004	chr4:105480004:A:G	3.69031e-09	-1.98419e-10	-1.23564
105480932	chr4:105480932:G:A	1.03018e-08	0.941542	-1.15058
105482039	chr4:105482039:G:A	3.39493e-06	5.58868	-2.95295e-10
105482564	chr4:105482564:A:T	9.62163e-08	2.02525	-2.95295e-10
105482631	chr4:105482631:C:T	3.56388e-09	-1.98419e-10	-1.2705
105482645	chr4:105482645:G:A	1.50235e-07	2.47085	-2.95295e-10
105482687	chr4:105482687:C:T	5.6753e-09	-1.98419e-10	-0.80523
105483466	chr4:105483466:A:G	4.72376e-09	0.269113	-1.25786
105483830	chr4:105483830:C:T	8.56381e-07	5.44422	-1.23286
105483900	chr4:105483900:C:T	4.22738e-09	-1.98419e-10	-1.09977
105483942	chr4:105483942:T:C	3.96122e-08	2.13505	-0.997267
105484251	chr4:105484251:C:T	1.54796e-08	-1.98419e-10	0.198166
105484252	chr4:105484252:G:A	4.13889e-08	2.18792	-1.00627
105484318	chr4:105484318:A:G	5.42602e-08	2.17506	-0.722623
105484389	chr4:105484389:G:A	4.57476e-09	0.0563394	-1.07714
105484574	chr4:105484574:T:C	9.12275e-09	0.842004	-1.17259
105484579	chr4:105484579:C:T	8.70918e-09	0.750046	-1.12702
105484926	chr4:105484926:A:C	1.31033e-07	3.58869	-1.25459
105485030	chr4:105485030:C:T	4.93668e-09	-1.98419e-10	-0.94466
105485099	chr4:105485099:C:T	4.44371e-09	0.0238578	-1.07372
105485160	chr4:105485160:T:C	3.57361e-09	-1.98419e-10	-1.26778
105485371	chr4:105485371:C:T	1.50242e-07	2.47089	-2.95295e-10
105485999	chr4:105485999:T:C	2.05714e-09	-1.82004	-2.95295e-10
105486003	chr4:105486003:A:G	4.44795e-09	-1.98419e-10	-1.04891
105486299	chr4:105486299:A:G	3.57222e-09	-1.98419e-10	-1.26817
105486357	chr4:105486357:TA:T	6.02449e-09	-1.98419e-10	-0.745521
105486535	chr4:105486535:C:A	1.336e-08	-1.98419e-10	0.0509084
105486993	chr4:105486993:G:A	1.43219e-08	-1.98419e-10	0.120436
105487279	chr4:105487279:C:T	3.14299e-08	1.90847	-1.00206
105487322	chr4:105487322:G:T	6.27191e-10	-1.73378	-1.27408
105487521	chr4:105487521:G:A	6.2705e-10	-1.73448	-1.27361
105487539	chr4:105487539:A:T	8.80449e-09	0.647455	-1.01355
105487552	chr4:105487552:T:A	6.21385e-10	-1.74417	-1.27298
105487613	chr4:105487613:T:C	6.76307e-09	-1.98419e-10	-0.629877
105487681	chr4:105487681:A:G	5.65293e-09	-0.80918	-2.95295e-10
105487769	chr4:105487769:T:C	6.27101e-10	-1.73459	-1.27341
105487789	chr4:105487789:G:A	8.95716e-09	0.651542	-1.00044
105487903	chr4:105487903:C:T	4.33527e-09	-1.98419e-10	-1.07457
105487979	chr4:105487979:T:C	4.84373e-09	0.133505	-1.09717
105488005	chr4:105488005:GT:G	6.3174e-10	-1.72892	-1.27171
105488107	chr4:105488107:A:G	1.74911e-07	3.74617	-1.12325
105488122	chr4:105488122:T:C	6.28268e-10	-1.73462	-1.27152
105488187	chr4:105488187:A:T	2.20313e-09	-1.75147	-2.95295e-10
105488255	chr4:105488255:A:T	6.33549e-10	-1.72492	-1.27285
105488280	chr4:105488280:T:G	6.33365e-10	-1.7251	-1.27296
105488330	chr4:105488330:C:T	6.53874e-10	-1.69388	-1.27231
105488882	chr4:105488882:T:G	6.37305e-10	-1.71944	-1.27242
105488990	chr4:105488990:T:C	4.70494e-09	0.0953135	-1.08805
105489095	chr4:105489095:G:A	6.28793e-10	-1.73132	-1.27399
105489150	chr4:105489150:C:G	6.31413e-10	-1.72888	-1.27227
105489698	chr4:105489698:G:T	6.68782e-10	-1.81821	-1.12544
105489861	chr4:105489861:G:T	3.2539e-08	1.9272	-0.986111
105490087	chr4:105490087:T:G	5.20148e-09	0.19538	-1.08779
105490627	chr4:105490627:G:A	5.80401e-09	-1.98419e-10	-0.782805
105490770	chr4:105490770:C:T	5.73032e-09	-1.98419e-10	-0.795582
105491253	chr4:105491253:C:T	8.53806e-09	0.776418	-1.17324
105491317	chr4:105491317:T:C	1.35937e-07	2.37084	-2.95295e-10
105491372	chr4:105491372:A:C	5.09586e-09	0.167277	-1.0802
105491534	chr4:105491534:G:A	7.3572e-08	3.01463	-1.25772
105491722	chr4:105491722:G:A	4.00644e-09	-1.98419e-10	-1.15345
105492318	chr4:105492318:C:T	1.27464e-08	0.369995	-0.366098
105492543	chr4:105492543:A:C	4.82203e-09	0.139932	-1.10809
105492556	chr4:105492556:C:T	1.38353e-07	2.38845	-2.95295e-10
105492795	chr4:105492795:T:G	3.57867e-09	-1.98419e-10	-1.26636
105492884	chr4:105492884:C:T	4.75574e-09	0.10674	-1.08874
105493348	chr4:105493348:T:C	3.92404e-09	-1.98419e-10	-1.17423
105493813	chr4:105493813:C:T	7.88747e-07	5.38093	-1.25184
105493876	chr4:105493876:T:C	3.58783e-09	-1.98419e-10	-1.26381
105493937	chr4:105493937:C:T	1.77636e-09	-0.761537	-1.20525
105494306	chr4:105494306:G:A	3.5828e-09	-1.98419e-10	-1.26521
105494374	chr4:105494374:T:C	5.72953e-09	-1.98419e-10	-0.795719
105494403	chr4:105494403:A:C	8.78145e-09	0.843751	-1.21246
105494519	chr4:105494519:C:T	5.21762e-09	0.175049	-1.06436
105494562	chr4:105494562:T:C	6.70805e-10	-1.70687	-1.23376
105494749	chr4:105494749:T:C	2.38373e-08	1.86636	-1.23646
105494786	chr4:105494786:G:A	6.34351e-10	-1.75487	-1.24164
105495220	chr4:105495220:G:A	5.35347e-09	0.219062	-1.08267
105495431	chr4:105495431:A:C	5.07277e-09	0.178875	-1.09634
105495592	chr4:105495592:G:A	8.89756e-09	-1.98419e-10	-0.355577
105495628	chr4:105495628:T:C	2.77516e-08	2.02628	-1.24434
105496264	chr4:105496264:C:T	1.9534e-07	3.9159	-1.18251
105496297	chr4:105496297:A:C	1.80552e-07	2.65467	-2.95295e-10
105496645	chr4:105496645:T:C	3.57981e-09	-1.98419e-10	-1.26604
105496699	chr4:105496699:T:C	5.69354e-10	-1.84602	-1.25859
105496710	chr4:105496710:T:A	4.45159e-09	-1.98419e-10	-1.04809
105496835	chr4:105496835:T:C	5.2135e-09	-1.98419e-10	-0.890101
105497078	chr4:105497078:C:T	3.7496e-09	-1.98419e-10	-1.21971
105497103	chr4:105497103:G:T	1.50703e-07	2.47396	-2.95295e-10
105497229	chr4:105497229:C:T	1.9253e-08	1.5289	-1.11259
105497367	chr4:105497367:A:G	5.72953e-09	-1.98419e-10	-0.795719
105497465	chr4:105497465:C:G	3.55981e-09	-1.98419e-10	-1.27165
105497611	chr4:105497611:A:T	2.43904e-08	1.89124	-1.2384
105497613	chr4:105497613:G:A	4.97029e-09	0.153057	-1.09093
105497657	chr4:105497657:G:A	2.25913e-08	1.82319	-1.24698
105497677	chr4:105497677:G:C	2.76839e-08	2.02273	-1.24324
105497781	chr4:105497781:T:A	6.38325e-10	-1.74411	-1.24616
105497891	chr4:105497891:G:C	2.57131e-08	1.93736	-1.23171
105498347	chr4:105498347:A:G	4.18229e-09	-1.98419e-10	-1.1105
105498361	chr4:105498361:C:T	8.9154e-09	0.877048	-1.23062
105498378	chr4:105498378:T:C	2.60549e-07	4.27597	-1.25454
105498423	chr4:105498423:A:G	5.05708e-09	0.182283	-1.10285
105498543	chr4:105498543:T:G	2.65048e-08	1.96622	-1.23024
105498963	chr4:105498963:C:T	2.2653e-07	4.13448	-1.25296
105499502	chr4:105499502:A:G	4.17888e-09	-1.98419e-10	-1.11131
105499585	chr4:105499585:A:G	4.35527e-09	-1.98419e-10	-1.06997
105500046	chr4:105500046:A:G	4.06246e-09	-1.98419e-10	-1.13956
105500397	chr4:105500397:G:T	4.86283e-09	-1.98419e-10	-0.959733
105500618	chr4:105500618:T:C	4.75119e-09	0.109016	-1.09197
105501134	chr4:105501134:G:A	8.00019e-09	0.72144	-1.18333
105501379	chr4:105501379:G:A	4.74998e-09	0.119324	-1.10254
105501504	chr4:105501504:A:G	2.28596e-08	1.66443	-1.07641
105501537	chr4:105501537:T:C	6.55589e-10	-1.71816	-1.24542
105501601	chr4:105501601:T:C	3.75527e-09	-1.98419e-10	-1.21819
105501694	chr4:105501694:C:G	4.09026e-09	-1.98419e-10	-1.13275
105501883	chr4:105501883:A:G	3.63138e-09	-1.98419e-10	-1.25174
105502112	chr4:105502112:T:C	4.56998e-09	-1.98419e-10	-1.02184
105502423	chr4:105502423:C:T	4.5256e-09	-1.98419e-10	-1.0316
105503388	chr4:105503388:TG:T	9.27809e-07	5.54334	-1.25187
105503389	chr4:105503389:G:T	2.07418e-09	-1.48569	-0.326103
105504149	chr4:105504149:C:T	3.99287e-09	-1.98419e-10	-1.15684
105504666	chr4:105504666:A:G	4.92262e-09	0.129825	-1.07734
105504673	chr4:105504673:AG:A	4.42303e-09	-1.98419e-10	-1.05453
105505561	chr4:105505561:C:A	2.16509e-07	4.0005	-1.16422
105505588	chr4:105505588:T:A	3.55362e-09	-1.98419e-10	-1.27339
105505947	chr4:105505947:G:A	5.57958e-09	0.218665	-1.0409
105506813	chr4:105506813:A:T	3.55972e-09	-1.98419e-10	-1.27167
105507297	chr4:105507297:A:G	4.87375e-09	0.123562	-1.08105
105507378	chr4:105507378:C:A	2.32266e-09	-1.69864	-2.95295e-10
105507453	chr4:105507453:A:G	5.84834e-09	-1.98419e-10	-0.775196
105507500	chr4:105507500:T:G	2.07441e-09	-1.81168	-2.95295e-10
105507653	chr4:105507653:C:T	4.53589e-09	-1.98419e-10	-1.02933
105507913	chr4:105507913:T:C	4.86808e-08	1.34393	-2.95295e-10
105509709	chr4:105509709:A:G	4.09445e-09	-1.98419e-10	-1.13172
105510139	chr4:105510139:T:A	7.06428e-10	-1.65782	-1.23106
105510833	chr4:105510833:C:T	3.58865e-09	-1.98419e-10	-1.26358
105511005	chr4:105511005:G:C	3.8325e-09	-1.98419e-10	-1.19784
105511226	chr4:105511226:TATTC:T	2.3506e-08	1.34233	-0.726429
105511363	chr4:105511363:T:C	3.57376e-09	-1.98419e-10	-1.26774
105511420	chr4:105511420:G:A	1.16396e-09	-1.11556	-1.27396
105511546	chr4:105511546:G:T	2.11178e-09	-0.519544	-1.27428
105512219	chr4:105512219:T:A	1.61015e-09	-0.792474	-1.27256
105512657	chr4:105512657:T:C	1.00423e-09	-1.27386	-1.26327
105512668	chr4:105512668:C:T	1.2149e-09	-1.07243	-1.27426
105512740	chr4:105512740:G:T	2.17891e-09	-0.490682	-1.27185
105512750	chr4:105512750:A:G	1.16626e-09	-1.11457	-1.27298
105512815	chr4:105512815:A:T	3.55937e-09	-1.98419e-10	-1.27177
105512835	chr4:105512835:T:C	3.6889e-09	-1.98419e-10	-1.23603
105512883	chr4:105512883:C:T	2.1936e-09	-0.481697	-1.27411
105513215	chr4:105513215:T:C	3.55862e-09	-1.98419e-10	-1.27198
105513414	chr4:105513414:G:A	2.01356e-08	-1.98419e-10	0.461134
105513495	chr4:105513495:G:A	3.65817e-09	-0.311544	-0.932845
105513541	chr4:105513541:A:G	1.21566e-09	-1.0759	-1.27017
105513938	chr4:105513938:T:G	1.14103e-09	-1.13658	-1.27284
105514333	chr4:105514333:C:T	1.07262e-09	-1.19739	-1.27386
105514711	chr4:105514711:C:T	6.70447e-10	-1.67242	-1.26875
105514738	chr4:105514738:G:A	3.59194e-09	-1.98419e-10	-1.26266
105515544	chr4:105515544:G:A	3.59638e-09	-1.98419e-10	-1.26143
105515858	chr4:105515858:C:T	1.15255e-09	-1.12577	-1.27361
105516221	chr4:105516221:G:A	6.93685e-10	-1.65618	-1.25091
105516422	chr4:105516422:A:G	8.23252e-10	-1.83226	-0.903583
105516476	chr4:105516476:TGTGTGTGA:T	6.64364e-09	-1.98419e-10	-0.647694
105516584	chr4:105516584:C:A	3.96053e-09	-0.0197804	-1.14519
105516640	chr4:105516640:TTTTTAG:T	3.66017e-09	-1.98419e-10	-1.24384
105516649	chr4:105516649:G:GCC	3.6935e-09	-1.98419e-10	-1.23478
105516650	chr4:105516650:AGATGAGGTTT:A	3.66084e-09	-1.98419e-10	-1.24366
105516826	chr4:105516826:T:A	1.03665e-09	-1.23148	-1.27389
105516879	chr4:105516879:C:G	2.13941e-09	-1.78082	-2.95295e-10
105517038	chr4:105517038:T:C	6.66874e-10	-1.67415	-1.27236
105517064	chr4:105517064:TG:T	3.58608e-09	-1.98419e-10	-1.26429
105517283	chr4:105517283:A:G	1.18692e-09	-1.10696	-1.26304
105517306	chr4:105517306:T:C	1.14424e-09	-1.13328	-1.27333
105517342	chr4:105517342:T:C	1.15264e-09	-1.13108	-1.26821
105517371	chr4:105517371:C:T	2.47251e-08	0.666467	-2.95295e-10
105517452	chr4:105517452:C:T	3.56229e-09	-1.98419e-10	-1.27095
105517547	chr4:105517547:G:A	2.69169e-09	-0.277247	-1.27394
105518093	chr4:105518093:A:G	3.77576e-09	-1.98419e-10	-1.21275
105518158	chr4:105518158:G:T	1.14041e-09	-1.13643	-1.27354
105518334	chr4:105518334:T:C	2.98998e-08	0.856498	-2.95295e-10
105518750	chr4:105518750:T:A	1.28403e-09	-1.01707	-1.27428
105519896	chr4:105519896:C:T	3.55048e-09	-1.98419e-10	-1.27427
105520015	chr4:105520015:C:T	2.47909e-08	0.669121	-2.95295e-10
105520059	chr4:105520059:C:A	2.00583e-08	0.457292	-2.95295e-10
105520228	chr4:105520228:A:T	1.12858e-09	-1.15089	-1.2695
105520755	chr4:105520755:G:T	3.75922e-09	-1.98419e-10	-1.21714
105521044	chr4:105521044:C:A	7.34527e-10	-1.81692	-1.03296
105521174	chr4:105521174:T:C	3.55296e-09	-1.98419e-10	-1.27357
105521361	chr4:105521361:C:T	1.21591e-09	-1.07473	-1.27113
105521426	chr4:105521426:A:G	3.62539e-09	-1.98419e-10	-1.25339
105521429	chr4:105521429:C:G	1.18396e-09	-1.10115	-1.27134
105521451	chr4:105521451:A:C	2.59491e-09	-0.313717	-1.27408
105521457	chr4:105521457:A:G	5.15376e-09	-0.901627	-2.95295e-10
105521641	chr4:105521641:G:C	3.65859e-09	-1.98419e-10	-1.24427
105522462	chr4:105522462:CTT:C	3.56987e-09	-1.98419e-10	-1.26883
105522511	chr4:105522511:A:T	6.92362e-10	-1.63871	-1.27029
105522789	chr4:105522789:C:T	1.14862e-09	-1.13153	-1.27127
105523296	chr4:105523296:C:A	1.11444e-09	-1.1666	-1.2664
105523301	chr4:105523301:T:C	3.5645e-09	-1.98419e-10	-1.27033
105523451	chr4:105523451:A:C	1.28736e-09	-1.01629	-1.27247
105523475	chr4:105523475:A:G	1.65052e-09	-0.769502	-1.27076
105523685	chr4:105523685:C:T	2.81143e-08	0.794924	-2.95295e-10
105523920	chr4:105523920:C:T	2.03091e-09	-1.83287	-2.95295e-10
105524195	chr4:105524195:G:A	2.10706e-09	-1.79606	-2.95295e-10
105524258	chr4:105524258:A:G	8.03521e-09	-1.98419e-10	-0.457521
105524439	chr4:105524439:C:CACAG	2.69196e-09	-0.949771	-0.601312
105524687	chr4:105524687:G:A	7.66608e-08	1.79804	-2.95295e-10
105524704	chr4:105524704:A:G	1.2369e-09	-1.05451	-1.27424
105524870	chr4:105524870:A:C	1.64815e-09	-0.767501	-1.2742
105524973	chr4:105524973:G:A	3.62962e-09	-1.98419e-10	-1.25223
105525052	chr4:105525052:C:G	1.15053e-09	-1.84474	-0.556393
105525063	chr4:105525063:G:A	8.03613e-09	-1.98419e-10	-0.457407
105525375	chr4:105525375:G:A	3.75416e-09	-1.98419e-10	-1.21849
105525439	chr4:105525439:A:G	3.60819e-09	-1.98419e-10	-1.25815
105525599	chr4:105525599:G:T	1.24329e-09	-1.05019	-1.2734
105525725	chr4:105525725:T:C	3.56944e-09	-1.98419e-10	-1.26895
105525947	chr4:105525947:C:CT	3.56594e-09	-1.98419e-10	-1.26992
105526278	chr4:105526278:C:A	1.19053e-09	-1.10032	-1.26663
105526845	chr4:105526845:G:A	1.18966e-09	-1.09591	-1.27177
105527739	chr4:105527739:A:C	2.33606e-09	-0.496684	-1.19621
105528025	chr4:105528025:C:T	1.89582e-09	-0.627419	-1.27428
105528326	chr4:105528326:G:A	1.4643e-09	-0.902878	-1.2571
105528602	chr4:105528602:C:T	1.36746e-09	-0.97431	-1.25409
105528700	chr4:105528700:T:A	3.62486e-09	-1.98419e-10	-1.25354
105528916	chr4:105528916:AT:A	2.41185e-09	-1.66096	-2.95295e-10
105529924	chr4:105529924:T:C	4.88141e-08	1.34666	-2.95295e-10
105530106	chr4:105530106:A:G	7.50155e-10	-1.60743	-1.2214
105530154	chr4:105530154:G:A	1.56998e-09	-0.911984	-1.17831
105530546	chr4:105530546:C:G	2.01494e-09	-0.672924	-1.16784
105530551	chr4:105530551:TG:T	2.14038e-09	-0.613979	-1.16639
105530631	chr4:105530631:A:G	9.99925e-10	-1.26722	-1.27421
105530718	chr4:105530718:GTGTTTTTCCCAGC:G	1.94263e-09	-0.699405	-1.17791
105530856	chr4:105530856:A:G	3.81536e-09	-1.98419e-10	-1.20232
105530896	chr4:105530896:G:A	3.82115e-09	-1.98419e-10	-1.2008
105530911	chr4:105530911:A:G	1.52473e-09	-0.949924	-1.16961
105531057	chr4:105531057:C:G	3.86108e-09	-1.98419e-10	-1.19041
105531189	chr4:105531189:G:T	2.93476e-09	-0.193418	-1.27131
105531513	chr4:105531513:C:T	8.38965e-09	-1.98419e-10	-0.414355
105531653	chr4:105531653:C:T	2.99964e-09	-0.175696	-1.26716
105531960	chr4:105531960:T:C	3.56482e-09	-1.98419e-10	-1.27024
105532483	chr4:105532483:G:A	1.44832e-09	-1.04168	-1.12927
105532522	chr4:105532522:C:T	1.43397e-09	-1.03742	-1.14349
105532660	chr4:105532660:C:T	4.6186e-09	0.202777	-1.21404
105533418	chr4:105533418:A:G	6.57359e-09	-1.98419e-10	-0.658294
105533488	chr4:105533488:T:C	4.32819e-09	-1.98419e-10	-1.07621
105533622	chr4:105533622:G:A	1.06405e-09	-1.20512	-1.27415
105533653	chr4:105533653:C:T	1.2359e-09	-1.17618	-1.15338
105533806	chr4:105533806:A:T	1.38886e-09	-1.0563	-1.15657
105533821	chr4:105533821:A:T	1.41742e-09	-0.968795	-1.22372
105534555	chr4:105534555:G:A	3.55244e-09	-1.98419e-10	-1.27372
105534565	chr4:105534565:A:G	3.90549e-09	-1.98419e-10	-1.17897
105534622	chr4:105534622:G:A	3.66648e-09	-1.98419e-10	-1.24212
105534937	chr4:105534937:T:C	6.73027e-09	-1.98419e-10	-0.634739
105535219	chr4:105535219:A:G	1.75379e-09	-0.84126	-1.13831
105535292	chr4:105535292:A:G	1.31938e-09	-1.11464	-1.14956
105535341	chr4:105535341:A:G	1.32299e-09	-1.09714	-1.16431
105535344	chr4:105535344:T:A	2.78613e-08	0.785884	-2.95295e-10
105535643	chr4:105535643:A:T	1.34772e-09	-1.05403	-1.18891
105535850	chr4:105535850:A:T	1.42061e-09	-0.941644	-1.24863
105536161	chr4:105536161:T:C	6.15906e-10	-1.84146	-1.18455
105536173	chr4:105536173:T:C	2.82802e-08	0.80081	-2.95295e-10
105536595	chr4:105536595:T:C	4.6734e-09	-1.98419e-10	-0.999466
105536707	chr4:105536707:A:G	1.14993e-09	-1.2192	-1.18245
105536781	chr4:105536781:C:T	3.72224e-09	-0.0214244	-1.2056
105536797	chr4:105536797:T:G	9.93139e-09	-1.98419e-10	-0.245653
105537018	chr4:105537018:C:T	5.76165e-09	0.292702	-1.08283
105537285	chr4:105537285:G:A	1.2282e-09	-1.06308	-1.27273
105537526	chr4:105537526:A:T	3.87646e-09	-1.98419e-10	-1.18643
105537931	chr4:105537931:GA:G	3.55252e-09	-1.98419e-10	-1.2737
105537933	chr4:105537933:A:G	3.55237e-09	-1.98419e-10	-1.27374
105538048	chr4:105538048:A:G	1.08096e-09	-1.18955	-1.27395
105538208	chr4:105538208:C:T	1.31154e-09	-1.08659	-1.18357
105538360	chr4:105538360:A:T	1.06267e-09	-1.20637	-1.27421
105538365	chr4:105538365:T:C	3.57142e-09	-1.98419e-10	-1.26839
105538413	chr4:105538413:G:A	3.86832e-09	-1.98419e-10	-1.18853
105538590	chr4:105538590:G:T	2.79303e-09	-1.51423	-2.95295e-10
105538724	chr4:105538724:C:T	8.60884e-10	-1.58597	-1.10518
105538796	chr4:105538796:T:C	1.07267e-09	-1.19709	-1.27412
105538875	chr4:105538875:T:C	1.12345e-09	-1.15066	-1.27429
105539427	chr4:105539427:G:A	4.25913e-08	1.2103	-2.95295e-10
105539542	chr4:105539542:GC:G	1.31731e-09	-1.08773	-1.17803
105539547	chr4:105539547:C:T	1.29612e-09	-1.10594	-1.17604
105539954	chr4:105539954:G:A	3.91196e-09	-1.98419e-10	-1.17731
105539999	chr4:105539999:C:A	1.30367e-09	-1.11926	-1.15691
105540017	chr4:105540017:T:C	2.8075e-09	-1.50906	-2.95295e-10
105540088	chr4:105540088:T:C	3.67979e-09	-1.98419e-10	-1.2385
105540141	chr4:105540141:G:A	2.13648e-09	-0.576251	-1.20594
105540533	chr4:105540533:A:G	1.38264e-09	-1.04773	-1.16963
105540797	chr4:105540797:A:G	1.09454e-09	-1.17719	-1.27384
105540889	chr4:105540889:T:C	1.29687e-09	-1.12587	-1.15553
105541050	chr4:105541050:A:G	3.75675e-09	-0.0270191	-1.19078
105541263	chr4:105541263:C:T	7.66589e-10	-1.55209	-1.25507
105541528	chr4:105541528:G:A	8.41633e-09	-1.98419e-10	-0.411179
105541541	chr4:105541541:C:T	3.59301e-09	-1.98419e-10	-1.26236
105541552	chr4:105541552:G:A	1.29541e-09	-1.12019	-1.16234
105541906	chr4:105541906:A:C	3.55691e-09	-1.98419e-10	-1.27246
105542067	chr4:105542067:T:C	1.33795e-09	-1.09034	-1.15988
105542447	chr4:105542447:A:T	3.80254e-09	-1.98419e-10	-1.20568
105542507	chr4:105542507:C:T	1.23636e-09	-1.1706	-1.15859
105542556	chr4:105542556:C:T	1.34725e-09	-1.01863	-1.22466
105542960	chr4:105542960:T:C	1.24641e-09	-1.16215	-1.15894
105543527	chr4:105543527:G:A	3.5568e-09	-1.98419e-10	-1.27249
105543535	chr4:105543535:A:G	4.01225e-09	-1.98419e-10	-1.152
105543828	chr4:105543828:G:A	1.31722e-09	-1.10948	-1.15635
105543988	chr4:105543988:T:C	1.0271e-09	-1.2454	-1.26921
105544077	chr4:105544077:T:C	3.55041e-09	-1.98419e-10	-1.27429
105544148	chr4:105544148:T:C	1.45952e-09	-0.923346	-1.2399
105544186	chr4:105544186:T:C	1.4753e-09	-0.917778	-1.23472
105545017	chr4:105545017:C:T	1.39048e-09	-1.06436	-1.14734
105545090	chr4:105545090:A:G	1.1961e-09	-1.19653	-1.16576
105545177	chr4:105545177:A:G	1.49253e-07	2.46429	-2.95295e-10
105545431	chr4:105545431:G:T	1.27461e-09	-1.13101	-1.1677
105545489	chr4:105545489:C:T	3.57457e-09	-1.98419e-10	-1.26751
105545595	chr4:105545595:G:A	3.9759e-09	-1.98419e-10	-1.1611
105545698	chr4:105545698:G:A	2.77015e-08	0.780131	-2.95295e-10
105545969	chr4:105545969:T:C	1.36721e-09	-1.08601	-1.14257
105546610	chr4:105546610:C:T	7.88472e-10	-1.50703	-1.27198
105546674	chr4:105546674:G:A	2.93881e-09	-1.46335	-2.95295e-10
105546756	chr4:105546756:T:C	1.34125e-09	-1.1005	-1.14726
105546766	chr4:105546766:T:A	3.55123e-09	-1.98419e-10	-1.27406
105546867	chr4:105546867:T:G	2.06392e-09	-1.81675	-2.95295e-10
105547257	chr4:105547257:GA:G	3.61279e-09	-0.0164561	-1.24042
105547517	chr4:105547517:T:A	1.438e-09	-1.02949	-1.14861
105547563	chr4:105547563:C:T	2.00413e-09	-1.84614	-2.95295e-10
105547837	chr4:105547837:C:T	3.89424e-09	-1.98419e-10	-1.18186
105548184	chr4:105548184:T:G	1.39078e-08	-1.81535	1.90645
105548310	chr4:105548310:C:T	1.40426e-08	-1.81676	1.91749
105548471	chr4:105548471:G:A	1.40935e-09	-1.04349	-1.15474
105548754	chr4:105548754:A:T	3.43006e-09	-0.0745327	-1.23424
105549155	chr4:105549155:G:A	1.09803e-09	-1.17889	-1.26895
105549460	chr4:105549460:A:G	1.17738e-08	-0.0754763	-2.95295e-10
105549999	chr4:105549999:A:G	3.55038e-09	-1.98419e-10	-1.2743
105550127	chr4:105550127:T:A	1.42163e-08	-1.80832	1.92135
105550243	chr4:105550243:T:C	2.21324e-08	-1.98419e-10	0.55569
105550308	chr4:105550308:G:A	3.26648e-08	0.944943	-2.95295e-10
105550316	chr4:105550316:G:A	1.0481e-09	-1.22035	-1.27403
105550485	chr4:105550485:G:A	3.55985e-09	-1.98419e-10	-1.27164
105550592	chr4:105550592:A:G	1.10906e-09	-1.16548	-1.27236
105551315	chr4:105551315:A:T	8.09747e-09	-1.98419e-10	-0.449802
105551420	chr4:105551420:A:C	1.18146e-09	-1.10787	-1.26673
105551648	chr4:105551648:A:C	3.56936e-09	-1.98419e-10	-1.26897
105551740	chr4:105551740:C:CCTTTCTA	4.9818e-09	-1.98419e-10	-0.935563
105551747	chr4:105551747:A:G	2.78695e-09	-0.27602	-1.24038
105552201	chr4:105552201:T:A	1.10842e-08	-1.79029	1.65445
105552826	chr4:105552826:T:C	3.55038e-09	-1.98419e-10	-1.2743
105552921	chr4:105552921:G:A	1.15113e-09	-1.25399	-1.14662
105553068	chr4:105553068:C:T	5.28419e-08	1.42595	-2.95295e-10
105553419	chr4:105553419:A:C	1.34803e-08	1.29299	-1.23311
105553569	chr4:105553569:G:C	3.02735e-09	-0.204956	-1.22871
105553687	chr4:105553687:C:T	3.80651e-09	0.0317015	-1.23634
105553818	chr4:105553818:C:A	1.04909e-09	-1.22361	-1.26982
105553935	chr4:105553935:C:T	1.25746e-08	1.23219	-1.24186
105554378	chr4:105554378:T:C	1.0595e-09	-1.23504	-1.24851
105554465	chr4:105554465:G:T	1.00657e-09	-1.26215	-1.27265
105554491	chr4:105554491:A:T	6.76472e-10	-1.83478	-1.09744
105554760	chr4:105554760:A:AC	8.94096e-09	-1.98419e-10	-0.350711
105554942	chr4:105554942:A:G	6.60877e-10	-1.8409	-1.11464
105554986	chr4:105554986:T:C	5.58932e-08	1.48209	-2.95295e-10
105554988	chr4:105554988:T:C	2.0835e-09	-1.8073	-2.95295e-10
105555105	chr4:105555105:T:C	7.23157e-10	-1.6015	-1.26398
105555920	chr4:105555920:T:C	2.08278e-09	-1.80765	-2.95295e-10
105556260	chr4:105556260:C:T	1.1415e-09	-1.75027	-0.658738
105556598	chr4:105556598:T:A	3.55162e-09	-1.98419e-10	-1.27395
105557092	chr4:105557092:T:A	7.79322e-10	-1.84343	-0.947254
105557158	chr4:105557158:A:G	6.46453e-09	-1.98419e-10	-0.675024
105557272	chr4:105557272:G:A	4.07885e-09	-1.98419e-10	-1.13554
105557445	chr4:105557445:C:T	1.16988e-08	-1.98419e-10	-0.0818657
105557706	chr4:105557706:A:T	9.11582e-09	0.917989	-1.24933
105557853	chr4:105557853:A:G	9.03376e-10	-1.36963	-1.27334
105558035	chr4:105558035:C:T	2.50554e-09	-0.444077	-1.17877
105558268	chr4:105558268:G:A	2.37641e-09	-0.840599	-0.835164
105558656	chr4:105558656:AG:A	1.10448e-08	1.10476	-1.24415
105558914	chr4:105558914:A:G	3.59368e-09	-1.98419e-10	-1.26218
105558916	chr4:105558916:A:G	3.55447e-09	-1.98419e-10	-1.27315
105559580	chr4:105559580:A:G	6.99724e-09	0.662489	-1.25833
105559676	chr4:105559676:C:T	2.91385e-09	-1.47188	-2.95295e-10
105560018	chr4:105560018:A:T	5.17205e-09	-1.98419e-10	-0.898085
105560115	chr4:105560115:C:T	3.85486e-09	-1.98419e-10	-1.19202
105560244	chr4:105560244:T:C	5.09831e-09	-1.98419e-10	-0.912444
105560516	chr4:105560516:T:C	1.00204e-07	2.06585	-2.95295e-10
105561054	chr4:105561054:C:T	1.02955e-08	-0.209648	-2.95295e-10
105561078	chr4:105561078:G:T	6.25217e-10	-1.7406	-1.27041
105561245	chr4:105561245:A:G	7.17335e-09	-1.98419e-10	-0.570981
105561558	chr4:105561558:G:A	2.96112e-09	-0.269289	-1.1865
105561617	chr4:105561617:C:T	5.96137e-09	-1.98419e-10	-0.756054
105561730	chr4:105561730:A:G	1.65476e-09	-1.27835	-0.759352
105561732	chr4:105561732:A:G	7.71296e-09	-1.98419e-10	-0.498452
105561749	chr4:105561749:T:A	1.09875e-09	-1.17753	-1.26965
105561776	chr4:105561776:G:A	3.58226e-09	-1.98419e-10	-1.26536
105562379	chr4:105562379:T:C	3.55163e-09	-1.98419e-10	-1.27395
105562458	chr4:105562458:A:T	1.81154e-09	-1.4224	-0.524776
105562694	chr4:105562694:C:G	6.62532e-10	-1.74923	-1.20381
105562772	chr4:105562772:C:T	2.00339e-09	-1.84652	-2.95295e-10
105562833	chr4:105562833:GACC:G	5.43824e-09	-1.98419e-10	-0.847898
105563363	chr4:105563363:A:G	6.95391e-09	-1.98419e-10	-0.60205
105563468	chr4:105563468:C:A	3.55125e-09	-1.98419e-10	-1.27405
105563669	chr4:105563669:GT:G	1.80472e-09	-1.37048	-0.580466
105563676	chr4:105563676:G:A	1.76891e-09	-1.38876	-0.582233
105564037	chr4:105564037:A:G	1.38521e-09	-1.23407	-0.981428
105564083	chr4:105564083:A:C	3.0196e-09	-1.43623	-2.95295e-10
105564238	chr4:105564238:C:T	1.7629e-09	-1.39393	-0.580466
105564314	chr4:105564314:C:T	9.76792e-09	-1.98419e-10	-0.26225
105564412	chr4:105564412:C:T	6.39982e-10	-1.81924	-1.16843
105564588	chr4:105564588:T:C	6.61305e-10	-1.69242	-1.26247
105564679	chr4:105564679:C:T	5.98311e-10	-1.80343	-1.25157
105565460	chr4:105565460:T:G	1.71149e-09	-1.41085	-0.593136
105565999	chr4:105565999:C:G	6.87887e-10	-1.64983	-1.26566
105566125	chr4:105566125:A:G	5.97928e-09	-1.98419e-10	-0.753054
105566131	chr4:105566131:G:A	7.76409e-09	-0.491844	-2.95295e-10
105566198	chr4:105566198:G:C	6.4397e-10	-1.71251	-1.26894
105566229	chr4:105566229:G:T	2.00964e-09	-1.8434	-2.95295e-10
105566387	chr4:105566387:C:A	1.64313e-09	-1.46515	-0.5796
105566446	chr4:105566446:G:A	5.1548e-09	-1.98419e-10	-0.901426
105566498	chr4:105566498:A:G	4.00096e-09	-1.98419e-10	-1.15482
105566567	chr4:105566567:C:A	4.21028e-09	-1.98419e-10	-1.10382
105566585	chr4:105566585:A:G	3.55629e-09	-1.98419e-10	-1.27264
105567506	chr4:105567506:A:G	1.93548e-09	-1.59724	-0.283761
105567593	chr4:105567593:A:T	2.06763e-09	-1.53639	-0.278556
105567834	chr4:105567834:A:G	2.01869e-09	-1.55261	-0.286292
105567847	chr4:105567847:C:T	6.50311e-10	-1.84418	-1.12748
105567870	chr4:105567870:C:T	4.21971e-09	-1.98419e-10	-1.10159
105568107	chr4:105568107:C:T	1.87977e-09	-1.63127	-0.278929
105568143	chr4:105568143:T:C	3.70301e-09	-1.98419e-10	-1.23221
105568411	chr4:105568411:C:T	3.11484e-09	-1.40518	-2.95295e-10
105568813	chr4:105568813:T:C	6.17894e-09	-1.98419e-10	-0.720207
105568944	chr4:105568944:A:G	4.1812e-09	-1.98419e-10	-1.11076
105568975	chr4:105568975:A:G	5.69877e-10	-1.83475	-1.26894
105569022	chr4:105569022:A:G	3.68872e-09	-1.98419e-10	-1.23607
105569420	chr4:105569420:G:C	7.27848e-09	-1.98419e-10	-0.556432
105569790	chr4:105569790:T:C	4.35144e-09	-1.98419e-10	-1.07085
105570046	chr4:105570046:T:G	1.89342e-09	-1.59116	-0.311804
105570354	chr4:105570354:T:C	1.27209e-09	-1.37964	-0.921051
105570356	chr4:105570356:G:A	3.75033e-09	-1.98419e-10	-1.21951
105570484	chr4:105570484:G:C	5.80728e-10	-1.84636	-1.23847
105571071	chr4:105571071:A:G	1.00665e-08	0.190005	-0.422145
105571509	chr4:105571509:A:T	6.10965e-09	-1.98419e-10	-0.731484
105571612	chr4:105571612:C:T	4.03059e-09	-1.98419e-10	-1.14744
105571659	chr4:105571659:C:T	4.28852e-09	-1.98419e-10	-1.08541
105571849	chr4:105571849:C:A	3.63896e-09	-1.98419e-10	-1.24966
105572238	chr4:105572238:C:T	7.48117e-10	-1.81637	-1.01518
105572537	chr4:105572537:C:T	3.55103e-09	-1.98419e-10	-1.27412
105573059	chr4:105573059:GC:G	1.9092e-09	-1.5876	-0.307066
105573143	chr4:105573143:A:G	4.03271e-09	-1.98419e-10	-1.14691
105573176	chr4:105573176:T:C	7.79779e-10	-1.53772	-1.25238
105573249	chr4:105573249:C:A	6.54843e-09	-1.98419e-10	-0.662128
105573763	chr4:105573763:A:C	4.21939e-09	-1.98419e-10	-1.10166
105574445	chr4:105574445:G:A	4.7251e-09	-1.98419e-10	-0.988465
105574564	chr4:105574564:AAAAG:A	4.11248e-09	-1.98419e-10	-1.12733
105574566	chr4:105574566:AAG:A	1.22006e-08	-0.0398685	-2.95295e-10
105574728	chr4:105574728:T:A	8.46537e-09	-1.98419e-10	-0.40537
105574733	chr4:105574733:T:C	8.01672e-09	-1.98419e-10	-0.459824
105575792	chr4:105575792:T:G	4.95642e-09	-1.98419e-10	-0.940671
105575823	chr4:105575823:G:A	9.06005e-10	-1.83288	-0.807181
105576020	chr4:105576020:G:A	8.9882e-10	-1.82993	-0.818098
105576597	chr4:105576597:A:G	4.30764e-09	-1.98419e-10	-1.08096
105576874	chr4:105576874:C:T	5.74623e-09	-1.98419e-10	-0.79281
105577010	chr4:105577010:A:G	4.01207e-09	-1.98419e-10	-1.15205
105577491	chr4:105577491:A:G	8.33168e-09	-1.98419e-10	-0.421288
105577513	chr4:105577513:C:T	3.93678e-09	-1.98419e-10	-1.17099
105577561	chr4:105577561:G:A	1.13394e-09	-1.17243	-1.24323
105577615	chr4:105577615:C:T	3.84595e-09	-1.98419e-10	-1.19433
105577781	chr4:105577781:A:G	4.31838e-09	-1.98419e-10	-1.07847
105578152	chr4:105578152:T:C	6.34049e-10	-1.78592	-1.21106
105578360	chr4:105578360:G:A	1.02339e-09	-1.84453	-0.673699
105578422	chr4:105578422:A:G	5.21722e-09	-1.98419e-10	-0.88939
105578902	chr4:105578902:G:T	1.87655e-09	-1.62816	-0.283761
105579268	chr4:105579268:A:T	1.89697e-09	-1.61593	-0.285164
105580014	chr4:105580014:T:C	6.31273e-10	-1.80812	-1.19325
105580015	chr4:105580015:G:A	6.3256e-10	-1.81046	-1.18887
105580022	chr4:105580022:G:A	1.40673e-09	-1.64537	-0.554713
105580189	chr4:105580189:T:G	1.09579e-09	-1.82735	-0.622529
105580414	chr4:105580414:G:A	4.08593e-09	-1.98419e-10	-1.13381
105580544	chr4:105580544:A:G	6.45311e-10	-1.79353	-1.18585
105580587	chr4:105580587:G:C	7.11522e-09	0.690006	-1.26912
105580806	chr4:105580806:T:C	6.42381e-10	-1.79922	-1.18471
105581191	chr4:105581191:TC:T	1.21044e-09	-1.16053	-1.18984
105581324	chr4:105581324:T:G	7.34006e-09	0.693805	-1.24181
105581461	chr4:105581461:T:C	3.97331e-09	-1.98419e-10	-1.16175
105581741	chr4:105581741:G:A	2.19234e-09	-1.59731	-0.159074
105581912	chr4:105581912:T:C	2.02746e-09	-0.791653	-1.04292
105582042	chr4:105582042:G:C	8.06179e-09	0.794787	-1.24901
105582383	chr4:105582383:A:C	4.8326e-09	-1.98419e-10	-0.965969
105582500	chr4:105582500:T:G	2.87523e-09	-1.48522	-2.95295e-10
105582836	chr4:105582836:A:C	5.86819e-09	-1.98419e-10	-0.771807
105583333	chr4:105583333:C:T	6.14481e-10	-1.82273	-1.2056
105583406	chr4:105583406:C:T	6.08644e-09	-1.98419e-10	-0.735291
105583411	chr4:105583411:C:T	1.00356e-09	-1.8298	-0.708
105583445	chr4:105583445:C:T	7.26866e-10	-1.82125	-1.03912
105583473	chr4:105583473:G:A	1.87905e-09	-1.60007	-0.310521
105583554	chr4:105583554:T:C	6.07197e-09	-1.98419e-10	-0.737671
105583692	chr4:105583692:A:T	1.92808e-09	-1.60107	-0.283761
105583786	chr4:105583786:T:C	1.09672e-09	-1.18744	-1.26159
105584196	chr4:105584196:G:A	1.79513e-09	-1.61571	-0.340568
105584495	chr4:105584495:A:T	4.08048e-09	-1.13514	-2.95295e-10
105585015	chr4:105585015:C:T	8.57703e-10	-1.82556	-0.869295
105585087	chr4:105585087:A:G	4.51907e-09	-0.255407	-0.777641
105585483	chr4:105585483:A:G	1.47721e-08	-1.98419e-10	0.151385
105585497	chr4:105585497:ACAT:A	1.24327e-09	-1.04987	-1.27374
105585648	chr4:105585648:T:C	3.67711e-09	-1.98419e-10	-1.23923
105585942	chr4:105585942:G:A	2.66206e-09	-0.294469	-1.26779
105585981	chr4:105585981:T:C	2.65277e-09	-0.310593	-1.25515
105586379	chr4:105586379:C:T	1.22605e-09	-1.54087	-0.796681
105586462	chr4:105586462:G:A	6.38126e-09	-1.98419e-10	-0.687988
105587369	chr4:105587369:G:A	1.86064e-09	-1.7072	-0.213238
105587693	chr4:105587693:C:G	6.52157e-08	-1.98419e-10	1.63635
105587709	chr4:105587709:C:T	3.8646e-09	-1.98419e-10	-1.1895
105587936	chr4:105587936:C:T	9.48247e-10	-1.63437	-0.960121
105587938	chr4:105587938:T:C	9.33181e-10	-1.65063	-0.959878
105587953	chr4:105587953:G:T	7.04662e-10	-1.72302	-1.16837
105588817	chr4:105588817:A:C	3.68877e-09	-1.98419e-10	-1.23606
105588973	chr4:105588973:C:T	3.5534e-09	-1.98419e-10	-1.27345
105589313	chr4:105589313:A:G	2.24602e-09	-1.00858	-0.72361
105589525	chr4:105589525:G:A	3.7251e-09	-1.98419e-10	-1.22626
105589965	chr4:105589965:G:A	8.61267e-10	-1.73068	-0.960028
105590156	chr4:105590156:G:GAA	3.57979e-09	-1.98419e-10	-1.26605
105590325	chr4:105590325:A:T	4.43015e-09	-1.98419e-10	-1.05292
105590331	chr4:105590331:G:T	8.5046e-10	-1.73001	-0.973322
105590468	chr4:105590468:A:G	8.0265e-09	-1.98419e-10	-0.458606
105590597	chr4:105590597:C:G	6.30087e-09	-1.98419e-10	-0.700667
105590747	chr4:105590747:A:G	3.55179e-09	-1.98419e-10	-1.2739
105590829	chr4:105590829:T:C	3.71383e-09	-1.98419e-10	-1.22929
105590988	chr4:105590988:C:T	2.36955e-09	-1.67865	-2.95295e-10
105591129	chr4:105591129:C:T	7.04243e-09	-1.98419e-10	-0.589401
105591137	chr4:105591137:TA:T	9.12562e-10	-1.67036	-0.962492
105591315	chr4:105591315:G:A	1.69826e-09	-1.65693	-0.354824
105591744	chr4:105591744:G:A	7.36075e-10	-1.76354	-1.08424
105592012	chr4:105592012:A:G	1.0554e-07	-1.98419e-10	2.11774
105592113	chr4:105592113:A:T	4.49566e-09	-1.98419e-10	-1.03824
105592376	chr4:105592376:C:T	3.0756e-09	-1.41785	-2.95295e-10
105592411	chr4:105592411:C:A	3.87758e-09	-1.98419e-10	-1.18614
105592460	chr4:105592460:T:A	5.71693e-09	-1.98419e-10	-0.797922
105592831	chr4:105592831:C:T	6.00366e-10	-1.79397	-1.2576
105592909	chr4:105592909:T:A	2.11829e-09	-1.79074	-2.95295e-10
105593270	chr4:105593270:C:T	6.6187e-10	-1.83882	-1.11522
105593384	chr4:105593384:A:T	3.55838e-09	-1.98419e-10	-1.27205
105593406	chr4:105593406:C:T	9.61372e-10	-1.7292	-0.851548
105593554	chr4:105593554:A:G	9.33774e-09	-1.42002	1.11273
105593640	chr4:105593640:T:C	5.75934e-10	-1.82359	-1.26953
105594082	chr4:105594082:T:A	5.76574e-10	-1.84372	-1.24829
105594136	chr4:105594136:T:A	3.94114e-09	-1.98419e-10	-1.16988
105594251	chr4:105594251:T:C	3.55083e-09	-1.98419e-10	-1.27417
105594411	chr4:105594411:A:G	3.80299e-09	-1.98419e-10	-1.20557
105594597	chr4:105594597:A:G	3.99276e-08	-1.98419e-10	1.14571
105594656	chr4:105594656:C:G	5.92268e-10	-1.84649	-1.21866
105594731	chr4:105594731:C:T	3.6093e-09	-1.98419e-10	-1.25784
105594760	chr4:105594760:G:A	4.02179e-08	-1.98419e-10	1.15296
105594827	chr4:105594827:A:G	3.8687e-09	-1.98419e-10	-1.18844
105594871	chr4:105594871:C:T	5.66011e-10	-1.83818	-1.27231
105594956	chr4:105594956:G:A	3.62116e-09	-1.98419e-10	-1.25456
105595058	chr4:105595058:T:C	4.12144e-09	-1.98419e-10	-1.12515
105595105	chr4:105595105:A:G	9.11631e-10	-1.8073	-0.826573
105595529	chr4:105595529:A:G	9.51293e-10	-1.68708	-0.904209
105595567	chr4:105595567:A:G	9.57546e-10	-1.67184	-0.912895
105595813	chr4:105595813:AATAATGAT:A	4.3409e-09	-1.98419e-10	-1.07327
105596181	chr4:105596181:T:C	3.55359e-09	-1.98419e-10	-1.27339
105596602	chr4:105596602:T:C	4.02784e-09	-1.98419e-10	-1.14812
105596842	chr4:105596842:C:G	6.71738e-10	-1.75419	-1.18505
105597040	chr4:105597040:T:A	2.19594e-09	-1.75475	-2.95295e-10
105597041	chr4:105597041:C:A	2.19165e-09	-1.7567	-2.95295e-10
105597156	chr4:105597156:A:G	3.81209e-09	-1.98419e-10	-1.20317
105597360	chr4:105597360:A:G	3.55532e-09	-1.98419e-10	-1.27291
105597759	chr4:105597759:G:A	7.82218e-10	-1.84133	-0.945646
105598330	chr4:105598330:G:C	4.56581e-09	-1.02276	-2.95295e-10
105598470	chr4:105598470:G:T	8.72746e-10	-1.81542	-0.862042
105598506	chr4:105598506:G:A	5.91168e-10	-1.80324	-1.26377
105598604	chr4:105598604:C:T	3.08583e-07	-1.98419e-10	3.19064
105598787	chr4:105598787:A:T	5.98114e-10	-1.8452	-1.21013
105598904	chr4:105598904:G:A	3.6449e-09	-1.98419e-10	-1.24802
105599168	chr4:105599168:A:G	9.06319e-09	-0.337133	-2.95295e-10
105599278	chr4:105599278:T:A	8.63798e-10	-1.84414	-0.843626
105599585	chr4:105599585:C:T	9.11395e-10	-1.76159	-0.872538
105599695	chr4:105599695:C:T	2.29112e-09	-1.71231	-2.95295e-10
105599697	chr4:105599697:A:G	3.83442e-09	-1.98419e-10	-1.19734
105600546	chr4:105600546:A:G	3.55038e-09	-1.98419e-10	-1.2743
105600689	chr4:105600689:A:G	1.31555e-09	-1.81582	-0.451277
105600702	chr4:105600702:C:G	1.27513e-09	-1.82493	-0.473371
105600709	chr4:105600709:C:T	1.30908e-09	-1.82075	-0.451277
105600713	chr4:105600713:T:A	1.30495e-09	-1.82391	-0.451277
105600980	chr4:105600980:G:A	4.07494e-09	-1.98419e-10	-1.1365
105601322	chr4:105601322:C:G	5.85632e-10	-1.80237	-1.27405
105601613	chr4:105601613:C:G	3.72332e-09	-1.98419e-10	-1.22674
105601646	chr4:105601646:C:T	2.94021e-07	-1.98419e-10	3.1423
105601845	chr4:105601845:C:T	2.37753e-08	-1.98419e-10	0.627295
105601889	chr4:105601889:A:G	1.20246e-08	-1.98419e-10	-0.054403
105602132	chr4:105602132:T:C	2.0699e-09	-1.82311	0.00925878
105602162	chr4:105602162:G:A	1.47654e-09	-1.79688	-0.354774
105602406	chr4:105602406:G:A	2.40196e-09	-1.66507	-2.95295e-10
105602606	chr4:105602606:C:T	3.80576e-09	-1.98419e-10	-1.20484
105602775	chr4:105602775:C:A	1.57084e-09	-1.61811	-0.47164
105602820	chr4:105602820:T:C	5.97486e-10	-1.83151	-1.22487
105602912	chr4:105602912:C:G	1.00861e-08	-1.98419e-10	-0.2302
105603005	chr4:105603005:C:T	3.56682e-09	-1.98419e-10	-1.26968
105603270	chr4:105603270:C:T	3.44913e-08	-1.98419e-10	0.999352
105603287	chr4:105603287:G:A	3.3114e-07	-1.98419e-10	3.26119
105603526	chr4:105603526:G:T	3.82738e-09	-1.98419e-10	-1.19917
105603573	chr4:105603573:T:G	2.56258e-09	-1.60034	-2.95295e-10
105603797	chr4:105603797:C:T	3.32259e-09	-1.58522	0.244609
105604546	chr4:105604546:A:G	8.76672e-10	-1.83876	-0.83422
105604563	chr4:105604563:T:C	3.57312e-09	-1.98419e-10	-1.26792
105604812	chr4:105604812:C:T	3.82738e-09	-1.98419e-10	-1.19917
105605387	chr4:105605387:T:C	1.64039e-09	-1.80373	-0.242688
105605388	chr4:105605388:C:T	1.02673e-08	-1.98419e-10	-0.212394
105605830	chr4:105605830:A:G	1.97698e-09	-1.75435	-0.105429
105605861	chr4:105605861:T:C	5.86846e-10	-1.82894	-1.2454
105605909	chr4:105605909:G:C	5.94188e-10	-1.8293	-1.23261
105605949	chr4:105605949:C:T	6.06569e-10	-1.81661	-1.22468
105606008	chr4:105606008:A:G	6.00372e-10	-1.82254	-1.22902
105606224	chr4:105606224:A:G	1.42415e-09	-1.7954	-0.392373
105606243	chr4:105606243:A:C	5.77149e-10	-1.82035	-1.27066
105606267	chr4:105606267:A:G	3.56865e-09	-1.98419e-10	-1.26917
105606351	chr4:105606351:T:G	3.12318e-09	-1.58896	0.186455
105606411	chr4:105606411:C:T	1.4131e-09	-1.78825	-0.40732
105606456	chr4:105606456:A:G	1.46923e-09	-1.79598	-0.360638
105606651	chr4:105606651:T:G	3.68632e-09	-1.98419e-10	-1.23672
105606716	chr4:105606716:T:A	3.91052e-09	-1.98419e-10	-1.17768
105606739	chr4:105606739:T:C	8.33304e-10	-1.52568	-1.19803
105606787	chr4:105606787:T:A	3.32815e-07	-1.98419e-10	3.26623
105607066	chr4:105607066:A:G	1.48513e-08	0.156733	-2.95295e-10
105607441	chr4:105607441:A:C	1.41241e-08	-1.98419e-10	0.106528
105607519	chr4:105607519:T:TG	5.95715e-10	-1.80351	-1.25584
105607827	chr4:105607827:AG:A	6.04904e-10	-1.83248	-1.21156
105607969	chr4:105607969:A:T	2.09228e-09	-1.8031	-2.95295e-10
105608424	chr4:105608424:A:T	2.02556e-09	-1.83551	-2.95295e-10
105609292	chr4:105609292:T:G	1.24046e-08	-1.98419e-10	-0.0232897
105609680	chr4:105609680:G:A	6.99921e-08	1.70703	-2.95295e-10
105609793	chr4:105609793:G:A	1.00331e-09	-1.82542	-0.712634
105609980	chr4:105609980:G:A	3.7318e-09	-1.98419e-10	-1.22446
105610587	chr4:105610587:T:C	3.51025e-07	-1.98419e-10	3.3195
105610601	chr4:105610601:A:G	6.55739e-10	-1.6941	-1.26925
105610678	chr4:105610678:A:G	3.51819e-07	-1.98419e-10	3.32176
105610764	chr4:105610764:T:A	3.68967e-09	-1.98419e-10	-1.23582
105610781	chr4:105610781:G:T	3.48388e-08	-1.98419e-10	1.00938
105610859	chr4:105610859:T:C	3.52325e-07	-1.98419e-10	3.3232
105610875	chr4:105610875:C:T	3.40313e-08	-1.98419e-10	0.985927
105610916	chr4:105610916:A:C	3.61125e-09	-1.98419e-10	-1.2573
105611043	chr4:105611043:T:C	3.60086e-09	-1.98419e-10	-1.26018
105611172	chr4:105611172:A:G	5.96113e-10	-1.83057	-1.22811
105611343	chr4:105611343:T:C	8.31397e-10	-1.82879	-0.897209
105611643	chr4:105611643:T:C	3.68727e-09	-1.98419e-10	-1.23647
105611757	chr4:105611757:T:C	8.34136e-09	-1.98419e-10	-0.420128
105612039	chr4:105612039:C:A	8.11325e-10	-1.80546	-0.944979
105612145	chr4:105612145:A:T	4.12449e-09	-1.98419e-10	-1.12441
105612189	chr4:105612189:ACC:A	3.63523e-09	-1.98419e-10	-1.25068
105612308	chr4:105612308:A:G	4.81376e-09	-0.351098	-0.618778
105612315	chr4:105612315:C:T	4.21922e-09	-1.1017	-2.95295e-10
105612585	chr4:105612585:A:G	6.32858e-07	-1.98419e-10	3.90889
105612953	chr4:105612953:A:G	7.02388e-10	-1.70325	-1.19137
105613374	chr4:105613374:G:C	3.86729e-09	-1.98419e-10	-1.1888
105613443	chr4:105613443:A:G	3.88031e-09	-1.98419e-10	-1.18544
105613534	chr4:105613534:A:G	8.45891e-09	-1.73611	1.32997
105613619	chr4:105613619:T:C	3.85885e-09	-1.98419e-10	-1.19098
105613650	chr4:105613650:G:A	2.92077e-07	-1.98419e-10	3.13566
105613795	chr4:105613795:G:A	3.55793e-09	-1.98419e-10	-1.27217
105614210	chr4:105614210:C:G	3.67596e-09	-1.98419e-10	-1.23954
105614509	chr4:105614509:T:G	9.47477e-10	-1.68047	-0.91484
105614964	chr4:105614964:C:T	3.59588e-09	-1.98419e-10	-1.26156
105616643	chr4:105616643:A:T	3.99745e-09	-1.98419e-10	-1.1557
105617042	chr4:105617042:GCAAA:G	5.69489e-09	-1.98419e-10	-0.801785
105617054	chr4:105617054:A:G	3.87161e-09	-1.98419e-10	-1.18768
105617327	chr4:105617327:C:T	4.92666e-09	-1.98419e-10	-0.946692
105617380	chr4:105617380:T:C	3.20256e-09	-1.3774	-2.95295e-10
105617872	chr4:105617872:A:T	3.2945e-07	-1.98419e-10	3.25607
105617944	chr4:105617944:A:G	3.60743e-07	-1.98419e-10	3.34681
105617973	chr4:105617973:A:G	4.44728e-09	-1.98419e-10	-1.04906
105618053	chr4:105618053:CA:C	3.6394e-09	-1.98419e-10	-1.24953
105618204	chr4:105618204:T:C	3.5698e-09	-1.98419e-10	-1.26885
105618244	chr4:105618244:TA:T	3.68156e-09	-1.98419e-10	-1.23802
105618311	chr4:105618311:A:G	3.51644e-07	-1.98419e-10	3.32127
105618425	chr4:105618425:C:T	3.47022e-07	-1.98419e-10	3.30803
105618477	chr4:105618477:C:T	1.25137e-07	-1.98419e-10	2.28806
105618494	chr4:105618494:AC:A	8.11152e-09	-1.98419e-10	-0.448069
105618602	chr4:105618602:C:G	4.02089e-09	-1.98419e-10	-1.14985
105618645	chr4:105618645:A:G	1.17929e-07	-1.98419e-10	2.22873
105619211	chr4:105619211:TCA:T	2.10703e-08	-1.98419e-10	0.50651
105619446	chr4:105619446:T:C	3.84963e-09	-1.98419e-10	-1.19338
105619541	chr4:105619541:A:G	2.1348e-09	-1.78298	-2.95295e-10
105620152	chr4:105620152:G:A	3.73439e-09	-1.98419e-10	-1.22377
105620247	chr4:105620247:G:C	8.59564e-09	-1.98419e-10	-0.390099
105620439	chr4:105620439:T:A	4.46747e-09	-1.98419e-10	-1.04453
105620603	chr4:105620603:A:G	3.74673e-08	-1.98419e-10	1.08212
105620825	chr4:105620825:TG:T	9.48602e-10	-1.6995	-0.894618
105621321	chr4:105621321:T:C	3.73641e-09	-1.98419e-10	-1.22323
105621375	chr4:105621375:A:T	1.08175e-07	-1.98419e-10	2.1424
105622280	chr4:105622280:G:A	5.01129e-08	-1.98419e-10	1.37292
105622687	chr4:105622687:A:G	1.00066e-07	-1.98419e-10	2.06447
105622844	chr4:105622844:T:C	4.02165e-09	-1.98419e-10	-1.14966
105623166	chr4:105623166:G:A	3.83082e-08	-1.98419e-10	1.10431
105623292	chr4:105623292:G:A	1.08175e-07	-1.98419e-10	2.1424
105623369	chr4:105623369:A:G	9.64376e-10	-1.64462	-0.933003
105623415	chr4:105623415:G:A	4.0146e-09	-1.98419e-10	-1.15142
105623534	chr4:105623534:C:CA	9.18604e-08	-1.98419e-10	1.97892
105623545	chr4:105623545:C:T	6.48762e-10	-1.80151	-1.17253
105623914	chr4:105623914:A:G	9.68498e-08	-1.98419e-10	2.03181
105624146	chr4:105624146:T:C	5.31464e-08	-1.98419e-10	1.4317
105624466	chr4:105624466:A:G	2.92916e-07	-1.98419e-10	3.13853
105624924	chr4:105624924:G:T	2.17437e-09	-1.76462	-2.95295e-10
105625181	chr4:105625181:T:A	2.02213e-09	-1.8372	-2.95295e-10
105625203	chr4:105625203:C:T	3.99187e-09	-1.98419e-10	-1.15709
105625456	chr4:105625456:G:A	3.73609e-09	-1.98419e-10	-1.22331
105625651	chr4:105625651:C:T	1.83532e-08	-1.98419e-10	0.368452
105625723	chr4:105625723:A:G	8.10835e-09	-1.98419e-10	-0.448459
105625755	chr4:105625755:G:A	1.41439e-09	-1.13174	-1.06292
105625806	chr4:105625806:A:G	6.21046e-09	-1.98419e-10	-0.715118
105625950	chr4:105625950:C:A	3.56625e-09	-1.98419e-10	-1.26984
105625959	chr4:105625959:A:G	2.78313e-07	-1.98419e-10	3.08739
105626126	chr4:105626126:C:T	2.68792e-08	-1.98419e-10	0.75
105626302	chr4:105626302:T:C	9.42983e-09	-0.297475	-2.95295e-10
105626743	chr4:105626743:C:A	6.88434e-09	-1.98419e-10	-0.612104
105626803	chr4:105626803:T:G	6.13611e-10	-1.80886	-1.22088
105627066	chr4:105627066:C:T	9.56162e-09	-1.98419e-10	-0.283596
105627476	chr4:105627476:C:T	6.11589e-10	-1.8262	-1.20685
105627516	chr4:105627516:A:G	3.42964e-08	-1.98419e-10	0.993688
105627863	chr4:105627863:A:T	9.39755e-09	-0.300905	-2.95295e-10
105628371	chr4:105628371:C:T	3.75841e-09	-1.98419e-10	-1.21736
105628542	chr4:105628542:C:T	3.68275e-09	-1.98419e-10	-1.23769
105628629	chr4:105628629:C:T	2.06795e-09	-1.8148	-2.95295e-10
105628637	chr4:105628637:T:C	5.61567e-08	-1.98419e-10	1.48679
105629115	chr4:105629115:C:A	7.24629e-10	-1.63622	-1.22723
105629414	chr4:105629414:T:C	1.63378e-09	-0.908637	-1.14182
105629779	chr4:105629779:C:T	6.69877e-10	-1.67381	-1.26821
105629928	chr4:105629928:A:G	1.28675e-08	-1.98419e-10	0.0133496
105630095	chr4:105630095:A:G	2.71822e-09	-0.706007	-0.835369
105630392	chr4:105630392:T:G	6.72827e-10	-1.66702	-1.2706
105631331	chr4:105631331:T:A	3.93451e-09	-1.98419e-10	-1.17157
105631576	chr4:105631576:A:T	7.23535e-10	-1.5912	-1.27376
105632076	chr4:105632076:G:A	5.53104e-09	-1.98419e-10	-0.830978
105632090	chr4:105632090:A:G	2.81984e-09	-0.786426	-0.718249
105632638	chr4:105632638:A:G	3.96091e-09	-1.98419e-10	-1.16488
105633001	chr4:105633001:G:T	3.95815e-09	-0.498457	-0.667121
105633272	chr4:105633272:T:C	3.96948e-09	-1.98419e-10	-1.16272
105633796	chr4:105633796:T:C	3.9382e-09	-1.98419e-10	-1.17063
105634182	chr4:105634182:C:T	7.99137e-09	-1.98419e-10	-0.462991
105634382	chr4:105634382:G:A	3.56094e-09	-0.619478	-0.651851
105634725	chr4:105634725:G:GT	1.28941e-09	-1.35595	-0.931216
105634866	chr4:105634866:C:T	1.77246e-08	-1.98419e-10	0.333602
105635241	chr4:105635241:CAA:C	2.63405e-09	-1.57283	-2.95295e-10
105635804	chr4:105635804:A:T	7.52653e-10	-1.55417	-1.27134
105636575	chr4:105636575:C:T	3.59127e-09	-1.98419e-10	-1.26285
105636948	chr4:105636948:A:T	1.46102e-09	-1.84367	-0.318548
105637449	chr4:105637449:C:T	3.89317e-08	-1.98419e-10	1.12046
105637720	chr4:105637720:A:C	3.80889e-09	-1.98419e-10	-1.20402
105637736	chr4:105637736:G:A	6.59003e-10	-1.69287	-1.26551
105637812	chr4:105637812:A:T	3.33952e-08	-1.98419e-10	0.967057
105637964	chr4:105637964:T:C	4.19605e-09	-1.98419e-10	-1.10721
105638027	chr4:105638027:A:G	3.58151e-09	-1.98419e-10	-1.26557
105638193	chr4:105638193:T:C	3.5887e-09	-1.98419e-10	-1.26356
105638732	chr4:105638732:CTCATTCA:C	7.20597e-10	-1.59651	-1.27252
105638827	chr4:105638827:T:C	4.53849e-09	-1.98419e-10	-1.02876
105640364	chr4:105640364:C:T	3.23713e-08	-1.98419e-10	0.935917
105640485	chr4:105640485:T:C	1.49137e-09	-1.31249	-0.829174
105640588	chr4:105640588:C:T	4.20148e-09	-1.98419e-10	-1.10592
105641380	chr4:105641380:G:A	6.18712e-10	-1.80334	-1.21813
105641450	chr4:105641450:T:C	7.19653e-10	-1.60119	-1.26915
105641478	chr4:105641478:A:T	3.5731e-09	-1.98419e-10	-1.26792
105641521	chr4:105641521:A:G	2.97456e-09	-1.45126	-2.95295e-10
105641566	chr4:105641566:T:A	4.27131e-09	-1.98419e-10	-1.08943
105641661	chr4:105641661:CT:C	7.15788e-09	-1.98419e-10	-0.57314
105642009	chr4:105642009:A:G	7.09694e-10	-1.61207	-1.2722
105642116	chr4:105642116:T:C	4.1111e-09	-1.98419e-10	-1.12766
105642127	chr4:105642127:A:G	1.94608e-09	-1.07514	-0.800398
105642154	chr4:105642154:G:A	3.5678e-09	-1.98419e-10	-1.2694
105642185	chr4:105642185:G:T	7.25865e-10	-1.59148	-1.27026
105642195	chr4:105642195:C:A	7.20286e-10	-1.59984	-1.26962
105642222	chr4:105642222:C:T	8.36357e-10	-1.48104	-1.23901
105642223	chr4:105642223:G:A	3.60426e-09	-1.98419e-10	-1.25924
105642250	chr4:105642250:T:A	7.23842e-10	-1.5906	-1.27394
105642278	chr4:105642278:C:A	6.12805e-09	-1.98419e-10	-0.728478
105642407	chr4:105642407:T:A	3.20421e-09	-1.37689	-2.95295e-10
105642443	chr4:105642443:A:G	7.14112e-10	-1.60832	-1.26975
105642663	chr4:105642663:G:A	1.72373e-08	-1.98419e-10	0.305723
105642750	chr4:105642750:G:A	5.43744e-09	-1.98419e-10	-0.848045
105643037	chr4:105643037:C:T	9.5797e-10	-1.53163	-1.05267
105643093	chr4:105643093:T:C	7.35789e-10	-1.57784	-1.27033
105643780	chr4:105643780:C:G	5.08337e-09	-1.98419e-10	-0.915379
105643793	chr4:105643793:A:G	4.99876e-09	-1.98419e-10	-0.932164
105643877	chr4:105643877:T:TC	2.04739e-09	-1.82479	-2.95295e-10
105644150	chr4:105644150:A:G	6.13573e-09	0.432254	-1.15948
105644215	chr4:105644215:T:C	3.73756e-09	-1.98419e-10	-1.22292
105644324	chr4:105644324:T:A	3.78931e-09	-1.98419e-10	-1.20917
105644396	chr4:105644396:G:C	4.3499e-09	-1.98419e-10	-1.0712
105644557	chr4:105644557:A:G	4.53066e-09	-1.98419e-10	-1.03049
105644858	chr4:105644858:T:C	4.35664e-09	-1.98419e-10	-1.06965
105645151	chr4:105645151:A:G	4.48874e-09	-1.98419e-10	-1.03978
105645214	chr4:105645214:G:T	3.73211e-09	-1.98419e-10	-1.22438
105645241	chr4:105645241:G:A	4.26019e-09	-1.98419e-10	-1.09204
105645657	chr4:105645657:G:A	2.05886e-09	-1.8192	-2.95295e-10
105645722	chr4:105645722:A:G	5.07275e-09	-0.91747	-2.95295e-10
105646060	chr4:105646060:A:G	2.18274e-09	-1.76077	-2.95295e-10
105646122	chr4:105646122:C:A	4.05172e-09	-1.98419e-10	-1.14221
105647028	chr4:105647028:G:A	1.81676e-08	-1.98419e-10	0.358284
105647155	chr4:105647155:A:G	3.62635e-09	-1.98419e-10	-1.25313
105647280	chr4:105647280:C:G	3.76104e-09	-1.98419e-10	-1.21666
105647359	chr4:105647359:T:A	3.57462e-09	-1.98419e-10	-1.26749
105647444	chr4:105647444:T:C	3.74238e-09	-1.98419e-10	-1.22163
105647978	chr4:105647978:C:T	3.85894e-09	-1.98419e-10	-1.19096
105648858	chr4:105648858:C:A	3.55456e-09	-1.98419e-10	-1.27312
105648905	chr4:105648905:C:T	3.58913e-09	-1.98419e-10	-1.26344
105649224	chr4:105649224:G:C	3.60151e-09	-1.98419e-10	-1.26
105649227	chr4:105649227:A:G	4.05122e-09	-1.98419e-10	-1.14234
105649341	chr4:105649341:A:G	3.83644e-09	-1.98419e-10	-1.19681
105649411	chr4:105649411:T:C	3.55039e-09	-1.98419e-10	-1.2743
105650037	chr4:105650037:G:T	5.55829e-09	-1.98419e-10	-0.826063
105650611	chr4:105650611:C:T	1.24725e-09	-1.39363	-0.926776
105650739	chr4:105650739:A:T	2.8119e-09	-1.50749	-2.95295e-10
105651348	chr4:105651348:C:G	9.35626e-09	-1.98419e-10	-0.305308
105651974	chr4:105651974:C:A	2.02198e-09	-1.83728	-2.95295e-10
105652104	chr4:105652104:C:T	3.55038e-09	-1.98419e-10	-1.2743
105652381	chr4:105652381:T:C	6.26433e-09	-1.98419e-10	-0.706482
105652758	chr4:105652758:A:G	3.55062e-09	-1.98419e-10	-1.27423
105653379	chr4:105653379:A:G	1.15146e-09	-1.53909	-0.861237
105653415	chr4:105653415:C:T	2.68788e-09	-1.5526	-2.95295e-10
105653557	chr4:105653557:G:A	3.60966e-09	-1.98419e-10	-1.25774
105653567	chr4:105653567:C:T	2.97307e-09	-1.45176	-2.95295e-10
105654112	chr4:105654112:A:G	6.749e-10	-1.77451	-1.16004
105655872	chr4:105655872:T:A	3.58549e-09	-1.98419e-10	-1.26446
105656086	chr4:105656086:G:T	9.78191e-09	-1.98419e-10	-0.260819
105656887	chr4:105656887:C:A	3.67829e-09	-1.98419e-10	-1.2389
105656994	chr4:105656994:G:A	8.17025e-10	-1.53594	-1.2075
105657597	chr4:105657597:A:G	1.12797e-09	-1.53081	-0.890126
105657997	chr4:105657997:G:A	2.29422e-09	-1.71096	-2.95295e-10
105658027	chr4:105658027:A:T	3.58951e-09	-1.98419e-10	-1.26334
105658135	chr4:105658135:C:T	4.89499e-09	-1.98419e-10	-0.953142
105658676	chr4:105658676:T:C	3.7141e-09	-1.98419e-10	-1.22922
105659044	chr4:105659044:C:A	3.63619e-09	-1.98419e-10	-1.25042
105659937	chr4:105659937:G:A	3.60762e-09	-1.98419e-10	-1.25831
105660409	chr4:105660409:A:G	3.5766e-09	-1.98419e-10	-1.26694
105660620	chr4:105660620:A:G	3.55111e-09	-1.98419e-10	-1.27409
105661123	chr4:105661123:A:G	6.71763e-10	-1.68107	-1.25813
105661174	chr4:105661174:C:T	3.55057e-09	-1.98419e-10	-1.27425
105661316	chr4:105661316:C:T	3.3376e-09	-1.3361	-2.95295e-10
105661542	chr4:105661542:G:A	2.00994e-09	-1.84325	-2.95295e-10
105661660	chr4:105661660:T:A	3.5631e-09	-1.98419e-10	-1.27072
105661885	chr4:105661885:T:C	5.81893e-09	-0.780238	-2.95295e-10
105661987	chr4:105661987:G:A	2.32828e-09	-1.69623	-2.95295e-10
105662273	chr4:105662273:T:C	3.64172e-09	-1.98419e-10	-1.2489
105662327	chr4:105662327:T:C	4.48867e-09	-1.98419e-10	-1.0398
105663041	chr4:105663041:A:C	8.39167e-09	-1.98419e-10	-0.414114
105663359	chr4:105663359:T:C	3.66183e-09	-1.98419e-10	-1.24339
105663421	chr4:105663421:C:T	4.33139e-09	-1.07546	-2.95295e-10
105663491	chr4:105663491:A:T	6.28748e-09	-1.98419e-10	-0.702794
105663904	chr4:105663904:A:G	1.63625e-09	-1.11757	-0.931377
105664099	chr4:105664099:C:A	2.33258e-09	-1.69438	-2.95295e-10
105664212	chr4:105664212:C:T	2.00407e-09	-1.84617	-2.95295e-10
105664548	chr4:105664548:T:C	1.33625e-08	-1.98419e-10	0.0510968
105664794	chr4:105664794:T:C	2.00468e-09	-1.84587	-2.95295e-10
105664860	chr4:105664860:T:A	6.59111e-10	-1.69571	-1.26251
105665223	chr4:105665223:G:A	3.60363e-09	-1.98419e-10	-1.25941
105665260	chr4:105665260:C:T	3.72703e-09	-1.98419e-10	-1.22574
105666159	chr4:105666159:T:C	1.89321e-09	-0.727242	-1.17584
105666375	chr4:105666375:A:G	3.66332e-09	-1.98419e-10	-1.24298
105666673	chr4:105666673:G:A	5.78904e-09	-1.98419e-10	-0.785388
105667352	chr4:105667352:C:T	6.78666e-10	-1.68567	-1.24331
105668593	chr4:105668593:T:C	5.10288e-09	-1.98419e-10	-0.911548
105668625	chr4:105668625:A:C	2.73816e-09	-1.53407	-2.95295e-10
105668970	chr4:105668970:G:A	6.25223e-10	-1.74415	-1.26685
105669048	chr4:105669048:G:T	3.61003e-09	-1.98419e-10	-1.25764
105669121	chr4:105669121:G:A	3.55093e-09	-1.98419e-10	-1.27415
105669131	chr4:105669131:A:T	8.35459e-10	-1.581	-1.14012
105669553	chr4:105669553:C:T	9.30009e-10	-1.59065	-1.02327
105669673	chr4:105669673:A:C	2.77401e-09	-1.52106	-2.95295e-10
105669890	chr4:105669890:A:C	2.07288e-09	-1.81241	-2.95295e-10
105670048	chr4:105670048:T:C	3.68673e-09	-1.98419e-10	-1.23661
105670270	chr4:105670270:T:G	4.01306e-09	-1.98419e-10	-1.1518
105670659	chr4:105670659:A:G	9.89299e-10	-1.80403	-0.748085
105671623	chr4:105671623:T:C	1.20286e-08	-1.98419e-10	-0.0540699
105672126	chr4:105672126:G:A	4.84285e-09	-1.98419e-10	-0.963851
105672417	chr4:105672417:T:C	8.38522e-10	-1.57893	-1.13853
105672693	chr4:105672693:A:G	6.38194e-10	-1.83256	-1.15791
105672729	chr4:105672729:C:G	4.07572e-09	-1.13631	-2.95295e-10
105672815	chr4:105672815:G:A	4.3343e-09	-1.98419e-10	-1.07479
105673011	chr4:105673011:A:G	8.39659e-10	-1.58308	-1.13303
105673232	chr4:105673232:C:G	3.65071e-09	-1.98419e-10	-1.24643
105673468	chr4:105673468:G:A	5.8376e-10	-1.81086	-1.26876
105673486	chr4:105673486:C:T	5.28421e-09	-1.98419e-10	-0.87663
105673633	chr4:105673633:T:C	4.17326e-09	-1.98419e-10	-1.11266
105673638	chr4:105673638:T:A	5.23828e-09	-1.98419e-10	-0.88536
105673720	chr4:105673720:G:A	5.37901e-09	-1.98419e-10	-0.858849
105673898	chr4:105673898:A:C	7.71444e-10	-1.60602	-1.19482
105674372	chr4:105674372:C:A	4.7287e-09	-1.98419e-10	-0.987702
105674630	chr4:105674630:T:C	5.19989e-09	-1.98419e-10	-0.892717
105674913	chr4:105674913:A:T	3.92406e-09	-1.98419e-10	-1.17423
105675142	chr4:105675142:G:C	2.07488e-09	-1.81145	-2.95295e-10
105675149	chr4:105675149:T:A	2.06417e-09	-1.81663	-2.95295e-10
105675150	chr4:105675150:C:T	2.07468e-09	-1.81155	-2.95295e-10
105675528	chr4:105675528:T:C	2.92787e-09	-1.25757	-0.209506
105676057	chr4:105676057:A:C	4.2001e-09	-1.98419e-10	-1.10625
105676114	chr4:105676114:G:T	5.74069e-10	-1.84272	-1.25364
105676154	chr4:105676154:C:T	3.95657e-09	-1.98419e-10	-1.16598
105676181	chr4:105676181:T:G	4.19865e-09	-1.98419e-10	-1.10659
105676288	chr4:105676288:A:G	3.68659e-09	-1.98419e-10	-1.23665
105676295	chr4:105676295:T:C	6.73373e-10	-1.73922	-1.19759
105676424	chr4:105676424:TC:T	1.4448e-08	1.24673	-1.11753
105676491	chr4:105676491:A:T	7.16597e-09	-0.57201	-2.95295e-10
105676601	chr4:105676601:C:G	5.62663e-09	-1.98419e-10	-0.813843
105677092	chr4:105677092:T:C	2.93342e-09	-1.46519	-2.95295e-10
105678186	chr4:105678186:A:G	3.88152e-09	-1.98419e-10	-1.18513
105678330	chr4:105678330:C:G	7.30364e-09	-0.55298	-2.95295e-10
105678517	chr4:105678517:TTA:T	6.10984e-09	-1.98419e-10	-0.731453
105678657	chr4:105678657:C:T	9.72154e-10	-1.4793	-1.09029
105678815	chr4:105678815:TG:T	3.57003e-09	-1.26878	-2.95295e-10
105678960	chr4:105678960:A:AC	4.14284e-09	-1.98419e-10	-1.11997
105679181	chr4:105679181:A:C	9.7925e-10	-1.49033	-1.07199
105679465	chr4:105679465:T:A	5.161e-09	-0.824703	-0.0755209
105679681	chr4:105679681:G:A	5.60768e-10	-1.84601	-1.27379
105680012	chr4:105680012:A:C	5.80751e-09	-1.98419e-10	-0.782202
105680183	chr4:105680183:CCTTT:C	4.42339e-09	-1.98419e-10	-1.05445
105680479	chr4:105680479:C:T	2.04352e-09	-1.82668	-2.95295e-10
105680548	chr4:105680548:CAGTT:C	4.4238e-09	-1.98419e-10	-1.05436
105681025	chr4:105681025:T:C	5.62035e-10	-1.84371	-1.27384
105681107	chr4:105681107:T:G	8.65937e-10	-1.81827	-0.867023
105681151	chr4:105681151:A:C	7.33463e-10	-1.57764	-1.27369
105681466	chr4:105681466:CAT:C	1.5849e-09	-1.07233	-1.00851
105681857	chr4:105681857:G:A	9.00615e-10	-1.52726	-1.11877
105681941	chr4:105681941:T:C	5.80262e-10	-1.84444	-1.24119
105682115	chr4:105682115:G:A	7.53106e-10	-1.57313	-1.25177
105682778	chr4:105682778:T:C	8.56691e-09	-1.98419e-10	-0.393447
105683033	chr4:105683033:A:G	7.21045e-10	-1.61664	-1.25177
105683627	chr4:105683627:T:G	6.36537e-09	-1.98419e-10	-0.690481
105683629	chr4:105683629:G:C	9.55413e-10	-1.49391	-1.09306
105683672	chr4:105683672:A:C	8.66637e-10	-1.82714	-0.857352
105683892	chr4:105683892:G:A	4.26334e-09	-1.98419e-10	-1.0913
105683948	chr4:105683948:T:C	3.57325e-09	-1.98419e-10	-1.26788
105684085	chr4:105684085:G:A	3.57987e-09	-1.98419e-10	-1.26603
105684176	chr4:105684176:T:C	3.50184e-09	-1.28807	-2.95295e-10
105684302	chr4:105684302:T:C	6.94195e-09	-1.98419e-10	-0.603772
105684563	chr4:105684563:A:C	9.36423e-10	-1.51619	-1.09085
105684736	chr4:105684736:CAAG:C	3.72691e-09	-1.98419e-10	-1.22577
105684795	chr4:105684795:T:A	3.90087e-09	-1.98419e-10	-1.18015
105685154	chr4:105685154:T:C	6.22721e-09	-1.98419e-10	-0.712426
105685451	chr4:105685451:A:G	1.00063e-09	-1.45388	-1.08684
105685816	chr4:105685816:T:C	3.96231e-09	-1.98419e-10	-1.16453
105686084	chr4:105686084:T:C	6.83658e-10	-1.65272	-1.26894
105686157	chr4:105686157:G:A	2.08139e-09	-1.80832	-2.95295e-10
105686336	chr4:105686336:G:A	5.45255e-09	-1.98419e-10	-0.84527
105687771	chr4:105687771:G:A	3.56116e-09	-1.98419e-10	-1.27127
105687821	chr4:105687821:C:T	3.57722e-09	-1.98419e-10	-1.26677
105689499	chr4:105689499:C:T	6.48701e-09	-1.98419e-10	-0.671551
105689530	chr4:105689530:TATA:T	5.42256e-09	-1.98419e-10	-0.850786
105689764	chr4:105689764:G:C	3.64321e-09	-1.98419e-10	-1.24849
105689774	chr4:105689774:C:T	7.54832e-10	-1.57107	-1.25155
105689857	chr4:105689857:G:A	3.65356e-09	-1.98419e-10	-1.24565
105690052	chr4:105690052:A:T	3.88099e-09	-1.98419e-10	-1.18526
105690103	chr4:105690103:A:C	6.50737e-10	-1.69736	-1.27365
105690380	chr4:105690380:A:C	9.27927e-10	-1.53066	-1.08549
105690458	chr4:105690458:CAT:C	5.71266e-10	-1.8277	-1.27356
105690486	chr4:105690486:G:A	1.03926e-08	-1.98419e-10	-0.200255
105690950	chr4:105690950:G:T	4.14784e-09	-1.98419e-10	-1.11877
105691461	chr4:105691461:T:C	5.44965e-09	-1.98419e-10	-0.845802
105691692	chr4:105691692:T:C	3.5864e-09	-1.98419e-10	-1.2642
105691839	chr4:105691839:A:G	3.72509e-09	-1.98419e-10	-1.22626
105692054	chr4:105692054:G:C	3.98115e-09	-1.98419e-10	-1.15978
105692596	chr4:105692596:T:C	8.21456e-10	-1.55318	-1.18485
105692664	chr4:105692664:A:G	5.75834e-10	-1.8441	-1.24919
105693570	chr4:105693570:T:C	7.00551e-09	-1.98419e-10	-0.594657
105693649	chr4:105693649:T:C	3.05626e-09	-1.24818	-0.175983
105694446	chr4:105694446:C:T	9.16002e-10	-1.53645	-1.09264
105694581	chr4:105694581:T:C	4.38048e-09	-1.98419e-10	-1.0642
105695210	chr4:105695210:C:T	3.48361e-09	-1.19511	-0.098173
105695979	chr4:105695979:G:A	3.10429e-09	-1.39888	-0.00968526
105696093	chr4:105696093:C:T	3.55717e-09	-1.27239	-2.95295e-10
105696133	chr4:105696133:G:A	5.38112e-09	-0.858456	-2.95295e-10
105696204	chr4:105696204:G:A	9.13444e-10	-1.53232	-1.09956
105697062	chr4:105697062:A:G	9.39795e-10	-1.52145	-1.082
105697205	chr4:105697205:T:C	3.66422e-09	-1.36143	0.118694
105697382	chr4:105697382:T:C	4.20369e-09	-1.98419e-10	-1.10539
105697429	chr4:105697429:G:GA	7.37922e-10	-1.5935	-1.25177
105697791	chr4:105697791:T:C	3.69303e-09	-1.98419e-10	-1.23491
105697793	chr4:105697793:T:C	4.59393e-09	-1.98419e-10	-1.01662
105697912	chr4:105697912:T:C	5.60734e-10	-1.84623	-1.27363
105697983	chr4:105697983:G:T	9.59918e-10	-1.50778	-1.07448
105698072	chr4:105698072:A:G	4.03993e-09	-1.98419e-10	-1.14513
105698220	chr4:105698220:T:A	3.4155e-09	-1.38097	0.0679376
105698914	chr4:105698914:C:G	5.28165e-09	-0.877115	-2.95295e-10
105699348	chr4:105699348:T:C	2.72407e-09	-1.53923	-2.95295e-10
105699826	chr4:105699826:C:T	7.25005e-10	-1.59993	-1.263
105700100	chr4:105700100:A:G	4.97501e-09	-1.98419e-10	-0.936927
105700361	chr4:105700361:C:T	4.53663e-09	-1.98419e-10	-1.02917
105700486	chr4:105700486:T:C	5.61666e-10	-1.84572	-1.27248
105701033	chr4:105701033:T:C	9.51155e-10	-1.50766	-1.08378
105702066	chr4:105702066:A:G	9.35712e-10	-1.56583	-1.04197
105702285	chr4:105702285:G:A	9.39081e-10	-1.516	-1.08821
105702464	chr4:105702464:A:T	4.93462e-09	-1.98419e-10	-0.945078
105702517	chr4:105702517:A:T	9.13565e-10	-1.52343	-1.10833
105703000	chr4:105703000:G:A	1.5712e-08	-1.98419e-10	0.213069
105703001	chr4:105703001:C:A	1.57094e-08	-1.98419e-10	0.212905
105703128	chr4:105703128:C:T	7.42925e-10	-1.58692	-1.25159
105703372	chr4:105703372:C:T	7.49669e-10	-1.57741	-1.25207
105704223	chr4:105704223:G:A	4.79078e-09	-1.98419e-10	-0.974661
105704250	chr4:105704250:A:G	4.0807e-09	-1.98419e-10	-1.13508
105704253	chr4:105704253:C:T	4.4707e-09	-1.98419e-10	-1.04381
105704917	chr4:105704917:A:T	3.58345e-09	-1.98419e-10	-1.26503
105705027	chr4:105705027:C:A	8.49877e-10	-1.82082	-0.8832
105705115	chr4:105705115:G:A	4.56439e-09	-1.98419e-10	-1.02307
105706469	chr4:105706469:C:T	5.45297e-09	-1.98419e-10	-0.845192
105706618	chr4:105706618:G:A	2.01774e-09	-1.83938	-2.95295e-10
105706681	chr4:105706681:C:T	3.12539e-09	-1.34497	-0.0568229
105706791	chr4:105706791:C:T	9.60364e-09	0.53622	-0.815432
105706807	chr4:105706807:A:C	6.23368e-09	-1.98419e-10	-0.711387
105707223	chr4:105707223:G:T	3.57129e-09	-1.98419e-10	-1.26843
105707798	chr4:105707798:C:T	9.22646e-10	-1.54846	-1.0734
105707852	chr4:105707852:G:A	6.51565e-10	-1.69588	-1.27385
105708410	chr4:105708410:A:G	8.87707e-10	-1.82248	-0.837986
105708836	chr4:105708836:A:G	5.90268e-09	-1.98419e-10	-0.765947
105708862	chr4:105708862:T:A	3.86953e-09	-1.98419e-10	-1.18822
105709546	chr4:105709546:A:T	4.37465e-09	-1.98419e-10	-1.06553
105709655	chr4:105709655:C:G	3.64643e-09	-1.98419e-10	-1.2476
105709792	chr4:105709792:C:T	6.59283e-10	-1.6932	-1.26475
105709970	chr4:105709970:T:C	4.38628e-09	-1.98419e-10	-1.06287
105710199	chr4:105710199:C:T	2.55422e-09	-1.60361	-2.95295e-10
105710481	chr4:105710481:G:A	4.03579e-09	-1.98419e-10	-1.14615
105710531	chr4:105710531:T:C	4.50801e-09	-1.98419e-10	-1.0355
105710713	chr4:105710713:A:G	7.52043e-10	-1.59495	-1.23137
105711023	chr4:105711023:T:A	5.57155e-09	-1.98419e-10	-0.823681
105711206	chr4:105711206:CAT:C	3.58896e-09	-1.98419e-10	-1.26349
105711279	chr4:105711279:A:G	2.69875e-09	-1.25727	-0.291293
105711500	chr4:105711500:G:A	9.89839e-10	-1.51308	-1.03848
105711523	chr4:105711523:A:G	3.56552e-09	-1.98419e-10	-1.27004
105711872	chr4:105711872:A:G	1.02763e-09	-1.45806	-1.05604
105711888	chr4:105711888:T:A	1.00078e-09	-1.47426	-1.06632
105713114	chr4:105713114:G:T	5.67859e-10	-1.84118	-1.26606
105713201	chr4:105713201:CAA:C	3.76042e-09	-1.98419e-10	-1.21682
105714011	chr4:105714011:T:C	3.76154e-09	-1.98419e-10	-1.21652
105714400	chr4:105714400:A:G	9.90669e-09	-0.248143	-2.95295e-10
105714420	chr4:105714420:C:T	9.22013e-09	-1.98419e-10	-0.319965
105714745	chr4:105714745:A:G	9.64377e-10	-1.49653	-1.0811
105715441	chr4:105715441:A:G	8.34329e-10	-1.57465	-1.14783
105715480	chr4:105715480:A:G	4.38587e-09	-1.98419e-10	-1.06297
105715542	chr4:105715542:ATTAT:A	4.67417e-09	-1.98419e-10	-0.999302
105716030	chr4:105716030:G:A	1.0584e-08	-1.98419e-10	-0.182014
105716254	chr4:105716254:C:T	4.17073e-09	-1.98419e-10	-1.11326
105716695	chr4:105716695:C:T	4.07354e-09	-1.29858	0.161743
105717099	chr4:105717099:T:G	9.62403e-10	-1.51259	-1.06709
105717149	chr4:105717149:A:G	5.86332e-09	-1.98419e-10	-0.772637
105717468	chr4:105717468:A:G	7.23209e-09	-1.98419e-10	-0.562825
105717540	chr4:105717540:A:G	1.00255e-09	-1.46984	-1.06897
105718154	chr4:105718154:C:A	5.77098e-09	-1.98419e-10	-0.788512
105718285	chr4:105718285:G:T	4.02462e-09	-1.98419e-10	-1.14892
105718555	chr4:105718555:A:G	8.44508e-10	-1.5763	-1.13405
105719027	chr4:105719027:C:A	7.02131e-10	-1.62966	-1.26533
105719230	chr4:105719230:G:A	3.63065e-09	-1.98419e-10	-1.25194
105720068	chr4:105720068:G:A	3.78485e-09	-1.37209	0.161743
105720766	chr4:105720766:C:T	5.66653e-10	-1.84128	-1.26809
105720951	chr4:105720951:T:C	9.64415e-10	-1.4948	-1.08278
105721754	chr4:105721754:A:G	3.40568e-09	-1.31245	-0.00345649
105722004	chr4:105722004:G:A	9.51927e-10	-1.51722	-1.0734
105722246	chr4:105722246:A:G	8.61556e-10	-1.8104	-0.879966
105722288	chr4:105722288:G:A	6.5322e-10	-1.70637	-1.26083
105722661	chr4:105722661:T:A	9.40105e-10	-1.53305	-1.07007
105723400	chr4:105723400:G:T	3.57312e-09	-1.98419e-10	-1.26791
105723628	chr4:105723628:C:T	7.21416e-09	-1.98419e-10	-0.565309
105724080	chr4:105724080:A:G	3.64792e-09	-1.98419e-10	-1.2472
105724413	chr4:105724413:A:T	4.15395e-09	-1.98419e-10	-1.11729
105724511	chr4:105724511:T:A	3.58897e-09	-1.98419e-10	-1.26349
105724614	chr4:105724614:G:A	5.62784e-10	-1.84416	-1.27206
105724624	chr4:105724624:AAACACAAAAAAATGG:A	2.12404e-09	-1.78803	-2.95295e-10
105725025	chr4:105725025:G:T	2.08962e-09	-1.80437	-2.95295e-10
105725192	chr4:105725192:A:G	6.53702e-10	-1.69361	-1.27285
105725361	chr4:105725361:A:G	4.50162e-09	-1.98419e-10	-1.03692
105725975	chr4:105725975:T:C	5.61147e-10	-1.8455	-1.27362
105726047	chr4:105726047:G:A	4.19421e-09	-1.98419e-10	-1.10765
105726049	chr4:105726049:AAC:A	8.57978e-10	-1.5458	-1.14873
105726142	chr4:105726142:A:G	8.41337e-10	-1.56512	-1.14899
105726209	chr4:105726209:C:T	9.6584e-10	-1.50271	-1.0734
105726320	chr4:105726320:G:A	3.28393e-09	-1.35231	-2.95295e-10
105726352	chr4:105726352:C:T	3.97198e-09	-1.98419e-10	-1.16209
105726442	chr4:105726442:A:G	4.61361e-09	-1.98419e-10	-1.01234
105726464	chr4:105726464:CATT:C	1.55779e-09	-0.826279	-1.27181
105726522	chr4:105726522:C:T	8.60821e-10	-1.54217	-1.14905
105727191	chr4:105727191:T:C	4.15124e-09	-1.98419e-10	-1.11795
105727441	chr4:105727441:T:C	4.1447e-09	-1.98419e-10	-1.11952
105727481	chr4:105727481:T:C	3.76222e-09	-1.98419e-10	-1.21634
105727484	chr4:105727484:C:T	9.54767e-10	-1.52535	-1.06229
105727644	chr4:105727644:T:A	5.48551e-09	-1.98419e-10	-0.839244
105728582	chr4:105728582:AT:A	4.15565e-09	-1.98419e-10	-1.11689
105728840	chr4:105728840:A:G	4.04614e-09	-1.98419e-10	-1.14359
105728881	chr4:105728881:A:G	8.29103e-10	-1.58072	-1.14805
105728959	chr4:105728959:G:A	7.67782e-10	-1.57427	-1.23134
105729032	chr4:105729032:T:A	4.52283e-09	-1.98419e-10	-1.03222
105729368	chr4:105729368:A:G	3.68969e-09	-1.98419e-10	-1.23581
105730094	chr4:105730094:A:G	9.81874e-10	-1.48624	-1.0734
105730191	chr4:105730191:C:T	4.69541e-09	-1.98419e-10	-0.994767
105730480	chr4:105730480:T:G	3.91975e-09	-1.98419e-10	-1.17533
105730684	chr4:105730684:C:T	5.64705e-10	-1.83851	-1.2743
105730796	chr4:105730796:G:T	1.00302e-09	-1.4482	-1.09014
105730806	chr4:105730806:A:G	5.78569e-09	0.0180453	-0.804012
105730951	chr4:105730951:T:C	7.22564e-09	-1.98419e-10	-0.563717
105730980	chr4:105730980:A:G	7.87781e-10	-1.5652	-1.21468
105731751	chr4:105731751:G:A	4.1708e-09	-1.98419e-10	-1.11324
105731975	chr4:105731975:G:A	4.02577e-09	-1.98419e-10	-1.14864
105732110	chr4:105732110:G:A	5.61052e-10	-1.84595	-1.27335
105732164	chr4:105732164:T:C	3.61925e-09	-1.98419e-10	-1.25509
105732166	chr4:105732166:T:C	3.58568e-09	-1.98419e-10	-1.2644
105732477	chr4:105732477:A:G	9.22433e-10	-1.51355	-1.10854
105732498	chr4:105732498:T:C	4.14615e-09	-1.98419e-10	-1.11917
105732527	chr4:105732527:G:A	3.75254e-09	-1.98419e-10	-1.21892
105732659	chr4:105732659:T:A	6.43722e-10	-1.70763	-1.27421
105732722	chr4:105732722:C:T	4.23673e-09	-1.98419e-10	-1.09756
105732785	chr4:105732785:G:T	4.07028e-09	-1.98419e-10	-1.13764
105732887	chr4:105732887:T:C	4.21291e-09	-1.98419e-10	-1.1032
105732985	chr4:105732985:T:C	7.74289e-10	-1.56111	-1.23605
105733173	chr4:105733173:G:A	4.53658e-09	-1.98419e-10	-1.02918
105733255	chr4:105733255:C:G	3.57475e-09	-1.98419e-10	-1.26746
105733816	chr4:105733816:G:A	6.30402e-10	-1.73015	-1.27261
105733826	chr4:105733826:G:A	7.93189e-09	0.566864	-1.03733
105734092	chr4:105734092:C:T	3.58322e-09	-1.98419e-10	-1.26509
105734278	chr4:105734278:G:A	3.59319e-09	-1.98419e-10	-1.26231
105734326	chr4:105734326:A:G	3.63621e-09	-1.98419e-10	-1.25041
105734480	chr4:105734480:A:G	4.84112e-09	-0.816347	-0.147861
105734562	chr4:105734562:T:C	9.18682e-10	-1.5319	-1.09427
105734673	chr4:105734673:T:C	5.77493e-10	-1.84622	-1.24419
105734919	chr4:105734919:A:G	9.55709e-10	-1.52818	-1.05847
105735041	chr4:105735041:G:A	4.37775e-09	-1.98419e-10	-1.06482
105735066	chr4:105735066:C:T	6.37501e-10	-1.71962	-1.27193
105735079	chr4:105735079:A:G	3.56996e-09	-1.98419e-10	-1.2688
105735345	chr4:105735345:T:G	4.83991e-09	-1.98419e-10	-0.964458
105735397	chr4:105735397:G:A	2.03057e-09	-1.83304	-2.95295e-10
105735457	chr4:105735457:C:T	6.97728e-10	-1.62739	-1.27389
105735622	chr4:105735622:C:T	7.213e-09	-1.98419e-10	-0.565468
105735811	chr4:105735811:G:A	5.49817e-09	-0.836939	-2.95295e-10
105735994	chr4:105735994:G:A	5.11198e-09	-1.26872	0.35895
105736034	chr4:105736034:TTGGTTTTAAGCTAAA:T	9.79363e-10	-1.48914	-1.07306
105736156	chr4:105736156:A:C	7.39816e-09	-1.98419e-10	-0.540122
105736168	chr4:105736168:A:G	3.74451e-09	-1.98419e-10	-1.22106
105736501	chr4:105736501:T:G	7.70792e-10	-1.57095	-1.23075
105737092	chr4:105737092:T:A	6.36306e-10	-1.71975	-1.27368
105737501	chr4:105737501:G:A	8.95188e-10	-1.55027	-1.10181
105737678	chr4:105737678:C:T	3.56752e-09	-1.98419e-10	-1.26948
105737759	chr4:105737759:A:C	5.45393e-09	-1.98419e-10	-0.845017
105738188	chr4:105738188:C:A	8.5422e-10	-1.54993	-1.14899
105738889	chr4:105738889:G:A	3.56082e-09	-1.98419e-10	-1.27136
105739452	chr4:105739452:T:C	1.30428e-09	-1.66816	-0.607542
105739801	chr4:105739801:C:T	3.58921e-09	-1.98419e-10	-1.26342
105740037	chr4:105740037:G:A	7.76504e-10	-1.56285	-1.23145
105740639	chr4:105740639:C:A	4.76171e-08	-1.98419e-10	1.32184
105740813	chr4:105740813:A:G	9.97285e-10	-1.49669	-1.04739
105740847	chr4:105740847:A:G	5.68925e-10	-1.8457	-1.25966
105740961	chr4:105740961:G:A	5.60782e-10	-1.84598	-1.2738
105741139	chr4:105741139:A:G	4.92153e-08	-1.98419e-10	1.35485
105741142	chr4:105741142:T:C	5.45521e-09	-1.98419e-10	-0.844782
105741184	chr4:105741184:C:T	1.67252e-09	-1.3361	-0.690918
105741535	chr4:105741535:G:C	9.61074e-10	-1.50624	-1.07482
105741789	chr4:105741789:C:T	6.4017e-10	-1.71726	-1.27012
105741819	chr4:105741819:T:C	4.27534e-09	-1.98419e-10	-1.08849
105741955	chr4:105741955:AG:A	3.59015e-09	-1.98419e-10	-1.26316
105742384	chr4:105742384:T:C	6.40338e-10	-1.73346	-1.25365
105742500	chr4:105742500:C:T	9.22066e-10	-1.52703	-1.09546
105742762	chr4:105742762:T:C	4.11446e-09	-1.98419e-10	-1.12685
105742822	chr4:105742822:C:T	3.91084e-09	-1.98419e-10	-1.1776
105742875	chr4:105742875:T:A	4.44432e-09	-1.98419e-10	-1.04973
105742954	chr4:105742954:T:C	9.84398e-10	-1.45047	-1.10661
105743007	chr4:105743007:TGCCGCGATCTCAGCTCACTGCAAGC:T	2.2243e-09	-1.74191	-2.95295e-10
105743032	chr4:105743032:C:T	1.03148e-09	-1.49915	-1.01121
105743054	chr4:105743054:A:T	6.41385e-10	-1.73569	-1.24979
105743267	chr4:105743267:T:C	1.09123e-09	-1.46955	-0.984501
105743398	chr4:105743398:C:T	7.3396e-10	-1.66847	-1.18219
105743611	chr4:105743611:T:G	4.06979e-09	-1.98419e-10	-1.13776
105743714	chr4:105743714:G:A	3.55045e-09	-1.98419e-10	-1.27428
105744838	chr4:105744838:T:A	8.13508e-10	-1.59998	-1.14777
105744886	chr4:105744886:AT:A	6.57119e-10	-1.71966	-1.24159
105745154	chr4:105745154:C:T	3.90344e-09	-1.98419e-10	-1.17949
105745178	chr4:105745178:C:G	9.59602e-10	-1.56078	-1.02181
105745202	chr4:105745202:T:C	2.13891e-09	-1.34913	-0.431924
105745423	chr4:105745423:A:G	5.60917e-10	-1.84534	-1.27419
105746682	chr4:105746682:C:T	4.41796e-09	-1.98419e-10	-1.05568
105746868	chr4:105746868:T:C	7.37105e-10	-1.61503	-1.23135
105747149	chr4:105747149:G:T	5.47109e-09	-1.98419e-10	-0.841875
105747389	chr4:105747389:G:A	1.07919e-09	-1.54217	-0.922965
105747552	chr4:105747552:G:A	4.37126e-09	-1.98419e-10	-1.0663
105747670	chr4:105747670:T:C	3.58031e-09	-1.98419e-10	-1.2659
105747814	chr4:105747814:A:G	7.96275e-09	-1.98419e-10	-0.466579
105747866	chr4:105747866:C:A	8.34271e-10	-1.69489	-1.02766
105748137	chr4:105748137:C:T	7.43441e-10	-1.60624	-1.23158
105748187	chr4:105748187:G:A	5.61388e-10	-1.84455	-1.27415
105748437	chr4:105748437:G:A	9.43082e-10	-1.81412	-0.785835
105749202	chr4:105749202:T:C	4.1062e-09	-1.98419e-10	-1.12886
105749466	chr4:105749466:G:A	5.71051e-10	-1.83446	-1.26717
105749493	chr4:105749493:A:G	4.26709e-09	-1.98419e-10	-1.09042
105749548	chr4:105749548:C:T	4.66567e-09	-1.98419e-10	-1.00112
105750056	chr4:105750056:G:A	5.59152e-09	-1.98419e-10	-0.820102
105750725	chr4:105750725:C:T	4.41549e-09	-1.98419e-10	-1.05623
105750835	chr4:105750835:A:G	3.62334e-09	-1.98419e-10	-1.25396
105751041	chr4:105751041:T:C	9.20094e-10	-1.84556	-0.779073
105751176	chr4:105751176:A:G	4.02292e-09	-1.98419e-10	-1.14935
105751350	chr4:105751350:T:A	6.51644e-09	-1.98419e-10	-0.667025
105751734	chr4:105751734:AAGG:A	9.12769e-10	-1.84396	-0.788664
105752736	chr4:105752736:T:C	2.03233e-09	-1.83217	-2.95295e-10
105752896	chr4:105752896:G:T	4.04892e-09	-1.98419e-10	-1.1429
105753909	chr4:105753909:G:A	3.61922e-09	-1.98419e-10	-1.25509
105754484	chr4:105754484:TTTTA:T	9.32021e-10	-1.55532	-1.05643
105754757	chr4:105754757:G:A	4.1963e-09	-1.98419e-10	-1.10715
105754789	chr4:105754789:A:T	9.35585e-10	-1.55116	-1.05678
105754893	chr4:105754893:T:A	4.17916e-09	-1.98419e-10	-1.11124
105755078	chr4:105755078:A:T	1.0804e-09	-1.52884	-0.935184
105755144	chr4:105755144:A:G	2.50427e-09	-1.62336	-2.95295e-10
105755609	chr4:105755609:G:A	1.06779e-09	-1.53844	-0.937321
105755986	chr4:105755986:C:T	4.44491e-09	-1.98419e-10	-1.04959
105756227	chr4:105756227:G:A	8.41942e-10	-1.63206	-1.08134
105756384	chr4:105756384:A:T	8.9233e-10	-1.58848	-1.06679
105756396	chr4:105756396:G:A	7.07254e-09	-1.98419e-10	-0.585133
105756584	chr4:105756584:A:G	6.86612e-10	-1.69416	-1.22318
105756586	chr4:105756586:A:G	4.1089e-09	-1.98419e-10	-1.1282
105756588	chr4:105756588:A:G	3.57171e-09	-1.98419e-10	-1.26831
105756599	chr4:105756599:TATA:T	6.34206e-09	-1.98419e-10	-0.694151
105756842	chr4:105756842:C:T	8.30102e-10	-1.62302	-1.10454
105757801	chr4:105757801:T:C	4.16424e-09	-1.98419e-10	-1.11482
105758440	chr4:105758440:G:A	5.6174e-10	-1.84641	-1.27166
105758508	chr4:105758508:A:G	4.16568e-09	-1.98419e-10	-1.11448
105758535	chr4:105758535:A:G	8.46165e-10	-1.61235	-1.09604
105758728	chr4:105758728:G:C	4.83713e-09	-1.98419e-10	-0.965032
105759116	chr4:105759116:T:C	4.38024e-09	-1.98419e-10	-1.06425
105759294	chr4:105759294:G:A	4.31958e-09	-1.98419e-10	-1.0782
105759320	chr4:105759320:T:C	3.63017e-09	-1.98419e-10	-1.25207
105759607	chr4:105759607:G:A	5.61521e-10	-1.84446	-1.274
105759879	chr4:105759879:A:G	6.80808e-10	-1.66534	-1.26049
105760022	chr4:105760022:A:G	8.58181e-10	-1.60163	-1.09266
105760126	chr4:105760126:G:A	3.56366e-09	-1.27057	-2.95295e-10
105760572	chr4:105760572:G:A	2.68797e-09	-1.55257	-2.95295e-10
105761192	chr4:105761192:T:C	4.22552e-09	-1.98419e-10	-1.10021
105761279	chr4:105761279:T:C	8.38212e-10	-1.62435	-1.09349
105761362	chr4:105761362:T:C	8.38305e-10	-1.83761	-0.880112
105761595	chr4:105761595:C:T	8.50305e-08	1.90166	-2.95295e-10
105761674	chr4:105761674:G:A	3.80612e-09	-1.98419e-10	-1.20474
105762294	chr4:105762294:C:T	3.16965e-09	-1.38773	-2.95295e-10
105762374	chr4:105762374:G:A	6.69825e-09	-1.98419e-10	-0.639507
105762530	chr4:105762530:G:A	4.88407e-09	-1.98419e-10	-0.955375
105763047	chr4:105763047:T:G	6.05318e-10	-1.777	-1.26635
105763388	chr4:105763388:G:A	1.3131e-09	-1.09043	-1.17853
105763510	chr4:105763510:C:T	1.10494e-09	-1.6229	-0.818667
105763771	chr4:105763771:T:C	2.04869e-09	-1.82415	-2.95295e-10
105763821	chr4:105763821:A:G	7.5739e-10	-1.76157	-1.05766
105763850	chr4:105763850:T:C	3.58552e-09	-1.98419e-10	-1.26445
105764371	chr4:105764371:G:A	4.78579e-09	-1.98419e-10	-0.975703
105764388	chr4:105764388:A:G	6.53281e-09	-1.98419e-10	-0.664516
105764400	chr4:105764400:A:G	4.82058e-09	-1.98419e-10	-0.96846
105764414	chr4:105764414:A:C	6.69741e-09	-1.98419e-10	-0.639633
105764476	chr4:105764476:T:C	8.85479e-10	-1.58031	-1.08267
105764533	chr4:105764533:CT:C	8.92733e-10	-1.5682	-1.08662
105764668	chr4:105764668:C:A	8.64786e-10	-1.59059	-1.09604
105764919	chr4:105764919:C:T	5.59136e-09	-1.98419e-10	-0.820131
105764939	chr4:105764939:T:G	4.57071e-09	-1.02169	-2.95295e-10
105765704	chr4:105765704:T:C	4.53843e-09	-1.98419e-10	-1.02877
105766576	chr4:105766576:A:G	8.41626e-10	-1.68705	-1.02672
105767198	chr4:105767198:G:C	3.59916e-09	-1.98419e-10	-1.26065
105767217	chr4:105767217:A:C	7.44849e-10	-1.75577	-1.08016
105767494	chr4:105767494:TTTATTA:T	1.12366e-09	-1.63295	-0.791811
105767505	chr4:105767505:T:C	1.11747e-09	-1.6407	-0.789578
105767509	chr4:105767509:T:G	1.1302e-09	-1.62953	-0.789427
105767510	chr4:105767510:AGGTT:A	1.1687e-09	-1.61053	-0.774931
105767747	chr4:105767747:A:G	9.02056e-10	-1.56787	-1.07656
105767819	chr4:105767819:T:C	1.42923e-09	-1.03455	-1.14967
105768265	chr4:105768265:C:T	4.53049e-09	-1.98419e-10	-1.03052
105768417	chr4:105768417:G:A	3.6724e-09	-1.98419e-10	-1.24051
105768693	chr4:105768693:A:G	5.00629e-09	-1.98419e-10	-0.930658
105768889	chr4:105768889:A:G	2.05305e-09	-1.82203	-2.95295e-10
105769199	chr4:105769199:A:G	1.33648e-09	-1.09285	-1.15847
105770885	chr4:105770885:C:T	2.02197e-09	-1.83728	-2.95295e-10
105771186	chr4:105771186:C:T	4.61691e-09	-1.98419e-10	-1.01163
105771324	chr4:105771324:A:G	7.36897e-10	-1.62819	-1.21847
105771787	chr4:105771787:C:T	8.6324e-10	-1.58361	-1.1048
105771799	chr4:105771799:A:G	4.46864e-09	-1.98419e-10	-1.04427
105773017	chr4:105773017:T:A	2.51078e-09	-1.62076	-2.95295e-10
105773061	chr4:105773061:G:A	5.92928e-09	-1.98419e-10	-0.76145
105773163	chr4:105773163:C:A	4.49857e-09	-1.98419e-10	-1.03759
105773311	chr4:105773311:C:T	6.19069e-09	-1.98419e-10	-0.718307
105773327	chr4:105773327:T:C	5.44965e-09	-1.98419e-10	-0.845802
105773464	chr4:105773464:T:C	6.80201e-10	-1.68745	-1.23927
105773831	chr4:105773831:G:A	6.01738e-10	-1.79016	-1.25913
105773899	chr4:105773899:T:C	1.14217e-09	-1.61117	-0.797248
105774733	chr4:105774733:C:T	6.51644e-09	-1.98419e-10	-0.667025
105774817	chr4:105774817:T:C	5.44372e-09	-1.98419e-10	-0.846891
105775003	chr4:105775003:AG:A	7.30411e-10	-1.71496	-1.14055
105775106	chr4:105775106:G:A	3.91737e-09	-1.98419e-10	-1.17593
105775319	chr4:105775319:G:A	7.36914e-10	-1.70375	-1.14289
105775620	chr4:105775620:G:C	7.46773e-10	-1.62929	-1.20405
105775757	chr4:105775757:A:G	4.56383e-09	-1.98419e-10	-1.02319
105776097	chr4:105776097:G:A	7.15344e-10	-1.61616	-1.26019
105776143	chr4:105776143:G:A	5.44965e-09	-1.98419e-10	-0.845802
105776237	chr4:105776237:C:T	3.59833e-09	-1.98419e-10	-1.26088
105776656	chr4:105776656:G:A	3.84181e-09	-1.98419e-10	-1.19541
105777543	chr4:105777543:C:A	8.63245e-10	-1.68506	-1.00335
105777735	chr4:105777735:T:C	8.63582e-10	-1.81745	-0.870571
105778201	chr4:105778201:G:A	5.40249e-09	-1.98419e-10	-0.854493
105779652	chr4:105779652:A:G	4.01228e-09	-1.98419e-10	-1.15199
105779665	chr4:105779665:C:G	8.64322e-10	-1.6062	-1.08096
105780434	chr4:105780434:T:C	2.00453e-09	-1.84594	-2.95295e-10
105780522	chr4:105780522:A:T	8.96706e-10	-1.5842	-1.06618
105781239	chr4:105781239:A:T	2.19344e-09	-1.75588	-2.95295e-10
105781542	chr4:105781542:C:T	3.77083e-09	-1.98419e-10	-1.21406
105781709	chr4:105781709:G:T	3.6345e-09	-1.98419e-10	-1.25088
105782053	chr4:105782053:G:A	3.86859e-09	-1.98419e-10	-1.18846
105782215	chr4:105782215:C:T	4.21839e-09	-1.98419e-10	-1.1019
105782237	chr4:105782237:C:T	8.59839e-10	-1.59632	-1.09604
105782386	chr4:105782386:A:G	8.6336e-10	-1.59001	-1.09826
105782475	chr4:105782475:G:C	1.11997e-08	-0.125467	-2.95295e-10
105783009	chr4:105783009:A:G	6.07116e-10	-1.77776	-1.26262
105783207	chr4:105783207:C:A	3.79423e-09	-1.98419e-10	-1.20787
105783245	chr4:105783245:G:C	3.9167e-09	-1.98419e-10	-1.1761
105783574	chr4:105783574:A:G	8.07336e-10	-1.81428	-0.941087
105783616	chr4:105783616:A:G	1.41939e-09	-1.53706	-0.654065
```
