## Supplementary material for "Characterization of shared and ancestry-specific signals driving complex traits using multi-ancestry fine-mapping": susiex_nc2.cs80.cs

```
CS_ID	SNP	BP	REF_ALLELE	ALT_ALLELE	REF_FRQ	BETA	SE	-LOG10P	CS_PIP	OVRL_PIP
1	chr4:105283621:C:G	105283621	G,G	C,C	1,1	inf,inf	inf,inf	9.40693,1.21526	0.555753	0.555753
1	chr4:105282566:T:C	105282566	C,C	T,T	1,1	inf,inf	inf,inf	9.23675,1.2902	0.437678	0.437678
```
