## Supplementary material for "Characterization of shared and ancestry-specific signals driving complex traits using multi-ancestry fine-mapping": susiex_nc2.cs80.snp

```
BP	SNP	PIP(CS1)	LogBF(CS1,Pop1)	LogBF(CS1,Pop2)
104614314	chr4:104614314:G:A	5.42475e-09	-1.98419e-10	-0.901522
104614479	chr4:104614479:A:G	1.07208e-09	-1.46024	-1.06265
104614490	chr4:104614490:C:T	6.01333e-10	-1.83215	-1.26895
104614777	chr4:104614777:G:A	9.18429e-10	-1.42272	-1.25486
104615081	chr4:104615081:T:G	9.69662e-10	-1.84559	-0.777711
104615458	chr4:104615458:C:CT	5.51303e-09	-1.98419e-10	-0.885379
104615545	chr4:104615545:TATTTA:T	4.09236e-09	-1.98419e-10	-1.18337
104615591	chr4:104615591:C:A	3.74514e-09	-1.98419e-10	-1.27203
104615873	chr4:104615873:C:A	1.09372e-09	-1.25769	-1.24522
104616026	chr4:104616026:A:G	2.51666e-09	-1.66956	-2.95295e-10
104616212	chr4:104616212:T:A	4.54797e-09	-1.98419e-10	-1.07781
104616492	chr4:104616492:C:A	7.94999e-09	-1.98419e-10	-0.519322
104616867	chr4:104616867:G:A	9.5843e-10	-1.37378	-1.26117
104616907	chr4:104616907:G:A	9.61539e-09	-1.98419e-10	-0.329128
104617205	chr4:104617205:A:G	7.65082e-09	-1.98419e-10	-0.557679
104617320	chr4:104617320:C:T	9.39091e-10	-1.71534	-0.939992
104617535	chr4:104617535:A:C	5.78401e-09	-1.98419e-10	-0.837396
104617842	chr4:104617842:C:T	1.21185e-09	-1.84409	-0.556255
104618063	chr4:104618063:T:C	1.0515e-09	-1.55621	-0.986072
104618109	chr4:104618109:T:A	1.15735e-09	-1.82783	-0.618532
104618404	chr4:104618404:G:C	4.7986e-09	-1.98419e-10	-1.02417
104618499	chr4:104618499:G:A	3.80271e-09	-1.98419e-10	-1.25678
104619093	chr4:104619093:A:G	4.13814e-09	-1.98419e-10	-1.17225
104619181	chr4:104619181:C:T	7.94999e-09	-1.98419e-10	-0.519322
104619557	chr4:104619557:A:C	4.1445e-09	-1.98419e-10	-1.17071
104620236	chr4:104620236:C:T	6.19966e-09	-1.71791	0.949913
104620583	chr4:104620583:C:T	2.28019e-09	-1.76823	-2.95295e-10
104621168	chr4:104621168:G:A	3.11011e-08	-1.98419e-10	0.844749
104621442	chr4:104621442:A:G	1.33207e-09	-1.84185	-0.463903
104621727	chr4:104621727:G:A	3.79043e-09	-1.98419e-10	-1.26001
104621871	chr4:104621871:T:G	1.29756e-09	-1.26998	-1.06202
104621904	chr4:104621904:T:C	5.95155e-10	-1.83967	-1.27176
104622143	chr4:104622143:C:T	3.79706e-09	-1.98419e-10	-1.25827
104622254	chr4:104622254:TCC:T	3.46296e-09	-1.65297	0.3026
104622630	chr4:104622630:T:C	7.68666e-10	-1.83921	-1.01638
104622686	chr4:104622686:C:T	5.59393e-09	-1.73509	0.864284
104622795	chr4:104622795:C:T	3.74731e-09	-1.98419e-10	-1.27145
104622807	chr4:104622807:C:T	7.76529e-10	-1.83861	-1.00681
104623087	chr4:104623087:A:T	4.73915e-09	-1.98419e-10	-1.03664
104623387	chr4:104623387:C:A	4.49526e-09	-1.98419e-10	-1.08947
104623593	chr4:104623593:T:C	5.79636e-09	-1.98419e-10	-0.835263
104623807	chr4:104623807:G:A	6.62058e-09	-1.98419e-10	-0.702309
104623819	chr4:104623819:C:G	4.87014e-09	-1.98419e-10	-1.00937
104624771	chr4:104624771:A:G	2.12012e-09	-1.84102	-2.95295e-10
104625078	chr4:104625078:G:A	3.75546e-09	-1.98419e-10	-1.26928
104625238	chr4:104625238:A:C	2.47093e-09	-1.48119	-0.206704
104625324	chr4:104625324:G:A	6.35732e-09	-1.98419e-10	-0.742886
104625629	chr4:104625629:C:A	5.99518e-09	-1.755	0.953466
104625796	chr4:104625796:C:T	9.69743e-10	-1.40781	-1.21541
104625817	chr4:104625817:G:A	1.17437e-09	-1.44329	-0.988473
104626037	chr4:104626037:C:T	1.7679e-09	-1.77169	-0.25101
104626355	chr4:104626355:G:C	5.25161e-09	-1.98419e-10	-0.933957
104626847	chr4:104626847:G:A	4.71244e-09	-1.98419e-10	-1.04229
104626870	chr4:104626870:G:T	1.86092e-09	-0.903106	-1.06832
104627028	chr4:104627028:A:G	7.33635e-09	-1.98419e-10	-0.599652
104627118	chr4:104627118:T:C	4.1163e-09	-1.98419e-10	-1.17754
104627202	chr4:104627202:T:G	3.79947e-09	-1.98419e-10	-1.25763
104627357	chr4:104627357:G:T	8.78399e-10	-1.76898	-0.953169
104627478	chr4:104627478:G:A	2.76119e-09	-1.57683	-2.95295e-10
104628011	chr4:104628011:T:G	3.76008e-09	-1.98419e-10	-1.26805
104628375	chr4:104628375:T:C	7.17827e-09	-1.98419e-10	-0.621435
104628555	chr4:104628555:G:A	7.10623e-09	-1.98419e-10	-0.631521
104628792	chr4:104628792:T:A	7.94453e-09	-1.98419e-10	-0.520009
104629125	chr4:104629125:C:A	4.0364e-09	-1.98419e-10	-1.19714
104629559	chr4:104629559:C:G	6.60248e-09	-1.69244	0.987396
104630143	chr4:104630143:TGATATG:T	1.11228e-09	-1.52916	-0.956925
104630533	chr4:104630533:C:T	4.03452e-09	-1.98419e-10	-1.19761
104630775	chr4:104630775:G:A	4.02966e-09	-1.98419e-10	-1.19881
104630908	chr4:104630908:G:A	1.2644e-09	-1.20515	-1.15275
104630923	chr4:104630923:T:C	6.68651e-10	-1.72144	-1.27354
104631124	chr4:104631124:T:G	3.33199e-09	-1.76299	0.374067
104631291	chr4:104631291:C:A	1.18669e-09	-1.48365	-0.937673
104631442	chr4:104631442:C:T	4.5373e-09	-1.98419e-10	-1.08016
104631671	chr4:104631671:T:C	1.32318e-09	-1.8456	-0.466856
104631680	chr4:104631680:G:T	2.12962e-09	-1.83655	-2.95295e-10
104631900	chr4:104631900:G:C	3.78579e-09	-1.98419e-10	-1.26124
104632296	chr4:104632296:T:C	6.96403e-09	-1.98419e-10	-0.651735
104632350	chr4:104632350:G:A	7.94999e-09	-1.98419e-10	-0.519322
104632799	chr4:104632799:G:A	1.43106e-09	-1.10394	-1.13013
104633005	chr4:104633005:A:G	7.92311e-10	-1.83759	-0.987701
104633017	chr4:104633017:C:T	2.45066e-09	-1.69614	-2.95295e-10
104633505	chr4:104633505:G:A	5.99291e-09	-1.70744	0.905524
104633786	chr4:104633786:A:G	8.85111e-10	-1.77737	-0.93717
104634301	chr4:104634301:T:C	5.24446e-09	-1.98419e-10	-0.935321
104634440	chr4:104634440:G:A	8.23406e-09	-1.98419e-10	-0.484214
104634634	chr4:104634634:T:C	4.94454e-09	-1.98419e-10	-0.994209
104634783	chr4:104634783:G:A	3.76027e-09	-1.98419e-10	-1.268
104634792	chr4:104634792:T:A	8.58134e-09	-1.98419e-10	-0.442902
104635064	chr4:104635064:TAAGAG:T	2.3495e-09	-1.73829	-2.95295e-10
104635308	chr4:104635308:G:A	2.022e-09	-1.80788	-0.0805234
104635470	chr4:104635470:C:T	5.93103e-10	-1.84128	-1.2736
104635705	chr4:104635705:A:G	8.8257e-10	-1.77989	-0.937518
104635810	chr4:104635810:G:GCAT	8.20615e-09	-1.98419e-10	-0.487609
104635954	chr4:104635954:C:T	8.23041e-09	-1.98419e-10	-0.484657
104636010	chr4:104636010:AT:A	8.95801e-10	-1.77827	-0.924264
104636737	chr4:104636737:A:T	1.34987e-09	-1.48739	-0.805092
104636814	chr4:104636814:C:A	1.09331e-09	-1.42081	-1.08248
104636850	chr4:104636850:T:A	4.34696e-09	-1.98419e-10	-1.12302
104637037	chr4:104637037:C:A	3.76315e-09	-1.98419e-10	-1.26724
104637244	chr4:104637244:A:G	3.98809e-09	-1.98419e-10	-1.20918
104637274	chr4:104637274:G:A	6.35628e-10	-1.77132	-1.27432
104637289	chr4:104637289:C:T	8.18171e-10	-1.8211	-0.972077
104637538	chr4:104637538:C:T	7.49213e-10	-1.63127	-1.24996
104637822	chr4:104637822:C:T	5.16382e-09	-1.98419e-10	-0.950815
104637979	chr4:104637979:C:T	2.77798e-08	-1.98419e-10	0.731817
104638385	chr4:104638385:T:C	3.3792e-08	-1.98419e-10	0.927732
104638629	chr4:104638629:A:G	7.99104e-10	-1.83401	-0.982745
104638753	chr4:104638753:G:T	4.89766e-09	-1.98419e-10	-1.00374
104638762	chr4:104638762:G:A	2.20876e-09	-1.80006	-2.95295e-10
104638824	chr4:104638824:T:C	7.54716e-10	-1.62744	-1.24647
104639877	chr4:104639877:T:C	4.02919e-09	-1.98419e-10	-1.19893
104639925	chr4:104639925:G:A	5.36245e-09	-1.98419e-10	-0.913071
104640025	chr4:104640025:T:C	8.39139e-09	-1.98419e-10	-0.465286
104640150	chr4:104640150:G:T	3.73703e-09	-1.98419e-10	-1.2742
104640555	chr4:104640555:A:G	9.76525e-09	-1.98419e-10	-0.313663
104640562	chr4:104640562:AAG:A	8.04479e-10	-1.81607	-0.99398
104640701	chr4:104640701:G:C	8.48595e-10	-1.71624	-1.04042
104641640	chr4:104641640:T:C	2.37369e-08	-1.98419e-10	0.574537
104641757	chr4:104641757:C:G	7.42094e-10	-1.63004	-1.26073
104641958	chr4:104641958:C:T	6.35622e-10	-1.77604	-1.2696
104642010	chr4:104642010:A:G	4.83037e-09	-1.98419e-10	-1.01757
104642091	chr4:104642091:T:C	3.88741e-09	-1.98419e-10	-1.23475
104642331	chr4:104642331:G:A	3.96079e-09	-1.98419e-10	-1.21605
104643594	chr4:104643594:C:T	3.70792e-09	-1.28202	-2.95295e-10
104643623	chr4:104643623:A:T	9.75626e-10	-1.67628	-0.940892
104643703	chr4:104643703:G:T	9.89044e-09	-1.98419e-10	-0.300924
104643842	chr4:104643842:TACC:T	7.78237e-10	-1.82725	-1.01597
104644034	chr4:104644034:G:T	5.50126e-09	-1.7499	0.862381
104644061	chr4:104644061:A:G	1.25946e-09	-1.82116	-0.540651
104644146	chr4:104644146:C:A	5.97355e-09	-1.69793	0.892779
104644152	chr4:104644152:C:T	1.18621e-09	-1.83675	-0.584983
104644371	chr4:104644371:A:G	1.2924e-09	-1.31297	-1.02302
104644905	chr4:104644905:G:A	3.89198e-09	-1.98419e-10	-1.23357
104645016	chr4:104645016:G:C	7.45061e-10	-1.6132	-1.27358
104645029	chr4:104645029:CT:C	1.15004e-08	-1.98419e-10	-0.150107
104645245	chr4:104645245:C:T	8.62232e-10	-1.84637	-0.894349
104645549	chr4:104645549:C:T	9.68619e-10	-1.67831	-0.946063
104645696	chr4:104645696:C:T	1.28384e-09	-1.83909	-0.503546
104645904	chr4:104645904:A:C	2.11303e-09	-1.84437	-2.95295e-10
104646270	chr4:104646270:T:C	5.22866e-09	-1.98419e-10	-0.938337
104646440	chr4:104646440:G:A	5.64304e-09	-1.98419e-10	-0.86207
104646810	chr4:104646810:C:T	1.22953e-09	-1.83746	-0.548403
104647049	chr4:104647049:C:A	3.81097e-09	-1.98419e-10	-1.25461
104647139	chr4:104647139:T:C	3.73675e-09	-1.98419e-10	-1.27428
104647233	chr4:104647233:G:A	1.00096e-09	-1.65514	-0.936394
104647469	chr4:104647469:A:G	8.91245e-10	-1.77191	-0.935721
104647490	chr4:104647490:C:A	1.25765e-09	-1.84378	-0.519471
104647610	chr4:104647610:T:C	2.10903e-09	-1.84626	-2.95295e-10
104647821	chr4:104647821:A:G	4.85919e-09	-1.98419e-10	-1.01162
104647897	chr4:104647897:G:A	8.83729e-10	-1.84607	-0.870032
104648568	chr4:104648568:C:T	1.43978e-09	-1.15926	-1.06874
104648601	chr4:104648601:A:G	6.0014e-09	-1.98419e-10	-0.800501
104648605	chr4:104648605:C:T	1.05308e-09	-1.84279	-0.697979
104648968	chr4:104648968:C:T	1.19607e-09	-1.84518	-0.568276
104649178	chr4:104649178:TCA:T	5.64362e-09	-1.98419e-10	-0.861967
104649275	chr4:104649275:T:C	7.08878e-09	-1.98419e-10	-0.63398
104649404	chr4:104649404:C:T	3.89165e-09	-1.98419e-10	-1.23366
104649446	chr4:104649446:T:C	7.42776e-09	-1.67286	1.08559
104649502	chr4:104649502:C:T	1.18026e-09	-1.84349	-0.583264
104649747	chr4:104649747:G:T	5.18959e-09	-1.98419e-10	-0.945838
104649940	chr4:104649940:G:A	3.22387e-09	-1.42191	-2.95295e-10
104650407	chr4:104650407:T:A	1.17872e-09	-1.8448	-0.583263
104650478	chr4:104650478:A:G	1.16072e-09	-1.84334	-0.600105
104650496	chr4:104650496:A:G	1.0206e-09	-1.29932	-1.27278
104650660	chr4:104650660:A:G	8.56341e-09	-1.98419e-10	-0.444995
104650894	chr4:104650894:G:A	2.11648e-09	-1.84274	-2.95295e-10
104651159	chr4:104651159:A:G	1.18982e-09	-1.84537	-0.57332
104651225	chr4:104651225:G:T	1.09844e-09	-1.71451	-0.784092
104651631	chr4:104651631:T:C	5.19223e-09	-1.98419e-10	-0.945329
104651668	chr4:104651668:T:A	4.03919e-09	-1.98419e-10	-1.19645
104652561	chr4:104652561:A:G	1.67684e-09	-1.68762	-0.387962
104652617	chr4:104652617:A:G	2.20474e-09	-1.80188	-2.95295e-10
104652642	chr4:104652642:A:G	1.63711e-09	-1.69581	-0.403747
104652657	chr4:104652657:G:A	6.97474e-10	-1.72922	-1.22356
104652862	chr4:104652862:T:C	3.7546e-09	-1.98419e-10	-1.26951
104653032	chr4:104653032:G:T	4.67278e-09	-1.98419e-10	-1.05074
104653539	chr4:104653539:C:T	1.5072e-09	-1.84184	-0.340396
104653548	chr4:104653548:A:C	1.24502e-09	-1.84564	-0.527701
104653872	chr4:104653872:A:G	1.18412e-09	-1.84282	-0.580672
104653916	chr4:104653916:T:C	1.23712e-09	-1.8433	-0.536411
104654140	chr4:104654140:C:T	1.53839e-09	-1.08217	-1.07959
104654162	chr4:104654162:G:T	8.25344e-10	-1.84024	-0.944211
104655023	chr4:104655023:G:T	1.33314e-09	-1.32478	-0.980176
104655678	chr4:104655678:T:C	8.06762e-10	-1.66696	-1.14026
104655879	chr4:104655879:G:C	4.24096e-09	-1.98419e-10	-1.1477
104655931	chr4:104655931:C:T	6.63198e-09	-1.98419e-10	-0.700589
104656705	chr4:104656705:G:A	4.04831e-09	-1.7545	0.56031
104656731	chr4:104656731:TAATC:T	4.11895e-09	-1.76042	0.583528
104656790	chr4:104656790:C:A	5.417e-09	-1.98419e-10	-0.902951
104656791	chr4:104656791:C:A	5.417e-09	-1.98419e-10	-0.902951
104656858	chr4:104656858:G:A	6.67085e-10	-1.84536	-1.15197
104656916	chr4:104656916:C:T	4.45886e-09	-1.98419e-10	-1.0976
104656931	chr4:104656931:T:G	3.76933e-09	-1.75364	0.488045
104657130	chr4:104657130:A:G	1.18047e-09	-1.84361	-0.582977
104657252	chr4:104657252:T:A	1.0797e-09	-1.73383	-0.781981
104657659	chr4:104657659:C:T	2.33671e-08	-1.98419e-10	0.558835
104657824	chr4:104657824:T:C	5.00353e-09	-1.98419e-10	-0.982349
104658177	chr4:104658177:G:A	4.47931e-09	-1.70457	0.611543
104658314	chr4:104658314:T:C	1.46767e-09	-1.77795	-0.430871
104659102	chr4:104659102:C:T	1.19867e-09	-1.84155	-0.569728
104659353	chr4:104659353:G:A	4.19578e-09	-1.73958	0.581162
104659406	chr4:104659406:G:A	3.09326e-08	-1.98419e-10	0.839317
104659472	chr4:104659472:A:C	5.00071e-09	-1.98419e-10	-0.982913
104659560	chr4:104659560:C:T	4.32096e-09	-1.72584	0.596821
104659799	chr4:104659799:T:C	2.44694e-09	-1.69765	-2.95295e-10
104660237	chr4:104660237:A:G	1.47811e-09	-1.3954	-0.806336
104660283	chr4:104660283:A:G	3.76203e-09	-1.98419e-10	-1.26754
104660509	chr4:104660509:A:C	8.92856e-09	-1.98419e-10	-0.403237
104660748	chr4:104660748:G:A	1.23398e-08	-1.98419e-10	-0.0796662
104661295	chr4:104661295:C:T	1.34076e-09	-1.78349	-0.515771
104661411	chr4:104661411:A:G	4.42252e-09	-1.82217	0.716382
104661413	chr4:104661413:A:T	1.30678e-09	-1.79265	-0.532269
104661476	chr4:104661476:A:G	4.32129e-09	-1.82967	0.700728
104661614	chr4:104661614:G:A	6.3449e-09	-1.98419e-10	-0.744841
104661984	chr4:104661984:C:T	1.47422e-09	-1.1933	-1.01107
104662176	chr4:104662176:C:G	4.45933e-09	-1.82524	0.727749
104662215	chr4:104662215:AAGGCCAGGGT:A	6.07297e-10	-1.84373	-1.2475
104662258	chr4:104662258:C:T	4.46471e-09	-1.8329	0.736616
104662432	chr4:104662432:C:A	2.98052e-09	-1.5004	-2.95295e-10
104662883	chr4:104662883:G:A	8.66997e-10	-1.70471	-1.0305
104663025	chr4:104663025:A:G	1.24409e-09	-1.39576	-0.97833
104663116	chr4:104663116:A:G	6.74101e-09	-1.98419e-10	-0.684282
104663318	chr4:104663318:T:G	3.37876e-09	-0.667761	-0.707222
104663552	chr4:104663552:A:G	6.30427e-10	-1.78184	-1.27201
104663598	chr4:104663598:C:T	3.87061e-09	-1.98419e-10	-1.23908
104663885	chr4:104663885:T:C	1.31101e-08	-0.0138335	-0.0052757
104664089	chr4:104664089:TCA:T	8.28182e-09	-1.98419e-10	-0.47843
104664090	chr4:104664090:CAA:C	8.63889e-10	-1.84628	-0.892519
104664350	chr4:104664350:G:A	1.05255e-09	-1.42446	-1.11681
104664392	chr4:104664392:G:A	4.66148e-09	-1.98419e-10	-1.05316
104664473	chr4:104664473:G:A	1.50319e-08	0.0186754	0.0990037
104664701	chr4:104664701:T:G	4.61707e-09	-1.98419e-10	-1.06273
104664826	chr4:104664826:GC:G	9.61274e-10	-1.40887	-1.22312
104664927	chr4:104664927:T:C	3.73843e-09	-1.98419e-10	-1.27383
104665536	chr4:104665536:G:A	4.45437e-09	-1.98419e-10	-1.09861
104665643	chr4:104665643:T:C	4.16675e-09	-1.98419e-10	-1.16536
104665865	chr4:104665865:A:G	4.46239e-09	-1.98419e-10	-1.09681
104666256	chr4:104666256:C:G	3.34086e-08	-1.98419e-10	0.916319
104666380	chr4:104666380:C:G	1.31449e-08	0.0843998	-0.10086
104666383	chr4:104666383:A:G	4.42689e-09	-1.98419e-10	-1.10479
104666986	chr4:104666986:C:T	1.37243e-08	0.115818	-0.089144
104667055	chr4:104667055:A:T	4.45822e-09	-1.98419e-10	-1.09774
104667163	chr4:104667163:T:C	7.90028e-10	-1.80614	-1.02204
104667210	chr4:104667210:T:G	7.92331e-10	-1.80175	-1.02352
104667340	chr4:104667340:C:T	1.32377e-08	0.0806629	-0.0900868
104667980	chr4:104667980:G:A	1.7074e-09	-1.44362	-0.613897
104668014	chr4:104668014:C:T	2.74685e-09	-1.84184	0.259799
104668015	chr4:104668015:G:A	1.36401e-08	-1.98419e-10	0.0205175
104668327	chr4:104668327:C:A	1.062e-09	-1.76719	-0.765147
104668843	chr4:104668843:C:T	2.2091e-09	-1.84636	0.0464523
104669341	chr4:104669341:A:G	6.00585e-10	-1.83679	-1.26555
104669813	chr4:104669813:A:G	2.18801e-09	-1.84634	0.0368434
104669832	chr4:104669832:T:G	9.14217e-09	-1.98419e-10	-0.379595
104669976	chr4:104669976:T:G	1.18403e-08	-0.0243295	-0.0966572
104670101	chr4:104670101:T:C	1.48873e-08	0.0567769	0.0512403
104670172	chr4:104670172:T:C	1.25866e-08	0.0420627	-0.101921
104671070	chr4:104671070:G:T	1.34445e-08	0.0750111	-0.0689361
104671463	chr4:104671463:A:G	6.31691e-09	-1.98419e-10	-0.749262
104671842	chr4:104671842:C:T	3.74266e-09	-1.98419e-10	-1.2727
104672558	chr4:104672558:A:G	1.1085e-09	-1.5213	-0.968181
104672612	chr4:104672612:T:C	8.41949e-10	-1.59972	-1.1648
104673160	chr4:104673160:T:C	4.45882e-09	-1.98419e-10	-1.09761
104673217	chr4:104673217:A:G	1.16085e-09	-1.7614	-0.681944
104673436	chr4:104673436:C:T	2.22271e-09	-1.79377	-2.95295e-10
104673664	chr4:104673664:A:C	3.74368e-09	-1.98419e-10	-1.27242
104673854	chr4:104673854:C:T	2.59796e-09	-1.63776	-2.95295e-10
104674059	chr4:104674059:A:G	2.62345e-09	-1.84022	0.212216
104674558	chr4:104674558:A:G	8.34625e-10	-1.61628	-1.15699
104674876	chr4:104674876:T:A	4.23094e-09	-1.98419e-10	-1.15007
104675072	chr4:104675072:T:G	1.00111e-09	-1.84227	-0.749113
104675100	chr4:104675100:C:T	9.05766e-10	-1.41715	-1.27432
104675488	chr4:104675488:G:T	3.73704e-09	-1.98419e-10	-1.2742
104675819	chr4:104675819:T:C	2.15351e-09	-1.84567	0.0202753
104675844	chr4:104675844:G:A	4.56997e-09	-1.98419e-10	-1.07299
104676196	chr4:104676196:T:A	4.82575e-09	-1.98419e-10	-1.01853
104676245	chr4:104676245:A:G	1.02804e-09	-1.84643	-0.718408
104676318	chr4:104676318:T:G	3.98062e-08	-1.98419e-10	1.09153
104676476	chr4:104676476:AGG:A	2.52094e-09	-1.8464	0.178539
104676780	chr4:104676780:T:C	5.91898e-09	-1.98419e-10	-0.814329
104676904	chr4:104676904:A:G	7.89625e-10	-1.84299	-0.985702
104677101	chr4:104677101:T:G	1.72789e-09	-1.79123	-0.254363
104677304	chr4:104677304:G:C	3.87494e-09	-1.98419e-10	-1.23796
104677655	chr4:104677655:A:G	1.40952e-09	-1.75173	-0.497512
104678093	chr4:104678093:T:C	1.02672e-09	-1.44	-1.12613
104678166	chr4:104678166:C:T	4.76955e-09	-1.98419e-10	-1.03024
104678267	chr4:104678267:C:T	1.12501e-09	-1.6974	-0.777301
104678329	chr4:104678329:G:A	6.3472e-09	-1.98419e-10	-0.74448
104678573	chr4:104678573:A:G	8.31471e-08	1.82812	-2.95295e-10
104678629	chr4:104678629:T:C	1.06471e-09	-1.30669	-1.22309
104678787	chr4:104678787:G:T	2.25025e-09	-1.78145	-2.95295e-10
104679011	chr4:104679011:C:T	1.0632e-09	-1.49225	-1.03896
104679126	chr4:104679126:G:A	2.28078e-09	-1.76798	-2.95295e-10
104679542	chr4:104679542:T:C	1.00106e-09	-1.83401	-0.757419
104679661	chr4:104679661:T:C	5.05147e-09	-1.98419e-10	-0.972813
104679686	chr4:104679686:T:A	2.50927e-09	-1.6725	-2.95295e-10
104679714	chr4:104679714:T:C	9.13617e-09	-0.380251	-2.95295e-10
104680389	chr4:104680389:A:G	5.03575e-09	-1.98419e-10	-0.975931
104680758	chr4:104680758:G:A	1.05305e-09	-1.8464	-0.694399
104681277	chr4:104681277:T:C	9.02768e-10	-1.79817	-0.896614
104681313	chr4:104681313:A:AG	1.03642e-09	-1.4771	-1.07963
104681523	chr4:104681523:C:T	8.83296e-09	-1.98419e-10	-0.414003
104681544	chr4:104681544:C:A	6.55522e-09	-1.98419e-10	-0.71223
104682170	chr4:104682170:C:T	9.02774e-10	-1.42363	-1.27115
104682562	chr4:104682562:TAAATATAA:T	4.93222e-09	-1.98419e-10	-0.996703
104682609	chr4:104682609:AAAATATATTTTAACTT:A	4.48261e-09	-1.80996	0.717671
104683293	chr4:104683293:A:G	8.55886e-10	-1.75585	-0.992262
104684107	chr4:104684107:G:A	9.53925e-10	-1.8456	-0.794066
104684380	chr4:104684380:C:A	9.30796e-10	-1.68469	-0.979521
104684657	chr4:104684657:TA:T	1.16979e-08	-1.98419e-10	-0.133084
104684787	chr4:104684787:T:TA	5.29706e-09	-1.98419e-10	-0.92534
104684789	chr4:104684789:G:C	5.3069e-09	-1.98419e-10	-0.923485
104684803	chr4:104684803:G:A	1.32855e-08	-1.98419e-10	-0.0058212
104684856	chr4:104684856:A:G	1.15627e-08	-1.98419e-10	-0.14471
104685051	chr4:104685051:TTTTC:T	5.50312e-09	-1.98419e-10	-0.887177
104685154	chr4:104685154:G:A	7.99114e-09	-1.98419e-10	-0.514159
104685192	chr4:104685192:T:C	5.19737e-09	-1.98419e-10	-0.944341
104685309	chr4:104685309:G:A	9.25343e-10	-1.49555	-1.17453
104685312	chr4:104685312:G:A	7.89312e-09	-1.98419e-10	-0.526501
104685486	chr4:104685486:T:C	4.73689e-09	-1.98419e-10	-1.03711
104685610	chr4:104685610:A:C	8.61227e-10	-1.74762	-0.994271
104685616	chr4:104685616:C:T	3.7119e-09	-1.28095	-2.95295e-10
104686231	chr4:104686231:A:G	7.47516e-09	-1.98419e-10	-0.580907
104686422	chr4:104686422:C:G	3.33815e-08	-1.98419e-10	0.91551
104686599	chr4:104686599:C:G	1.55868e-09	-1.80714	-0.341507
104686670	chr4:104686670:T:G	9.32405e-10	-1.8418	-0.820685
104687012	chr4:104687012:T:C	3.86138e-09	-1.98419e-10	-1.24147
104687811	chr4:104687811:G:A	1.74321e-09	-1.77699	-0.259776
104687827	chr4:104687827:G:T	1.01311e-09	-1.84381	-0.735661
104687966	chr4:104687966:C:G	1.05786e-08	-1.98419e-10	-0.23366
104688168	chr4:104688168:C:G	1.0272e-08	-1.98419e-10	-0.263072
104688184	chr4:104688184:A:T	3.74686e-09	-1.98419e-10	-1.27157
104688231	chr4:104688231:T:C	2.98228e-09	-1.49981	-2.95295e-10
104688967	chr4:104688967:T:C	4.15735e-09	-1.98419e-10	-1.16762
104689597	chr4:104689597:CT:C	2.42478e-08	-1.98419e-10	0.595832
104690099	chr4:104690099:G:A	9.95685e-10	-1.84588	-0.750937
104690474	chr4:104690474:T:C	1.21622e-08	-1.98419e-10	-0.0941614
104691090	chr4:104691090:A:T	3.74869e-09	-1.98419e-10	-1.27109
104691159	chr4:104691159:G:T	9.09074e-10	-1.66884	-1.01898
104692297	chr4:104692297:TCAGA:T	4.43679e-09	-1.98419e-10	-1.10256
104692554	chr4:104692554:AG:A	7.5429e-09	-1.98419e-10	-0.571886
104692558	chr4:104692558:C:T	2.1959e-09	-1.8059	-2.95295e-10
104692653	chr4:104692653:C:T	5.89712e-10	-1.84637	-1.27424
104692713	chr4:104692713:T:C	2.22297e-09	-1.79365	-2.95295e-10
104692856	chr4:104692856:C:T	7.4654e-09	-1.98419e-10	-0.582214
104693209	chr4:104693209:T:C	9.47187e-10	-1.82039	-0.826365
104693322	chr4:104693322:A:G	4.25057e-09	-1.98419e-10	-1.14544
104694811	chr4:104694811:A:T	8.54166e-10	-1.62855	-1.12157
104694952	chr4:104694952:G:T	6.20611e-09	-1.98419e-10	-0.766959
104695257	chr4:104695257:T:C	4.28345e-09	-1.98419e-10	-1.13773
104695610	chr4:104695610:GA:G	5.86079e-09	-1.98419e-10	-0.824208
104695697	chr4:104695697:C:A	1.14546e-08	-0.105289	-0.0488119
104695714	chr4:104695714:A:T	8.44219e-10	-1.63827	-1.12357
104695740	chr4:104695740:G:A	8.17248e-09	-1.98419e-10	-0.491721
104696195	chr4:104696195:G:A	2.92666e-08	-1.98419e-10	0.783955
104696218	chr4:104696218:T:C	1.49751e-09	-1.83454	-0.35415
104696707	chr4:104696707:C:T	1.48182e-09	-1.80235	-0.39688
104697249	chr4:104697249:A:C	1.42242e-09	-1.80007	-0.440057
104697250	chr4:104697250:A:T	1.4331e-09	-1.79708	-0.435575
104697385	chr4:104697385:G:A	2.96588e-09	-1.81179	0.306471
104697504	chr4:104697504:T:C	9.89269e-09	-1.98419e-10	-0.300697
104697525	chr4:104697525:A:G	5.82105e-09	-1.98419e-10	-0.831013
104697533	chr4:104697533:T:C	1.00443e-08	-1.98419e-10	-0.285483
104698684	chr4:104698684:G:A	7.37874e-10	-1.73249	-1.16399
104698904	chr4:104698904:T:G	6.82503e-09	-1.98419e-10	-0.671897
104699444	chr4:104699444:C:T	4.62115e-09	-1.98419e-10	-1.06185
104699526	chr4:104699526:C:T	6.49709e-09	-1.98419e-10	-0.721139
104699855	chr4:104699855:TG:T	3.95944e-09	-1.72216	0.505766
104700097	chr4:104700097:A:G	4.82008e-09	-1.98419e-10	-1.0197
104700113	chr4:104700113:T:A	4.09996e-09	-1.98419e-10	-1.18152
104700172	chr4:104700172:T:C	1.96241e-09	-1.60809	-0.310228
104700398	chr4:104700398:A:G	1.18847e-09	-1.64616	-0.773666
104700546	chr4:104700546:C:T	5.72867e-09	-1.98419e-10	-0.84701
104700551	chr4:104700551:C:T	1.69762e-08	-1.98419e-10	0.239319
104700592	chr4:104700592:G:A	5.8154e-09	-1.98419e-10	-0.831983
104701179	chr4:104701179:CTATT:C	4.83546e-09	-1.98419e-10	-1.01652
104701363	chr4:104701363:C:CATACTAATACA	5.77535e-09	-1.98419e-10	-0.838894
104701591	chr4:104701591:G:A	1.0544e-09	-1.84641	-0.693117
104701841	chr4:104701841:G:A	4.57645e-09	-1.98419e-10	-1.07157
104701861	chr4:104701861:G:A	2.64843e-09	-1.61853	-2.95295e-10
104702477	chr4:104702477:G:A	2.75223e-09	-1.72106	0.14098
104702507	chr4:104702507:C:T	7.87898e-09	-1.98419e-10	-0.528294
104702657	chr4:104702657:G:A	8.99925e-10	-1.60289	-1.09504
104703079	chr4:104703079:A:C	2.23645e-09	-1.7876	-2.95295e-10
104703206	chr4:104703206:TTC:T	7.69565e-09	-1.98419e-10	-0.551838
104703585	chr4:104703585:C:T	2.23424e-09	-1.78859	-2.95295e-10
104703692	chr4:104703692:C:T	5.33249e-09	-1.98419e-10	-0.918674
104703762	chr4:104703762:C:T	6.38046e-09	-1.98419e-10	-0.739252
104703943	chr4:104703943:T:C	4.99073e-09	-1.98419e-10	-0.984912
104704035	chr4:104704035:G:A	1.93003e-09	-1.72779	-0.20717
104704617	chr4:104704617:A:G	4.65122e-09	-1.98419e-10	-1.05536
104704767	chr4:104704767:T:C	1.59959e-09	-1.80833	-0.314416
104704817	chr4:104704817:T:C	9.94283e-10	-1.792	-0.806229
104705082	chr4:104705082:TG:T	5.21985e-09	-1.98419e-10	-0.940025
104705299	chr4:104705299:G:T	2.04368e-09	-1.75205	-0.125688
104705468	chr4:104705468:T:C	3.76102e-09	-1.98419e-10	-1.2678
104705614	chr4:104705614:G:A	9.30564e-10	-1.69084	-0.973615
104705686	chr4:104705686:T:A	4.83715e-09	-1.98419e-10	-1.01617
104705724	chr4:104705724:T:A	7.65699e-10	-1.78566	-1.0738
104705885	chr4:104705885:A:G	8.8644e-09	-1.98419e-10	-0.41045
104706383	chr4:104706383:G:A	8.75146e-10	-1.84273	-0.883125
104707243	chr4:104707243:C:T	6.16851e-09	-1.98419e-10	-0.773036
104707413	chr4:104707413:C:T	1.84865e-09	-1.59132	-0.386715
104707514	chr4:104707514:C:G	6.27383e-09	-1.98419e-10	-0.756106
104707947	chr4:104707947:C:T	3.74156e-09	-1.98419e-10	-1.27299
104708126	chr4:104708126:G:T	3.31122e-08	-1.98419e-10	0.907408
104708260	chr4:104708260:C:T	1.09367e-09	-1.84532	-0.657633
104708703	chr4:104708703:C:T	7.3284e-09	-1.98419e-10	-0.600736
104708794	chr4:104708794:A:C	1.08472e-09	-1.61401	-0.897165
104708995	chr4:104708995:C:T	1.19572e-09	-1.55865	-0.855095
104709285	chr4:104709285:C:T	4.05897e-09	-1.98419e-10	-1.19156
104709286	chr4:104709286:A:G	9.50245e-09	-1.98419e-10	-0.340943
104709482	chr4:104709482:A:C	4.16103e-09	-1.98419e-10	-1.16673
104709519	chr4:104709519:G:A	9.22844e-09	-1.98419e-10	-0.370203
104710635	chr4:104710635:C:T	9.51219e-10	-1.66279	-0.979714
104710872	chr4:104710872:A:C	3.01853e-09	-1.48772	-2.95295e-10
104711146	chr4:104711146:A:G	7.53269e-10	-1.64977	-1.22606
104711351	chr4:104711351:C:A	4.16108e-09	-1.98419e-10	-1.16672
104711697	chr4:104711697:G:A	5.08636e-09	-1.98419e-10	-0.96593
104711860	chr4:104711860:C:T	1.46775e-09	-1.80993	-0.398828
104713010	chr4:104713010:G:A	5.27967e-09	-1.98419e-10	-0.92863
104713132	chr4:104713132:T:C	8.23164e-09	-1.98419e-10	-0.484508
104713154	chr4:104713154:C:T	2.11135e-09	-1.84516	-2.95295e-10
104713331	chr4:104713331:T:C	1.1665e-09	-1.84634	-0.592146
104713650	chr4:104713650:A:AG	1.16643e-09	-1.84642	-0.592118
104713654	chr4:104713654:A:G	4.76239e-09	-1.03174	-2.95295e-10
104714075	chr4:104714075:C:A	7.33301e-10	-1.71669	-1.186
104714255	chr4:104714255:T:C	1.14587e-09	-1.84122	-0.615106
104714572	chr4:104714572:G:A	1.07189e-09	-1.8384	-0.684667
104715548	chr4:104715548:A:T	6.07341e-09	-1.98419e-10	-0.788572
104715838	chr4:104715838:C:T	6.77554e-09	-1.98419e-10	-0.679174
104715971	chr4:104715971:T:C	5.2467e-09	-1.98419e-10	-0.934893
104716208	chr4:104716208:G:A	4.28572e-09	-1.98419e-10	-1.1372
104716560	chr4:104716560:T:C	5.98029e-10	-1.83658	-1.27003
104717085	chr4:104717085:G:A	1.09414e-09	-1.84461	-0.65791
104717191	chr4:104717191:T:C	1.30917e-09	-1.84506	-0.478042
104718222	chr4:104718222:T:C	4.81683e-09	-1.98419e-10	-1.02038
104718336	chr4:104718336:C:T	9.88439e-10	-1.6175	-0.986619
104718604	chr4:104718604:G:C	1.03552e-09	-1.84609	-0.711496
104718657	chr4:104718657:G:A	1.05091e-09	-1.84523	-0.697606
104718700	chr4:104718700:G:A	8.8026e-10	-1.63907	-1.08096
104719134	chr4:104719134:C:G	9.13011e-10	-1.8036	-0.879902
104719390	chr4:104719390:G:A	5.48138e-09	-1.98419e-10	-0.891136
104719521	chr4:104719521:A:G	6.89921e-09	-1.98419e-10	-0.661086
104719708	chr4:104719708:G:A	5.83313e-09	-1.98419e-10	-0.828938
104719715	chr4:104719715:G:A	6.71924e-10	-1.71578	-1.27432
104719953	chr4:104719953:C:G	6.18621e-09	-0.77017	-2.95295e-10
104720016	chr4:104720016:T:G	8.18496e-10	-1.53388	-1.25889
104720141	chr4:104720141:G:A	7.5808e-10	-1.81824	-1.05122
104720187	chr4:104720187:AAAAAAATATTCC:A	7.9286e-09	-1.98419e-10	-0.522017
104720396	chr4:104720396:A:G	8.03004e-10	-1.71799	-1.09389
104720436	chr4:104720436:A:G	1.36689e-09	-1.84577	-0.434184
104720626	chr4:104720626:C:T	5.77868e-09	-1.98419e-10	-0.838317
104721788	chr4:104721788:C:T	8.62059e-09	-1.98419e-10	-0.43834
104722361	chr4:104722361:C:T	2.31527e-09	-1.75297	-2.95295e-10
104722503	chr4:104722503:G:T	3.26195e-08	-1.98419e-10	0.892418
104722651	chr4:104722651:C:G	1.03367e-09	-1.51872	-1.04066
104723250	chr4:104723250:A:C	2.2865e-09	-1.76547	-2.95295e-10
104723424	chr4:104723424:A:C	8.12293e-09	-0.497802	-2.95295e-10
104723909	chr4:104723909:T:A	8.02566e-09	-1.98419e-10	-0.509849
104724221	chr4:104724221:C:G	4.68977e-09	-1.98419e-10	-1.04711
104724971	chr4:104724971:T:A	4.566e-09	-1.98419e-10	-1.07386
104725030	chr4:104725030:T:G	8.76822e-10	-1.83437	-0.889572
104725037	chr4:104725037:G:A	2.45394e-09	-1.6948	-2.95295e-10
104725158	chr4:104725158:A:T	5.83067e-08	-1.98419e-10	1.47322
104725272	chr4:104725272:C:T	5.55287e-08	-1.98419e-10	1.42441
104725328	chr4:104725328:C:T	2.14254e-09	-1.8305	-2.95295e-10
104725453	chr4:104725453:T:C	2.58766e-09	-1.43622	-0.205512
104725608	chr4:104725608:C:T	1.13214e-09	-1.84276	-0.625626
104726993	chr4:104726993:T:C	6.51893e-10	-1.83488	-1.18549
104727126	chr4:104727126:C:A	6.75356e-10	-1.84243	-1.14258
104727288	chr4:104727288:A:T	6.56925e-10	-1.82807	-1.18461
104727315	chr4:104727315:G:A	3.85451e-09	-1.98419e-10	-1.24325
104727949	chr4:104727949:C:T	1.00778e-08	-1.98419e-10	-0.282156
104729946	chr4:104729946:T:C	1.36656e-09	-1.59604	-0.68416
104731735	chr4:104731735:A:T	5.76048e-09	-1.98419e-10	-0.841472
104732106	chr4:104732106:G:A	7.21815e-10	-1.84367	-1.07481
104732463	chr4:104732463:GA:G	1.13058e-09	-1.78722	-0.682544
104733177	chr4:104733177:A:G	9.04817e-10	-1.77175	-0.920768
104733415	chr4:104733415:T:C	8.30806e-09	-1.98419e-10	-0.475266
104733622	chr4:104733622:A:G	6.73069e-09	-1.98419e-10	-0.685816
104733687	chr4:104733687:T:G	5.48857e-09	-1.98419e-10	-0.889824
104733906	chr4:104733906:C:T	1.65368e-09	-1.81316	-0.276329
104734117	chr4:104734117:C:A	8.28905e-10	-1.82461	-0.955537
104734270	chr4:104734270:C:T	5.96053e-09	-1.98419e-10	-0.807334
104734459	chr4:104734459:G:A	1.00697e-09	-1.84635	-0.739201
104734735	chr4:104734735:T:C	1.03987e-09	-1.84525	-0.708145
104735042	chr4:104735042:G:A	1.09314e-08	-0.200853	-2.95295e-10
104735105	chr4:104735105:C:T	1.04732e-09	-1.84539	-0.700872
104735167	chr4:104735167:T:C	3.92967e-09	-1.98419e-10	-1.22394
104735638	chr4:104735638:C:T	3.96742e-09	-1.98419e-10	-1.21438
104735660	chr4:104735660:G:A	2.10124e-08	-1.98419e-10	0.45262
104735708	chr4:104735708:T:C	4.16002e-09	-1.98419e-10	-1.16697
104736364	chr4:104736364:G:T	4.23405e-09	-1.98419e-10	-1.14933
104737636	chr4:104737636:G:A	6.56158e-10	-1.82418	-1.18967
104738327	chr4:104738327:C:T	6.08431e-10	-1.84232	-1.24704
104738451	chr4:104738451:T:C	8.31364e-09	-1.98419e-10	-0.474595
104738942	chr4:104738942:C:T	6.93271e-08	-1.98419e-10	1.64634
104739081	chr4:104739081:G:A	8.57461e-10	-1.8315	-0.914769
104739376	chr4:104739376:C:T	2.63125e-09	-1.62503	-2.95295e-10
104739544	chr4:104739544:A:G	2.10257e-08	-1.98419e-10	0.453254
104739781	chr4:104739781:C:G	6.42147e-10	-1.82596	-1.20947
104740685	chr4:104740685:A:G	4.47402e-09	-1.98419e-10	-1.0942
104740732	chr4:104740732:G:C	8.70901e-09	-1.98419e-10	-0.428135
104740852	chr4:104740852:A:C	9.22047e-08	-1.98419e-10	1.93152
104741149	chr4:104741149:A:C	8.16604e-10	-1.80777	-0.987324
104741381	chr4:104741381:T:TTA	3.81823e-09	-1.98419e-10	-1.2527
104741383	chr4:104741383:C:T	3.81493e-09	-1.98419e-10	-1.25357
104741560	chr4:104741560:A:G	5.86621e-09	-1.98419e-10	-0.823284
104742400	chr4:104742400:C:A	7.73127e-10	-1.81703	-1.03278
104742442	chr4:104742442:A:G	6.98496e-10	-1.83246	-1.11886
104742648	chr4:104742648:T:C	1.21626e-09	-1.75605	-0.640661
104743212	chr4:104743212:T:C	4.98457e-09	-1.98419e-10	-0.986146
104743235	chr4:104743235:G:A	6.1106e-10	-1.83249	-1.25256
104744523	chr4:104744523:C:T	6.57014e-10	-1.815	-1.19754
104744527	chr4:104744527:C:A	5.89006e-09	-1.98419e-10	-0.819226
104744741	chr4:104744741:C:T	3.78161e-09	-1.98419e-10	-1.26234
104744799	chr4:104744799:A:G	5.23055e-08	-1.98419e-10	1.36461
104744894	chr4:104744894:C:T	4.77561e-09	-1.98419e-10	-1.02897
104745637	chr4:104745637:G:A	7.50802e-09	-0.576521	-2.95295e-10
104745820	chr4:104745820:C:T	8.90985e-09	-1.98419e-10	-0.405336
104746499	chr4:104746499:T:C	8.47959e-10	-1.70009	-1.05733
104746799	chr4:104746799:G:A	5.26215e-09	-1.98419e-10	-0.931952
104746813	chr4:104746813:T:C	5.01158e-09	-1.98419e-10	-0.980742
104747567	chr4:104747567:A:C	4.31828e-09	-1.98419e-10	-1.12964
104747573	chr4:104747573:G:A	6.20567e-10	-1.80919	-1.26043
104747795	chr4:104747795:T:A	6.75178e-10	-1.78976	-1.19551
104748361	chr4:104748361:T:TA	4.38251e-09	-1.98419e-10	-1.11487
104748628	chr4:104748628:T:C	4.20296e-09	-1.98419e-10	-1.1567
104749148	chr4:104749148:G:A	3.88749e-09	-1.98419e-10	-1.23473
104749208	chr4:104749208:T:C	6.16524e-10	-1.81011	-1.26604
104749545	chr4:104749545:A:G	4.689e-09	-1.98419e-10	-1.04727
104749677	chr4:104749677:A:G	8.45553e-09	-1.98419e-10	-0.457672
104750030	chr4:104750030:CT:C	6.11148e-10	-1.81472	-1.27019
104750162	chr4:104750162:T:C	2.10917e-09	-1.8462	-2.95295e-10
104750209	chr4:104750209:A:G	3.5642e-09	-1.32155	-2.95295e-10
104750300	chr4:104750300:T:A	6.54389e-10	-1.79876	-1.21779
104750436	chr4:104750436:CT:C	3.9014e-09	-1.98419e-10	-1.23116
104750745	chr4:104750745:C:G	1.21825e-09	-1.8446	-0.550477
104751182	chr4:104751182:C:T	3.73694e-09	-1.98419e-10	-1.27423
104751559	chr4:104751559:G:A	2.48653e-09	-1.68161	-2.95295e-10
104751896	chr4:104751896:AC:A	8.40156e-10	-1.83912	-0.927536
104752273	chr4:104752273:T:C	5.28017e-09	-1.98419e-10	-0.928534
104752819	chr4:104752819:G:A	2.19302e-09	-1.80721	-2.95295e-10
104753687	chr4:104753687:A:G	9.59251e-10	-1.82046	-0.813637
104753688	chr4:104753688:C:T	6.59484e-09	-1.98419e-10	-0.706206
104754081	chr4:104754081:C:T	8.49658e-09	-1.98419e-10	-0.45283
104754098	chr4:104754098:G:A	8.16764e-10	-1.84384	-0.951056
104754271	chr4:104754271:A:ATTTC	4.21297e-09	-1.98419e-10	-1.15432
104754290	chr4:104754290:T:G	2.11091e-09	-1.84537	-2.95295e-10
104754782	chr4:104754782:G:C	6.62141e-09	-1.98419e-10	-0.702184
104755819	chr4:104755819:T:C	1.12489e-09	-1.55875	-0.916057
104756344	chr4:104756344:C:A	9.41522e-09	-1.98419e-10	-0.350165
104756371	chr4:104756371:T:A	5.06713e-09	-1.98419e-10	-0.969719
104756437	chr4:104756437:A:G	6.77037e-09	-1.98419e-10	-0.679936
104757003	chr4:104757003:G:A	1.14409e-09	-1.52465	-0.933237
104757215	chr4:104757215:G:A	2.20612e-09	-1.80126	-2.95295e-10
104757820	chr4:104757820:A:C	9.58543e-10	-1.82646	-0.808376
104758077	chr4:104758077:A:C	9.80083e-09	-1.98419e-10	-0.310025
104758098	chr4:104758098:G:C	9.28126e-10	-1.82325	-0.843831
104758228	chr4:104758228:G:A	2.39574e-09	-1.7188	-2.95295e-10
104758245	chr4:104758245:A:G	6.07001e-09	-1.98419e-10	-0.789133
104758492	chr4:104758492:C:A	2.0159e-08	-1.98419e-10	0.411156
104759055	chr4:104759055:C:T	9.58653e-10	-1.84446	-0.790256
104760529	chr4:104760529:A:G	7.80176e-09	-1.98419e-10	-0.538143
104760680	chr4:104760680:A:G	6.57198e-09	-1.98419e-10	-0.709678
104760791	chr4:104760791:A:C	1.00338e-09	-1.8164	-0.772718
104760896	chr4:104760896:A:G	1.05419e-08	-1.98419e-10	-0.237137
104761227	chr4:104761227:A:G	6.92188e-09	-1.98419e-10	-0.657805
104761263	chr4:104761263:CT:C	6.0762e-10	-1.82462	-1.26608
104761491	chr4:104761491:T:C	4.5805e-09	-1.98419e-10	-1.07069
104761633	chr4:104761633:A:G	6.56237e-09	-1.98419e-10	-0.711141
104761683	chr4:104761683:G:A	6.92498e-09	-1.98419e-10	-0.657358
104762323	chr4:104762323:C:T	7.0932e-08	-1.98419e-10	1.66923
104762946	chr4:104762946:C:T	6.32012e-09	-1.98419e-10	-0.748755
104763724	chr4:104763724:G:A	9.98695e-10	-1.67148	-0.922323
104765314	chr4:104765314:T:C	2.86045e-09	-1.54151	-2.95295e-10
104766199	chr4:104766199:C:T	8.26107e-09	-1.98419e-10	-0.480938
104766241	chr4:104766241:G:A	8.28512e-10	-1.67647	-1.10414
104766292	chr4:104766292:T:A	6.56782e-09	-1.98419e-10	-0.71031
104767535	chr4:104767535:G:A	3.93919e-09	-1.98419e-10	-1.22152
104767678	chr4:104767678:A:C	5.24415e-09	-1.98419e-10	-0.93538
104768357	chr4:104768357:T:C	2.66633e-09	-0.997044	-0.614746
104768465	chr4:104768465:T:C	6.11386e-10	-1.81868	-1.26584
104768885	chr4:104768885:G:C	9.42328e-09	-1.98419e-10	-0.34931
104769141	chr4:104769141:A:G	6.03822e-10	-1.82557	-1.2714
104769158	chr4:104769158:G:C	6.00041e-10	-1.82902	-1.27423
104769236	chr4:104769236:A:G	9.03853e-10	-1.8139	-0.879678
104769352	chr4:104769352:G:A	7.74929e-10	-1.82009	-1.02739
104769740	chr4:104769740:C:G	1.21638e-09	-1.82966	-0.566957
104769798	chr4:104769798:C:T	5.46979e-09	-1.98419e-10	-0.893252
104770104	chr4:104770104:A:G	6.65342e-10	-1.84597	-1.15397
104770586	chr4:104770586:C:T	1.77201e-09	-1.83031	-0.190069
104770603	chr4:104770603:A:T	2.44973e-09	-1.74305	0.0465287
104770627	chr4:104770627:A:T	3.94919e-09	-1.98419e-10	-1.21898
104774216	chr4:104774216:G:A	4.05608e-09	-1.98419e-10	-1.19228
104774360	chr4:104774360:A:C	4.13637e-09	-1.98419e-10	-1.17267
104774867	chr4:104774867:G:A	9.79292e-10	-1.799	-0.814423
104775221	chr4:104775221:T:A	6.45128e-10	-1.75754	-1.27326
104775265	chr4:104775265:A:G	1.43781e-08	-1.98419e-10	0.073214
104775275	chr4:104775275:T:C	4.73481e-09	-1.98419e-10	-1.03755
104775286	chr4:104775286:A:C	4.04503e-09	-1.98419e-10	-1.19501
104775403	chr4:104775403:A:G	1.32668e-08	-1.98419e-10	-0.00723184
104775476	chr4:104775476:G:A	7.54614e-09	-1.98419e-10	-0.571457
104775939	chr4:104775939:A:G	4.0939e-09	-1.98419e-10	-1.18299
104776272	chr4:104776272:A:G	7.96131e-10	-1.80119	-1.0193
104777075	chr4:104777075:T:C	6.75053e-10	-1.71127	-1.27418
104777262	chr4:104777262:T:C	4.04541e-09	-1.98419e-10	-1.19491
104777328	chr4:104777328:C:T	3.94528e-09	-1.98419e-10	-1.21997
104777350	chr4:104777350:T:A	8.96396e-09	-1.98419e-10	-0.399281
104777491	chr4:104777491:A:G	3.91457e-09	-1.98419e-10	-1.22779
104778215	chr4:104778215:T:G	7.83961e-09	-1.98419e-10	-0.533304
104778810	chr4:104778810:C:T	6.24586e-10	-1.78948	-1.27368
104779035	chr4:104779035:G:A	8.10843e-10	-1.7817	-1.02048
104779048	chr4:104779048:A:G	5.99969e-10	-1.84073	-1.26264
104779385	chr4:104779385:G:A	1.37808e-09	-1.75693	-0.514867
104779663	chr4:104779663:C:A	4.80386e-09	-1.98419e-10	-1.02307
104779750	chr4:104779750:T:C	8.59897e-10	-1.7407	-1.00274
104780317	chr4:104780317:A:G	6.52323e-10	-1.74731	-1.2724
104780705	chr4:104780705:G:T	8.52054e-10	-1.79213	-0.960466
104780932	chr4:104780932:G:C	3.74081e-09	-1.98419e-10	-1.27319
104781123	chr4:104781123:C:T	6.17616e-10	-1.8015	-1.27288
104781458	chr4:104781458:CTT:C	9.90584e-09	-1.98419e-10	-0.299368
104781625	chr4:104781625:A:T	6.00133e-10	-1.82905	-1.27405
104781927	chr4:104781927:T:C	6.17889e-09	-1.98419e-10	-0.771354
104782741	chr4:104782741:A:G	5.65144e-09	-1.98419e-10	-0.860582
104783004	chr4:104783004:G:T	6.57905e-10	-1.73689	-1.2743
104783039	chr4:104783039:C:G	3.12625e-09	-1.45266	-2.95295e-10
104783055	chr4:104783055:G:A	4.18721e-09	-1.98419e-10	-1.16046
104783109	chr4:104783109:G:A	5.99593e-10	-1.84637	-1.25763
104783168	chr4:104783168:C:T	3.8452e-09	-1.98419e-10	-1.24567
104783310	chr4:104783310:A:G	4.30901e-09	-1.98419e-10	-1.13178
104783339	chr4:104783339:G:T	2.27463e-09	-1.77068	-2.95295e-10
104783422	chr4:104783422:A:T	2.52916e-08	-1.98419e-10	0.637978
104783663	chr4:104783663:A:T	2.03833e-08	-1.98419e-10	0.422222
104783692	chr4:104783692:C:T	4.11305e-09	-1.98419e-10	-1.17833
104784257	chr4:104784257:C:T	6.08613e-10	-1.83979	-1.24927
104784277	chr4:104784277:C:T	3.31289e-08	-1.98419e-10	0.907914
104784350	chr4:104784350:A:T	4.73685e-09	-1.98419e-10	-1.03712
104784709	chr4:104784709:T:C	6.30583e-10	-1.80626	-1.24734
104784836	chr4:104784836:G:A	3.78758e-09	-1.98419e-10	-1.26077
104785170	chr4:104785170:A:G	1.56656e-09	-1.77898	-0.364631
104785224	chr4:104785224:T:C	1.4243e-08	-1.98419e-10	0.0637716
104785668	chr4:104785668:A:G	2.12162e-09	-1.84032	-2.95295e-10
104786052	chr4:104786052:G:A	6.44136e-10	-1.76282	-1.26952
104786288	chr4:104786288:G:C	2.11421e-09	-1.84381	-2.95295e-10
104786294	chr4:104786294:ACT:A	3.84118e-09	-1.98419e-10	-1.24671
104786406	chr4:104786406:T:A	4.05902e-09	-1.98419e-10	-1.19155
104786511	chr4:104786511:C:T	7.99782e-09	-1.98419e-10	-0.513323
104786650	chr4:104786650:T:C	1.02299e-09	-1.45971	-1.11005
104786698	chr4:104786698:G:A	1.21895e-08	-1.98419e-10	-0.0919219
104786868	chr4:104786868:A:G	4.11523e-09	-1.98419e-10	-1.1778
104787112	chr4:104787112:C:A	1.15631e-08	-1.98419e-10	-0.144677
104787135	chr4:104787135:G:T	3.76478e-09	-1.98419e-10	-1.2668
104787140	chr4:104787140:G:A	1.01807e-09	-1.44278	-1.1318
104787419	chr4:104787419:G:A	5.96811e-09	-1.98419e-10	-0.806062
104787648	chr4:104787648:A:G	2.35852e-09	-1.73446	-2.95295e-10
104788851	chr4:104788851:G:A	2.99252e-08	-1.98419e-10	0.806208
104788874	chr4:104788874:G:A	8.91999e-08	1.89839	-2.95295e-10
104789058	chr4:104789058:T:C	4.39959e-09	-1.98419e-10	-1.11098
104789431	chr4:104789431:C:G	8.08307e-10	-1.83898	-0.96633
104789992	chr4:104789992:A:C	4.53712e-09	0.166933	-1.24713
104790099	chr4:104790099:T:C	9.39551e-10	-1.64834	-1.00651
104790151	chr4:104790151:A:G	4.01959e-09	-1.20131	-2.95295e-10
104790367	chr4:104790367:C:T	4.3663e-09	-1.98419e-10	-1.11858
104790380	chr4:104790380:G:T	1.04631e-08	1.01408	-1.25871
104790394	chr4:104790394:G:A	3.83263e-09	-1.98419e-10	-1.24894
104790990	chr4:104790990:G:A	3.9617e-09	-1.98419e-10	-1.21582
104791036	chr4:104791036:A:G	4.51542e-09	-1.98419e-10	-1.085
104791142	chr4:104791142:C:T	4.13711e-09	-1.98419e-10	-1.1725
104791249	chr4:104791249:C:T	9.20066e-10	-1.53204	-1.14376
104791740	chr4:104791740:A:G	3.78289e-09	-1.98419e-10	-1.262
104791917	chr4:104791917:A:C	2.14554e-09	-1.8291	-2.95295e-10
104792090	chr4:104792090:T:C	3.25972e-09	-1.41085	-2.95295e-10
104792978	chr4:104792978:A:G	1.38753e-08	-1.98419e-10	0.0376152
104793096	chr4:104793096:G:A	9.81919e-10	-1.48966	-1.12108
104793335	chr4:104793335:G:C	2.00854e-08	-1.98419e-10	0.4075
104793440	chr4:104793440:G:A	3.80388e-09	-1.98419e-10	-1.25647
104793600	chr4:104793600:A:G	2.24257e-09	-1.78487	-2.95295e-10
104793686	chr4:104793686:C:T	6.04948e-10	-1.84642	-1.24868
104794430	chr4:104794430:G:A	4.51367e-09	-1.08538	-2.95295e-10
104795045	chr4:104795045:T:C	4.97049e-09	-1.98419e-10	-0.988975
104795097	chr4:104795097:G:A	8.94278e-10	-1.66276	-1.04147
104795314	chr4:104795314:A:T	5.21514e-09	-1.98419e-10	-0.940927
104795316	chr4:104795316:C:T	8.90897e-10	-1.64372	-1.0643
104795383	chr4:104795383:T:C	9.12528e-10	-1.67457	-1.00946
104796172	chr4:104796172:T:C	6.65721e-09	-1.98419e-10	-0.696792
104796194	chr4:104796194:G:A	9.23901e-10	-1.66338	-1.00827
104796560	chr4:104796560:T:G	4.23396e-09	-1.98419e-10	-1.14935
104796739	chr4:104796739:C:G	9.57069e-09	0.93679	-1.27058
104797261	chr4:104797261:C:T	8.02329e-10	-1.72642	-1.08631
104797574	chr4:104797574:G:A	4.28142e-09	-1.98419e-10	-1.13821
104798638	chr4:104798638:C:T	2.12998e-09	-1.83638	-2.95295e-10
104798912	chr4:104798912:T:C	1.07094e-08	-1.98419e-10	-0.221374
104799120	chr4:104799120:T:C	4.44075e-09	-1.98419e-10	-1.10167
104799210	chr4:104799210:A:C	7.94915e-09	-1.54006	1.02064
104799311	chr4:104799311:C:T	2.81151e-09	-1.52026	-0.0385063
104799598	chr4:104799598:A:G	8.46608e-09	-1.44488	0.988452
104800145	chr4:104800145:A:G	4.47359e-09	-1.98419e-10	-1.0943
104800789	chr4:104800789:C:A	4.77197e-09	-1.98419e-10	-1.02973
104800922	chr4:104800922:C:T	3.74645e-08	-1.98419e-10	1.0309
104800925	chr4:104800925:C:T	7.09906e-09	-1.54312	0.910587
104801512	chr4:104801512:C:T	4.07182e-09	-1.98419e-10	-1.1884
104801703	chr4:104801703:A:G	4.06864e-09	-1.18918	-2.95295e-10
104801751	chr4:104801751:A:G	8.69205e-10	-1.6904	-1.04227
104801776	chr4:104801776:T:A	9.73342e-10	-1.37207	-1.24745
104801882	chr4:104801882:C:T	5.82784e-09	-0.531058	-0.298787
104801911	chr4:104801911:T:C	2.42821e-09	-1.70534	-2.95295e-10
104801967	chr4:104801967:T:G	4.11257e-09	-1.98419e-10	-1.17844
104802088	chr4:104802088:C:A	6.98161e-09	-1.58303	0.933814
104802156	chr4:104802156:T:C	4.1152e-09	-1.98419e-10	-1.17781
104802366	chr4:104802366:T:C	1.38958e-08	-1.98419e-10	0.0390971
104802400	chr4:104802400:A:T	6.79759e-09	-1.59695	0.921022
104802987	chr4:104802987:C:A	6.02866e-10	-1.8447	-1.25385
104804908	chr4:104804908:C:G	6.54839e-09	-1.5677	0.854429
104805550	chr4:104805550:G:A	7.2179e-09	-1.56601	0.950077
104805639	chr4:104805639:A:G	1.94852e-08	-1.98419e-10	0.377165
104805654	chr4:104805654:A:G	4.40225e-09	-1.98419e-10	-1.11038
104805659	chr4:104805659:C:A	4.29721e-09	-1.98419e-10	-1.13453
104806117	chr4:104806117:C:T	2.16641e-09	-1.81942	-2.95295e-10
104806542	chr4:104806542:G:A	4.39464e-08	-1.98419e-10	1.19048
104806616	chr4:104806616:A:T	3.27363e-09	-1.40659	-2.95295e-10
104807130	chr4:104807130:A:G	8.62262e-10	-1.46705	-1.27364
104807143	chr4:104807143:A:G	3.62509e-08	-1.98419e-10	0.997973
104807793	chr4:104807793:T:C	1.20331e-08	-1.56536	1.46052
104807825	chr4:104807825:G:A	5.82691e-09	-1.98419e-10	-0.830005
104807880	chr4:104807880:T:C	3.74622e-09	-1.98419e-10	-1.27175
104808547	chr4:104808547:CA:C	4.9949e-09	-1.98419e-10	-0.984075
104808809	chr4:104808809:G:A	6.19537e-08	-1.98419e-10	1.53389
104809193	chr4:104809193:C:T	1.21965e-08	-1.5529	1.46156
104809237	chr4:104809237:G:A	3.95056e-09	-1.98419e-10	-1.21864
104809310	chr4:104809310:C:T	4.80315e-09	-1.98419e-10	-1.02322
104809487	chr4:104809487:T:A	4.37908e-09	-1.98419e-10	-1.11565
104809610	chr4:104809610:T:C	3.80127e-09	-1.25716	-2.95295e-10
104810137	chr4:104810137:A:G	3.96374e-09	-1.98419e-10	-1.2153
104810828	chr4:104810828:T:C	4.1904e-09	-1.98419e-10	-1.1597
104811060	chr4:104811060:A:G	6.20306e-09	-1.98419e-10	-0.767451
104811064	chr4:104811064:A:T	4.10944e-09	-1.98419e-10	-1.17921
104811116	chr4:104811116:G:C	9.12511e-09	-1.98419e-10	-0.381463
104811647	chr4:104811647:G:A	6.45186e-09	-1.38082	0.6527
104811683	chr4:104811683:C:G	4.45975e-09	-1.98419e-10	-1.0974
104811762	chr4:104811762:T:C	6.65083e-10	-1.84344	-1.1569
104812419	chr4:104812419:G:A	3.75629e-09	-1.98419e-10	-1.26906
104812484	chr4:104812484:T:C	2.11892e-09	-1.84158	-2.95295e-10
104812791	chr4:104812791:C:T	6.5181e-09	-1.98419e-10	-0.717909
104812818	chr4:104812818:A:G	4.81905e-09	-1.98419e-10	-1.01991
104813077	chr4:104813077:A:T	3.73899e-09	-1.98419e-10	-1.27368
104813208	chr4:104813208:T:C	4.95567e-09	-1.98419e-10	-0.99196
104813466	chr4:104813466:G:A	3.73759e-09	-1.98419e-10	-1.27405
104813838	chr4:104813838:G:A	7.95056e-09	-1.98419e-10	-0.519251
104813849	chr4:104813849:A:G	1.22391e-08	1.10466	-1.19252
104813874	chr4:104813874:A:G	1.01934e-08	-1.47265	1.20189
104814283	chr4:104814283:A:G	6.36869e-10	-1.84551	-1.19817
104814373	chr4:104814373:C:T	8.56752e-09	-1.98419e-10	-0.444514
104814465	chr4:104814465:GAA:G	8.72437e-09	0.8385	-1.26487
104814670	chr4:104814670:A:G	2.10875e-09	-1.8464	-2.95295e-10
104814809	chr4:104814809:T:G	1.01585e-08	0.901302	-1.17549
104814926	chr4:104814926:A:T	3.7378e-09	-1.98419e-10	-1.274
104815527	chr4:104815527:C:T	3.73675e-09	-1.98419e-10	-1.27428
104816158	chr4:104816158:T:C	3.92071e-09	-1.98419e-10	-1.22622
104817480	chr4:104817480:G:A	2.13148e-09	-1.83568	-2.95295e-10
104818359	chr4:104818359:T:A	4.15762e-09	-1.98419e-10	-1.16755
104818455	chr4:104818455:A:T	3.15608e-09	-1.05577	-0.387388
104818553	chr4:104818553:C:T	3.75593e-09	-1.98419e-10	-1.26916
104818773	chr4:104818773:T:C	3.78831e-09	-1.98419e-10	-1.26057
104819205	chr4:104819205:T:C	7.26616e-09	-1.98419e-10	-0.609265
104819441	chr4:104819441:A:G	5.29685e-09	-1.98419e-10	-0.92538
104819558	chr4:104819558:T:C	5.32599e-09	-1.98419e-10	-0.919894
104819993	chr4:104819993:C:T	1.29591e-08	-1.98419e-10	-0.030693
104820231	chr4:104820231:AT:A	3.80071e-09	-1.98419e-10	-1.25731
104820332	chr4:104820332:A:G	3.77765e-09	-1.98419e-10	-1.26339
104820493	chr4:104820493:T:C	5.43858e-09	-1.98419e-10	-0.898976
104820885	chr4:104820885:T:C	3.7925e-09	-1.98419e-10	-1.25947
104821038	chr4:104821038:C:G	4.25431e-09	-1.98419e-10	-1.14456
104821153	chr4:104821153:T:C	5.88315e-09	-1.98419e-10	-0.820401
104821354	chr4:104821354:T:C	3.92339e-09	-1.98419e-10	-1.22554
104821357	chr4:104821357:A:G	4.15544e-09	-1.98419e-10	-1.16807
104821421	chr4:104821421:C:T	1.98906e-09	-1.52818	-0.376654
104822141	chr4:104822141:A:T	1.22173e-08	-1.98419e-10	-0.0896366
104822253	chr4:104822253:T:C	3.94051e-09	-1.98419e-10	-1.22118
104822511	chr4:104822511:T:C	2.10912e-09	-1.2178	-0.628415
104822734	chr4:104822734:G:A	5.31523e-09	-1.98419e-10	-0.921916
104824441	chr4:104824441:G:A	4.97288e-09	-1.98419e-10	-0.988493
104824661	chr4:104824661:G:A	1.86249e-09	-1.24055	-0.730025
104824733	chr4:104824733:T:A	6.0968e-10	-1.84251	-1.24481
104825654	chr4:104825654:T:A	3.89916e-09	-1.98419e-10	-1.23173
104825794	chr4:104825794:T:A	4.15056e-09	-1.98419e-10	-1.16925
104826053	chr4:104826053:C:T	6.22308e-10	-1.84513	-1.22169
104826158	chr4:104826158:A:G	2.04074e-09	-1.26374	-0.61544
104826244	chr4:104826244:C:T	3.99529e-09	-1.98419e-10	-1.20738
104826410	chr4:104826410:C:T	2.99149e-09	-1.01061	-0.486116
104828077	chr4:104828077:A:G	3.94702e-09	-1.98419e-10	-1.21953
104828292	chr4:104828292:G:C	3.97863e-09	-1.98419e-10	-1.21156
104828318	chr4:104828318:C:T	6.90852e-09	-1.98419e-10	-0.659737
104828665	chr4:104828665:C:T	2.12068e-09	-1.84076	-2.95295e-10
104828738	chr4:104828738:C:T	4.37238e-08	1.1854	-2.95295e-10
104828870	chr4:104828870:C:T	3.81124e-09	-1.98419e-10	-1.25454
104828900	chr4:104828900:C:T	6.44787e-09	-0.823672	0.0949295
104829205	chr4:104829205:A:T	4.63578e-09	-1.98419e-10	-1.05869
104829333	chr4:104829333:C:G	4.17539e-09	-1.98419e-10	-1.16328
104829389	chr4:104829389:A:G	3.73867e-09	-1.98419e-10	-1.27376
104829426	chr4:104829426:G:T	7.8024e-09	-0.62841	0.0903484
104829659	chr4:104829659:A:G	5.23758e-09	-0.637283	-0.299351
104830146	chr4:104830146:G:T	4.17945e-09	-1.98419e-10	-1.16231
104831062	chr4:104831062:C:A	6.24427e-10	-1.84468	-1.21874
104832108	chr4:104832108:A:G	1.94736e-09	-0.73697	-1.18905
104832654	chr4:104832654:G:A	5.31461e-09	-1.98419e-10	-0.922033
104833599	chr4:104833599:T:C	3.89481e-09	-1.98419e-10	-1.23285
104833936	chr4:104833936:G:A	5.27829e-09	-1.98419e-10	-0.92889
104834507	chr4:104834507:A:G	4.39697e-09	-1.98419e-10	-1.11158
104835012	chr4:104835012:G:A	2.40478e-09	-0.551033	-1.164
104835149	chr4:104835149:G:T	3.75064e-09	-1.98419e-10	-1.27057
104835640	chr4:104835640:G:A	1.46867e-09	-1.78425	-0.423885
104835971	chr4:104835971:T:C	6.77021e-09	-0.531058	-0.148902
104836155	chr4:104836155:CTTCTTTTTCTTTT:C	9.26682e-09	-1.98419e-10	-0.366053
104836202	chr4:104836202:T:G	2.63951e-09	-0.830714	-0.791185
104836366	chr4:104836366:C:T	5.9349e-10	-1.84486	-1.26937
104836442	chr4:104836442:T:C	1.56147e-09	-0.879012	-1.26785
104836582	chr4:104836582:TA:T	3.95777e-09	-1.98419e-10	-1.21681
104836902	chr4:104836902:T:A	3.43093e-08	0.942925	-2.95295e-10
104837023	chr4:104837023:T:C	7.79153e-10	-1.59342	-1.24862
104837103	chr4:104837103:G:T	6.33653e-10	-1.83617	-1.21258
104837104	chr4:104837104:T:C	3.73682e-09	-1.98419e-10	-1.27426
104837582	chr4:104837582:G:T	2.41354e-09	-0.552094	-1.15931
104837640	chr4:104837640:G:A	6.54212e-10	-1.82594	-1.19088
104837677	chr4:104837677:T:C	4.01592e-09	-1.98419e-10	-1.20223
104837794	chr4:104837794:A:G	6.07211e-09	-1.98419e-10	-0.788787
104838112	chr4:104838112:A:C	7.66254e-10	-1.84215	-1.01658
104838268	chr4:104838268:A:T	2.73652e-09	-0.785061	-0.800743
104838707	chr4:104838707:T:C	5.50952e-09	-1.98419e-10	-0.886016
104838710	chr4:104838710:G:A	4.16181e-09	-1.98419e-10	-1.16654
104838821	chr4:104838821:G:T	8.58084e-09	-1.98419e-10	-0.44296
104839522	chr4:104839522:G:A	4.59056e-09	-1.98419e-10	-1.06849
104839556	chr4:104839556:T:TA	2.15158e-09	-0.904305	-0.921987
104840008	chr4:104840008:A:G	3.74612e-09	-1.98419e-10	-1.27177
104840198	chr4:104840198:A:C	3.78631e-09	-1.98419e-10	-1.2611
104841773	chr4:104841773:G:A	8.33333e-10	-1.65391	-1.1209
104841907	chr4:104841907:G:A	3.74833e-09	-1.98419e-10	-1.27118
104841908	chr4:104841908:T:C	5.41221e-09	-0.655719	-0.248116
104842262	chr4:104842262:A:G	2.16695e-09	-1.81917	-2.95295e-10
104842826	chr4:104842826:A:G	8.43003e-09	-1.98419e-10	-0.460693
104842907	chr4:104842907:A:C	4.40943e-09	-1.98419e-10	-1.10875
104842997	chr4:104842997:T:C	3.73825e-09	-1.98419e-10	-1.27387
104843497	chr4:104843497:C:T	2.56911e-09	-0.490993	-1.15794
104843710	chr4:104843710:G:A	3.79998e-09	-1.98419e-10	-1.2575
104844012	chr4:104844012:TG:T	3.73668e-09	-1.98419e-10	-1.2743
104844349	chr4:104844349:T:A	4.3693e-09	-1.98419e-10	-1.11789
104849458	chr4:104849458:G:C	5.25791e-09	-1.98419e-10	-0.932759
104849721	chr4:104849721:A:G	3.10172e-09	-0.330866	-1.12967
104849768	chr4:104849768:T:G	3.79459e-09	-1.98419e-10	-1.25892
104850226	chr4:104850226:G:A	2.22524e-09	-1.79263	-2.95295e-10
104850750	chr4:104850750:G:A	4.53186e-09	-1.98419e-10	-1.08136
104850772	chr4:104850772:C:T	4.09091e-09	-1.98419e-10	-1.18373
104850803	chr4:104850803:T:C	4.33274e-09	-1.98419e-10	-1.12629
104851327	chr4:104851327:T:C	2.57693e-09	-1.80188	0.155986
104851384	chr4:104851384:C:T	5.77167e-09	-1.70265	0.863116
104851783	chr4:104851783:T:C	6.51577e-09	-1.98419e-10	-0.718268
104852302	chr4:104852302:C:T	3.7832e-09	-1.98419e-10	-1.26192
104852523	chr4:104852523:G:A	5.96557e-10	-1.84246	-1.26661
104852807	chr4:104852807:G:A	2.87745e-09	-1.41548	-0.12011
104854828	chr4:104854828:C:T	5.60234e-09	-0.869309	-2.95295e-10
104855558	chr4:104855558:T:C	9.5647e-09	-1.98419e-10	-0.334413
104857084	chr4:104857084:G:C	5.94811e-09	-1.98419e-10	-0.809419
104857173	chr4:104857173:C:A	1.74451e-09	-1.35878	-0.677235
104857658	chr4:104857658:T:A	1.61282e-09	-1.4139	-0.700612
104857819	chr4:104857819:G:A	3.75604e-09	-1.98419e-10	-1.26913
104857861	chr4:104857861:T:C	3.86092e-09	-1.98419e-10	-1.24159
104858519	chr4:104858519:A:G	9.76734e-09	-1.98419e-10	-0.313448
104858544	chr4:104858544:G:A	5.02237e-08	1.32399	-2.95295e-10
104858637	chr4:104858637:T:C	1.55303e-08	-1.98419e-10	0.150299
104859977	chr4:104859977:T:G	7.3755e-09	-1.98419e-10	-0.594329
104859981	chr4:104859981:T:G	7.15445e-09	-1.98419e-10	-0.624758
104860757	chr4:104860757:A:G	1.36112e-08	-1.98419e-10	0.0183967
104860778	chr4:104860778:A:G	1.13217e-09	-1.36434	-1.10402
104860804	chr4:104860804:TCAA:T	2.13123e-08	-1.98419e-10	0.466792
104860809	chr4:104860809:C:T	2.13123e-08	-1.98419e-10	0.466792
104860810	chr4:104860810:C:G	2.13123e-08	-1.98419e-10	0.466792
104860813	chr4:104860813:A:AT	2.23155e-08	-1.98419e-10	0.512789
104860972	chr4:104860972:CA:C	1.15914e-09	-1.36605	-1.07877
104861124	chr4:104861124:A:C	7.52603e-09	-1.98419e-10	-0.574126
104861829	chr4:104861829:T:C	1.65107e-09	-0.983918	-1.10715
104862269	chr4:104862269:G:T	1.83769e-09	-1.55639	-0.427587
104862767	chr4:104862767:T:C	2.35818e-09	-1.7346	-2.95295e-10
104863145	chr4:104863145:GT:G	7.34636e-09	-1.98419e-10	-0.598288
104863662	chr4:104863662:G:A	3.84357e-09	-1.98419e-10	-1.24609
104863783	chr4:104863783:A:G	1.65856e-08	-1.98419e-10	0.216044
104864157	chr4:104864157:A:G	2.67972e-09	-1.60678	-2.95295e-10
104864673	chr4:104864673:A:G	1.65274e-09	-1.21651	-0.873544
104865830	chr4:104865830:C:T	2.23909e-09	-1.78642	-2.95295e-10
104866084	chr4:104866084:G:A	4.91526e-09	-1.98419e-10	-1.00015
104867226	chr4:104867226:T:C	2.04721e-08	-1.98419e-10	0.42657
104867375	chr4:104867375:T:C	4.10404e-09	-1.98419e-10	-1.18052
104869690	chr4:104869690:T:C	2.35559e-08	-1.98419e-10	0.566882
104870522	chr4:104870522:T:C	6.2202e-08	-1.98419e-10	1.53789
104870629	chr4:104870629:C:G	4.72199e-09	-1.98419e-10	-1.04026
104871253	chr4:104871253:GTA:G	1.55466e-09	-1.2385	-0.912736
104871342	chr4:104871342:A:G	2.12606e-09	-1.83822	-2.95295e-10
104871419	chr4:104871419:G:T	1.37365e-09	-1.01604	-1.25898
104872238	chr4:104872238:T:C	7.64214e-09	-1.98419e-10	-0.558815
104873094	chr4:104873094:T:C	3.82103e-09	-1.98419e-10	-1.25197
104873103	chr4:104873103:G:A	8.78737e-10	-1.5676	-1.15416
104873208	chr4:104873208:G:A	8.59169e-10	-1.58795	-1.15634
104873815	chr4:104873815:A:T	3.30659e-09	-1.39658	-2.95295e-10
104874925	chr4:104874925:C:T	5.4864e-09	-1.98419e-10	-0.890221
104875029	chr4:104875029:T:C	4.58583e-08	1.98941	-0.756347
104876310	chr4:104876310:G:A	2.64595e-09	-1.61946	-2.95295e-10
104876319	chr4:104876319:C:T	3.77154e-09	-1.66269	0.397684
104877773	chr4:104877773:A:C	9.4576e-09	-1.98419e-10	-0.345674
104877852	chr4:104877852:C:A	1.16109e-08	-1.98419e-10	-0.140547
104877879	chr4:104877879:C:T	4.18462e-09	-1.98419e-10	-1.16108
104877998	chr4:104877998:T:G	6.26866e-10	-1.78605	-1.27346
104878791	chr4:104878791:C:T	1.09437e-07	-1.98419e-10	2.10286
104879180	chr4:104879180:A:G	6.14279e-10	-1.83814	-1.24166
104879775	chr4:104879775:A:T	9.72013e-08	-1.98419e-10	1.98429
104879779	chr4:104879779:A:C	4.26572e-09	-1.98419e-10	-1.14188
104879982	chr4:104879982:T:C	5.99306e-10	-1.84334	-1.26113
104880035	chr4:104880035:T:C	9.25325e-08	-1.98419e-10	1.93507
104880063	chr4:104880063:T:C	6.62442e-10	-1.73389	-1.27043
104880155	chr4:104880155:G:A	1.21573e-08	-0.0945646	-2.95295e-10
104880423	chr4:104880423:C:T	3.80829e-09	-1.98419e-10	-1.25531
104881075	chr4:104881075:T:C	9.60263e-08	-1.98419e-10	1.97213
104881336	chr4:104881336:T:C	4.15551e-09	-1.98419e-10	-1.16806
104881436	chr4:104881436:T:C	3.8951e-09	-1.98419e-10	-1.23277
104881555	chr4:104881555:A:C	6.74141e-09	-1.33989	0.655664
104882156	chr4:104882156:A:C	3.80274e-08	1.81204	-0.766222
104882187	chr4:104882187:C:T	6.33775e-09	-1.51821	0.772242
104882434	chr4:104882434:A:T	8.333e-10	-1.59281	-1.18204
104883136	chr4:104883136:G:GA	1.71843e-08	-1.98419e-10	0.251501
104883292	chr4:104883292:G:T	2.73239e-08	-1.98419e-10	0.71527
104883759	chr4:104883759:C:T	7.54013e-10	-1.63977	-1.23507
104883896	chr4:104883896:G:C	3.73962e-09	-1.98419e-10	-1.27351
104884675	chr4:104884675:C:T	2.16573e-09	-1.81974	-2.95295e-10
104884951	chr4:104884951:A:T	3.53364e-08	0.972419	-2.95295e-10
104885154	chr4:104885154:A:G	3.74198e-09	-1.98419e-10	-1.27288
104885547	chr4:104885547:A:T	6.94289e-09	-1.98419e-10	-0.654775
104885751	chr4:104885751:T:G	1.13267e-07	-1.98419e-10	2.13725
104886600	chr4:104886600:C:T	4.64604e-09	-1.98419e-10	-1.05648
104886743	chr4:104886743:C:T	3.76913e-09	-1.98419e-10	-1.26565
104886801	chr4:104886801:G:C	5.03969e-09	-1.36872	0.393569
104886831	chr4:104886831:G:A	7.59382e-10	-1.62136	-1.24638
104887379	chr4:104887379:GC:G	7.05393e-10	-1.70671	-1.23478
104887780	chr4:104887780:C:T	4.08064e-09	-1.18624	-2.95295e-10
104888231	chr4:104888231:T:C	5.79641e-08	-1.98419e-10	1.46733
104888341	chr4:104888341:A:G	3.51929e-09	-0.935883	-0.39835
104889217	chr4:104889217:G:T	6.79688e-09	-1.98419e-10	-0.676028
104889247	chr4:104889247:T:C	6.85965e-10	-1.73635	-1.23307
104889266	chr4:104889266:G:A	7.02223e-10	-1.68222	-1.26377
104889656	chr4:104889656:T:C	2.19688e-09	-1.80545	-2.95295e-10
104890146	chr4:104890146:C:T	3.88836e-09	-1.98419e-10	-1.23451
104890157	chr4:104890157:C:A	1.01141e-07	-1.98419e-10	2.02402
104890329	chr4:104890329:C:T	7.00235e-10	-1.73428	-1.21455
104890435	chr4:104890435:C:T	3.99362e-08	-1.98419e-10	1.09479
104890500	chr4:104890500:C:T	7.4265e-10	-1.6283	-1.26173
104891298	chr4:104891298:A:G	4.0378e-09	-1.98419e-10	-1.19679
104891370	chr4:104891370:T:C	3.08261e-09	-1.46672	-2.95295e-10
104891453	chr4:104891453:G:T	3.7403e-09	-1.98419e-10	-1.27333
104891736	chr4:104891736:A:ACT	4.43398e-09	-1.98419e-10	-1.1032
104891737	chr4:104891737:G:GTCA	4.43846e-09	-1.98419e-10	-1.10218
104891738	chr4:104891738:G:GTTAATATCTAA	4.41951e-09	-1.98419e-10	-1.10646
104891961	chr4:104891961:A:C	4.69083e-09	-1.98419e-10	-1.04688
104892119	chr4:104892119:G:A	2.10987e-09	-1.84586	-2.95295e-10
104892343	chr4:104892343:C:T	8.57469e-08	-1.98419e-10	1.85891
104892536	chr4:104892536:TC:T	7.12906e-10	-1.8201	-1.1108
104892955	chr4:104892955:C:T	3.95575e-09	-1.21732	-2.95295e-10
104893071	chr4:104893071:C:A	8.57469e-08	-1.98419e-10	1.85891
104894179	chr4:104894179:G:A	3.73832e-09	-1.98419e-10	-1.27386
104894390	chr4:104894390:G:A	1.4055e-07	-1.98419e-10	2.35307
104895205	chr4:104895205:C:T	4.28624e-09	-1.98419e-10	-1.13708
104895229	chr4:104895229:A:G	3.73692e-09	-1.98419e-10	-1.27423
104895252	chr4:104895252:G:A	2.22648e-09	-1.79207	-2.95295e-10
104895741	chr4:104895741:T:C	2.46834e-09	-0.602093	-1.08685
104896222	chr4:104896222:C:A	2.85387e-09	-1.54382	-2.95295e-10
104896227	chr4:104896227:C:T	2.78355e-09	-1.56877	-2.95295e-10
104896307	chr4:104896307:G:A	5.10355e-09	-1.98419e-10	-0.962556
104896915	chr4:104896915:T:C	2.19213e-09	-1.80762	-2.95295e-10
104899202	chr4:104899202:A:G	9.50423e-10	-1.53408	-1.10926
104899763	chr4:104899763:T:C	2.36484e-09	-1.73178	-2.95295e-10
104900274	chr4:104900274:C:A	4.62635e-09	0.0732311	-1.13396
104900520	chr4:104900520:A:G	6.47425e-10	-1.79603	-1.23122
104900531	chr4:104900531:T:C	1.04338e-09	-1.50121	-1.04882
104900783	chr4:104900783:G:T	3.81921e-09	-1.98419e-10	-1.25245
104900853	chr4:104900853:C:A	4.36971e-09	-1.98419e-10	-1.1178
104902816	chr4:104902816:C:A	3.99676e-09	-1.98419e-10	-1.20701
104903390	chr4:104903390:G:A	3.95067e-09	-1.21861	-2.95295e-10
104903646	chr4:104903646:A:G	2.32326e-09	-0.881306	-0.868217
104903992	chr4:104903992:A:G	5.95804e-08	-1.98419e-10	1.49483
104904179	chr4:104904179:A:C	4.15465e-09	-1.98419e-10	-1.16827
104904562	chr4:104904562:T:C	6.9173e-10	-1.69876	-1.26229
104904805	chr4:104904805:G:T	6.74718e-10	-1.74228	-1.24368
104905743	chr4:104905743:A:T	7.46423e-10	-1.61337	-1.27159
104906198	chr4:104906198:G:A	7.0224e-10	-1.72994	-1.21604
104906315	chr4:104906315:A:G	2.54832e-08	-1.98419e-10	0.645525
104906903	chr4:104906903:G:A	2.45622e-08	-1.98419e-10	0.608716
104907116	chr4:104907116:A:T	3.81172e-09	-1.98419e-10	-1.25441
104907499	chr4:104907499:A:G	2.15241e-08	0.724284	-0.247605
104907609	chr4:104907609:A:C	6.12043e-10	-1.80914	-1.27431
104908435	chr4:104908435:G:T	6.35874e-10	-1.77122	-1.27403
104908574	chr4:104908574:A:AG	6.09091e-08	2.09256	-0.575668
104908612	chr4:104908612:G:A	9.40524e-10	-1.67006	-0.983752
104909922	chr4:104909922:T:A	6.45157e-10	-1.76021	-1.27055
104909935	chr4:104909935:G:A	3.98009e-09	-1.98419e-10	-1.21119
104909993	chr4:104909993:C:A	6.8062e-10	-1.74689	-1.23035
104910232	chr4:104910232:C:G	8.90952e-10	-1.84437	-0.863588
104910430	chr4:104910430:G:A	8.79637e-10	-1.48711	-1.23363
104910594	chr4:104910594:C:T	4.99839e-08	1.31921	-2.95295e-10
104910690	chr4:104910690:C:T	6.68143e-10	-1.74781	-1.24793
104911193	chr4:104911193:A:T	6.36715e-10	-1.76996	-1.27396
104911331	chr4:104911331:G:C	7.48231e-10	-1.65585	-1.22669
104911830	chr4:104911830:C:T	4.37943e-09	-1.98419e-10	-1.11558
104911981	chr4:104911981:G:A	7.45309e-10	-1.65648	-1.22997
104912073	chr4:104912073:A:G	3.87116e-09	-1.98419e-10	-1.23894
104912131	chr4:104912131:C:A	3.85468e-09	-1.98419e-10	-1.2432
104913434	chr4:104913434:AT:A	2.71276e-08	-1.98419e-10	0.70806
104913458	chr4:104913458:G:A	6.85573e-08	-1.98419e-10	1.63518
104914023	chr4:104914023:C:T	1.74232e-09	-1.56373	-0.473541
104914146	chr4:104914146:G:A	6.82632e-10	-1.73242	-1.24187
104914394	chr4:104914394:A:T	6.31363e-10	-1.77907	-1.2733
104914598	chr4:104914598:G:C	7.94837e-09	-1.98419e-10	-0.519526
104914804	chr4:104914804:A:C	6.25976e-10	-1.78685	-1.27409
104914925	chr4:104914925:TATATAAAATTATATAAAG:T	4.0673e-09	-1.98419e-10	-1.18951
104914959	chr4:104914959:C:T	3.66435e-09	-1.65652	0.362674
104915757	chr4:104915757:G:C	3.79673e-09	-1.65067	0.39232
104916031	chr4:104916031:T:C	2.48501e-08	-1.98419e-10	0.620369
104916283	chr4:104916283:C:T	6.34087e-10	-1.77376	-1.2743
104916342	chr4:104916342:C:T	4.06493e-09	-1.98419e-10	-1.1901
104916377	chr4:104916377:G:A	2.37363e-09	-1.72807	-2.95295e-10
104916473	chr4:104916473:A:T	6.34982e-10	-1.77294	-1.27371
104916587	chr4:104916587:A:G	6.28948e-10	-1.78427	-1.27193
104917545	chr4:104917545:C:T	3.37683e-09	-1.57008	0.194524
104917972	chr4:104917972:A:G	7.05667e-10	-1.68308	-1.25803
104917976	chr4:104917976:T:C	2.55734e-09	-0.729896	-0.923629
104918103	chr4:104918103:C:T	4.04863e-09	-1.98419e-10	-1.19411
104918506	chr4:104918506:A:G	4.3118e-09	-1.98419e-10	-1.13114
104918698	chr4:104918698:A:G	7.1498e-10	-1.67901	-1.24898
104918792	chr4:104918792:C:G	6.28096e-10	-1.78353	-1.27403
104918882	chr4:104918882:A:G	2.48446e-08	-1.98419e-10	0.620146
104919329	chr4:104919329:G:A	7.42452e-10	-1.6473	-1.24299
104919689	chr4:104919689:T:C	7.17357e-10	-1.66695	-1.25772
104919955	chr4:104919955:G:A	1.08285e-09	-1.84317	-0.669726
104920272	chr4:104920272:A:G	3.797e-09	-1.57815	0.319864
104920654	chr4:104920654:A:G	4.0452e-09	-1.98419e-10	-1.19496
104920940	chr4:104920940:G:C	1.16933e-08	-1.98419e-10	-0.133476
104922327	chr4:104922327:A:C	6.12395e-08	-1.98419e-10	1.5223
104922732	chr4:104922732:G:T	6.7115e-10	-1.73991	-1.25134
104923116	chr4:104923116:T:G	9.29085e-10	-1.64767	-1.01838
104923734	chr4:104923734:C:T	6.0699e-10	-1.82691	-1.26483
104923854	chr4:104923854:G:A	1.7687e-09	-0.955499	-1.06675
104924279	chr4:104924279:G:A	6.15655e-10	-1.80408	-1.27348
104924441	chr4:104924441:T:C	4.07512e-08	-1.98419e-10	1.11499
104924742	chr4:104924742:C:T	6.37879e-09	-1.98419e-10	-0.739515
104925172	chr4:104925172:G:C	3.98663e-09	-1.98419e-10	-1.20955
104925932	chr4:104925932:G:A	6.22857e-10	-1.83417	-1.23176
104926128	chr4:104926128:C:T	1.2589e-09	-1.8419	-0.520358
104926589	chr4:104926589:C:T	6.19408e-10	-1.83653	-1.23495
104927418	chr4:104927418:AT:A	6.21214e-10	-1.83533	-1.23325
104928227	chr4:104928227:T:C	6.82239e-10	-1.74134	-1.23353
104929041	chr4:104929041:G:C	1.37254e-09	-1.84226	-0.433568
104929049	chr4:104929049:G:T	2.00062e-08	-1.98419e-10	0.403548
104929237	chr4:104929237:T:A	6.30929e-10	-1.83115	-1.22191
104930311	chr4:104930311:G:A	1.63801e-09	-1.84591	-0.253099
104930650	chr4:104930650:G:A	2.31791e-09	-1.75183	-2.95295e-10
104931072	chr4:104931072:A:T	2.49126e-08	-1.98419e-10	0.62288
104931107	chr4:104931107:G:A	4.53091e-09	-1.98419e-10	-1.08157
104931318	chr4:104931318:T:C	6.16064e-10	-1.83744	-1.23946
104931396	chr4:104931396:T:C	8.08053e-10	-1.63018	-1.17544
104931446	chr4:104931446:G:C	3.25421e-09	-1.41254	-2.95295e-10
104932706	chr4:104932706:A:G	2.75115e-09	-1.58047	-2.95295e-10
104932809	chr4:104932809:C:T	2.1917e-09	-1.80782	-2.95295e-10
104934123	chr4:104934123:A:G	2.63575e-08	-1.98419e-10	0.679261
104934456	chr4:104934456:A:G	6.19246e-10	-1.83228	-1.23947
104934489	chr4:104934489:C:T	6.1531e-10	-1.83913	-1.23899
104934557	chr4:104934557:T:C	2.52888e-08	-1.98419e-10	0.637869
104935208	chr4:104935208:C:G	2.38644e-08	-1.98419e-10	0.579896
104935405	chr4:104935405:T:G	5.90213e-10	-1.84553	-1.27423
104935552	chr4:104935552:C:G	1.59523e-09	-1.84512	-0.280353
104935578	chr4:104935578:G:A	5.39467e-08	-1.98419e-10	1.3955
104935746	chr4:104935746:A:T	3.73739e-09	-1.98419e-10	-1.2741
104936066	chr4:104936066:A:C	5.25857e-09	-0.932633	-2.95295e-10
104936795	chr4:104936795:A:G	5.90097e-10	-1.84605	-1.27391
104937351	chr4:104937351:G:A	5.53154e-09	-1.74855	0.866529
104937729	chr4:104937729:G:A	6.36568e-09	-1.98419e-10	-0.741572
104937889	chr4:104937889:G:A	3.75134e-09	-1.98419e-10	-1.27038
104938269	chr4:104938269:A:C	6.44794e-10	-1.84223	-1.18909
104938618	chr4:104938618:T:TA	6.86326e-10	-1.73025	-1.23865
104938844	chr4:104938844:A:G	6.26324e-10	-1.84198	-1.2184
104939795	chr4:104939795:T:C	6.16875e-10	-1.84133	-1.23426
104940737	chr4:104940737:C:T	2.40878e-09	-1.71337	-2.95295e-10
104940746	chr4:104940746:G:A	2.11202e-09	-1.84485	-2.95295e-10
104941263	chr4:104941263:C:T	1.88492e-08	0.343978	-2.95295e-10
104942516	chr4:104942516:G:A	7.4994e-10	-1.82651	-1.05374
104942618	chr4:104942618:G:A	3.52576e-09	-1.3324	-2.95295e-10
104943094	chr4:104943094:C:A	6.24595e-09	-1.98419e-10	-0.76056
104943379	chr4:104943379:C:T	6.14631e-09	-1.98419e-10	-0.776641
104944263	chr4:104944263:T:TA	6.52963e-10	-1.84218	-1.17655
104944402	chr4:104944402:AT:A	1.96849e-08	-1.98419e-10	0.387361
104945301	chr4:104945301:C:T	3.75633e-09	-1.98419e-10	-1.26905
104945567	chr4:104945567:T:C	6.13154e-10	-1.84538	-1.23625
104946251	chr4:104946251:T:C	7.38535e-10	-1.81408	-1.0815
104946427	chr4:104946427:A:G	7.07273e-09	-0.636247	-2.95295e-10
104946473	chr4:104946473:G:A	6.36907e-10	-1.84511	-1.19851
104946548	chr4:104946548:C:T	1.50559e-09	-0.922118	-1.26119
104946789	chr4:104946789:T:C	1.66385e-08	-1.98419e-10	0.219224
104947152	chr4:104947152:C:T	7.01585e-09	-1.98419e-10	-0.644321
104947966	chr4:104947966:A:G	2.11978e-09	-1.84118	-2.95295e-10
104948157	chr4:104948157:T:C	2.47585e-08	-1.98419e-10	0.616676
104948391	chr4:104948391:C:T	1.12922e-07	1.28465	0.849562
104948545	chr4:104948545:A:G	8.07424e-10	-1.68254	-1.12386
104948826	chr4:104948826:C:T	7.71754e-10	-1.57943	-1.27215
104948853	chr4:104948853:C:T	3.81473e-09	-1.98419e-10	-1.25362
104949052	chr4:104949052:A:G	5.2778e-09	-1.98419e-10	-0.928983
104949334	chr4:104949334:C:T	6.92287e-09	0.316538	-0.9742
104949994	chr4:104949994:G:A	1.9739e-08	0.390103	-2.95295e-10
104950169	chr4:104950169:A:G	5.1858e-09	-1.98419e-10	-0.946569
104951563	chr4:104951563:G:A	1.70223e-09	-1.73987	-0.320688
104951711	chr4:104951711:A:G	9.43673e-10	-1.81855	-0.831922
104952656	chr4:104952656:G:C	2.38253e-09	-1.72433	-2.95295e-10
104953756	chr4:104953756:T:A	4.77699e-09	-1.98419e-10	-1.02868
104954119	chr4:104954119:GCTATT:G	6.57866e-10	-1.77341	-1.23784
104954573	chr4:104954573:A:C	6.39775e-10	-1.84602	-1.19311
104955373	chr4:104955373:C:T	1.61409e-08	-1.98419e-10	0.188861
104955654	chr4:104955654:C:T	1.65708e-09	-0.813327	-1.27411
104955806	chr4:104955806:CTA:C	9.92349e-09	-1.98419e-10	-0.297588
104955811	chr4:104955811:T:A	8.16587e-10	-1.82896	-0.966155
104956234	chr4:104956234:C:T	5.16895e-09	-1.98419e-10	-0.949823
104956254	chr4:104956254:T:A	1.05984e-08	-1.98419e-10	-0.231789
104956258	chr4:104956258:A:C	5.13741e-09	-0.955944	-2.95295e-10
104956273	chr4:104956273:A:AC	8.17818e-10	-1.83263	-0.960977
104956412	chr4:104956412:G:A	1.65248e-09	-0.96033	-1.12989
104956734	chr4:104956734:T:C	7.92269e-10	-1.82812	-0.997224
104956898	chr4:104956898:A:C	7.41904e-10	-1.83141	-1.05962
104956933	chr4:104956933:C:T	1.58993e-08	-1.98419e-10	0.173784
104957042	chr4:104957042:G:T	2.90079e-09	-1.52751	-2.95295e-10
104957930	chr4:104957930:T:C	3.80342e-09	-1.98419e-10	-1.25659
104958948	chr4:104958948:T:C	3.89793e-09	-1.98419e-10	-1.23205
104959318	chr4:104959318:T:C	6.90827e-09	-1.98419e-10	-0.659773
104960149	chr4:104960149:C:G	9.96327e-09	-1.98419e-10	-0.293587
104960825	chr4:104960825:G:A	2.54681e-08	-1.98419e-10	0.644932
104961397	chr4:104961397:C:T	7.89435e-10	-1.84601	-0.982921
104961486	chr4:104961486:G:A	5.40483e-09	-1.98419e-10	-0.905199
104961621	chr4:104961621:G:C	3.74453e-09	-1.98419e-10	-1.2722
104961800	chr4:104961800:A:G	9.01386e-10	-1.84525	-0.851068
104962657	chr4:104962657:C:T	1.37755e-09	-1.50156	-0.770633
104964152	chr4:104964152:G:T	6.2706e-10	-1.78738	-1.27183
104964374	chr4:104964374:G:A	3.78133e-09	-1.98419e-10	-1.26242
104965071	chr4:104965071:T:C	8.21682e-10	-1.84642	-0.942473
104966119	chr4:104966119:T:A	2.55575e-08	-1.98419e-10	0.648436
104966520	chr4:104966520:TACTC:T	1.15702e-09	-1.83195	-0.61469
104966582	chr4:104966582:C:G	4.11283e-09	-1.98419e-10	-1.17838
104966606	chr4:104966606:A:G	7.89248e-10	-1.8315	-0.997668
104967260	chr4:104967260:A:T	1.52809e-09	-1.00498	-1.1635
104967429	chr4:104967429:G:A	2.19651e-08	0.496961	-2.95295e-10
104968361	chr4:104968361:G:A	4.04216e-09	-1.98419e-10	-1.19571
104968436	chr4:104968436:A:G	1.12483e-08	-1.98419e-10	-0.17228
104968746	chr4:104968746:G:A	6.62081e-10	-1.73299	-1.27187
104969067	chr4:104969067:G:C	9.00525e-10	-1.84139	-0.855876
104969358	chr4:104969358:G:A	6.62536e-10	-1.73	-1.27417
104969394	chr4:104969394:G:A	6.35652e-10	-1.7733	-1.2723
104969623	chr4:104969623:G:A	3.82015e-09	-1.98419e-10	-1.2522
104970310	chr4:104970310:G:A	1.27923e-08	1.17365	-1.2173
104970696	chr4:104970696:T:G	3.83375e-09	-1.98419e-10	-1.24865
104970910	chr4:104970910:G:A	9.71693e-09	-1.98419e-10	-0.318623
104971408	chr4:104971408:G:A	6.66428e-10	-1.75415	-1.24417
104971714	chr4:104971714:T:C	1.5918e-08	-1.98419e-10	0.174956
104971810	chr4:104971810:C:A	5.49729e-09	-1.98419e-10	-0.888238
104971814	chr4:104971814:A:G	1.69228e-09	-0.793926	-1.27249
104971820	chr4:104971820:T:C	3.52559e-09	-0.138724	-1.19372
104973468	chr4:104973468:T:C	1.85641e-08	0.993697	-0.664959
104973485	chr4:104973485:A:G	5.96644e-09	-0.806343	-2.95295e-10
104973734	chr4:104973734:A:C	9.76833e-09	-1.98419e-10	-0.313348
104973977	chr4:104973977:T:C	3.7561e-09	-1.98419e-10	-1.26911
104974680	chr4:104974680:G:A	7.93811e-09	0.277529	-0.798346
104974763	chr4:104974763:T:G	3.28895e-09	-1.77693	0.375005
104974784	chr4:104974784:A:C	3.83176e-09	-1.98419e-10	-1.24917
104974978	chr4:104974978:T:G	4.65584e-09	-1.98419e-10	-1.05437
104975278	chr4:104975278:T:G	6.1004e-09	-1.98419e-10	-0.784138
104975802	chr4:104975802:G:A	3.74098e-09	-1.98419e-10	-1.27315
104976083	chr4:104976083:C:T	1.00262e-08	-0.113141	-0.174149
104976367	chr4:104976367:G:A	1.09852e-08	-0.0513415	-0.144606
104976428	chr4:104976428:A:G	1.33379e-09	-1.15718	-1.14728
104976713	chr4:104976713:G:A	8.52136e-10	-1.5089	-1.2436
104976911	chr4:104976911:C:G	2.16951e-09	-1.79021	-0.0277784
104977144	chr4:104977144:C:T	2.48429e-09	-1.68251	-2.95295e-10
104977420	chr4:104977420:A:G	1.97052e-08	1.03706	-0.64867
104978557	chr4:104978557:A:T	2.07467e-08	1.05247	-0.612574
104978802	chr4:104978802:G:T	3.76179e-09	-1.2676	-2.95295e-10
104978844	chr4:104978844:C:T	8.02988e-10	-1.58489	-1.22702
104978924	chr4:104978924:G:A	9.88456e-09	-1.98419e-10	-0.301519
104980316	chr4:104980316:G:A	3.71636e-06	5.36332	0.264684
104980423	chr4:104980423:A:T	4.60069e-09	-1.98419e-10	-1.06629
104980607	chr4:104980607:G:A	7.95995e-10	-1.59377	-1.22688
104980666	chr4:104980666:A:G	7.78331e-10	-1.60957	-1.23353
104980826	chr4:104980826:T:C	7.78013e-10	-1.61189	-1.23161
104981162	chr4:104981162:A:G	4.42158e-09	-1.98419e-10	-1.106
104981341	chr4:104981341:G:A	7.95774e-10	-1.58803	-1.2329
104981888	chr4:104981888:T:C	3.22285e-09	-1.42223	-2.95295e-10
104982498	chr4:104982498:C:T	7.83901e-10	-1.60318	-1.23278
104982652	chr4:104982652:G:A	3.8881e-09	0.0183102	-1.25288
104982914	chr4:104982914:T:C	2.32491e-08	0.553772	-2.95295e-10
104983273	chr4:104983273:T:C	1.05441e-09	-1.49351	-1.04601
104984031	chr4:104984031:A:G	3.80005e-09	-1.98419e-10	-1.25748
104984289	chr4:104984289:G:T	3.91484e-09	-1.98419e-10	-1.22772
104984299	chr4:104984299:G:A	2.17307e-09	-1.81635	-2.95295e-10
104984332	chr4:104984332:C:T	1.05183e-08	-1.98419e-10	-0.239375
104984355	chr4:104984355:G:C	4.03455e-09	-1.98419e-10	-1.1976
104984424	chr4:104984424:G:A	4.23751e-09	-1.98419e-10	-1.14852
104984845	chr4:104984845:G:T	3.74066e-09	-1.98419e-10	-1.27323
104985131	chr4:104985131:A:T	4.33236e-09	-1.98419e-10	-1.12638
104985995	chr4:104985995:G:A	2.49563e-08	-0.24844	0.873076
104986022	chr4:104986022:G:GA	1.14964e-08	-1.98419e-10	-0.15046
104986795	chr4:104986795:CT:C	4.3691e-09	-1.98419e-10	-1.11794
104987160	chr4:104987160:T:C	3.74007e-09	-1.98419e-10	-1.27339
104987565	chr4:104987565:A:G	3.74108e-09	-1.98419e-10	-1.27312
104988186	chr4:104988186:T:C	4.96083e-09	-1.98419e-10	-0.99092
104990718	chr4:104990718:A:G	8.41648e-09	0.226537	-0.688838
104990871	chr4:104990871:T:C	2.49132e-09	-1.67968	-2.95295e-10
104991136	chr4:104991136:A:G	5.435e-09	-0.583122	-0.316511
104991564	chr4:104991564:C:A	3.73957e-09	-1.98419e-10	-1.27352
104991648	chr4:104991648:G:A	1.45986e-08	-0.212267	0.300701
104992286	chr4:104992286:C:T	7.85063e-09	-1.98419e-10	-0.531899
104992343	chr4:104992343:T:C	4.10128e-09	-1.98419e-10	-1.18119
104994140	chr4:104994140:T:C	1.10771e-07	2.11497	-2.95295e-10
104994402	chr4:104994402:C:T	8.64705e-10	-1.63725	-1.10061
104994419	chr4:104994419:C:T	8.77232e-09	-1.98419e-10	-0.420892
104994441	chr4:104994441:T:G	8.35763e-10	-1.66765	-1.10425
104995014	chr4:104995014:C:T	4.97223e-09	-1.98419e-10	-0.988624
104996759	chr4:104996759:A:G	1.01923e-08	0.17338	-0.444244
104996843	chr4:104996843:A:C	1.45424e-08	-0.554381	0.638959
104997743	chr4:104997743:A:T	1.23856e-08	0.217142	-0.293099
104997912	chr4:104997912:C:T	1.06323e-08	-1.98419e-10	-0.228598
104998412	chr4:104998412:T:C	4.57079e-09	-1.98419e-10	-1.07281
104998625	chr4:104998625:G:A	2.85273e-09	-1.54422	-2.95295e-10
104998833	chr4:104998833:TG:T	3.74082e-09	-1.98419e-10	-1.27319
104999176	chr4:104999176:AGC:A	3.74573e-09	-1.98419e-10	-1.27188
104999180	chr4:104999180:A:AT	3.74693e-09	-1.98419e-10	-1.27156
104999567	chr4:104999567:G:A	1.69987e-08	-0.449685	0.690328
104999595	chr4:104999595:G:A	2.15759e-09	-1.8235	-2.95295e-10
104999678	chr4:104999678:A:G	4.88561e-09	-1.0062	-2.95295e-10
105000157	chr4:105000157:G:T	5.68748e-09	-0.556454	-0.297772
105000477	chr4:105000477:T:C	3.82141e-09	-1.98419e-10	-1.25187
105000576	chr4:105000576:T:C	3.90326e-09	-1.98419e-10	-1.23068
105001266	chr4:105001266:C:T	2.54109e-09	-1.6599	-2.95295e-10
105001366	chr4:105001366:C:T	3.74939e-09	-1.98419e-10	-1.2709
105001453	chr4:105001453:A:G	4.40411e-09	-1.10996	-2.95295e-10
105001522	chr4:105001522:C:T	7.08113e-09	-1.98419e-10	-0.635059
105001574	chr4:105001574:C:T	1.43191e-09	-1.2808	-0.952684
105001651	chr4:105001651:T:A	2.14865e-09	-1.82765	-2.95295e-10
105001757	chr4:105001757:C:T	1.12569e-08	-1.98419e-10	-0.171511
105001890	chr4:105001890:T:C	1.05438e-08	0.243271	-0.480227
105002314	chr4:105002314:T:C	1.60527e-09	-0.853456	-1.26574
105003137	chr4:105003137:G:T	4.40803e-09	-1.98419e-10	-1.10906
105003234	chr4:105003234:C:G	3.9508e-08	1.744	-0.659989
105003429	chr4:105003429:G:C	5.32276e-09	-0.884377	-0.0361228
105004004	chr4:105004004:T:C	3.74149e-09	-1.98419e-10	-1.27301
105004213	chr4:105004213:A:G	1.11767e-08	-0.0925906	-0.0860745
105004280	chr4:105004280:G:A	2.32175e-09	-1.75017	-2.95295e-10
105004373	chr4:105004373:A:G	5.30638e-09	-1.98419e-10	-0.923583
105004647	chr4:105004647:C:A	6.07809e-10	-1.84487	-1.24551
105004662	chr4:105004662:G:A	3.73849e-09	-1.98419e-10	-1.27381
105004754	chr4:105004754:G:A	4.33427e-09	-1.98419e-10	-1.12594
105005323	chr4:105005323:G:C	3.78578e-09	-1.98419e-10	-1.26124
105005534	chr4:105005534:G:A	6.99477e-09	0.604592	-1.25192
105005822	chr4:105005822:C:T	4.31207e-09	-1.98419e-10	-1.13108
105006573	chr4:105006573:C:T	8.1721e-09	-0.267514	-0.224253
105007360	chr4:105007360:A:C	5.21386e-09	-1.98419e-10	-0.941173
105007444	chr4:105007444:C:T	3.62533e-09	-1.4599	0.155353
105007945	chr4:105007945:G:A	3.93938e-09	-1.98419e-10	-1.22147
105008433	chr4:105008433:G:A	5.50406e-08	2.46443	-1.04886
105008983	chr4:105008983:C:T	7.45355e-09	-1.98419e-10	-0.583802
105009044	chr4:105009044:A:T	1.46961e-08	-1.98419e-10	0.0950896
105009617	chr4:105009617:C:G	1.03618e-08	-1.98419e-10	-0.254363
105009918	chr4:105009918:C:T	6.9955e-09	-0.647225	-2.95295e-10
105009991	chr4:105009991:T:C	3.73911e-09	-1.98419e-10	-1.27365
105010341	chr4:105010341:T:C	2.23312e-09	-1.78909	-2.95295e-10
105010385	chr4:105010385:C:T	3.86796e-09	-1.98419e-10	-1.23977
105010560	chr4:105010560:A:T	3.73675e-09	-1.98419e-10	-1.27428
105012164	chr4:105012164:G:A	6.11354e-10	-1.81534	-1.26923
105012611	chr4:105012611:A:G	4.75135e-09	-1.98419e-10	-1.03406
105012794	chr4:105012794:G:A	4.77431e-08	2.35438	-1.08103
105012927	chr4:105012927:T:C	1.3085e-09	-1.57639	-0.747225
105014031	chr4:105014031:A:G	4.62778e-09	-1.98419e-10	-1.06042
105014074	chr4:105014074:A:T	1.05314e-09	-1.48948	-1.05124
105014165	chr4:105014165:G:T	3.79579e-09	-1.98419e-10	-1.2586
105014166	chr4:105014166:T:G	3.7964e-09	-1.98419e-10	-1.25844
105014510	chr4:105014510:G:T	1.60279e-09	-1.61396	-0.506792
105014549	chr4:105014549:G:A	3.82913e-09	-1.98419e-10	-1.24986
105016672	chr4:105016672:C:T	1.6031e-09	-1.73859	-0.381966
105016700	chr4:105016700:C:T	1.38512e-09	-1.7417	-0.525004
105016748	chr4:105016748:G:A	1.6601e-09	-1.70664	-0.378972
105016821	chr4:105016821:T:G	3.66257e-09	-1.29433	-2.95295e-10
105017034	chr4:105017034:A:C	4.21501e-09	-1.98419e-10	-1.15384
105017058	chr4:105017058:A:G	3.8686e-09	-1.98419e-10	-1.2396
105017171	chr4:105017171:G:A	2.81123e-09	-1.55887	-2.95295e-10
105017223	chr4:105017223:G:A	2.18435e-08	1.47492	-0.983509
105017921	chr4:105017921:C:T	3.7648e-09	-1.98419e-10	-1.2668
105018771	chr4:105018771:G:T	3.65915e-09	-1.29526	-2.95295e-10
105019196	chr4:105019196:G:A	7.39371e-09	-1.98419e-10	-0.591863
105020301	chr4:105020301:C:T	1.39509e-09	-1.49753	-0.762009
105020364	chr4:105020364:AAAAAAAG:A	2.75621e-09	-1.57864	-2.95295e-10
105020419	chr4:105020419:T:C	5.0955e-09	-1.98419e-10	-0.964136
105020425	chr4:105020425:A:C	5.28034e-09	-1.98419e-10	-0.928502
105020569	chr4:105020569:A:C	9.30026e-10	-1.56794	-1.09709
105021026	chr4:105021026:T:C	7.5333e-09	-1.98419e-10	-0.57316
105021057	chr4:105021057:A:G	3.81492e-09	-1.98419e-10	-1.25357
105021480	chr4:105021480:A:G	7.41278e-09	-1.98419e-10	-0.589287
105021637	chr4:105021637:A:C	4.33755e-09	-1.98419e-10	-1.12518
105021650	chr4:105021650:G:A	8.08329e-10	-1.74703	-1.05825
105022063	chr4:105022063:A:G	1.46169e-08	-1.98419e-10	0.089689
105022476	chr4:105022476:G:A	3.76972e-09	-1.98419e-10	-1.26549
105023195	chr4:105023195:G:A	3.39201e-09	-1.37107	-2.95295e-10
105023329	chr4:105023329:A:C	6.08455e-10	-1.8176	-1.27173
105024409	chr4:105024409:T:G	3.76481e-09	-1.98419e-10	-1.2668
105024619	chr4:105024619:A:G	6.89634e-10	-1.78405	-1.18004
105024622	chr4:105024622:T:C	4.52539e-09	-1.98419e-10	-1.08279
105024879	chr4:105024879:C:G	4.29618e-09	-1.98419e-10	-1.13477
105024923	chr4:105024923:C:T	3.78945e-09	-1.98419e-10	-1.26027
105025073	chr4:105025073:A:C	3.85611e-09	-1.98419e-10	-1.24283
105025346	chr4:105025346:G:C	1.88103e-08	-1.98419e-10	0.341914
105025605	chr4:105025605:G:A	4.25241e-09	-1.98419e-10	-1.14501
105025984	chr4:105025984:G:A	3.16005e-09	-1.44191	-2.95295e-10
105025985	chr4:105025985:A:G	1.56476e-08	-1.98419e-10	0.157828
105026387	chr4:105026387:C:G	4.69966e-09	-1.98419e-10	-1.045
105026429	chr4:105026429:A:G	4.34159e-09	-1.98419e-10	-1.12425
105026524	chr4:105026524:G:A	3.79921e-09	-1.98419e-10	-1.2577
105026735	chr4:105026735:A:G	4.08356e-09	-1.98419e-10	-1.18552
105027686	chr4:105027686:G:T	2.28227e-09	-1.76732	-2.95295e-10
105027709	chr4:105027709:A:G	2.05352e-09	-1.83326	-0.0396791
105028111	chr4:105028111:T:C	8.4085e-10	-1.78358	-0.982257
105028189	chr4:105028189:A:G	1.62525e-09	-1.73064	-0.376193
105028884	chr4:105028884:G:C	6.92726e-09	-1.98419e-10	-0.657028
105029392	chr4:105029392:G:A	4.7012e-09	-1.98419e-10	-1.04467
105029539	chr4:105029539:A:G	4.24929e-09	-1.32777	0.182029
105029744	chr4:105029744:G:C	1.65429e-09	-1.71531	-0.373817
105030032	chr4:105030032:C:A	9.82565e-09	-0.307497	-2.95295e-10
105030701	chr4:105030701:T:C	8.15986e-09	-1.98419e-10	-0.493265
105030906	chr4:105030906:A:G	8.27202e-09	-1.98419e-10	-0.479614
105031461	chr4:105031461:G:A	6.41262e-10	-1.84629	-1.19052
105031886	chr4:105031886:T:C	5.56006e-09	-1.1857	0.308819
105032621	chr4:105032621:A:G	6.25996e-09	0.513837	-1.27216
105032630	chr4:105032630:T:C	2.02265e-08	-0.627658	1.04216
105032631	chr4:105032631:T:C	1.79088e-08	-0.629679	0.922476
105032962	chr4:105032962:A:C	4.66531e-09	-1.98419e-10	-1.05234
105033385	chr4:105033385:G:T	4.08909e-09	-1.98419e-10	-1.18417
105033539	chr4:105033539:C:T	1.38939e-07	2.34154	-2.95295e-10
105034894	chr4:105034894:G:A	4.29927e-09	-1.98419e-10	-1.13405
105035053	chr4:105035053:A:G	5.81069e-09	-1.98419e-10	-0.832793
105035144	chr4:105035144:A:C	5.66501e-09	-1.98419e-10	-0.858184
105035371	chr4:105035371:A:G	6.39149e-09	-1.98419e-10	-0.737525
105036282	chr4:105036282:C:T	4.81253e-09	-1.02127	-2.95295e-10
105036744	chr4:105036744:C:T	3.94445e-09	-0.679195	-0.540989
105037532	chr4:105037532:A:C	3.97841e-09	-1.98419e-10	-1.21161
105038313	chr4:105038313:C:T	6.02357e-09	0.353781	-1.15059
105038314	chr4:105038314:G:A	3.75777e-09	-1.98419e-10	-1.26867
105038744	chr4:105038744:A:G	3.74028e-09	-1.98419e-10	-1.27333
105038984	chr4:105038984:T:C	3.79028e-09	-1.98419e-10	-1.26005
105039263	chr4:105039263:G:A	4.03647e-09	-1.98419e-10	-1.19712
105039496	chr4:105039496:C:A	4.17425e-09	-1.98419e-10	-1.16356
105039676	chr4:105039676:A:G	1.80395e-07	2.60265	-2.95295e-10
105039698	chr4:105039698:G:A	1.14473e-09	-1.56156	-0.895767
105040873	chr4:105040873:A:G	5.00651e-09	-1.98419e-10	-0.981754
105041555	chr4:105041555:T:C	3.97474e-09	-1.98419e-10	-1.21253
105042152	chr4:105042152:G:A	9.01784e-10	-1.61384	-1.08203
105042602	chr4:105042602:T:G	4.38439e-09	-1.98419e-10	-1.11444
105043386	chr4:105043386:T:A	3.78934e-09	-1.98419e-10	-1.2603
105043508	chr4:105043508:T:C	2.14486e-09	-1.82942	-2.95295e-10
105044106	chr4:105044106:A:T	4.54457e-09	-1.07856	-2.95295e-10
105044403	chr4:105044403:G:A	3.85551e-09	-1.98419e-10	-1.24299
105045605	chr4:105045605:C:G	7.50555e-09	-0.57685	-2.95295e-10
105045797	chr4:105045797:C:T	2.46754e-08	-0.936031	1.54935
105046530	chr4:105046530:G:A	2.37275e-09	-1.22646	-0.501982
105046547	chr4:105046547:G:A	6.55571e-09	-1.98419e-10	-0.712156
105046703	chr4:105046703:A:G	9.1973e-10	-1.64012	-1.03605
105048086	chr4:105048086:G:T	4.7807e-09	-0.552532	-0.475375
105048276	chr4:105048276:A:G	6.4879e-09	-1.98419e-10	-0.722554
105048399	chr4:105048399:A:C	1.83762e-09	-0.877597	-1.10643
105048546	chr4:105048546:G:A	1.86661e-09	-0.904718	-1.06365
105048576	chr4:105048576:A:T	1.84379e-09	-0.930968	-1.0497
105049002	chr4:105049002:T:C	3.84419e-09	-1.98419e-10	-1.24593
105049127	chr4:105049127:A:G	1.72084e-09	-1.02454	-1.02514
105049176	chr4:105049176:T:C	1.49807e-09	-1.13986	-1.04845
105049340	chr4:105049340:G:A	6.73529e-09	-1.98419e-10	-0.685131
105049353	chr4:105049353:G:C	4.06113e-09	-1.98419e-10	-1.19103
105049790	chr4:105049790:G:A	4.56641e-09	-0.580965	-0.492801
105050066	chr4:105050066:C:T	1.57177e-08	-1.98419e-10	0.162298
105050481	chr4:105050481:A:G	3.77457e-09	-1.98419e-10	-1.26421
105050601	chr4:105050601:C:T	5.63904e-08	1.43981	-2.95295e-10
105050695	chr4:105050695:G:A	4.97407e-09	-0.580896	-0.407359
105050912	chr4:105050912:T:C	2.27703e-09	-1.76962	-2.95295e-10
105051353	chr4:105051353:T:A	9.97828e-10	-1.62851	-0.966159
105053016	chr4:105053016:A:G	3.73697e-09	-1.98419e-10	-1.27422
105053027	chr4:105053027:TA:T	3.1186e-09	-1.45511	-2.95295e-10
105053591	chr4:105053591:A:G	4.02302e-09	-1.98419e-10	-1.20046
105054592	chr4:105054592:G:T	5.83402e-09	-1.98419e-10	-0.828787
105054921	chr4:105054921:A:G	4.701e-09	-0.58734	-0.457377
105055058	chr4:105055058:C:T	3.74455e-09	-1.98419e-10	-1.27219
105055346	chr4:105055346:C:A	1.51877e-09	-1.2455	-0.929094
105055392	chr4:105055392:A:G	1.03482e-09	-1.61133	-0.946936
105055405	chr4:105055405:C:T	4.39037e-09	-1.98419e-10	-1.11308
105055598	chr4:105055598:T:C	1.01992e-09	-1.63043	-0.942331
105055721	chr4:105055721:A:AAC	5.26028e-09	-0.583394	-0.348915
105056344	chr4:105056344:C:G	1.39625e-09	-1.0723	-1.1864
105056709	chr4:105056709:A:G	2.33322e-07	-1.98419e-10	2.85993
105056714	chr4:105056714:A:C	1.42181e-09	-1.2117	-1.02885
105056954	chr4:105056954:G:C	1.02417e-09	-1.60728	-0.96133
105057479	chr4:105057479:G:T	5.41877e-09	-1.98419e-10	-0.902624
105058467	chr4:105058467:A:G	4.0297e-09	-1.98419e-10	-1.1988
105059231	chr4:105059231:A:G	1.0342e-09	-1.61095	-0.947916
105059251	chr4:105059251:T:C	1.29461e-08	-1.98419e-10	-0.0316983
105059461	chr4:105059461:C:T	5.07091e-09	-1.98419e-10	-0.968972
105059464	chr4:105059464:G:A	1.70596e-09	-0.991179	-1.06718
105059940	chr4:105059940:A:G	2.11354e-09	-1.84413	-2.95295e-10
105060172	chr4:105060172:T:C	5.32053e-09	-0.59535	-0.325571
105060576	chr4:105060576:T:C	1.81364e-08	1.57935	-1.27393
105061326	chr4:105061326:A:G	1.82325e-08	-1.98419e-10	0.310712
105061432	chr4:105061432:G:A	5.47401e-09	-1.98419e-10	-0.892481
105061733	chr4:105061733:T:A	1.57478e-09	-1.06661	-1.07177
105062374	chr4:105062374:C:G	4.18564e-09	-1.98419e-10	-1.16083
105062409	chr4:105062409:A:AC	5.37213e-09	-1.98419e-10	-0.911268
105062516	chr4:105062516:T:C	3.31717e-09	-0.399209	-0.994172
105062596	chr4:105062596:AT:A	4.28695e-09	-1.98419e-10	-1.13692
105062713	chr4:105062713:T:C	3.77769e-09	-1.98419e-10	-1.26338
105062944	chr4:105062944:C:T	2.03096e-08	0.418602	-2.95295e-10
105064701	chr4:105064701:G:A	4.47658e-09	-1.98419e-10	-1.09363
105065057	chr4:105065057:G:T	4.06203e-09	-1.98419e-10	-1.19081
105065440	chr4:105065440:G:A	1.09512e-09	-1.59184	-0.909789
105065557	chr4:105065557:G:A	3.73912e-09	-1.98419e-10	-1.27364
105066056	chr4:105066056:A:G	3.46884e-09	-1.05106	-0.297615
105066219	chr4:105066219:T:C	1.57878e-09	-1.19215	-0.943693
105066629	chr4:105066629:T:C	4.32268e-09	-1.98419e-10	-1.12862
105066758	chr4:105066758:C:T	1.12661e-09	-1.60596	-0.867318
105066900	chr4:105066900:T:C	4.02764e-09	-0.385727	-0.813584
105066968	chr4:105066968:C:T	1.76521e-08	0.278359	-2.95295e-10
105067082	chr4:105067082:C:T	2.12465e-09	-1.0907	-0.748187
105067938	chr4:105067938:G:A	1.09133e-08	-1.98419e-10	-0.202511
105068401	chr4:105068401:T:C	3.88796e-09	-1.98419e-10	-1.23461
105068616	chr4:105068616:C:T	1.41612e-09	-1.17362	-1.07096
105069133	chr4:105069133:T:C	4.04909e-09	-1.98419e-10	-1.194
105069445	chr4:105069445:G:A	4.58967e-09	-0.810408	-0.258277
105069679	chr4:105069679:G:C	4.20088e-09	-0.4739	-0.683298
105070224	chr4:105070224:G:A	5.38951e-08	1.39455	-2.95295e-10
105071282	chr4:105071282:A:G	2.02256e-08	-1.98419e-10	0.414455
105072041	chr4:105072041:C:T	1.82705e-08	-1.98419e-10	0.312797
105072062	chr4:105072062:A:G	4.36529e-09	-1.98419e-10	-1.11881
105072480	chr4:105072480:A:T	2.12295e-09	-1.64679	-0.192894
105072640	chr4:105072640:A:C	4.42426e-09	-0.782216	-0.323173
105072662	chr4:105072662:G:A	6.09556e-09	-1.98419e-10	-0.784932
105072758	chr4:105072758:C:T	3.81029e-09	-1.98419e-10	-1.25479
105072760	chr4:105072760:C:T	9.63283e-10	-1.40644	-1.22346
105073040	chr4:105073040:A:T	1.32252e-09	-1.12307	-1.18988
105073130	chr4:105073130:AC:A	1.04679e-08	-0.24418	-2.95295e-10
105073142	chr4:105073142:T:C	2.06502e-08	-1.98419e-10	0.435234
105073205	chr4:105073205:C:G	6.40911e-09	-1.98419e-10	-0.734773
105073255	chr4:105073255:T:TA	2.9044e-09	-0.330423	-1.19584
105073422	chr4:105073422:G:A	5.13719e-09	-1.98419e-10	-0.955986
105073668	chr4:105073668:T:C	6.29397e-09	-1.98419e-10	-0.752902
105074706	chr4:105074706:C:T	1.20632e-08	-1.98419e-10	-0.102333
105074753	chr4:105074753:G:GC	2.37639e-09	-1.72691	-2.95295e-10
105075084	chr4:105075084:G:A	2.2065e-09	-1.80109	-2.95295e-10
105075175	chr4:105075175:T:G	3.75595e-09	-1.98419e-10	-1.26915
105075418	chr4:105075418:G:A	1.44038e-08	-1.29536	1.37036
105075773	chr4:105075773:C:T	4.78998e-09	-1.98419e-10	-1.02597
105075826	chr4:105075826:C:A	1.26021e-09	-1.20157	-1.15965
105076159	chr4:105076159:A:G	6.19188e-09	-1.20918	0.439926
105076287	chr4:105076287:A:T	4.05148e-09	-1.98419e-10	-1.19341
105076377	chr4:105076377:C:T	2.9292e-09	-1.51776	-2.95295e-10
105076452	chr4:105076452:C:T	5.59327e-09	-1.98419e-10	-0.870928
105076474	chr4:105076474:T:C	5.36626e-09	-1.98419e-10	-0.912362
105076666	chr4:105076666:T:G	8.50719e-09	-1.98419e-10	-0.451581
105076716	chr4:105076716:A:G	6.64417e-09	-1.98419e-10	-0.698752
105077330	chr4:105077330:C:A	3.98568e-09	-1.98419e-10	-1.20978
105077859	chr4:105077859:C:T	3.92217e-09	-1.98419e-10	-1.22585
105079099	chr4:105079099:T:A	6.28533e-10	-1.83373	-1.22313
105079288	chr4:105079288:G:C	3.74378e-09	-1.98419e-10	-1.2724
105079853	chr4:105079853:A:C	2.37426e-09	-1.72781	-2.95295e-10
105080734	chr4:105080734:T:C	1.04855e-09	-1.4864	-1.05869
105080829	chr4:105080829:T:G	6.4113e-10	-1.80564	-1.23137
105081329	chr4:105081329:TA:T	3.83884e-09	-1.98419e-10	-1.24732
105081394	chr4:105081394:T:C	4.39904e-09	-1.98419e-10	-1.11111
105081398	chr4:105081398:T:C	3.89978e-09	-1.98419e-10	-1.23157
105081464	chr4:105081464:T:G	2.55334e-09	-1.24114	-0.413956
105081847	chr4:105081847:T:G	6.47057e-10	-1.75502	-1.27279
105082070	chr4:105082070:T:A	7.94531e-10	-1.57228	-1.25022
105082534	chr4:105082534:A:G	3.15723e-08	-0.880086	1.73987
105082690	chr4:105082690:G:A	2.12368e-09	-1.83934	-2.95295e-10
105083460	chr4:105083460:T:C	7.08824e-08	-0.358673	2.0272
105083854	chr4:105083854:G:A	3.75509e-09	-1.98419e-10	-1.26938
105084070	chr4:105084070:AG:A	6.63797e-09	-1.98419e-10	-0.699687
105084090	chr4:105084090:C:T	3.16195e-09	-0.317116	-1.12419
105084397	chr4:105084397:A:T	3.76977e-09	-1.98419e-10	-1.26548
105084476	chr4:105084476:C:T	8.12851e-09	-1.98419e-10	-0.497115
105084678	chr4:105084678:T:A	6.72536e-10	-1.83935	-1.14984
105084828	chr4:105084828:G:A	6.33179e-10	-1.80328	-1.24621
105085050	chr4:105085050:G:C	3.75648e-09	-1.98419e-10	-1.26901
105086111	chr4:105086111:C:T	5.23259e-09	-1.98419e-10	-0.937586
105086205	chr4:105086205:A:T	5.31397e-09	-1.98419e-10	-0.922154
105086427	chr4:105086427:C:T	8.71391e-09	-1.98419e-10	-0.427572
105086792	chr4:105086792:T:C	3.76951e-09	-1.98419e-10	-1.26555
105087044	chr4:105087044:C:T	2.10914e-09	-1.84621	-2.95295e-10
105087607	chr4:105087607:T:C	7.65667e-08	1.74567	-2.95295e-10
105087645	chr4:105087645:A:T	3.7281e-08	-1.98419e-10	1.02599
105087928	chr4:105087928:C:T	6.78273e-09	-1.98419e-10	-0.678114
105088141	chr4:105088141:C:T	3.94398e-09	-1.98419e-10	-1.2203
105088152	chr4:105088152:T:A	4.99079e-09	-1.98419e-10	-0.984899
105088315	chr4:105088315:A:G	5.02127e-09	-1.98419e-10	-0.97881
105088606	chr4:105088606:G:A	1.50448e-09	-1.16687	-1.01717
105088674	chr4:105088674:C:T	1.1117e-08	-0.184016	-2.95295e-10
105089276	chr4:105089276:C:T	5.97487e-10	-1.84626	-1.26125
105089809	chr4:105089809:C:A	3.98243e-09	-1.98419e-10	-1.2106
105089929	chr4:105089929:C:T	4.98222e-09	0.00576743	-0.992385
105089942	chr4:105089942:G:A	4.84975e-09	-0.198009	-0.815557
105090211	chr4:105090211:G:A	4.63908e-09	-1.05798	-2.95295e-10
105090522	chr4:105090522:G:A	4.94062e-09	-1.98419e-10	-0.995002
105091396	chr4:105091396:G:A	4.65265e-08	2.51152	-1.26399
105092068	chr4:105092068:A:G	3.73691e-09	-1.98419e-10	-1.27423
105092161	chr4:105092161:A:AT	7.10864e-08	2.83539	-1.16399
105092444	chr4:105092444:C:T	5.91367e-09	-1.98419e-10	-0.815226
105093027	chr4:105093027:G:A	3.79621e-09	-1.98419e-10	-1.25849
105093367	chr4:105093367:G:A	1.01142e-07	2.02403	-2.95295e-10
105094175	chr4:105094175:AT:A	6.7809e-08	1.79184	-0.167635
105094437	chr4:105094437:CT:C	4.182e-09	-1.98419e-10	-1.1617
105094676	chr4:105094676:T:C	4.19307e-09	-1.98419e-10	-1.15906
105094897	chr4:105094897:T:C	2.20709e-09	-1.80082	-2.95295e-10
105095280	chr4:105095280:T:G	1.51193e-09	-0.908381	-1.27072
105095470	chr4:105095470:G:T	7.28728e-09	-0.586729	-0.019633
105095505	chr4:105095505:C:T	4.90394e-08	1.30013	-2.95295e-10
105095560	chr4:105095560:G:A	5.20521e-08	1.49488	-0.135132
105095644	chr4:105095644:T:C	3.36336e-09	-0.319483	-1.06007
105095897	chr4:105095897:C:A	7.68083e-09	-1.98419e-10	-0.553766
105095909	chr4:105095909:C:G	7.86473e-09	-1.98419e-10	-0.530105
105096142	chr4:105096142:G:A	5.91406e-10	-1.84409	-1.27365
105096149	chr4:105096149:T:A	6.42406e-08	1.67636	-0.106218
105096417	chr4:105096417:G:A	8.03791e-09	-1.98419e-10	-0.508324
105097699	chr4:105097699:C:A	4.17587e-09	-1.98419e-10	-1.16317
105097856	chr4:105097856:C:T	3.74488e-09	-1.98419e-10	-1.2721
105098212	chr4:105098212:G:A	5.30815e-09	-1.98419e-10	-0.923249
105098241	chr4:105098241:C:T	3.7383e-09	-1.98419e-10	-1.27386
105098675	chr4:105098675:A:C	6.971e-08	1.65185	-2.95295e-10
105098680	chr4:105098680:T:C	1.05459e-07	1.98277	0.0830563
105098753	chr4:105098753:A:G	1.52298e-09	-1.80723	-0.364593
105098760	chr4:105098760:G:A	4.68759e-09	-0.189422	-0.858153
105099232	chr4:105099232:G:A	5.07012e-09	-1.98419e-10	-0.969129
105099979	chr4:105099979:A:G	5.58092e-09	-0.566223	-0.306915
105100043	chr4:105100043:A:G	1.47143e-09	-1.80574	-0.40052
105100112	chr4:105100112:A:G	7.97779e-08	1.78675	-2.95295e-10
105100113	chr4:105100113:C:G	5.77564e-09	-1.98419e-10	-0.838845
105100134	chr4:105100134:T:C	7.65754e-08	1.74578	-2.95295e-10
105100359	chr4:105100359:T:C	2.28343e-09	-1.76681	-2.95295e-10
105100717	chr4:105100717:G:A	4.40847e-09	-1.98419e-10	-1.10897
105100720	chr4:105100720:CACAA:C	8.39846e-08	1.83814	-2.95295e-10
105100833	chr4:105100833:A:T	3.7379e-09	-1.98419e-10	-1.27397
105101026	chr4:105101026:G:A	2.14683e-08	-1.98419e-10	0.474086
105101304	chr4:105101304:C:T	3.19842e-08	2.12094	-1.24819
105101381	chr4:105101381:A:G	1.65243e-09	-1.67346	-0.41678
105101420	chr4:105101420:G:T	4.56339e-09	-0.129232	-0.945196
105101643	chr4:105101643:C:T	6.32391e-09	-1.98419e-10	-0.748155
105101649	chr4:105101649:T:C	3.75066e-09	-1.98419e-10	-1.27056
105101655	chr4:105101655:A:G	6.24209e-09	-0.444555	-0.316623
105101835	chr4:105101835:C:T	6.07416e-09	-1.98419e-10	-0.788449
105101850	chr4:105101850:G:A	7.31967e-09	-1.98419e-10	-0.601928
105101884	chr4:105101884:G:A	3.74867e-09	-1.98419e-10	-1.27109
105102000	chr4:105102000:G:T	5.67748e-08	2.71938	-1.27278
105102272	chr4:105102272:A:G	3.81049e-09	-1.98419e-10	-1.25473
105102563	chr4:105102563:G:A	8.62891e-09	-1.15251	0.715136
105103170	chr4:105103170:CT:C	2.02469e-07	3.88646	-1.16837
105103204	chr4:105103204:A:G	1.63608e-09	-0.834062	-1.26613
105103380	chr4:105103380:G:GACA	4.45212e-09	-0.223074	-0.876039
105103748	chr4:105103748:G:A	4.59016e-09	-1.98419e-10	-1.06858
105103802	chr4:105103802:C:T	3.93025e-09	-1.22379	-2.95295e-10
105103880	chr4:105103880:A:C	7.94321e-10	-1.60921	-1.21355
105103932	chr4:105103932:T:C	1.05839e-07	-0.202895	2.27232
105104211	chr4:105104211:AT:A	4.08505e-09	-1.98419e-10	-1.18516
105104320	chr4:105104320:C:A	3.75099e-09	-1.98419e-10	-1.27047
105105009	chr4:105105009:T:A	4.11914e-09	-1.98419e-10	-1.17685
105105285	chr4:105105285:T:A	2.12998e-09	-1.83638	-2.95295e-10
105105645	chr4:105105645:A:G	5.93745e-09	-1.98419e-10	-0.811214
105105684	chr4:105105684:A:G	8.43803e-09	-1.98419e-10	-0.459744
105105772	chr4:105105772:T:C	6.04173e-08	1.50878	-2.95295e-10
105105832	chr4:105105832:C:G	5.9315e-10	-1.84459	-1.27021
105106135	chr4:105106135:T:A	7.89704e-09	-1.98419e-10	-0.526005
105106207	chr4:105106207:G:A	4.00489e-09	-1.98419e-10	-1.20498
105106311	chr4:105106311:A:T	3.74825e-09	-1.98419e-10	-1.2712
105106672	chr4:105106672:C:T	5.95119e-10	-1.84602	-1.26547
105106916	chr4:105106916:G:A	5.96064e-10	-1.84387	-1.26603
105107195	chr4:105107195:GA:G	7.11012e-08	1.67161	-2.95295e-10
105107666	chr4:105107666:G:A	5.93814e-10	-1.84518	-1.2685
105107868	chr4:105107868:T:C	6.54791e-09	-1.98419e-10	-0.713347
105107950	chr4:105107950:G:A	7.22528e-08	1.68768	-2.95295e-10
105108031	chr4:105108031:G:A	3.76036e-09	-1.98419e-10	-1.26798
105108100	chr4:105108100:T:C	7.53434e-08	1.72956	-2.95295e-10
105108179	chr4:105108179:T:G	3.76146e-09	-1.98419e-10	-1.26769
105108257	chr4:105108257:A:AGC	6.10551e-09	-1.98419e-10	-0.783301
105108275	chr4:105108275:G:T	4.56146e-09	-1.98419e-10	-1.07485
105108563	chr4:105108563:T:G	1.52382e-08	-1.98419e-10	0.13131
105108693	chr4:105108693:G:A	2.41448e-09	-1.71101	-2.95295e-10
105109257	chr4:105109257:T:C	7.39101e-09	-1.98419e-10	-0.592228
105109386	chr4:105109386:C:T	4.44195e-09	-1.2745	0.173097
105109503	chr4:105109503:A:C	2.64249e-08	-0.606377	1.28819
105109506	chr4:105109506:C:T	5.80163e-09	0.0128372	-0.84719
105109722	chr4:105109722:T:C	1.0688e-08	-0.273328	0.0499578
105109784	chr4:105109784:A:G	1.04934e-08	-1.98419e-10	-0.24175
105109830	chr4:105109830:G:A	7.53118e-09	-1.98419e-10	-0.573441
105110118	chr4:105110118:T:A	3.79515e-09	-1.98419e-10	-1.25877
105110343	chr4:105110343:GC:G	1.11258e-08	-1.98419e-10	-0.18323
105111788	chr4:105111788:C:T	1.37743e-09	-1.25418	-1.01809
105111847	chr4:105111847:C:T	6.41684e-08	1.56902	-2.95295e-10
105112004	chr4:105112004:T:C	4.00098e-09	-1.98419e-10	-1.20595
105112102	chr4:105112102:CT:C	3.02212e-09	-0.520086	-0.966447
105112205	chr4:105112205:A:T	6.74344e-09	-1.98419e-10	-0.683922
105112927	chr4:105112927:T:C	9.75621e-08	2.38521	-0.39721
105113137	chr4:105113137:G:T	4.85393e-09	-1.98419e-10	-1.0127
105113724	chr4:105113724:T:A	4.05362e-09	-1.98419e-10	-1.19288
105113741	chr4:105113741:C:T	3.1422e-09	-1.44757	-2.95295e-10
105113773	chr4:105113773:A:C	5.94476e-10	-1.84507	-1.26749
105114278	chr4:105114278:A:C	4.52823e-08	1.88363	-0.663209
105114635	chr4:105114635:A:G	2.52707e-08	-1.98419e-10	0.637155
105114939	chr4:105114939:G:A	2.13808e-09	-1.83258	-2.95295e-10
105115136	chr4:105115136:C:G	2.1008e-08	-1.98419e-10	0.45241
105115388	chr4:105115388:T:C	5.57004e-09	0.17375	-1.04884
105115712	chr4:105115712:A:C	1.65127e-08	-1.98419e-10	0.211637
105116011	chr4:105116011:G:A	1.40377e-08	0.0492528	-2.95295e-10
105117620	chr4:105117620:G:A	1.01588e-08	-1.98419e-10	-0.274153
105117834	chr4:105117834:A:C	1.95873e-08	-0.679474	1.06186
105117849	chr4:105117849:C:A	3.29349e-09	-1.40055	-2.95295e-10
105118038	chr4:105118038:C:T	4.82016e-08	1.2829	-2.95295e-10
105118168	chr4:105118168:T:A	3.24947e-09	-0.630287	-0.783713
105118320	chr4:105118320:T:C	3.5306e-09	-0.619959	-0.711066
105118727	chr4:105118727:G:A	2.11447e-09	-1.84369	-2.95295e-10
105119288	chr4:105119288:T:C	1.81445e-09	-0.790017	-1.20669
105119572	chr4:105119572:G:A	3.73772e-09	-1.98419e-10	-1.27402
105119606	chr4:105119606:T:TG	6.58892e-08	-0.491752	2.08723
105119852	chr4:105119852:C:T	8.19319e-09	0.776006	-1.26519
105119855	chr4:105119855:A:G	4.99311e-08	1.31815	-2.95295e-10
105119887	chr4:105119887:A:C	4.07163e-09	-1.98419e-10	-1.18845
105119965	chr4:105119965:C:T	1.34834e-08	-1.98419e-10	0.00896823
105120054	chr4:105120054:C:T	5.95946e-08	2.00435	-0.509279
105120082	chr4:105120082:A:G	1.88439e-09	-0.80827	-1.15062
105120989	chr4:105120989:C:T	6.0256e-09	-1.98419e-10	-0.796476
105121248	chr4:105121248:C:T	2.94248e-09	-0.394833	-1.11841
105121535	chr4:105121535:C:T	4.26073e-08	2.29805	-1.13852
105121870	chr4:105121870:C:T	4.27159e-09	0.0916485	-1.23215
105122363	chr4:105122363:G:C	2.80075e-07	2.70846	0.334108
105122518	chr4:105122518:C:T	6.01798e-07	3.80743	-2.95295e-10
105122855	chr4:105122855:A:G	8.8799e-09	-1.98419e-10	-0.408702
105122872	chr4:105122872:AGTTT:A	7.61423e-09	-0.562473	-2.95295e-10
105123126	chr4:105123126:T:A	7.9502e-10	-1.54757	-1.27431
105123197	chr4:105123197:G:A	5.69969e-09	-1.98419e-10	-0.852081
105123324	chr4:105123324:C:T	2.43641e-07	2.82641	0.0767905
105123385	chr4:105123385:C:T	1.69206e-08	-1.98419e-10	0.236041
105123847	chr4:105123847:C:G	6.14086e-09	-1.98419e-10	-0.777528
105124088	chr4:105124088:T:C	9.37682e-10	-1.58595	-1.07088
105124331	chr4:105124331:A:G	7.08046e-07	3.97002	-2.95295e-10
105124339	chr4:105124339:A:G	4.72466e-09	0.0644951	-1.10419
105124500	chr4:105124500:A:G	1.83421e-09	-0.857223	-1.12865
105124505	chr4:105124505:G:A	1.98003e-09	-0.980476	-0.928906
105124618	chr4:105124618:G:A	3.77437e-09	-1.98419e-10	-1.26426
105124877	chr4:105124877:G:A	4.16182e-09	-1.98419e-10	-1.16654
105124924	chr4:105124924:CT:C	4.6008e-09	-1.98419e-10	-1.06626
105125715	chr4:105125715:G:A	1.34573e-09	-1.31023	-0.985321
105126837	chr4:105126837:G:C	2.16603e-07	2.78557	-2.95295e-10
105127134	chr4:105127134:T:C	5.07275e-09	-0.906464	-0.062146
105127226	chr4:105127226:ACT:A	7.93717e-09	-1.98419e-10	-0.520936
105127332	chr4:105127332:A:G	2.50693e-09	-1.67343	-2.95295e-10
105127406	chr4:105127406:G:A	0.000294374	5.86014	4.13997
105127576	chr4:105127576:G:T	8.29289e-09	-1.98419e-10	-0.477095
105127990	chr4:105127990:G:A	1.03318e-08	-1.84637	1.5891
105128131	chr4:105128131:G:A	9.65e-09	-1.98419e-10	-0.325535
105128259	chr4:105128259:A:T	3.99767e-08	0.934999	0.160806
105130035	chr4:105130035:G:T	1.61428e-07	2.49157	-2.95295e-10
105130178	chr4:105130178:A:G	4.16108e-09	-1.98419e-10	-1.16672
105130311	chr4:105130311:C:T	3.80272e-09	-1.98419e-10	-1.25678
105130385	chr4:105130385:C:T	3.79237e-09	-1.98419e-10	-1.2595
105130412	chr4:105130412:C:T	4.04522e-09	-1.98419e-10	-1.19496
105130722	chr4:105130722:A:C	6.33486e-09	-1.98419e-10	-0.746425
105130885	chr4:105130885:A:G	3.93449e-09	-1.98419e-10	-1.22271
105130978	chr4:105130978:G:A	3.93526e-09	-1.98419e-10	-1.22252
105131101	chr4:105131101:C:T	5.63661e-09	-1.08364	0.220432
105131155	chr4:105131155:C:T	3.93228e-09	-1.98419e-10	-1.22327
105131237	chr4:105131237:C:A	3.04229e-09	-1.47988	-2.95295e-10
105131307	chr4:105131307:C:T	6.99393e-09	-0.843394	0.195944
105131376	chr4:105131376:T:C	3.93341e-09	-1.98419e-10	-1.22299
105131452	chr4:105131452:G:A	2.10929e-07	2.75903	-2.95295e-10
105131638	chr4:105131638:C:T	3.7421e-09	-1.98419e-10	-1.27285
105132366	chr4:105132366:C:T	3.50075e-07	3.26565	-2.95295e-10
105132823	chr4:105132823:T:C	4.14084e-09	-1.98419e-10	-1.17159
105133056	chr4:105133056:C:T	4.41912e-09	-1.98419e-10	-1.10655
105133219	chr4:105133219:AC:A	2.91952e-09	-1.52108	-2.95295e-10
105133302	chr4:105133302:T:C	8.19399e-09	-1.98419e-10	-0.489091
105133815	chr4:105133815:G:A	5.88977e-09	-1.84474	1.02546
105133993	chr4:105133993:A:G	1.27831e-07	-0.2839	2.54212
105134055	chr4:105134055:T:C	2.15189e-09	-1.82615	-2.95295e-10
105134956	chr4:105134956:T:C	4.01691e-09	-1.98419e-10	-1.20198
105135291	chr4:105135291:A:G	1.96756e-08	-1.98419e-10	0.386888
105136968	chr4:105136968:T:C	5.84916e-08	1.47639	-2.95295e-10
105137899	chr4:105137899:T:G	1.31579e-08	-1.98419e-10	-0.0154668
105138561	chr4:105138561:C:T	3.87081e-07	3.36614	-2.95295e-10
105138877	chr4:105138877:A:G	3.31882e-08	-1.98419e-10	0.909701
105139755	chr4:105139755:C:T	3.82253e-09	-1.98419e-10	-1.25158
105139968	chr4:105139968:G:A	2.20285e-09	-1.80274	-2.95295e-10
105140228	chr4:105140228:G:A	3.94826e-07	3.38595	-2.95295e-10
105140377	chr4:105140377:C:A	3.75356e-08	-1.74411	2.77691
105141258	chr4:105141258:G:A	2.3158e-09	-1.21174	-0.540998
105141284	chr4:105141284:C:T	2.90515e-09	-1.52601	-2.95295e-10
105142236	chr4:105142236:T:C	3.91831e-09	-1.98419e-10	-1.22683
105142341	chr4:105142341:TG:T	3.14458e-07	3.15836	-2.95295e-10
105142695	chr4:105142695:A:T	4.26169e-09	-1.98419e-10	-1.14283
105142830	chr4:105142830:C:T	9.13938e-08	3.17693	-1.25424
105143210	chr4:105143210:G:GA	2.14565e-09	-1.82905	-2.95295e-10
105143526	chr4:105143526:G:A	8.47592e-08	3.09867	-1.25135
105143597	chr4:105143597:C:T	7.65276e-10	-1.80757	-1.05244
105143866	chr4:105143866:C:T	2.2687e-07	2.83188	-2.95295e-10
105143955	chr4:105143955:AT:A	2.89871e-07	3.07694	-2.95295e-10
105144328	chr4:105144328:A:G	2.23123e-09	-1.78994	-2.95295e-10
105144792	chr4:105144792:C:T	1.26474e-09	-1.23989	-1.11774
105144864	chr4:105144864:A:G	4.66685e-09	-1.98419e-10	-1.05201
105145136	chr4:105145136:A:C	2.05549e-08	0.587951	-0.157345
105145163	chr4:105145163:G:T	4.73236e-09	-1.98419e-10	-1.03807
105145663	chr4:105145663:C:G	1.76879e-08	0.685397	-0.405009
105145825	chr4:105145825:T:C	1.32901e-09	-1.8459	-0.462159
105146202	chr4:105146202:C:T	1.85808e-09	-1.53553	-0.437423
105146435	chr4:105146435:G:T	2.39105e-07	2.88441	-2.95295e-10
105146972	chr4:105146972:A:C	7.13459e-09	-1.98419e-10	-0.627538
105146998	chr4:105146998:T:C	3.75369e-09	-1.98419e-10	-1.26975
105147341	chr4:105147341:C:T	4.61526e-07	3.54205	-2.95295e-10
105147342	chr4:105147342:A:G	2.82992e-09	-1.55225	-2.95295e-10
105147489	chr4:105147489:C:T	7.3645e-09	-1.98419e-10	-0.595821
105148762	chr4:105148762:C:T	2.13204e-09	-1.83541	-2.95295e-10
105149105	chr4:105149105:G:A	2.07905e-08	-1.98419e-10	0.442004
105149143	chr4:105149143:A:T	8.08263e-10	-1.55808	-1.24728
105149573	chr4:105149573:T:C	3.87248e-09	-1.98419e-10	-1.2386
105149907	chr4:105149907:A:G	4.16399e-07	4.53702	-1.09787
105150999	chr4:105150999:G:T	8.12099e-09	-0.484883	-0.0131584
105151107	chr4:105151107:C:T	2.76413e-09	-1.57577	-2.95295e-10
105151299	chr4:105151299:C:T	1.38679e-09	-1.10271	-1.1628
105151426	chr4:105151426:C:T	6.72338e-09	-0.30806	-0.378842
105151838	chr4:105151838:G:A	5.7549e-09	-0.414903	-0.427537
105151900	chr4:105151900:C:T	1.00059e-09	-1.36177	-1.23013
105151958	chr4:105151958:C:G	6.47156e-09	-0.398417	-0.326659
105152094	chr4:105152094:A:G	4.05131e-09	-1.98419e-10	-1.19345
105152352	chr4:105152352:A:G	5.15116e-08	2.60467	-1.25536
105152595	chr4:105152595:TTTC:T	2.50239e-08	1.76555	-1.13821
105152910	chr4:105152910:A:G	3.86312e-09	-1.98419e-10	-1.24102
105153084	chr4:105153084:T:C	6.53858e-07	4.82047	-0.930073
105153114	chr4:105153114:A:G	6.65654e-09	-1.98419e-10	-0.696893
105153444	chr4:105153444:T:C	3.86204e-09	-1.98419e-10	-1.2413
105153585	chr4:105153585:GATAGGT:G	2.78577e-09	-1.56797	-2.95295e-10
105153886	chr4:105153886:G:A	2.85346e-09	-1.54396	-2.95295e-10
105153934	chr4:105153934:A:G	2.20779e-09	-1.8005	-2.95295e-10
105154183	chr4:105154183:A:G	1.23411e-08	-1.98419e-10	-0.0795575
105154341	chr4:105154341:T:G	5.66826e-09	-0.42026	-0.437351
105154601	chr4:105154601:A:G	6.28043e-07	4.89315	-1.04304
105155000	chr4:105155000:G:A	5.46007e-07	3.71014	-2.95295e-10
105155349	chr4:105155349:A:G	8.03415e-10	-1.55131	-1.26006
105155569	chr4:105155569:T:A	4.93353e-07	4.43732	-0.828586
105155592	chr4:105155592:A:G	1.51612e-06	5.44433	-0.712912
105155791	chr4:105155791:A:G	5.73004e-09	-0.505279	-0.341492
105156161	chr4:105156161:C:T	2.83191e-09	-1.55154	-2.95295e-10
105156940	chr4:105156940:A:G	9.26362e-10	-1.68873	-0.980252
105157187	chr4:105157187:ATAT:A	9.59952e-10	-1.683	-0.95037
105157846	chr4:105157846:T:G	5.11723e-07	3.64529	-2.95295e-10
105157999	chr4:105157999:C:T	2.19843e-08	-1.98419e-10	0.497834
105158092	chr4:105158092:G:T	4.24239e-09	-1.98419e-10	-1.14737
105158177	chr4:105158177:C:T	9.0123e-10	-1.43771	-1.25878
105158228	chr4:105158228:T:A	8.10714e-09	-1.98419e-10	-0.499748
105158576	chr4:105158576:C:G	5.5427e-09	-1.98419e-10	-0.88001
105159325	chr4:105159325:G:A	3.76727e-09	-1.98419e-10	-1.26614
105160715	chr4:105160715:C:A	5.74639e-09	-1.98419e-10	-0.843921
105161316	chr4:105161316:A:G	3.80009e-09	-1.98419e-10	-1.25747
105162619	chr4:105162619:C:T	9.70335e-07	4.95229	-0.667145
105162727	chr4:105162727:T:A	3.6422e-09	-1.2999	-2.95295e-10
105163392	chr4:105163392:T:C	2.71814e-09	-1.59254	-2.95295e-10
105163435	chr4:105163435:C:T	2.51505e-07	2.93497	-2.95295e-10
105163621	chr4:105163621:C:T	3.25348e-08	2.14833	-1.25851
105163782	chr4:105163782:C:G	7.54747e-10	-1.64549	-1.22837
105164172	chr4:105164172:A:T	5.21973e-09	-1.98419e-10	-0.940047
105164617	chr4:105164617:T:C	2.74045e-07	3.0208	-2.95295e-10
105164624	chr4:105164624:T:C	3.12112e-08	0.848284	-2.95295e-10
105165145	chr4:105165145:C:T	3.76427e-08	2.30997	-1.27432
105165256	chr4:105165256:A:T	1.16386e-08	-1.98419e-10	-0.138165
105165331	chr4:105165331:G:A	1.99447e-08	0.400472	-2.95295e-10
105165617	chr4:105165617:C:A	2.86513e-09	-1.53988	-2.95295e-10
105166060	chr4:105166060:T:C	1.22151e-06	5.26682	-0.751465
105166545	chr4:105166545:G:A	2.92767e-09	-1.51829	-2.95295e-10
105166665	chr4:105166665:A:G	4.46905e-08	2.48155	-1.27428
105166894	chr4:105166894:T:A	8.65008e-07	4.97487	-0.804622
105167890	chr4:105167890:G:A	4.7322e-09	-1.98419e-10	-1.0381
105167923	chr4:105167923:C:T	2.14137e-09	-1.83105	-2.95295e-10
105167995	chr4:105167995:A:G	2.14451e-09	-1.82958	-2.95295e-10
105168222	chr4:105168222:C:T	2.7423e-09	-1.5837	-2.95295e-10
105168581	chr4:105168581:A:T	2.04331e-07	3.24154	-0.514289
105169398	chr4:105169398:G:T	3.86625e-09	-1.98419e-10	-1.24021
105169488	chr4:105169488:C:T	7.96191e-07	4.08735	-2.95295e-10
105169892	chr4:105169892:T:C	3.86714e-09	-1.98419e-10	-1.23998
105170095	chr4:105170095:T:C	4.5261e-09	-1.98419e-10	-1.08263
105170109	chr4:105170109:G:A	1.24905e-06	4.53765	-2.95295e-10
105170299	chr4:105170299:C:A	3.95087e-09	-1.98419e-10	-1.21856
105170789	chr4:105170789:T:C	1.07612e-09	-1.35314	-1.16599
105170963	chr4:105170963:A:C	1.15987e-06	4.46357	-2.95295e-10
105170966	chr4:105170966:A:G	1.07237e-06	4.38513	-2.95295e-10
105171071	chr4:105171071:G:A	6.93246e-09	-1.98419e-10	-0.656278
105171383	chr4:105171383:C:T	1.57097e-09	-0.959329	-1.18147
105171778	chr4:105171778:G:T	3.97009e-09	-1.98419e-10	-1.21371
105172391	chr4:105172391:C:T	1.74521e-09	-0.967002	-1.06862
105173270	chr4:105173270:G:A	3.05896e-08	1.38064	-0.552471
105173370	chr4:105173370:A:G	3.86391e-09	-1.98419e-10	-1.24081
105173633	chr4:105173633:A:G	2.12553e-09	-1.83847	-2.95295e-10
105173689	chr4:105173689:T:G	1.47109e-09	-1.03575	-1.17074
105174062	chr4:105174062:T:A	9.17314e-09	-1.98419e-10	-0.376213
105174086	chr4:105174086:C:T	3.98554e-08	2.29738	-1.20461
105174462	chr4:105174462:T:C	5.89379e-09	-0.818593	-2.95295e-10
105174590	chr4:105174590:G:A	3.46673e-09	-1.34928	-2.95295e-10
105175557	chr4:105175557:A:G	6.78061e-09	-1.98419e-10	-0.678425
105175560	chr4:105175560:A:G	6.71413e-09	-1.98419e-10	-0.688279
105175810	chr4:105175810:C:T	7.46487e-07	4.02289	-2.95295e-10
105176182	chr4:105176182:T:C	6.92883e-09	-1.84336	1.18656
105176623	chr4:105176623:A:G	9.87667e-07	4.30285	-2.95295e-10
105177732	chr4:105177732:A:G	3.74757e-09	-1.98419e-10	-1.27138
105177875	chr4:105177875:G:T	7.86919e-09	-1.98419e-10	-0.529538
105178154	chr4:105178154:G:A	1.58822e-06	5.58992	-0.812043
105178591	chr4:105178591:G:A	1.5146e-06	4.73042	-2.95295e-10
105178652	chr4:105178652:T:C	2.53507e-07	4.01387	-1.07097
105178757	chr4:105178757:C:T	9.07102e-09	-1.98419e-10	-0.387408
105179006	chr4:105179006:C:T	2.34706e-09	-1.73933	-2.95295e-10
105179901	chr4:105179901:T:G	3.50883e-09	-1.33721	-2.95295e-10
105180463	chr4:105180463:CTTTTAAG:C	6.29569e-10	-1.7976	-1.25761
105180487	chr4:105180487:T:G	7.09353e-10	-1.75467	-1.18123
105181249	chr4:105181249:G:C	1.09424e-06	5.37022	-0.964891
105181783	chr4:105181783:T:C	8.03151e-07	4.09605	-2.95295e-10
105181785	chr4:105181785:C:G	6.70151e-09	-1.98419e-10	-0.69016
105182572	chr4:105182572:A:G	8.74033e-09	-1.98419e-10	-0.424545
105182940	chr4:105182940:A:G	2.35766e-06	5.17293	-2.95295e-10
105183900	chr4:105183900:A:T	5.04425e-09	-1.98419e-10	-0.974244
105184142	chr4:105184142:A:G	4.22006e-09	-1.80634	0.653702
105184581	chr4:105184581:TTTC:T	3.47419e-09	-1.34713	-2.95295e-10
105185238	chr4:105185238:T:G	1.00576e-08	-1.98419e-10	-0.284168
105185552	chr4:105185552:A:G	5.6086e-07	4.74984	-1.01286
105185568	chr4:105185568:C:G	8.77971e-07	4.18512	-2.95295e-10
105185952	chr4:105185952:C:T	6.11677e-10	-1.8098	-1.27424
105186326	chr4:105186326:C:G	5.02113e-09	-0.978838	-2.95295e-10
105186347	chr4:105186347:C:T	1.74365e-06	5.4516	-0.58036
105186380	chr4:105186380:T:G	3.73788e-09	-1.98419e-10	-1.27398
105186738	chr4:105186738:C:T	3.74213e-09	-1.98419e-10	-1.27284
105186875	chr4:105186875:G:C	3.87221e-09	-1.81213	0.573467
105187482	chr4:105187482:T:C	8.18493e-07	4.11497	-2.95295e-10
105187745	chr4:105187745:T:C	6.31744e-10	-1.79931	-1.25245
105188223	chr4:105188223:A:G	4.19682e-07	2.8088	0.638207
105188467	chr4:105188467:GA:G	3.5057e-09	-1.3381	-2.95295e-10
105188474	chr4:105188474:C:T	2.90039e-09	-0.43237	-1.09528
105188642	chr4:105188642:G:A	1.49599e-08	-1.98419e-10	0.112878
105188679	chr4:105188679:A:G	6.76768e-09	-1.98419e-10	-0.680335
105188875	chr4:105188875:A:G	3.91906e-09	-1.98419e-10	-1.22664
105189204	chr4:105189204:GATA:G	9.38295e-10	-1.39524	-1.26094
105189216	chr4:105189216:G:A	4.05723e-09	-1.98419e-10	-1.19199
105189500	chr4:105189500:A:T	9.40188e-10	-1.39295	-1.26122
105189621	chr4:105189621:T:A	4.72555e-09	-1.98419e-10	-1.03951
105189622	chr4:105189622:T:G	4.31542e-09	-1.98419e-10	-1.1303
105189639	chr4:105189639:T:C	9.94216e-09	-1.98419e-10	-0.295708
105190114	chr4:105190114:G:A	4.76691e-09	-1.98419e-10	-1.03079
105190123	chr4:105190123:G:T	2.57026e-08	0.654101	-2.95295e-10
105190424	chr4:105190424:A:G	3.99043e-09	-1.98419e-10	-1.20859
105190592	chr4:105190592:T:C	1.05559e-09	-1.43288	-1.10551
105190704	chr4:105190704:T:C	1.13988e-08	-1.98419e-10	-0.158981
105191075	chr4:105191075:C:T	2.31866e-09	-1.7515	-2.95295e-10
105191103	chr4:105191103:T:G	8.2418e-09	-1.98419e-10	-0.483274
105191104	chr4:105191104:C:T	8.33023e-09	-1.98419e-10	-0.472601
105191179	chr4:105191179:G:A	3.41397e-09	-1.36462	-2.95295e-10
105191226	chr4:105191226:C:T	1.13059e-08	-1.98419e-10	-0.167171
105191233	chr4:105191233:C:CT	6.7985e-09	-0.67579	-2.95295e-10
105191808	chr4:105191808:AT:A	3.42086e-09	-1.3626	-2.95295e-10
105192411	chr4:105192411:T:C	7.04451e-07	3.96493	-2.95295e-10
105192854	chr4:105192854:T:C	2.15625e-09	-1.82412	-2.95295e-10
105192919	chr4:105192919:A:G	4.27308e-09	-1.98419e-10	-1.14016
105193737	chr4:105193737:G:T	6.93299e-07	3.94897	-2.95295e-10
105193876	chr4:105193876:G:A	1.24556e-09	-1.28867	-1.08424
105194135	chr4:105194135:A:G	4.62386e-09	-1.98419e-10	-1.06126
105194551	chr4:105194551:A:G	6.40266e-10	-1.79106	-1.2473
105194938	chr4:105194938:C:G	5.78302e-07	3.7676	-2.95295e-10
105195239	chr4:105195239:G:C	4.35497e-09	-1.98419e-10	-1.12117
105195780	chr4:105195780:A:G	9.46314e-09	-0.345088	-2.95295e-10
105195804	chr4:105195804:C:G	1.84008e-09	-1.81246	-0.170221
105196281	chr4:105196281:A:G	3.85732e-09	-1.98419e-10	-1.24252
105197046	chr4:105197046:C:A	3.85594e-09	-1.98419e-10	-1.24288
105197164	chr4:105197164:G:A	7.63027e-07	4.0448	-2.95295e-10
105197599	chr4:105197599:T:C	2.34546e-09	-0.767612	-0.972401
105198867	chr4:105198867:A:G	3.84703e-09	-1.98419e-10	-1.24519
105199432	chr4:105199432:G:A	1.24178e-08	-1.98419e-10	-0.0733609
105199599	chr4:105199599:T:G	1.32693e-08	-1.83343	1.82639
105199624	chr4:105199624:G:C	1.27381e-09	-1.18605	-1.16443
105199822	chr4:105199822:A:G	4.64564e-09	-1.98419e-10	-1.05656
105199823	chr4:105199823:T:C	9.71784e-09	-1.98419e-10	-0.318529
105200747	chr4:105200747:A:G	1.66665e-09	-0.989721	-1.09195
105200892	chr4:105200892:T:C	1.08861e-08	-0.390276	0.185269
105201046	chr4:105201046:T:C	8.31292e-09	-1.98419e-10	-0.474682
105201500	chr4:105201500:A:G	7.43006e-09	-1.98419e-10	-0.586959
105201542	chr4:105201542:G:A	1.20022e-08	-1.98419e-10	-0.107401
105201613	chr4:105201613:A:C	8.64285e-09	-1.98419e-10	-0.43576
105201638	chr4:105201638:T:C	2.74655e-08	-1.98419e-10	0.720437
105202087	chr4:105202087:A:G	1.03985e-08	-1.98419e-10	-0.250832
105202263	chr4:105202263:AC:A	1.02679e-07	2.03912	-2.95295e-10
105202928	chr4:105202928:C:T	3.73938e-09	-1.98419e-10	-1.27357
105202975	chr4:105202975:A:G	1.64718e-09	-1.31213	-0.781298
105203048	chr4:105203048:T:G	2.97091e-09	-0.695057	-0.808568
105203157	chr4:105203157:C:T	1.56641e-08	-1.98419e-10	0.158879
105203865	chr4:105203865:A:G	1.29338e-09	-1.80451	-0.530722
105204060	chr4:105204060:G:A	6.2269e-07	3.84156	-2.95295e-10
105204152	chr4:105204152:C:T	4.69596e-09	-1.84598	0.800188
105204513	chr4:105204513:T:G	7.78097e-09	-1.98419e-10	-0.540812
105204558	chr4:105204558:G:A	3.72822e-07	4.59521	-1.2666
105205256	chr4:105205256:G:C	2.29484e-08	1.72744	-1.18669
105205785	chr4:105205785:C:G	5.87316e-07	3.78307	-2.95295e-10
105205806	chr4:105205806:C:G	1.27015e-09	-1.39293	-0.960428
105205847	chr4:105205847:C:T	8.23658e-09	0.59319	-1.0771
105205854	chr4:105205854:A:G	2.44043e-09	-0.938084	-0.762235
105206387	chr4:105206387:G:A	3.86328e-09	-1.98419e-10	-1.24098
105206489	chr4:105206489:T:C	1.30684e-09	-1.4435	-0.881378
105206491	chr4:105206491:G:C	3.85838e-09	-1.98419e-10	-1.24225
105206951	chr4:105206951:G:A	1.26311e-08	-1.84456	1.78823
105207035	chr4:105207035:A:C	3.21435e-08	0.877718	-2.95295e-10
105207305	chr4:105207305:A:G	3.78232e-09	-1.98419e-10	-1.26215
105207499	chr4:105207499:A:G	1.9457e-09	-0.945899	-0.980973
105207531	chr4:105207531:G:T	2.13375e-09	-1.83461	-2.95295e-10
105207603	chr4:105207603:G:A	1.32907e-08	0.991269	-0.996696
105207797	chr4:105207797:C:T	1.9791e-09	-1.65251	-0.257339
105208721	chr4:105208721:A:G	7.67518e-07	4.05067	-2.95295e-10
105209153	chr4:105209153:G:A	2.46222e-09	-0.582765	-1.10866
105209511	chr4:105209511:A:C	8.69511e-10	-1.458	-1.27432
105209664	chr4:105209664:T:C	1.97812e-09	-0.953142	-0.957204
105209868	chr4:105209868:G:A	1.1904e-06	5.35248	-0.862923
105210053	chr4:105210053:C:T	1.6484e-08	-1.51304	1.72294
105210071	chr4:105210071:T:C	2.06176e-09	-0.947185	-0.921747
105210269	chr4:105210269:A:C	2.04149e-09	-0.918703	-0.960112
105211063	chr4:105211063:GA:G	5.70245e-07	3.75357	-2.95295e-10
105211155	chr4:105211155:A:G	1.33574e-08	-1.98419e-10	-0.000424592
105211163	chr4:105211163:A:G	3.3669e-06	6.14483	-0.615573
105211573	chr4:105211573:T:A	4.23499e-09	-1.98419e-10	-1.14911
105212027	chr4:105212027:C:T	2.03724e-09	-1.66083	-0.220069
105212314	chr4:105212314:G:A	2.67571e-09	-0.465794	-1.14248
105212593	chr4:105212593:G:T	3.73715e-09	-1.98419e-10	-1.27417
105212860	chr4:105212860:C:T	2.04041e-09	-0.960849	-0.918494
105213159	chr4:105213159:G:A	5.11904e-09	-1.83721	0.877685
105213785	chr4:105213785:A:G	1.28151e-09	-1.39497	-0.94949
105214172	chr4:105214172:G:A	2.19985e-08	-1.98419e-10	0.498482
105215876	chr4:105215876:G:A	2.50398e-08	-1.47517	2.10314
105215939	chr4:105215939:G:C	4.02585e-09	-1.98419e-10	-1.19976
105216413	chr4:105216413:G:A	1.05065e-08	-1.98419e-10	-0.240501
105216416	chr4:105216416:A:AT	7.49507e-07	4.02692	-2.95295e-10
105216989	chr4:105216989:T:C	2.43172e-08	-1.24564	1.84433
105217205	chr4:105217205:A:C	1.40476e-09	-1.48475	-0.76788
105217634	chr4:105217634:A:G	6.12275e-09	-1.98419e-10	-0.780482
105217841	chr4:105217841:C:T	8.48114e-10	-1.48372	-1.27352
105218230	chr4:105218230:T:C	2.56422e-09	-0.428877	-1.22196
105218616	chr4:105218616:C:T	8.77699e-09	-1.98419e-10	-0.420359
105219161	chr4:105219161:T:C	3.73821e-09	-1.98419e-10	-1.27388
105219363	chr4:105219363:G:A	7.35431e-09	-1.98419e-10	-0.597206
105219700	chr4:105219700:A:G	2.10875e-09	-1.8464	-2.95295e-10
105219988	chr4:105219988:C:G	7.74618e-09	-1.98419e-10	-0.545293
105220102	chr4:105220102:C:A	3.7813e-09	-1.26242	-2.95295e-10
105220288	chr4:105220288:A:G	7.57159e-09	-1.98419e-10	-0.56809
105220520	chr4:105220520:C:A	6.82186e-07	4.88717	-0.954363
105220579	chr4:105220579:G:A	8.31942e-10	-1.5298	-1.24668
105220759	chr4:105220759:A:G	5.67622e-07	3.74896	-2.95295e-10
105220922	chr4:105220922:ACTT:A	3.03483e-09	-0.346252	-1.13609
105221384	chr4:105221384:T:C	4.64957e-09	-1.98419e-10	-1.05572
105221803	chr4:105221803:C:T	2.44543e-08	-1.46771	2.07202
105221821	chr4:105221821:G:A	3.85833e-09	-1.24226	-2.95295e-10
105221943	chr4:105221943:C:G	1.04365e-06	5.17782	-0.819826
105222318	chr4:105222318:T:G	5.19556e-06	6.7416	-0.778531
105222335	chr4:105222335:C:T	2.02129e-09	-1.77256	-0.116196
105222553	chr4:105222553:G:T	5.44501e-07	3.70738	-2.95295e-10
105222640	chr4:105222640:G:A	3.27739e-08	-1.40592	2.30306
105222689	chr4:105222689:C:T	2.79738e-09	-0.355539	-1.20827
105222743	chr4:105222743:G:T	1.2203e-08	-1.98419e-10	-0.0908082
105222754	chr4:105222754:C:T	2.18884e-09	-1.80912	-2.95295e-10
105222791	chr4:105222791:G:A	2.3305e-09	-1.83493	0.0885185
105222809	chr4:105222809:G:A	8.41302e-09	-1.98419e-10	-0.462712
105222811	chr4:105222811:G:A	4.0294e-08	2.32896	-1.22524
105223578	chr4:105223578:A:C	2.13431e-09	-1.75971	-0.0746403
105224006	chr4:105224006:C:T	2.20862e-09	-0.885575	-0.91455
105224273	chr4:105224273:G:A	8.7118e-09	0.170175	-0.597989
105224311	chr4:105224311:A:G	3.73681e-09	-1.98419e-10	-1.27426
105225320	chr4:105225320:A:C	7.71421e-10	-1.60465	-1.24736
105225662	chr4:105225662:A:G	8.05417e-09	-1.98419e-10	-0.506303
105226077	chr4:105226077:C:CT	1.95943e-08	1.63456	-1.25182
105226762	chr4:105226762:T:A	2.13718e-09	-0.886986	-0.946018
105226922	chr4:105226922:C:T	8.60527e-10	-1.61959	-1.12311
105226979	chr4:105226979:T:G	2.14586e-09	-0.887409	-0.941543
105227065	chr4:105227065:A:G	4.18872e-09	-1.1601	-2.95295e-10
105227121	chr4:105227121:C:A	1.07882e-08	-1.98419e-10	-0.21404
105227849	chr4:105227849:G:C	9.96004e-09	-1.98419e-10	-0.293911
105229011	chr4:105229011:T:C	3.73746e-09	-1.98419e-10	-1.27409
105229076	chr4:105229076:A:C	2.0852e-09	-0.969801	-0.887827
105229398	chr4:105229398:C:T	1.87656e-09	-1.80617	-0.156885
105229502	chr4:105229502:T:G	2.28942e-09	-0.838176	-0.92602
105229503	chr4:105229503:G:T	2.42992e-09	-0.823177	-0.881456
105230408	chr4:105230408:T:C	2.91781e-09	-0.735443	-0.786217
105230485	chr4:105230485:G:A	3.13336e-08	-1.20951	2.06171
105230686	chr4:105230686:T:C	9.50163e-09	0.415853	-0.756883
105230880	chr4:105230880:G:A	1.99913e-09	-1.83011	-0.0696714
105231827	chr4:105231827:T:C	1.61646e-08	-1.21209	1.40243
105232546	chr4:105232546:A:C	4.28284e-09	-1.98419e-10	-1.13788
105233255	chr4:105233255:G:A	8.41251e-07	4.1424	-2.95295e-10
105234042	chr4:105234042:C:T	6.68349e-07	3.91232	-2.95295e-10
105235006	chr4:105235006:G:A	8.93964e-09	-0.401997	-2.95295e-10
105235030	chr4:105235030:C:T	2.15237e-09	-1.82592	-2.95295e-10
105235826	chr4:105235826:G:A	6.51063e-09	-1.98419e-10	-0.719057
105236541	chr4:105236541:T:C	3.5753e-09	-1.31844	-2.95295e-10
105236713	chr4:105236713:A:G	1.21808e-08	-1.98419e-10	-0.0926295
105237032	chr4:105237032:G:A	6.81107e-09	-1.98419e-10	-0.673944
105237059	chr4:105237059:G:A	9.51463e-10	-1.537	-1.10524
105237581	chr4:105237581:G:A	4.84483e-09	-1.98419e-10	-1.01458
105237842	chr4:105237842:G:T	6.53527e-07	3.88989	-2.95295e-10
105238107	chr4:105238107:C:T	3.10914e-09	-0.250343	-1.2078
105238114	chr4:105238114:AGT:A	2.42185e-09	-0.484147	-1.22381
105238229	chr4:105238229:G:A	3.73666e-09	-1.98419e-10	-1.2743
105238976	chr4:105238976:G:A	1.25088e-09	-1.63675	-0.731899
105239004	chr4:105239004:A:G	3.73679e-09	-1.98419e-10	-1.27427
105239338	chr4:105239338:A:G	3.73666e-09	-1.98419e-10	-1.2743
105239579	chr4:105239579:G:C	4.10589e-09	-1.98419e-10	-1.18007
105241736	chr4:105241736:G:A	4.49392e-09	-1.08977	-2.95295e-10
105241765	chr4:105241765:A:G	2.12001e-09	-1.84107	-2.95295e-10
105242067	chr4:105242067:GTTC:G	1.19124e-06	4.49025	-2.95295e-10
105243073	chr4:105243073:TAAG:T	1.85974e-09	-1.04851	-0.923545
105243127	chr4:105243127:T:G	5.38011e-09	-1.84185	0.932067
105243566	chr4:105243566:G:A	4.64573e-09	-1.98419e-10	-1.05654
105243823	chr4:105243823:G:A	8.80611e-10	-1.59602	-1.12361
105244916	chr4:105244916:C:T	4.25801e-09	-1.98419e-10	-1.14369
105244982	chr4:105244982:A:G	3.54766e-09	-0.0611052	-1.2651
105245451	chr4:105245451:C:T	5.1513e-09	-0.953244	-2.95295e-10
105245813	chr4:105245813:C:G	5.85183e-09	-1.98419e-10	-0.825738
105246501	chr4:105246501:TAATGCTTAAGC:T	7.08046e-09	-1.98419e-10	-0.635154
105246587	chr4:105246587:C:T	4.71479e-08	-0.648287	1.90908
105247137	chr4:105247137:C:T	2.15151e-09	-1.82633	-2.95295e-10
105247376	chr4:105247376:AAAAG:A	9.90228e-06	7.34953	-0.741503
105248549	chr4:105248549:TAAC:T	2.12254e-09	-1.83988	-2.95295e-10
105248668	chr4:105248668:C:T	6.91579e-07	3.94648	-2.95295e-10
105248766	chr4:105248766:C:T	2.55049e-09	-0.891245	-0.764962
105248909	chr4:105248909:A:T	4.69687e-09	-1.98419e-10	-1.0456
105249022	chr4:105249022:G:A	6.80254e-07	3.92997	-2.95295e-10
105249077	chr4:105249077:G:A	1.70998e-09	-1.1474	-0.908615
105249325	chr4:105249325:A:T	2.59326e-09	-1.63958	-2.95295e-10
105249919	chr4:105249919:A:G	2.14509e-09	-1.02838	-0.800933
105250361	chr4:105250361:T:C	3.78519e-09	-1.2614	-2.95295e-10
105250495	chr4:105250495:A:T	1.50954e-09	-1.56129	-0.619397
105251126	chr4:105251126:A:G	1.7942e-09	-1.08198	-0.925949
105251294	chr4:105251294:A:G	2.10697e-09	-1.03174	-0.815496
105251626	chr4:105251626:CTGTT:C	4.92382e-09	-1.84099	0.842578
105251827	chr4:105251827:C:A	1.01843e-08	-0.271643	-2.95295e-10
105252020	chr4:105252020:G:T	1.05495e-08	-1.98419e-10	-0.236412
105252042	chr4:105252042:A:C	1.32516e-09	-1.50865	-0.802313
105252174	chr4:105252174:C:T	4.21869e-09	-1.15297	-2.95295e-10
105252216	chr4:105252216:A:G	2.11601e-09	-1.84296	-2.95295e-10
105252383	chr4:105252383:T:C	7.59599e-09	-1.98419e-10	-0.564872
105253225	chr4:105253225:A:G	2.1087e-09	-1.84642	-2.95295e-10
105253674	chr4:105253674:A:T	2.3242e-09	-0.539211	-1.20991
105253779	chr4:105253779:T:C	3.36745e-09	-1.43375	0.055415
105254356	chr4:105254356:G:C	3.75267e-09	-1.98419e-10	-1.27003
105255450	chr4:105255450:A:G	7.35432e-09	-1.98419e-10	-0.597205
105256330	chr4:105256330:G:C	2.58463e-08	0.659675	-2.95295e-10
105256657	chr4:105256657:G:A	1.00921e-08	-1.98419e-10	-0.280743
105256725	chr4:105256725:G:A	1.19615e-09	-1.65328	-0.760106
105256916	chr4:105256916:A:G	6.85671e-07	3.93791	-2.95295e-10
105256997	chr4:105256997:A:G	1.0246e-08	-1.98419e-10	-0.265605
105257132	chr4:105257132:A:C	4.68233e-09	-0.854696	-0.194001
105257316	chr4:105257316:T:C	1.96085e-06	5.90417	-0.915531
105257745	chr4:105257745:A:G	5.88941e-09	-0.829558	0.0102201
105258297	chr4:105258297:CAT:C	5.08622e-09	-1.83804	0.872086
105258474	chr4:105258474:ATTATAT:A	8.84534e-09	-1.98419e-10	-0.412602
105258851	chr4:105258851:G:A	9.61876e-09	-1.98419e-10	-0.328777
105259107	chr4:105259107:T:C	4.52264e-08	2.4893	-1.27011
105260416	chr4:105260416:G:A	7.19625e-08	-0.763303	2.44696
105260472	chr4:105260472:AC:A	1.68387e-08	-1.98419e-10	0.231188
105260723	chr4:105260723:T:G	7.54075e-09	-1.98419e-10	-0.572172
105260975	chr4:105260975:A:T	3.73669e-09	-1.98419e-10	-1.27429
105261448	chr4:105261448:G:A	7.98109e-07	4.08975	-2.95295e-10
105262857	chr4:105262857:G:T	8.28886e-09	-1.98419e-10	-0.47758
105262885	chr4:105262885:A:G	2.41289e-09	-1.71167	-2.95295e-10
105262916	chr4:105262916:G:A	2.11021e-09	-1.84571	-2.95295e-10
105263014	chr4:105263014:G:C	4.46547e-09	-1.98419e-10	-1.09612
105264273	chr4:105264273:A:G	4.69869e-09	-1.04521	-2.95295e-10
105264299	chr4:105264299:C:T	6.42526e-08	2.84435	-1.27402
105264500	chr4:105264500:A:T	6.73592e-09	-1.98419e-10	-0.685038
105264506	chr4:105264506:C:T	9.27825e-08	3.20794	-1.27017
105265144	chr4:105265144:G:A	1.4978e-06	5.8643	-1.14505
105267099	chr4:105267099:A:G	3.98085e-09	-1.98419e-10	-1.211
105267739	chr4:105267739:G:T	7.9792e-07	4.08952	-2.95295e-10
105267999	chr4:105267999:C:A	3.73988e-09	-1.98419e-10	-1.27344
105268101	chr4:105268101:A:AAT	7.93917e-09	-1.98419e-10	-0.520684
105268736	chr4:105268736:C:T	3.73902e-09	-1.98419e-10	-1.27367
105268898	chr4:105268898:A:G	1.19863e-08	-1.98419e-10	-0.108732
105269069	chr4:105269069:C:T	8.47369e-09	-1.45171	0.996184
105269705	chr4:105269705:T:C	9.40116e-10	-1.42368	-1.23057
105269994	chr4:105269994:C:T	9.76234e-09	-1.98419e-10	-0.313961
105270523	chr4:105270523:A:G	2.53958e-09	-1.80089	0.140396
105270642	chr4:105270642:G:A	6.89531e-07	3.94352	-2.95295e-10
105270922	chr4:105270922:G:C	5.11239e-09	-1.98419e-10	-0.960826
105271235	chr4:105271235:A:G	3.0823e-08	-1.98419e-10	0.835768
105271406	chr4:105271406:T:C	1.43354e-09	-1.53046	-0.701885
105271618	chr4:105271618:G:A	5.77192e-09	0.238642	-1.07813
105272177	chr4:105272177:T:C	2.72383e-08	-0.776781	1.48891
105273262	chr4:105273262:C:A	3.73844e-09	-1.98419e-10	-1.27382
105273764	chr4:105273764:T:G	8.48126e-09	-1.98419e-10	-0.454634
105273869	chr4:105273869:T:C	2.02225e-06	6.04205	-1.02258
105273886	chr4:105273886:C:G	4.00491e-09	-1.20497	-2.95295e-10
105274279	chr4:105274279:A:T	6.80335e-09	-1.98419e-10	-0.675078
105274384	chr4:105274384:T:C	6.96193e-08	2.90742	-1.25687
105274690	chr4:105274690:C:T	3.84395e-09	-1.98419e-10	-1.24599
105274693	chr4:105274693:T:C	1.90402e-06	6.09989	-1.14066
105274935	chr4:105274935:C:T	1.14996e-09	-1.53881	-0.913952
105275672	chr4:105275672:T:G	1.21468e-09	-1.81253	-0.585482
105275677	chr4:105275677:C:T	4.30832e-09	-1.13194	-2.95295e-10
105275843	chr4:105275843:A:G	5.29744e-06	6.56276	-0.580273
105276779	chr4:105276779:C:T	4.86971e-09	0.168522	-1.17798
105277601	chr4:105277601:C:T	8.68123e-07	4.17384	-2.95295e-10
105278348	chr4:105278348:A:T	4.09776e-09	-1.84194	0.659885
105279077	chr4:105279077:T:C	6.6281e-09	-1.98419e-10	-0.701174
105279478	chr4:105279478:A:G	8.25756e-09	-0.481363	-2.95295e-10
105279624	chr4:105279624:C:T	6.36708e-09	-1.98419e-10	-0.741352
105279857	chr4:105279857:G:A	3.26759e-09	-0.776093	-0.632348
105280052	chr4:105280052:CAGAT:C	4.32976e-09	-1.98419e-10	-1.12698
105280259	chr4:105280259:G:T	7.04174e-09	-1.98419e-10	-0.640637
105280389	chr4:105280389:T:C	4.21234e-09	-1.98419e-10	-1.15447
105280399	chr4:105280399:T:C	8.05068e-08	3.03372	-1.23788
105280496	chr4:105280496:T:G	3.81492e-09	-1.98419e-10	-1.25357
105280527	chr4:105280527:G:A	3.48584e-09	-0.705982	-0.637802
105280626	chr4:105280626:G:A	7.42333e-09	-1.98419e-10	-0.587865
105280967	chr4:105280967:C:T	1.40047e-09	-1.68839	-0.567292
105281470	chr4:105281470:G:A	2.15203e-09	-1.82608	-2.95295e-10
105281735	chr4:105281735:A:G	1.15649e-09	-1.34426	-1.10284
105282028	chr4:105282028:A:G	5.29345e-07	3.67915	-2.95295e-10
105282034	chr4:105282034:C:T	6.83693e-09	-1.98419e-10	-0.670154
105282566	chr4:105282566:T:C	0.437678	16.8185	0.486038
105282663	chr4:105282663:G:A	1.89485e-08	-1.98419e-10	0.34923
105282725	chr4:105282725:A:G	1.64009e-06	5.74649	-0.936482
105282828	chr4:105282828:T:C	3.91647e-09	-1.98419e-10	-1.2273
105282863	chr4:105282863:A:C	5.44278e-09	-1.83636	0.938159
105282876	chr4:105282876:G:A	1.31546e-08	-1.98419e-10	-0.0157244
105282942	chr4:105282942:C:T	3.33199e-08	-1.98419e-10	0.913663
105283621	chr4:105283621:C:G	0.555753	17.191	0.352357
105283706	chr4:105283706:G:A	2.10868e-09	-1.84643	-2.95295e-10
105284266	chr4:105284266:T:C	6.92578e-09	-1.98419e-10	-0.657242
105284627	chr4:105284627:T:A	7.16368e-09	-1.98419e-10	-0.623469
105284677	chr4:105284677:A:G	8.17913e-09	-1.98419e-10	-0.490907
105285567	chr4:105285567:C:T	7.14609e-09	-1.98419e-10	-0.625927
105286364	chr4:105286364:A:G	3.96227e-09	-1.98419e-10	-1.21567
105286475	chr4:105286475:T:C	4.11374e-08	-1.98419e-10	1.12442
105286692	chr4:105286692:C:T	4.66843e-09	-1.98419e-10	-1.05167
105287386	chr4:105287386:A:G	1.22518e-05	7.1999	-0.378968
105287395	chr4:105287395:T:C	7.00669e-09	-1.98419e-10	-0.645627
105287531	chr4:105287531:C:T	4.115e-09	-1.98419e-10	-1.17785
105287963	chr4:105287963:C:T	4.37224e-07	3.48795	-2.95295e-10
105288063	chr4:105288063:A:C	4.86304e-07	3.59434	-2.95295e-10
105288107	chr4:105288107:G:A	2.13446e-09	-1.83428	-2.95295e-10
105288533	chr4:105288533:T:TG	1.01082e-05	7.05438	-0.425766
105288973	chr4:105288973:A:G	5.8095e-07	3.77217	-2.95295e-10
105288988	chr4:105288988:T:C	7.16288e-06	7.04441	-0.760238
105289127	chr4:105289127:T:G	7.32125e-06	7.29213	-0.986086
105289434	chr4:105289434:G:A	7.29284e-09	-1.98419e-10	-0.605599
105289539	chr4:105289539:A:G	4.51527e-06	6.55567	-0.732943
105289813	chr4:105289813:C:G	3.81997e-09	-1.98419e-10	-1.25225
105290823	chr4:105290823:G:A	7.52942e-06	7.30361	-0.96953
105291405	chr4:105291405:G:A	4.02984e-09	-1.83821	0.639444
105291785	chr4:105291785:C:G	4.27258e-07	3.46489	-2.95295e-10
105292440	chr4:105292440:C:T	3.74554e-09	-1.98419e-10	-1.27193
105292812	chr4:105292812:C:T	2.31301e-08	-1.98419e-10	0.548641
105292830	chr4:105292830:A:G	4.40557e-09	-1.78363	0.67401
105292833	chr4:105292833:G:A	5.91364e-09	-1.98419e-10	-0.815231
105292846	chr4:105292846:T:A	4.54575e-06	6.32693	-0.497472
105293320	chr4:105293320:A:T	6.44401e-09	-0.871821	0.142479
105293510	chr4:105293510:C:T	8.13295e-10	-1.52488	-1.27428
105293669	chr4:105293669:G:A	3.84842e-09	-1.98419e-10	-1.24483
105293951	chr4:105293951:TC:T	2.15231e-09	-1.82595	-2.95295e-10
105294149	chr4:105294149:C:T	1.20782e-08	-1.98419e-10	-0.101088
105294213	chr4:105294213:T:A	2.12526e-09	-0.587298	-1.2513
105294745	chr4:105294745:C:A	3.00134e-07	3.11173	-2.95295e-10
105295210	chr4:105295210:T:C	5.89653e-10	-1.84642	-1.27429
105295272	chr4:105295272:C:T	7.52454e-09	-1.98419e-10	-0.574323
105295455	chr4:105295455:C:T	7.13773e-09	-1.98419e-10	-0.627098
105295464	chr4:105295464:A:C	2.01902e-08	-1.98419e-10	0.412702
105295510	chr4:105295510:A:G	4.40986e-08	2.42116	-1.22723
105296156	chr4:105296156:T:C	2.66047e-07	4.26537	-1.27419
105296192	chr4:105296192:A:G	6.05032e-08	2.55313	-1.04293
105296201	chr4:105296201:G:T	5.38423e-09	0.0524322	-0.961451
105296666	chr4:105296666:T:C	5.62675e-09	-1.98419e-10	-0.864961
105296766	chr4:105296766:C:G	0.000399099	11.4536	-1.1491
105297267	chr4:105297267:A:C	1.56526e-09	-0.947853	-1.19659
105297271	chr4:105297271:T:C	3.1699e-09	-0.221201	-1.21759
105297450	chr4:105297450:G:A	6.37076e-10	-1.76922	-1.27414
105297982	chr4:105297982:A:G	7.34904e-10	-1.62836	-1.27215
105298195	chr4:105298195:G:C	1.99664e-09	-1.81625	-0.0847805
105298483	chr4:105298483:G:A	6.03831e-09	-1.98419e-10	-0.794369
105298499	chr4:105298499:A:G	7.62271e-09	0.709152	-1.27051
105298743	chr4:105298743:A:T	6.20459e-09	-1.98419e-10	-0.767203
105298839	chr4:105298839:C:T	2.14855e-09	-1.8277	-2.95295e-10
105298849	chr4:105298849:A:G	3.85962e-09	-1.98419e-10	-1.24193
105298997	chr4:105298997:A:G	0.000169507	10.107	-0.658813
105299076	chr4:105299076:C:T	4.83391e-08	1.28283	0.00291309
105299149	chr4:105299149:G:A	5.40314e-07	3.69966	-2.95295e-10
105299357	chr4:105299357:T:C	8.32427e-10	-1.74632	-1.02958
105299486	chr4:105299486:G:C	0.000252399	10.4106	-0.564293
105299645	chr4:105299645:TCAAC:T	0.000315558	10.7311	-0.661511
105299749	chr4:105299749:G:A	0.000248054	10.4903	-0.661379
105299777	chr4:105299777:G:A	7.42418e-09	-1.73028	1.14253
105299850	chr4:105299850:A:G	4.32745e-09	-1.98419e-10	-1.12751
105300207	chr4:105300207:T:C	0.000335483	10.7909	-0.66008
105300214	chr4:105300214:C:G	2.6773e-09	-1.03156	-0.57612
105300296	chr4:105300296:C:T	7.53647e-10	-1.73937	-1.13595
105300352	chr4:105300352:T:C	4.99085e-07	3.62028	-2.95295e-10
105300361	chr4:105300361:T:G	3.75028e-09	-1.78395	0.513285
105300584	chr4:105300584:A:G	1.83325e-09	-0.738025	-1.24838
105300755	chr4:105300755:C:A	1.4644e-09	-1.00765	-1.2034
105300764	chr4:105300764:A:G	3.07118e-08	-1.98419e-10	0.832154
105300893	chr4:105300893:G:A	0.00024249	10.4652	-0.658983
105300913	chr4:105300913:C:A	8.20836e-09	-1.98419e-10	-0.48734
105300997	chr4:105300997:A:G	6.21147e-09	-1.98419e-10	-0.766095
105301325	chr4:105301325:T:C	0.000256107	10.5188	-0.657975
105301703	chr4:105301703:T:C	5.59487e-09	-1.98419e-10	-0.870643
105301745	chr4:105301745:A:T	6.56062e-10	-1.82123	-1.19276
105302088	chr4:105302088:G:A	0.000249931	10.3836	-0.547145
105302266	chr4:105302266:G:A	1.28167e-09	-1.12447	-1.21986
105302438	chr4:105302438:C:T	5.67458e-09	-1.98419e-10	-0.856496
105302603	chr4:105302603:A:C	0.000254534	10.5159	-0.661166
105302973	chr4:105302973:C:T	5.66709e-09	-1.98419e-10	-0.857817
105302974	chr4:105302974:G:A	1.60677e-08	-1.98419e-10	0.184319
105303145	chr4:105303145:A:G	5.08524e-07	3.63902	-2.95295e-10
105303394	chr4:105303394:G:T	8.86774e-09	-1.98419e-10	-0.410072
105303865	chr4:105303865:T:G	1.59764e-08	0.890439	-0.711818
105304433	chr4:105304433:C:T	0.000330457	10.753	-0.637292
105304802	chr4:105304802:T:A	6.07997e-07	3.81768	-2.95295e-10
105304982	chr4:105304982:A:C	0.000253342	10.4921	-0.64212
105305057	chr4:105305057:A:G	5.33754e-07	3.68744	-2.95295e-10
105305169	chr4:105305169:A:G	4.39486e-09	-1.98419e-10	-1.11206
105305272	chr4:105305272:A:G	0.000216857	10.3541	-0.659647
105305333	chr4:105305333:A:G	4.32078e-09	-1.98419e-10	-1.12906
105305435	chr4:105305435:G:A	1.15024e-09	-1.8443	-0.60823
105305537	chr4:105305537:G:A	1.27741e-09	-1.1308	-1.21686
105305590	chr4:105305590:A:G	4.53863e-09	-1.98419e-10	-1.07987
105305790	chr4:105305790:G:A	0.000259216	10.4915	-0.618578
105305800	chr4:105305800:T:C	7.90089e-10	-1.68329	-1.14481
105306914	chr4:105306914:T:C	0.00013695	10.4598	-1.22492
105306975	chr4:105306975:A:C	1.56257e-08	0.946118	-0.789695
105307276	chr4:105307276:G:T	2.1883e-09	-1.80937	-2.95295e-10
105308888	chr4:105308888:A:G	6.30243e-09	-1.98419e-10	-0.751557
105309340	chr4:105309340:A:G	3.09144e-08	0.83873	-2.95295e-10
105309551	chr4:105309551:T:C	2.02723e-09	-1.82302	-0.0627986
105309635	chr4:105309635:G:A	3.73757e-09	-1.98419e-10	-1.27406
105309847	chr4:105309847:C:T	6.1362e-08	1.69874	-0.174439
105309901	chr4:105309901:A:T	4.49563e-09	-1.98419e-10	-1.08939
105309905	chr4:105309905:C:T	6.19665e-09	-1.98419e-10	-0.768485
105309952	chr4:105309952:T:C	5.26276e-09	-1.98419e-10	-0.931837
105310033	chr4:105310033:T:C	3.76784e-09	-1.98419e-10	-1.26599
105310177	chr4:105310177:T:C	2.27962e-09	-1.76848	-2.95295e-10
105310476	chr4:105310476:C:T	4.39056e-09	-1.98419e-10	-1.11304
105310531	chr4:105310531:T:C	4.98925e-07	3.61996	-2.95295e-10
105310590	chr4:105310590:G:A	9.66722e-10	-1.35959	-1.26675
105310651	chr4:105310651:A:T	5.97253e-07	3.79985	-2.95295e-10
105310690	chr4:105310690:G:A	6.34885e-09	-1.98419e-10	-0.744218
105311496	chr4:105311496:G:A	4.2218e-09	-1.98419e-10	-1.15223
105311497	chr4:105311497:C:T	2.87575e-08	-1.98419e-10	0.766406
105311696	chr4:105311696:G:T	4.40574e-07	3.49559	-2.95295e-10
105311793	chr4:105311793:G:T	3.84705e-09	-1.98419e-10	-1.24519
105311812	chr4:105311812:A:C	9.55954e-10	-1.8309	-0.806641
105311866	chr4:105311866:T:C	4.47116e-09	-1.98419e-10	-1.09484
105312105	chr4:105312105:G:A	6.10398e-09	-1.98419e-10	-0.783551
105312202	chr4:105312202:G:A	1.89937e-09	-1.83637	-0.114597
105312630	chr4:105312630:A:G	0.000128524	10.3991	-1.22777
105312667	chr4:105312667:C:T	2.52893e-09	-1.6647	-2.95295e-10
105312683	chr4:105312683:G:A	4.6778e-09	-1.98419e-10	-1.04967
105312841	chr4:105312841:G:A	3.73999e-09	-1.98419e-10	-1.27341
105313046	chr4:105313046:T:G	1.64153e-08	0.205719	-2.95295e-10
105313064	chr4:105313064:G:C	3.74529e-09	-1.98419e-10	-1.27199
105313324	chr4:105313324:T:C	0.000192338	10.8227	-1.24818
105313393	chr4:105313393:C:T	4.8083e-07	3.58302	-2.95295e-10
105313494	chr4:105313494:G:A	0.000170773	10.7047	-1.24913
105313527	chr4:105313527:C:T	4.83193e-07	3.58792	-2.95295e-10
105313697	chr4:105313697:C:T	1.98807e-09	-1.82983	-0.0755032
105313712	chr4:105313712:C:T	4.06912e-07	3.4161	-2.95295e-10
105313727	chr4:105313727:TTGCTACTCTGTTACAAAATGTTTCTACATCTGACTTGGCCAGTAAAAAGTTGTTG:T	1.56177e-09	-1.82859	-0.318085
105313786	chr4:105313786:AAAC:A	1.27827e-09	-1.80948	-0.537499
105313791	chr4:105313791:AC:A	1.40459e-09	-1.79308	-0.459669
105314227	chr4:105314227:A:G	5.14476e-09	-1.98419e-10	-0.954515
105314241	chr4:105314241:T:C	3.7715e-09	-1.98419e-10	-1.26502
105314398	chr4:105314398:C:T	1.91424e-09	-0.707518	-1.23565
105314408	chr4:105314408:A:G	9.061e-09	-1.98419e-10	-0.388514
105314478	chr4:105314478:A:G	6.31108e-09	-1.98419e-10	-0.750187
105314486	chr4:105314486:G:T	9.8451e-07	4.29965	-2.95295e-10
105314496	chr4:105314496:T:C	6.39099e-09	-1.98419e-10	-0.737603
105314517	chr4:105314517:G:A	9.65158e-05	10.0657	-1.1807
105314669	chr4:105314669:G:A	3.73887e-09	-1.98419e-10	-1.27371
105314891	chr4:105314891:C:G	1.36372e-06	4.62548	-2.95295e-10
105315164	chr4:105315164:A:T	9.64918e-10	-1.83948	-0.788727
105315306	chr4:105315306:G:A	3.77591e-09	-1.98419e-10	-1.26385
105315372	chr4:105315372:A:G	4.54084e-09	-1.98419e-10	-1.07938
105315579	chr4:105315579:G:A	4.43892e-09	-1.98419e-10	-1.10208
105315824	chr4:105315824:A:T	5.40062e-09	-1.98419e-10	-0.905979
105315977	chr4:105315977:C:G	2.19643e-09	-1.80566	-2.95295e-10
105315984	chr4:105315984:C:A	9.9576e-09	-1.98419e-10	-0.294157
105315993	chr4:105315993:T:C	5.79464e-09	-0.83556	-2.95295e-10
105316015	chr4:105316015:A:G	5.19121e-09	-1.98419e-10	-0.945526
105316292	chr4:105316292:A:G	4.59339e-09	-1.98419e-10	-1.06787
105316398	chr4:105316398:A:G	1.95513e-09	-1.77469	-0.147349
105316403	chr4:105316403:A:G	0.000114979	10.2854	-1.22537
105316456	chr4:105316456:T:A	0.00014746	10.5344	-1.22562
105316567	chr4:105316567:A:G	0.000109554	10.2367	-1.22502
105316615	chr4:105316615:G:A	0.000113365	10.2794	-1.23357
105316696	chr4:105316696:A:C	2.21598e-09	-1.7968	-2.95295e-10
105316778	chr4:105316778:G:A	4.84767e-09	-1.98419e-10	-1.01399
105317085	chr4:105317085:G:A	3.83779e-09	-1.98419e-10	-1.2476
105317143	chr4:105317143:A:G	0.000125396	10.3575	-1.21077
105317244	chr4:105317244:A:G	0.000159125	10.6105	-1.22553
105317287	chr4:105317287:C:T	0.000158325	10.6049	-1.22502
105317610	chr4:105317610:T:C	4.60629e-09	-0.70787	-0.3572
105317728	chr4:105317728:G:C	3.74337e-09	-1.98419e-10	-1.27251
105317811	chr4:105317811:T:C	6.01363e-09	-1.98419e-10	-0.798464
105317881	chr4:105317881:T:C	1.64594e-09	-0.828152	-1.26603
105317983	chr4:105317983:G:A	9.04286e-05	10.0448	-1.22502
105318147	chr4:105318147:T:G	9.58476e-05	10.1037	-1.22568
105318490	chr4:105318490:T:C	1.03543e-06	4.35008	-2.95295e-10
105318615	chr4:105318615:T:G	5.794e-09	-1.98419e-10	-0.835669
105318927	chr4:105318927:A:G	1.71621e-09	-0.858963	-1.19341
105319174	chr4:105319174:C:T	2.2224e-09	-1.77971	-0.0141902
105319319	chr4:105319319:G:A	6.48174e-10	-1.83585	-1.19024
105319449	chr4:105319449:GAA:G	5.66023e-09	-1.98419e-10	-0.859029
105319690	chr4:105319690:A:G	4.46805e-09	-1.98419e-10	-1.09554
105319718	chr4:105319718:T:C	5.54472e-09	-1.98419e-10	-0.879647
105319781	chr4:105319781:G:A	4.95045e-09	-1.98419e-10	-0.993015
105319944	chr4:105319944:G:A	5.84729e-05	9.649	-1.26518
105320073	chr4:105320073:A:G	3.76972e-09	-1.98419e-10	-1.26549
105320078	chr4:105320078:T:C	5.92807e-05	9.66282	-1.26528
105320339	chr4:105320339:T:G	4.94848e-09	-1.98419e-10	-0.993413
105320359	chr4:105320359:G:A	3.74057e-09	-1.98419e-10	-1.27325
105320458	chr4:105320458:T:C	6.11094e-05	9.69343	-1.26551
105320595	chr4:105320595:C:A	5.13712e-09	-1.98419e-10	-0.956
105320786	chr4:105320786:G:T	5.57451e-05	9.60133	-1.26528
105321057	chr4:105321057:T:C	7.47147e-05	9.89395	-1.26501
105321095	chr4:105321095:A:C	4.30297e-09	-1.98419e-10	-1.13319
105321110	chr4:105321110:C:T	6.74901e-09	-1.98419e-10	-0.683097
105321156	chr4:105321156:G:C	5.54186e-09	-1.98419e-10	-0.880162
105321505	chr4:105321505:T:C	2.15727e-09	-0.721937	-1.10171
105321622	chr4:105321622:G:A	4.94793e-09	-1.98419e-10	-0.993524
105321644	chr4:105321644:G:A	4.11075e-09	-1.98419e-10	-1.17889
105321665	chr4:105321665:T:A	2.0482e-07	2.72964	-2.95295e-10
105321727	chr4:105321727:G:A	6.14197e-09	-1.98419e-10	-0.777347
105321761	chr4:105321761:G:A	3.8394e-09	-1.98419e-10	-1.24718
105321899	chr4:105321899:G:GA	2.55413e-09	-1.65478	-2.95295e-10
105321962	chr4:105321962:AG:A	1.95082e-09	-1.78523	-0.139014
105322058	chr4:105322058:A:G	1.30034e-06	4.57789	-2.95295e-10
105322169	chr4:105322169:T:C	1.91088e-09	-0.836039	-1.10889
105322212	chr4:105322212:G:T	7.73223e-05	9.5238	-0.860558
105322237	chr4:105322237:T:C	3.73828e-09	-1.98419e-10	-1.27387
105322246	chr4:105322246:T:C	1.99782e-05	8.26963	-0.959724
105322386	chr4:105322386:C:T	3.91014e-09	-1.98419e-10	-1.22892
105322401	chr4:105322401:T:C	1.16032e-08	-1.98419e-10	-0.14121
105322463	chr4:105322463:G:A	5.59046e-09	-1.98419e-10	-0.871431
105322578	chr4:105322578:A:T	3.50791e-07	3.2677	-2.95295e-10
105322622	chr4:105322622:A:G	2.26765e-08	1.0086	-0.479767
105322820	chr4:105322820:C:A	7.29947e-06	6.30306	-2.95295e-10
105322856	chr4:105322856:C:T	1.49955e-09	-0.919907	-1.26742
105323376	chr4:105323376:G:A	5.06604e-09	-1.98419e-10	-0.969934
105323559	chr4:105323559:A:G	2.02417e-09	-1.78878	-0.0985554
105323643	chr4:105323643:A:T	6.01441e-09	-1.98419e-10	-0.798334
105323719	chr4:105323719:C:A	4.97151e-09	-1.98419e-10	-0.988769
105323729	chr4:105323729:A:T	2.17782e-09	-1.81417	-2.95295e-10
105324143	chr4:105324143:A:ACTATG	1.04071e-07	3.30118	-1.2486
105324436	chr4:105324436:C:T	4.94984e-09	-1.98419e-10	-0.993137
105324622	chr4:105324622:C:T	2.3591e-08	1.0697	-0.501331
105324624	chr4:105324624:T:C	2.24961e-08	1.01967	-0.498827
105324983	chr4:105324983:T:A	2.20487e-09	-1.80182	-2.95295e-10
105325087	chr4:105325087:G:A	4.95019e-09	-1.98419e-10	-0.993066
105325308	chr4:105325308:TATC:T	7.95119e-09	-1.98419e-10	-0.519172
105326133	chr4:105326133:C:T	3.92621e-09	-1.98419e-10	-1.22482
105326605	chr4:105326605:T:C	2.43738e-08	1.11357	-0.512554
105327073	chr4:105327073:T:C	5.69765e-09	-0.450551	-0.401887
105327244	chr4:105327244:T:C	2.23831e-07	2.8184	-2.95295e-10
105327353	chr4:105327353:AG:A	5.89982e-09	-0.422443	-0.395128
105327508	chr4:105327508:T:G	3.75143e-09	-1.98419e-10	-1.27036
105328216	chr4:105328216:G:A	7.34782e-08	1.7045	-2.95295e-10
105328375	chr4:105328375:C:T	2.20459e-09	-1.80195	-2.95295e-10
105328411	chr4:105328411:A:AC	5.48451e-09	-0.470609	-0.419957
105329125	chr4:105329125:CT:C	9.20251e-09	-0.373017	-2.95295e-10
105329176	chr4:105329176:T:C	2.23172e-09	-1.78972	-2.95295e-10
105329244	chr4:105329244:T:C	5.01765e-09	-1.98419e-10	-0.979532
105329490	chr4:105329490:A:G	3.74509e-09	-1.98419e-10	-1.27205
105329589	chr4:105329589:G:A	5.0361e-09	-1.98419e-10	-0.975861
105329638	chr4:105329638:C:T	5.03793e-09	-1.98419e-10	-0.975497
105329848	chr4:105329848:T:C	5.03505e-09	-1.98419e-10	-0.97607
105329976	chr4:105329976:C:T	1.5502e-09	-1.10155	-1.05255
105330070	chr4:105330070:C:A	4.67408e-09	-1.98419e-10	-1.05046
105330287	chr4:105330287:AAG:A	8.10586e-09	-1.98419e-10	-0.499906
105330291	chr4:105330291:A:ATC	8.29375e-09	-1.98419e-10	-0.47699
105330317	chr4:105330317:A:G	8.81485e-09	-1.98419e-10	-0.416055
105330483	chr4:105330483:T:C	6.30547e-09	-0.788854	0.037778
105330557	chr4:105330557:C:T	1.52106e-08	-1.98419e-10	0.129497
105330562	chr4:105330562:G:C	3.84007e-09	-1.98419e-10	-1.247
105331357	chr4:105331357:A:C	2.73124e-08	1.24523	-0.530383
105331406	chr4:105331406:T:C	5.03032e-09	-1.98419e-10	-0.977009
105331422	chr4:105331422:G:A	2.17117e-09	-1.81723	-2.95295e-10
105331431	chr4:105331431:A:G	1.469e-09	-1.4947	-0.713209
105331434	chr4:105331434:C:T	4.58955e-09	-1.98419e-10	-1.06871
105331981	chr4:105331981:G:C	3.75561e-09	-1.98419e-10	-1.26924
105332052	chr4:105332052:A:G	1.65688e-09	-1.58101	-0.506544
105332104	chr4:105332104:T:C	2.11441e-09	-1.84372	-2.95295e-10
105332660	chr4:105332660:T:C	1.94441e-08	0.907321	-0.532272
105333195	chr4:105333195:G:T	1.9437e-09	-1.75576	-0.172143
105333376	chr4:105333376:A:G	2.83307e-08	-1.98419e-10	0.751452
105333449	chr4:105333449:T:A	9.66257e-10	-1.5469	-1.07992
105333517	chr4:105333517:C:A	2.10886e-09	-1.84635	-2.95295e-10
105333921	chr4:105333921:C:T	5.17597e-09	-1.98419e-10	-0.948465
105333955	chr4:105333955:G:A	4.36942e-08	1.90173	-0.717006
105334070	chr4:105334070:C:T	7.07932e-10	-1.83672	-1.10118
105334287	chr4:105334287:T:C	3.97262e-09	-1.98419e-10	-1.21307
105334432	chr4:105334432:T:C	2.24889e-09	-1.76175	-0.0203084
105334819	chr4:105334819:G:A	2.84988e-09	-1.54522	-2.95295e-10
105335139	chr4:105335139:A:G	3.47196e-09	-1.69164	0.343862
105335221	chr4:105335221:A:C	6.25684e-09	-1.98419e-10	-0.758818
105335229	chr4:105335229:C:G	3.75825e-09	-1.98419e-10	-1.26854
105335364	chr4:105335364:C:A	3.01164e-09	-0.291002	-1.19901
105335462	chr4:105335462:G:T	6.19599e-09	-1.98419e-10	-0.768591
105335506	chr4:105335506:T:C	5.03343e-09	-1.98419e-10	-0.976391
105335588	chr4:105335588:A:G	3.76309e-09	-1.98419e-10	-1.26725
105335850	chr4:105335850:A:C	7.03275e-09	-0.363307	-0.278609
105335979	chr4:105335979:C:A	5.09989e-09	-1.98419e-10	-0.963274
105336036	chr4:105336036:G:A	3.74e-09	-1.98419e-10	-1.27341
105336210	chr4:105336210:T:C	2.90324e-09	-0.3918	-1.13487
105336350	chr4:105336350:C:T	2.12554e-09	-1.83847	-2.95295e-10
105336409	chr4:105336409:A:C	7.31512e-10	-1.82111	-1.08403
105336730	chr4:105336730:C:A	4.1674e-09	-1.98419e-10	-1.1652
105336946	chr4:105336946:G:T	4.21706e-09	-1.98419e-10	-1.15335
105337247	chr4:105337247:T:A	4.59597e-09	-1.98419e-10	-1.06731
105337416	chr4:105337416:C:T	3.97961e-07	4.46255	-1.06869
105337571	chr4:105337571:T:C	2.66742e-09	-1.67369	0.062306
105337832	chr4:105337832:A:G	7.40118e-10	-1.61912	-1.27432
105337962	chr4:105337962:C:T	4.07206e-09	-1.98419e-10	-1.18834
105338153	chr4:105338153:A:G	2.8339e-08	-1.98419e-10	0.751747
105338335	chr4:105338335:A:G	6.98637e-09	-0.648532	-2.95295e-10
105338415	chr4:105338415:T:C	6.14566e-09	-1.76062	0.983877
105338452	chr4:105338452:C:T	3.84021e-09	-1.98419e-10	-1.24697
105338524	chr4:105338524:T:G	5.55163e-09	-0.00776077	-0.870641
105338525	chr4:105338525:C:T	3.73665e-09	-1.98419e-10	-1.2743
105338552	chr4:105338552:CAT:C	3.94116e-09	-1.98419e-10	-1.22102
105338656	chr4:105338656:A:G	5.97746e-09	-1.98419e-10	-0.804497
105338830	chr4:105338830:T:C	7.87112e-09	-1.98419e-10	-0.529292
105339160	chr4:105339160:T:C	6.24764e-09	-1.98419e-10	-0.760288
105339270	chr4:105339270:C:T	2.85903e-09	-1.54201	-2.95295e-10
105339580	chr4:105339580:G:A	2.64975e-09	-1.61803	-2.95295e-10
105339594	chr4:105339594:C:T	1.7883e-08	0.588349	-0.296992
105339595	chr4:105339595:G:A	2.18469e-09	-1.81102	-2.95295e-10
105339849	chr4:105339849:A:G	2.12323e-09	-0.612706	-1.22685
105340117	chr4:105340117:C:T	2.41861e-07	2.89587	-2.95295e-10
105340138	chr4:105340138:GTATA:G	2.26269e-09	-0.75218	-1.02376
105340219	chr4:105340219:G:A	6.03728e-09	-1.98419e-10	-0.794539
105340333	chr4:105340333:C:T	5.89532e-09	-1.98419e-10	-0.818334
105340793	chr4:105340793:C:T	8.84857e-08	1.57757	0.312775
105340795	chr4:105340795:G:A	7.76148e-09	-1.98419e-10	-0.54332
105340808	chr4:105340808:A:G	4.68543e-09	-1.98419e-10	-1.04803
105340921	chr4:105340921:G:T	3.94253e-09	-1.98419e-10	-1.22067
105341010	chr4:105341010:C:T	6.58439e-10	-1.82449	-1.18589
105341258	chr4:105341258:T:C	2.13735e-07	2.77224	-2.95295e-10
105341277	chr4:105341277:A:G	5.23077e-09	-1.98419e-10	-0.937935
105341371	chr4:105341371:G:A	1.37757e-08	-1.98419e-10	0.0304129
105341678	chr4:105341678:C:T	4.07286e-09	-1.98419e-10	-1.18815
105341679	chr4:105341679:G:A	1.24859e-09	-1.74973	-0.620753
105341701	chr4:105341701:C:T	3.04462e-09	-1.47912	-2.95295e-10
105341731	chr4:105341731:T:C	2.24781e-09	-1.73275	-0.0497914
105341738	chr4:105341738:T:C	4.68859e-09	-1.98419e-10	-1.04736
105341740	chr4:105341740:T:C	3.30905e-09	-0.211399	-1.18443
105341924	chr4:105341924:T:C	2.2211e-09	-1.79449	-2.95295e-10
105342293	chr4:105342293:T:G	4.0359e-09	-0.48893	-0.708332
105342324	chr4:105342324:T:C	3.95275e-09	-1.98419e-10	-1.21808
105342457	chr4:105342457:C:T	3.94292e-09	-1.98419e-10	-1.22057
105342475	chr4:105342475:T:A	3.73888e-09	-1.98419e-10	-1.27371
105342524	chr4:105342524:T:C	2.15558e-08	0.725738	-0.247586
105343432	chr4:105343432:T:C	3.06112e-08	1.88538	-1.05651
105343524	chr4:105343524:T:C	2.74236e-09	-0.336233	-1.24744
105343624	chr4:105343624:A:G	7.8375e-10	-1.74411	-1.09205
105343922	chr4:105343922:T:C	3.75566e-09	-1.98419e-10	-1.26923
105343939	chr4:105343939:CTCAT:C	7.37232e-10	-1.64445	-1.25289
105343978	chr4:105343978:T:A	7.34657e-10	-1.64495	-1.2559
105344275	chr4:105344275:T:C	2.81911e-08	0.89696	-0.150446
105344503	chr4:105344503:C:T	2.9369e-08	0.850211	-0.0627634
105344516	chr4:105344516:T:TA	3.04826e-08	0.935155	-0.110492
105344580	chr4:105344580:G:A	1.74452e-07	2.56916	-2.95295e-10
105344612	chr4:105344612:C:T	2.81513e-08	0.896883	-0.151782
105344788	chr4:105344788:A:G	3.77673e-09	-1.98419e-10	-1.26363
105345165	chr4:105345165:C:T	2.21163e-08	0.755612	-0.251788
105345503	chr4:105345503:C:T	5.76733e-09	-1.98419e-10	-0.840284
105345878	chr4:105345878:G:T	2.1735e-09	-1.81616	-2.95295e-10
105345910	chr4:105345910:A:T	8.03519e-09	-1.98419e-10	-0.508662
105345991	chr4:105345991:A:T	4.36487e-09	-1.98419e-10	-1.11891
105346259	chr4:105346259:T:G	4.08385e-09	-1.98419e-10	-1.18545
105346372	chr4:105346372:C:T	1.77253e-07	2.58509	-2.95295e-10
105346572	chr4:105346572:T:C	3.68678e-09	-0.252365	-1.03537
105346819	chr4:105346819:A:C	4.10155e-09	-1.98419e-10	-1.18113
105347082	chr4:105347082:C:T	1.29738e-08	-1.98419e-10	-0.0295608
105347437	chr4:105347437:A:G	8.41566e-10	-1.69848	-1.0665
105347483	chr4:105347483:A:T	1.73172e-09	-0.801544	-1.24183
105347628	chr4:105347628:T:A	5.94996e-09	-1.98419e-10	-0.809109
105348020	chr4:105348020:G:A	2.50115e-08	-1.98419e-10	0.626844
105348047	chr4:105348047:G:A	3.82073e-09	-1.98419e-10	-1.25205
105348478	chr4:105348478:A:G	1.07931e-06	4.39158	-2.95295e-10
105348860	chr4:105348860:T:C	7.36636e-10	-1.76253	-1.13563
105349134	chr4:105349134:A:G	8.45187e-10	-1.63829	-1.1224
105349203	chr4:105349203:C:T	8.38126e-10	-1.78175	-0.987333
105349294	chr4:105349294:G:A	1.3637e-07	2.32288	-2.95295e-10
105349398	chr4:105349398:T:C	4.9579e-09	-1.98419e-10	-0.991511
105349633	chr4:105349633:A:T	3.79819e-09	-1.98419e-10	-1.25797
105349649	chr4:105349649:G:A	3.55961e-09	-1.32284	-2.95295e-10
105349727	chr4:105349727:G:A	7.91334e-10	-1.70757	-1.11896
105350365	chr4:105350365:T:C	8.01411e-10	-1.70543	-1.10845
105350660	chr4:105350660:T:C	5.28077e-09	-1.98419e-10	-0.928421
105350850	chr4:105350850:T:C	4.8003e-09	-1.98419e-10	-1.02381
105352280	chr4:105352280:G:C	1.16947e-08	0.72805	-0.861408
105353413	chr4:105353413:G:A	5.27464e-09	-1.98419e-10	-0.929582
105353829	chr4:105353829:T:C	4.66255e-09	-1.98419e-10	-1.05293
105353945	chr4:105353945:G:A	4.41923e-09	-1.98419e-10	-1.10653
105355285	chr4:105355285:G:A	4.3689e-09	-1.98419e-10	-1.11798
105355371	chr4:105355371:T:G	1.16663e-07	2.1668	-2.95295e-10
105355420	chr4:105355420:C:T	1.25979e-09	-1.08734	-1.2742
105355557	chr4:105355557:T:A	1.22971e-08	0.64887	-0.731996
105356266	chr4:105356266:T:G	3.90383e-09	-1.98419e-10	-1.23053
105356335	chr4:105356335:T:A	3.82213e-09	-1.98419e-10	-1.25168
105356380	chr4:105356380:G:A	1.80179e-08	-1.98419e-10	0.298875
105356502	chr4:105356502:C:T	4.23435e-09	-1.98419e-10	-1.14926
105356523	chr4:105356523:A:G	1.66878e-08	-1.98419e-10	0.222188
105356625	chr4:105356625:G:A	4.62787e-09	-1.98419e-10	-1.0604
105356718	chr4:105356718:C:T	4.70699e-09	-1.76764	0.724194
105356930	chr4:105356930:G:T	4.1287e-09	-1.98419e-10	-1.17453
105356939	chr4:105356939:C:T	1.43706e-07	2.37528	-2.95295e-10
105357276	chr4:105357276:G:A	4.324e-09	-1.98419e-10	-1.12831
105357643	chr4:105357643:T:TACTA	1.98196e-08	-1.98419e-10	0.394179
105358450	chr4:105358450:A:C	1.93418e-08	-1.98419e-10	0.369775
105358576	chr4:105358576:T:G	4.01708e-09	-1.98419e-10	-1.20194
105358590	chr4:105358590:A:G	2.75147e-08	1.60111	-0.878881
105359094	chr4:105359094:T:C	3.99115e-08	2.32973	-1.23556
105359684	chr4:105359684:T:C	5.12583e-08	2.57985	-1.23547
105360091	chr4:105360091:A:G	2.42341e-09	-1.70732	-2.95295e-10
105360621	chr4:105360621:G:T	9.64154e-08	1.97617	-2.95295e-10
105360960	chr4:105360960:C:T	2.61546e-08	1.59253	-0.920996
105361008	chr4:105361008:C:T	2.51671e-08	1.56344	-0.930398
105361903	chr4:105361903:A:G	1.97591e-08	-1.98419e-10	0.391123
105361981	chr4:105361981:G:A	4.72811e-09	-1.98419e-10	-1.03897
105362532	chr4:105362532:T:C	4.81328e-09	-1.98419e-10	-1.02111
105362880	chr4:105362880:G:A	2.21148e-08	-1.98419e-10	0.503752
105363736	chr4:105363736:G:A	3.34544e-08	1.8571	-0.939413
105364097	chr4:105364097:G:A	3.83615e-09	-1.98419e-10	-1.24802
105364150	chr4:105364150:A:C	1.79644e-08	-1.98419e-10	0.295898
105364521	chr4:105364521:A:G	1.11272e-07	2.11948	-2.95295e-10
105364719	chr4:105364719:T:C	4.36927e-08	2.16479	-0.980103
105364817	chr4:105364817:G:T	2.1146e-08	1.0552	-0.596249
105365143	chr4:105365143:C:T	5.4326e-09	-1.98419e-10	-0.900074
105365208	chr4:105365208:G:T	7.2674e-08	1.69349	-2.95295e-10
105365278	chr4:105365278:C:G	4.66366e-09	-1.98419e-10	-1.05269
105365279	chr4:105365279:A:G	4.71504e-09	-1.98419e-10	-1.04174
105365312	chr4:105365312:C:G	4.00248e-09	-1.98419e-10	-1.20558
105365349	chr4:105365349:G:A	4.7802e-09	-1.98419e-10	-1.02801
105365415	chr4:105365415:C:G	4.75172e-09	-0.108752	-0.925234
105365618	chr4:105365618:A:C	7.18199e-08	1.68167	-2.95295e-10
105365790	chr4:105365790:C:T	5.22236e-09	0.293712	-1.23326
105365881	chr4:105365881:T:G	4.02446e-09	-1.98419e-10	-1.2001
105365979	chr4:105365979:G:A	9.5036e-08	2.43426	-0.472493
105366009	chr4:105366009:A:G	6.52918e-09	0.178988	-0.8952
105366173	chr4:105366173:C:T	2.74309e-08	0.383075	0.336101
105366187	chr4:105366187:T:G	1.71008e-08	0.7325	-0.485869
105366197	chr4:105366197:G:A	7.98811e-08	2.85099	-1.06294
105366429	chr4:105366429:C:T	9.08605e-10	-1.55635	-1.13199
105366581	chr4:105366581:G:A	2.34957e-09	-1.73826	-2.95295e-10
105367035	chr4:105367035:A:G	7.96979e-10	-1.58417	-1.23525
105367045	chr4:105367045:T:C	4.63539e-09	0.165425	-1.2242
105367063	chr4:105367063:G:A	3.25833e-09	-0.141179	-1.2701
105367078	chr4:105367078:G:A	5.15937e-09	-0.0384107	-0.913268
105367225	chr4:105367225:ACCT:A	6.06813e-09	-1.98419e-10	-0.789442
105367260	chr4:105367260:G:A	1.82111e-08	-1.98419e-10	0.309538
105367347	chr4:105367347:G:A	3.89157e-09	-1.23368	-2.95295e-10
105367439	chr4:105367439:G:T	1.71763e-08	0.753913	-0.502878
105367670	chr4:105367670:C:T	6.21489e-08	2.5989	-1.06186
105367678	chr4:105367678:T:G	5.58715e-09	-1.98419e-10	-0.872024
105367831	chr4:105367831:G:A	3.89936e-09	-1.98419e-10	-1.23168
105368215	chr4:105368215:T:C	1.7561e-08	-1.98419e-10	0.273189
105368274	chr4:105368274:T:C	4.35635e-09	-0.225628	-0.89523
105368557	chr4:105368557:C:A	1.74651e-08	0.762426	-0.494714
105368903	chr4:105368903:C:G	4.83164e-09	-0.13817	-0.879136
105369264	chr4:105369264:G:A	4.03781e-09	-0.207909	-0.988881
105369330	chr4:105369330:T:G	4.56207e-09	-0.135087	-0.939629
105369454	chr4:105369454:A:AC	3.73947e-09	-1.98419e-10	-1.27355
105369600	chr4:105369600:G:A	2.12128e-09	-1.84048	-2.95295e-10
105369643	chr4:105369643:A:G	3.84889e-09	-1.98419e-10	-1.24471
105370385	chr4:105370385:T:C	1.65147e-08	-1.98419e-10	0.211761
105370387	chr4:105370387:C:G	4.79004e-09	-0.0895607	-0.936394
105370452	chr4:105370452:CTA:C	1.81706e-08	0.790707	-0.483394
105370525	chr4:105370525:T:C	8.70014e-09	0.792292	-1.22145
105370606	chr4:105370606:G:A	4.28958e-09	-1.98419e-10	-1.1363
105370667	chr4:105370667:G:A	6.38541e-08	2.64854	-1.08443
105370952	chr4:105370952:G:A	5.34281e-09	-0.0287541	-0.887987
105371065	chr4:105371065:T:TA	4.71649e-09	-1.98419e-10	-1.04143
105371151	chr4:105371151:G:A	5.10527e-09	-0.0498989	-0.912321
105371492	chr4:105371492:A:T	9.88031e-08	2.00064	-2.95295e-10
105371646	chr4:105371646:C:T	1.02867e-07	2.04094	-2.95295e-10
105371968	chr4:105371968:A:G	4.72585e-09	0.170815	-1.21026
105371969	chr4:105371969:T:A	4.67313e-09	0.160018	-1.21068
105372023	chr4:105372023:G:A	1.04239e-09	-1.29226	-1.25872
105372060	chr4:105372060:G:A	2.1291e-09	-1.83679	-2.95295e-10
105372277	chr4:105372277:C:T	1.1966e-07	2.19216	-2.95295e-10
105372299	chr4:105372299:T:C	5.37912e-09	-1.98419e-10	-0.909967
105372320	chr4:105372320:G:A	3.92715e-09	-1.98419e-10	-1.22458
105372473	chr4:105372473:A:G	4.78792e-09	-1.98419e-10	-1.0264
105372697	chr4:105372697:T:C	6.50813e-09	0.211127	-0.930568
105372698	chr4:105372698:G:A	7.36848e-09	0.288438	-0.883719
105373037	chr4:105373037:C:A	4.9217e-09	-0.100287	-0.898553
105373123	chr4:105373123:G:GC	8.39128e-08	2.30946	-0.472179
105373186	chr4:105373186:A:T	5.47903e-09	0.00988595	-0.901451
105373460	chr4:105373460:A:G	3.74646e-09	-1.98419e-10	-1.27168
105373571	chr4:105373571:A:C	1.85488e-08	-1.98419e-10	0.327912
105373691	chr4:105373691:C:A	4.42569e-09	-1.98419e-10	-1.10507
105374546	chr4:105374546:T:A	1.85201e-07	1.69159	0.937363
105374690	chr4:105374690:T:C	5.60283e-09	0.0553026	-0.924524
105374938	chr4:105374938:C:T	4.25212e-09	-1.98419e-10	-1.14507
105375753	chr4:105375753:C:T	4.31833e-08	-1.98419e-10	1.17296
105376005	chr4:105376005:A:C	3.79158e-09	-1.98419e-10	-1.25971
105376032	chr4:105376032:A:G	6.63326e-09	-1.98419e-10	-0.700396
105376169	chr4:105376169:G:A	8.8332e-08	1.88861	-2.95295e-10
105376173	chr4:105376173:A:G	9.33098e-09	-1.98419e-10	-0.359153
105376219	chr4:105376219:C:T	1.08465e-09	-1.31689	-1.19434
105376339	chr4:105376339:C:T	5.08041e-06	5.94065	-2.95295e-10
105376356	chr4:105376356:G:A	5.67222e-06	6.05084	-2.95295e-10
105376473	chr4:105376473:T:C	9.10537e-08	1.91896	-2.95295e-10
105376507	chr4:105376507:G:A	5.9736e-09	0.0382505	-0.843394
105376773	chr4:105376773:T:C	5.53463e-09	-1.98419e-10	-0.881468
105376955	chr4:105376955:C:A	6.18862e-09	-1.98419e-10	-0.769781
105377004	chr4:105377004:T:C	1.16358e-08	-1.98419e-10	-0.138403
105377237	chr4:105377237:A:G	7.29996e-10	-1.78991	-1.1173
105377407	chr4:105377407:A:G	3.75189e-09	-1.98419e-10	-1.27023
105377526	chr4:105377526:T:A	1.22137e-07	2.21265	-2.95295e-10
105377739	chr4:105377739:C:T	4.25626e-09	-0.493053	-0.651048
105378382	chr4:105378382:A:G	5.47334e-09	-0.0288575	-0.863746
105378572	chr4:105378572:A:G	8.97432e-08	1.90446	-2.95295e-10
105379138	chr4:105379138:T:TA	5.70749e-09	0.306121	-1.15683
105379326	chr4:105379326:G:C	7.05771e-10	-1.66723	-1.27373
105379459	chr4:105379459:AGATAGAT:A	3.73669e-09	-1.98419e-10	-1.27429
105379513	chr4:105379513:G:A	7.30204e-10	-1.76623	-1.14069
105379699	chr4:105379699:T:C	5.91995e-09	-1.98419e-10	-0.814164
105379804	chr4:105379804:T:C	3.79165e-09	-1.98419e-10	-1.25969
105379994	chr4:105379994:T:C	2.05034e-08	0.887182	-0.459085
105380118	chr4:105380118:T:C	6.243e-09	-1.98419e-10	-0.761032
105380146	chr4:105380146:C:T	4.44348e-09	-1.98419e-10	-1.10105
105380203	chr4:105380203:CT:C	6.76134e-10	-1.71107	-1.27278
105380400	chr4:105380400:C:T	4.22662e-09	-1.98419e-10	-1.15109
105380420	chr4:105380420:C:G	5.51211e-09	-0.0531412	-0.832404
105380569	chr4:105380569:G:A	6.22736e-09	-1.98419e-10	-0.76354
105380741	chr4:105380741:T:A	3.87553e-09	-0.607151	-0.630659
105380751	chr4:105380751:AAT:A	3.84795e-09	-1.98419e-10	-1.24495
105380796	chr4:105380796:T:C	3.89942e-09	-1.98419e-10	-1.23167
105380838	chr4:105380838:GT:G	4.23691e-09	-1.98419e-10	-1.14866
105380919	chr4:105380919:T:C	5.62841e-09	-0.864665	-2.95295e-10
105380988	chr4:105380988:C:T	2.22198e-09	-1.7941	-2.95295e-10
105381023	chr4:105381023:G:A	5.98005e-09	0.0130517	-0.817115
105381251	chr4:105381251:T:C	5.8412e-09	0.0191153	-0.846671
105381527	chr4:105381527:T:C	7.67472e-10	-1.75409	-1.10305
105381563	chr4:105381563:T:C	6.3451e-09	0.0922072	-0.837017
105381642	chr4:105381642:G:C	1.14898e-08	-1.98419e-10	-0.151032
105381819	chr4:105381819:G:C	4.29343e-09	-1.98419e-10	-1.13541
105382276	chr4:105382276:T:C	3.93773e-09	-0.606433	-0.615456
105382389	chr4:105382389:G:A	5.58239e-09	-0.0516914	-0.821185
105382725	chr4:105382725:G:A	1.03535e-09	-1.51719	-1.04057
105382854	chr4:105382854:C:T	4.89565e-09	-1.98419e-10	-1.00415
105383010	chr4:105383010:AAAAT:A	5.36499e-09	-1.98419e-10	-0.912598
105383377	chr4:105383377:T:G	7.18394e-10	-1.78362	-1.13961
105383497	chr4:105383497:C:T	4.41935e-09	-0.451009	-0.655492
105383526	chr4:105383526:T:C	1.00072e-09	-1.55221	-1.03955
105383620	chr4:105383620:C:T	4.9497e-09	-1.98419e-10	-0.993166
105383699	chr4:105383699:A:G	1.01568e-09	-1.37738	-1.19956
105383700	chr4:105383700:A:T	5.80557e-09	-0.0294913	-0.804184
105384032	chr4:105384032:G:T	2.15197e-09	-1.82611	-2.95295e-10
105384123	chr4:105384123:G:C	4.13392e-09	-0.545926	-0.627339
105384133	chr4:105384133:A:G	6.16208e-09	-1.98419e-10	-0.774079
105384223	chr4:105384223:C:T	7.00471e-10	-1.67419	-1.2743
105384226	chr4:105384226:T:C	5.88787e-09	0.0386639	-0.858262
105384606	chr4:105384606:A:T	1.05766e-09	-1.33455	-1.20188
105384845	chr4:105384845:C:T	7.83268e-08	1.7684	-2.95295e-10
105385334	chr4:105385334:GTCTTT:G	9.47288e-09	0.218609	-0.562668
105385559	chr4:105385559:G:A	7.23031e-09	0.609807	-1.22402
105386128	chr4:105386128:A:G	1.10953e-09	-1.26957	-1.21899
105386148	chr4:105386148:T:C	1.00207e-07	2.01475	-2.95295e-10
105386384	chr4:105386384:A:G	4.48027e-09	-1.98419e-10	-1.09281
105386411	chr4:105386411:T:C	8.58729e-08	1.93236	-0.0719876
105386550	chr4:105386550:G:A	4.5567e-09	-1.98419e-10	-1.07589
105386891	chr4:105386891:C:G	1.00617e-07	2.01883	-2.95295e-10
105387206	chr4:105387206:A:G	1.03765e-07	2.07889	-0.0292522
105387400	chr4:105387400:A:C	9.63101e-10	-1.37791	-1.25218
105387432	chr4:105387432:G:A	9.62844e-08	1.97481	-2.95295e-10
105387479	chr4:105387479:T:C	4.30838e-09	-1.98419e-10	-1.13193
105387561	chr4:105387561:A:G	6.79425e-10	-1.72447	-1.25453
105387850	chr4:105387850:TG:T	6.00426e-10	-1.83639	-1.26622
105388067	chr4:105388067:G:A	3.74247e-09	-1.98419e-10	-1.27275
105388438	chr4:105388438:A:T	7.80336e-10	-1.64716	-1.19336
105388508	chr4:105388508:C:T	2.44563e-09	-1.69819	-2.95295e-10
105388530	chr4:105388530:A:C	3.9035e-09	-1.98419e-10	-1.23062
105388833	chr4:105388833:AAAG:A	4.52595e-09	-1.98419e-10	-1.08267
105389009	chr4:105389009:A:C	1.04346e-09	-1.28559	-1.26436
105389063	chr4:105389063:T:A	4.74055e-09	0.168108	-1.20445
105389363	chr4:105389363:T:G	1.02879e-09	-1.29887	-1.26525
105389381	chr4:105389381:G:A	5.23222e-09	-1.98419e-10	-0.937658
105389432	chr4:105389432:C:T	7.7228e-10	-1.67098	-1.17992
105389566	chr4:105389566:C:G	7.44109e-10	-1.75032	-1.13774
105389643	chr4:105389643:TAA:T	2.99722e-08	-1.98419e-10	0.807777
105389666	chr4:105389666:A:T	5.94689e-09	-1.98419e-10	-0.809624
105389758	chr4:105389758:T:C	7.19528e-10	-1.67677	-1.24488
105389817	chr4:105389817:A:T	5.88093e-09	-1.98419e-10	-0.820777
105390057	chr4:105390057:G:A	7.00512e-10	-1.67559	-1.27284
105390137	chr4:105390137:C:T	1.01227e-09	-1.32183	-1.25847
105390886	chr4:105390886:G:A	4.91825e-09	-1.98419e-10	-0.99954
105391036	chr4:105391036:G:A	7.25455e-10	-1.65944	-1.25401
105391302	chr4:105391302:A:G	7.32313e-10	-1.63913	-1.26491
105391681	chr4:105391681:T:C	7.28341e-10	-1.75784	-1.15164
105391712	chr4:105391712:C:T	7.24553e-10	-1.67245	-1.24224
105391781	chr4:105391781:C:T	7.66303e-10	-1.66772	-1.19095
105391892	chr4:105391892:G:A	2.88313e-09	-1.53362	-2.95295e-10
105391949	chr4:105391949:T:C	7.28022e-10	-1.66583	-1.24408
105392016	chr4:105392016:AAAAT:A	1.57881e-07	1.86484	0.60451
105392382	chr4:105392382:C:A	3.76274e-09	-1.98419e-10	-1.26734
105392615	chr4:105392615:G:A	3.7386e-09	-1.98419e-10	-1.27378
105392670	chr4:105392670:T:C	1.0268e-09	-1.29852	-1.26752
105392777	chr4:105392777:A:G	3.77028e-09	-1.98419e-10	-1.26534
105392860	chr4:105392860:G:A	7.10093e-10	-1.66269	-1.27216
105392897	chr4:105392897:C:G	3.98895e-09	-1.98419e-10	-1.20897
105392960	chr4:105392960:G:A	7.11596e-10	-1.65877	-1.27396
105393047	chr4:105393047:A:C	6.71736e-10	-1.71633	-1.27405
105393163	chr4:105393163:G:A	5.27455e-09	-1.98419e-10	-0.929599
105393215	chr4:105393215:C:T	5.77327e-09	-1.98419e-10	-0.839253
105393259	chr4:105393259:T:C	5.39257e-09	-1.98419e-10	-0.907471
105393398	chr4:105393398:C:T	3.83005e-09	-1.98419e-10	-1.24962
105393441	chr4:105393441:G:A	3.8737e-09	-1.98419e-10	-1.23828
105393597	chr4:105393597:C:T	6.91167e-10	-1.68857	-1.2733
105393751	chr4:105393751:G:A	5.95752e-09	-1.98419e-10	-0.807839
105393874	chr4:105393874:G:A	3.91814e-09	-1.98419e-10	-1.22688
105393924	chr4:105393924:A:G	6.89891e-10	-1.68941	-1.2743
105394323	chr4:105394323:G:A	3.82123e-09	-1.98419e-10	-1.25192
105394553	chr4:105394553:T:C	1.4011e-08	0.385065	-0.337715
105394572	chr4:105394572:G:A	3.37783e-09	-1.37526	-2.95295e-10
105394876	chr4:105394876:C:T	1.09325e-08	-1.98419e-10	-0.200756
105394945	chr4:105394945:C:A	6.65028e-10	-1.7261	-1.27432
105395091	chr4:105395091:A:G	3.79814e-09	-1.98419e-10	-1.25798
105395104	chr4:105395104:C:T	4.92089e-09	-1.98419e-10	-0.999003
105395175	chr4:105395175:AT:A	7.07369e-10	-1.70608	-1.23262
105395270	chr4:105395270:C:T	8.84459e-10	-1.48313	-1.23214
105395290	chr4:105395290:G:GT	6.52592e-10	-1.74521	-1.27408
105395299	chr4:105395299:T:TA	6.65223e-10	-1.72586	-1.27427
105395353	chr4:105395353:A:AT	6.67969e-10	-1.72231	-1.27369
105395425	chr4:105395425:TTG:T	6.73592e-10	-1.71371	-1.27391
105395448	chr4:105395448:C:T	7.08389e-10	-1.71573	-1.22153
105395538	chr4:105395538:G:A	9.0629e-10	-1.42757	-1.26331
105395542	chr4:105395542:A:T	1.00709e-07	2.01974	-2.95295e-10
105395754	chr4:105395754:G:A	7.14088e-10	-1.70012	-1.22912
105395795	chr4:105395795:G:C	4.04923e-09	-1.98419e-10	-1.19397
105395899	chr4:105395899:G:A	1.52143e-08	0.424988	-0.295246
105395912	chr4:105395912:T:G	7.87437e-10	-1.68422	-1.14725
105395914	chr4:105395914:T:C	6.82032e-10	-1.70095	-1.27422
105395959	chr4:105395959:C:T	6.82163e-10	-1.70261	-1.27237
105396213	chr4:105396213:T:TATAAA	6.63054e-10	-1.72909	-1.27431
105396228	chr4:105396228:A:G	3.80646e-09	-1.98419e-10	-1.25579
105396272	chr4:105396272:C:G	6.57231e-10	-1.73802	-1.27419
105396341	chr4:105396341:CCAAA:C	6.67698e-10	-1.72209	-1.27432
105396354	chr4:105396354:TA:T	2.11542e-09	-1.84324	-2.95295e-10
105396653	chr4:105396653:G:C	4.18586e-09	-1.98419e-10	-1.16078
105396654	chr4:105396654:C:T	6.87844e-10	-1.73204	-1.23465
105396727	chr4:105396727:G:T	6.54447e-10	-1.74263	-1.27383
105397238	chr4:105397238:A:G	3.78713e-09	-1.98419e-10	-1.26088
105397299	chr4:105397299:G:A	6.6755e-10	-1.75833	-1.2383
105397354	chr4:105397354:G:A	3.78839e-09	-1.98419e-10	-1.26055
105397469	chr4:105397469:G:A	7.69956e-10	-1.68672	-1.1672
105397563	chr4:105397563:G:A	3.99612e-09	-1.98419e-10	-1.20717
105397611	chr4:105397611:T:C	6.70493e-10	-1.718	-1.27423
105397651	chr4:105397651:G:A	4.387e-09	-1.98419e-10	-1.11385
105397777	chr4:105397777:C:G	4.30449e-09	-1.98419e-10	-1.13283
105398063	chr4:105398063:A:C	4.37046e-09	-1.98419e-10	-1.11763
105398117	chr4:105398117:G:A	3.79925e-09	-1.98419e-10	-1.25769
105398178	chr4:105398178:C:G	6.63928e-10	-1.72871	-1.27336
105398327	chr4:105398327:C:CA	8.37895e-09	-1.98419e-10	-0.46677
105398336	chr4:105398336:ACT:A	6.6205e-10	-1.73059	-1.27431
105398527	chr4:105398527:T:C	6.64756e-10	-1.72651	-1.27432
105398539	chr4:105398539:C:T	7.88054e-06	6.37966	-2.95295e-10
105398685	chr4:105398685:A:G	1.58024e-08	0.384043	-0.216377
105398961	chr4:105398961:A:C	2.21467e-09	-1.79739	-2.95295e-10
105399289	chr4:105399289:G:A	6.5714e-10	-1.73809	-1.27426
105399432	chr4:105399432:G:A	7.57293e-10	-1.71301	-1.15749
105399621	chr4:105399621:G:C	1.07795e-09	-1.80997	-0.707461
105399975	chr4:105399975:G:T	3.996e-09	-1.98419e-10	-1.2072
105400073	chr4:105400073:T:C	8.98765e-10	-1.43107	-1.26816
105400266	chr4:105400266:C:T	8.56878e-10	-1.47297	-1.27399
105400732	chr4:105400732:G:A	7.15109e-10	-1.65374	-1.27408
105400776	chr4:105400776:G:A	2.64961e-09	-1.61808	-2.95295e-10
105400871	chr4:105400871:A:C	5.79429e-09	-1.98419e-10	-0.83562
105400898	chr4:105400898:G:C	4.27581e-09	-1.98419e-10	-1.13952
105401003	chr4:105401003:G:A	5.13879e-09	-1.98419e-10	-0.955676
105401031	chr4:105401031:C:T	6.53174e-10	-1.74486	-1.27354
105401121	chr4:105401121:G:A	4.5831e-09	-1.98419e-10	-1.07012
105401139	chr4:105401139:A:G	8.18483e-10	-1.52017	-1.27263
105401190	chr4:105401190:C:T	8.68051e-10	-1.46152	-1.27248
105401264	chr4:105401264:G:C	6.68922e-10	-1.72026	-1.27432
105401607	chr4:105401607:G:A	9.84344e-09	-1.98419e-10	-0.305688
105401901	chr4:105401901:A:G	2.72396e-08	0.975422	-0.263241
105402198	chr4:105402198:G:A	3.79013e-09	-1.98419e-10	-1.26009
105402230	chr4:105402230:G:A	4.16888e-09	-1.98419e-10	-1.16484
105402403	chr4:105402403:T:C	5.88948e-09	-1.98419e-10	-0.819326
105402411	chr4:105402411:C:G	3.84362e-09	-1.98419e-10	-1.24608
105402435	chr4:105402435:G:A	3.73831e-09	-1.98419e-10	-1.27386
105402539	chr4:105402539:C:T	5.83755e-09	-1.98419e-10	-0.828181
105402783	chr4:105402783:A:G	8.85396e-09	-1.98419e-10	-0.411628
105402972	chr4:105402972:C:A	5.04436e-09	-1.98419e-10	-0.974223
105402976	chr4:105402976:ATTCT:A	4.99325e-09	-1.98419e-10	-0.984406
105403198	chr4:105403198:TG:T	1.75557e-09	-0.759029	-1.27067
105403199	chr4:105403199:G:T	2.56617e-09	-1.65008	-2.95295e-10
105403322	chr4:105403322:A:G	6.75572e-10	-1.71231	-1.27238
105403533	chr4:105403533:A:C	4.62747e-09	-1.06048	-2.95295e-10
105403821	chr4:105403821:A:G	5.73451e-09	-1.98419e-10	-0.84599
105403868	chr4:105403868:T:C	2.95995e-09	-1.50732	-2.95295e-10
105403949	chr4:105403949:T:G	6.78984e-10	-1.81102	-1.16863
105404188	chr4:105404188:AC:A	6.89144e-10	-1.69051	-1.27429
105404320	chr4:105404320:C:T	4.42828e-09	-1.98419e-10	-1.10448
105404423	chr4:105404423:A:G	3.75088e-09	-1.98419e-10	-1.2705
105404641	chr4:105404641:A:T	6.69297e-10	-1.71971	-1.27431
105404697	chr4:105404697:T:A	6.78106e-10	-1.80835	-1.17259
105404743	chr4:105404743:C:T	6.86755e-10	-1.80399	-1.16428
105404808	chr4:105404808:A:G	7.29213e-10	-1.63826	-1.27003
105405345	chr4:105405345:T:C	4.37174e-09	-1.98419e-10	-1.11733
105405412	chr4:105405412:C:T	1.67602e-09	-0.807197	-1.26888
105405425	chr4:105405425:A:G	1.06659e-09	-1.66116	-0.866862
105405489	chr4:105405489:C:A	1.62832e-09	-0.836962	-1.26798
105405790	chr4:105405790:A:G	3.75064e-09	-1.98419e-10	-1.27057
105405913	chr4:105405913:T:C	5.90624e-09	-1.98419e-10	-0.816483
105405955	chr4:105405955:CAA:C	4.86446e-09	-1.98419e-10	-1.01054
105405959	chr4:105405959:A:G	3.80743e-09	-1.98419e-10	-1.25554
105406383	chr4:105406383:G:A	4.60269e-09	-1.98419e-10	-1.06585
105406455	chr4:105406455:G:C	7.25617e-10	-1.73856	-1.17467
105406622	chr4:105406622:G:A	6.78849e-10	-1.70704	-1.27281
105407043	chr4:105407043:A:G	7.26515e-10	-1.64341	-1.26858
105407360	chr4:105407360:G:A	5.67286e-09	-1.98419e-10	-0.856799
105407534	chr4:105407534:AT:A	7.19165e-10	-1.6528	-1.26935
105407939	chr4:105407939:T:C	4.34512e-09	-1.98419e-10	-1.12344
105408292	chr4:105408292:G:A	7.15089e-10	-1.75177	-1.17607
105408456	chr4:105408456:G:C	8.43656e-10	-1.49491	-1.26759
105408568	chr4:105408568:T:C	3.9491e-09	-1.98419e-10	-1.219
105408592	chr4:105408592:T:A	5.25648e-09	-1.98419e-10	-0.933032
105409124	chr4:105409124:A:G	1.06654e-09	-1.25375	-1.27432
105409315	chr4:105409315:A:T	4.36868e-09	-1.98419e-10	-1.11803
105409331	chr4:105409331:G:A	1.08556e-09	-1.23612	-1.27428
105409399	chr4:105409399:G:A	3.82734e-09	-1.98419e-10	-1.25032
105409403	chr4:105409403:A:G	1.04717e-09	-1.27213	-1.27428
105409793	chr4:105409793:G:C	7.66215e-08	1.74639	-2.95295e-10
105409843	chr4:105409843:C:G	8.27355e-09	-1.98419e-10	-0.479429
105409944	chr4:105409944:C:A	3.95817e-09	-1.98419e-10	-1.21671
105410103	chr4:105410103:C:T	8.85002e-10	-1.44442	-1.27024
105410116	chr4:105410116:C:T	9.7006e-08	1.98228	-2.95295e-10
105410223	chr4:105410223:C:T	7.34744e-10	-1.73627	-1.16446
105410378	chr4:105410378:G:T	3.82807e-09	-1.98419e-10	-1.25013
105410635	chr4:105410635:A:G	7.27554e-10	-1.72995	-1.18061
105410735	chr4:105410735:C:T	5.93566e-09	-1.98419e-10	-0.811515
105410955	chr4:105410955:A:G	4.01144e-09	-1.98419e-10	-1.20334
105411042	chr4:105411042:A:G	8.01487e-10	-1.54007	-1.27371
105412140	chr4:105412140:T:C	3.84054e-09	-1.98419e-10	-1.24688
105412403	chr4:105412403:T:C	7.36508e-10	-1.71128	-1.18704
105412556	chr4:105412556:A:G	3.20756e-09	-1.42698	-2.95295e-10
105412926	chr4:105412926:G:A	6.96934e-10	-1.79742	-1.15614
105413164	chr4:105413164:T:A	3.93761e-09	-1.98419e-10	-1.22192
105413167	chr4:105413167:A:G	2.14496e-08	0.473212	-2.95295e-10
105413406	chr4:105413406:C:T	6.56618e-10	-1.73886	-1.27429
105413581	chr4:105413581:T:C	3.9533e-09	-1.98419e-10	-1.21794
105414068	chr4:105414068:C:G	5.65036e-09	-1.98419e-10	-0.860774
105414091	chr4:105414091:G:GA	3.74072e-09	-1.98419e-10	-1.27321
105414333	chr4:105414333:G:T	8.65596e-10	-1.67169	-1.06514
105414337	chr4:105414337:A:G	4.35636e-09	-1.98419e-10	-1.12086
105414346	chr4:105414346:G:C	5.39061e-09	-1.98419e-10	-0.907834
105414794	chr4:105414794:G:A	8.58912e-10	-1.50314	-1.24144
105414855	chr4:105414855:G:A	7.70294e-09	-0.55089	-2.95295e-10
105415095	chr4:105415095:G:A	5.39892e-09	-1.98419e-10	-0.906293
105415698	chr4:105415698:C:T	1.14115e-09	-1.33498	-1.12548
105416122	chr4:105416122:T:C	7.54988e-10	-1.83824	-1.0353
105416540	chr4:105416540:A:C	3.7592e-09	-1.98419e-10	-1.26829
105416788	chr4:105416788:C:A	3.91297e-09	-1.98419e-10	-1.2282
105417276	chr4:105417276:A:G	5.80156e-09	-1.98419e-10	-0.834366
105417277	chr4:105417277:C:T	6.6013e-06	6.20253	-2.95295e-10
105417333	chr4:105417333:A:C	2.69942e-09	-1.59946	-2.95295e-10
105417585	chr4:105417585:G:A	1.12095e-09	-1.2041	-1.27421
105417634	chr4:105417634:T:A	3.99957e-09	-1.98419e-10	-1.20631
105417875	chr4:105417875:G:T	5.80803e-09	-1.98419e-10	-0.833252
105417980	chr4:105417980:T:G	1.51722e-08	0.411319	-0.284344
105417987	chr4:105417987:G:A	3.73676e-09	-1.98419e-10	-1.27427
105418581	chr4:105418581:C:T	6.7947e-10	-1.70465	-1.27428
105418609	chr4:105418609:T:C	6.79214e-10	-1.70501	-1.2743
105418969	chr4:105418969:C:G	1.31975e-09	-1.81276	-0.502295
105419196	chr4:105419196:A:G	8.976e-10	-1.42948	-1.27104
105419261	chr4:105419261:C:T	6.93957e-10	-1.7573	-1.20053
105419366	chr4:105419366:T:C	4.20006e-09	-1.98419e-10	-1.15739
105419377	chr4:105419377:A:T	7.50958e-08	1.72627	-2.95295e-10
105419594	chr4:105419594:T:C	3.85915e-09	-1.98419e-10	-1.24205
105419757	chr4:105419757:AAT:A	3.94138e-08	-1.98419e-10	1.08162
105419758	chr4:105419758:AT:A	3.90902e-09	-1.98419e-10	-1.22921
105419874	chr4:105419874:A:G	4.18206e-09	-1.98419e-10	-1.16169
105420106	chr4:105420106:G:A	5.86651e-09	-1.98419e-10	-0.823233
105420373	chr4:105420373:T:C	8.21953e-10	-1.52236	-1.2662
105420471	chr4:105420471:A:G	4.05193e-09	-0.00426322	-1.18904
105420658	chr4:105420658:TCAATTTATACACAG:T	1.67694e-08	0.374459	-0.147399
105420886	chr4:105420886:A:T	9.71132e-08	1.98338	-2.95295e-10
105421079	chr4:105421079:G:A	8.30303e-09	-1.98419e-10	-0.475872
105421744	chr4:105421744:C:A	5.04919e-09	-1.98419e-10	-0.973265
105421864	chr4:105421864:G:A	3.75901e-09	-1.98419e-10	-1.26834
105421962	chr4:105421962:A:G	9.109e-10	-1.41243	-1.27338
105422036	chr4:105422036:GC:G	2.26454e-08	0.337217	0.190248
105422272	chr4:105422272:T:C	3.73667e-09	-1.98419e-10	-1.2743
105422441	chr4:105422441:C:T	7.04732e-10	-1.66896	-1.27347
105422489	chr4:105422489:T:TA	7.48875e-10	-1.82508	-1.0566
105422491	chr4:105422491:C:T	4.01302e-09	-1.98419e-10	-1.20295
105422768	chr4:105422768:G:A	5.45861e-09	-1.98419e-10	-0.895299
105423063	chr4:105423063:G:A	1.95066e-09	-1.83	-0.0943245
105423079	chr4:105423079:A:G	4.19016e-09	-1.98419e-10	-1.15975
105423416	chr4:105423416:G:A	6.64476e-10	-1.72809	-1.27316
105423504	chr4:105423504:T:C	7.3438e-08	1.70395	-2.95295e-10
105423655	chr4:105423655:T:C	3.95518e-09	-1.98419e-10	-1.21747
105423968	chr4:105423968:A:G	1.14043e-09	-1.18853	-1.27256
105424481	chr4:105424481:G:A	9.47146e-08	1.95838	-2.95295e-10
105424486	chr4:105424486:TTTAGAG:T	5.8204e-09	-1.98419e-10	-0.831125
105424683	chr4:105424683:C:T	1.03303e-09	-1.31629	-1.24371
105424753	chr4:105424753:T:C	6.08107e-09	-1.98419e-10	-0.787313
105425339	chr4:105425339:G:A	5.36216e-09	-1.98419e-10	-0.913126
105425377	chr4:105425377:A:T	5.05963e-09	-1.98419e-10	-0.971199
105425415	chr4:105425415:T:C	3.77293e-09	-1.98419e-10	-1.26464
105425765	chr4:105425765:CA:C	5.49103e-09	-1.98419e-10	-0.889376
105425999	chr4:105425999:G:A	8.05369e-10	-1.5351	-1.27385
105426006	chr4:105426006:A:G	5.00476e-09	-1.98419e-10	-0.982103
105426156	chr4:105426156:T:C	5.81885e-09	-1.98419e-10	-0.83139
105426184	chr4:105426184:A:G	3.90677e-09	-1.98419e-10	-1.22978
105426243	chr4:105426243:C:T	5.8204e-09	-1.98419e-10	-0.831125
105426244	chr4:105426244:G:A	7.87644e-10	-1.73797	-1.09324
105426268	chr4:105426268:T:C	8.61219e-10	-1.48565	-1.25625
105426321	chr4:105426321:T:C	3.7871e-09	-1.98419e-10	-1.26089
105426586	chr4:105426586:C:T	8.19046e-08	1.81306	-2.95295e-10
105426628	chr4:105426628:G:A	3.88975e-09	-1.98419e-10	-1.23415
105426716	chr4:105426716:G:A	6.91035e-10	-1.68819	-1.27387
105426847	chr4:105426847:A:G	4.77197e-09	-1.98419e-10	-1.02973
105426952	chr4:105426952:G:A	9.54147e-08	1.96574	-2.95295e-10
105427690	chr4:105427690:A:G	8.80644e-10	-1.44535	-1.27424
105427698	chr4:105427698:G:A	7.04959e-08	1.66306	-2.95295e-10
105427704	chr4:105427704:A:G	3.7872e-09	-1.98419e-10	-1.26087
105427967	chr4:105427967:C:T	3.7592e-09	-1.98419e-10	-1.26829
105428236	chr4:105428236:T:C	8.70659e-08	1.87417	-2.95295e-10
105428728	chr4:105428728:T:C	1.71159e-07	1.89603	0.654066
105428872	chr4:105428872:A:T	8.73496e-08	1.87743	-2.95295e-10
105429344	chr4:105429344:C:T	1.02181e-09	-1.33356	-1.23736
105429811	chr4:105429811:C:T	3.03112e-08	1.06194	-0.242918
105430218	chr4:105430218:C:T	1.0113e-09	-1.34326	-1.23799
105430404	chr4:105430404:T:C	3.80551e-09	-1.98419e-10	-1.25604
105430414	chr4:105430414:G:A	1.54604e-09	-1.83195	-0.324851
105430452	chr4:105430452:A:G	4.16932e-09	-1.98419e-10	-1.16474
105430494	chr4:105430494:A:G	8.42834e-10	-1.69289	-1.07059
105430948	chr4:105430948:G:A	9.72855e-10	-1.36468	-1.25533
105431155	chr4:105431155:T:C	5.51893e-09	-1.98419e-10	-0.884308
105431201	chr4:105431201:T:C	7.1158e-10	-1.73745	-1.19531
105431237	chr4:105431237:A:G	3.89022e-09	-1.98419e-10	-1.23403
105431293	chr4:105431293:A:G	3.7872e-09	-1.98419e-10	-1.26087
105431365	chr4:105431365:C:T	3.73665e-09	-1.98419e-10	-1.2743
105431781	chr4:105431781:A:G	9.55195e-09	-1.98419e-10	-0.335747
105432276	chr4:105432276:A:T	2.55525e-09	-0.388799	-1.26554
105432627	chr4:105432627:A:G	9.34707e-10	-1.38948	-1.27053
105433539	chr4:105433539:T:A	5.73603e-08	1.23066	0.226202
105433614	chr4:105433614:G:T	5.52341e-09	-1.98419e-10	-0.883498
105433629	chr4:105433629:G:A	2.05962e-08	0.371294	0.0613184
105434167	chr4:105434167:G:A	5.74572e-09	-1.98419e-10	-0.844038
105434789	chr4:105434789:C:T	3.73674e-09	-1.98419e-10	-1.27428
105434987	chr4:105434987:A:G	6.05511e-09	-1.98419e-10	-0.79159
105435015	chr4:105435015:T:C	4.55926e-09	-1.98419e-10	-1.07533
105435238	chr4:105435238:T:C	8.55124e-10	-1.69213	-1.05687
105435308	chr4:105435308:T:A	7.10894e-10	-1.66732	-1.2664
105435437	chr4:105435437:C:T	2.51724e-08	0.556476	0.0767804
105435472	chr4:105435472:C:T	1.16107e-09	-1.39843	-1.04473
105435530	chr4:105435530:A:C	9.64965e-10	-1.35846	-1.2697
105435604	chr4:105435604:C:A	2.50077e-09	-0.48106	-1.19483
105435655	chr4:105435655:T:C	5.22148e-09	-1.98419e-10	-0.939712
105435768	chr4:105435768:A:G	3.74884e-09	-1.98419e-10	-1.27105
105435780	chr4:105435780:C:T	1.68249e-08	-1.98419e-10	0.230367
105436040	chr4:105436040:T:C	4.24553e-09	-1.98419e-10	-1.14663
105436242	chr4:105436242:A:C	3.79221e-09	-1.98419e-10	-1.25954
105436281	chr4:105436281:T:C	3.9576e-09	-1.98419e-10	-1.21686
105436362	chr4:105436362:A:G	3.75141e-09	-1.98419e-10	-1.27036
105436381	chr4:105436381:C:T	3.75968e-09	-1.98419e-10	-1.26816
105436389	chr4:105436389:G:A	3.8635e-09	-1.98419e-10	-1.24092
105436523	chr4:105436523:CA:C	2.27083e-08	0.450322	0.0799142
105436578	chr4:105436578:G:A	2.3232e-09	-1.74955	-2.95295e-10
105436648	chr4:105436648:C:T	8.44705e-10	-1.60361	-1.15765
105436862	chr4:105436862:A:C	3.88447e-09	-1.98419e-10	-1.23551
105436871	chr4:105436871:T:C	9.86868e-10	-1.333	-1.27272
105437123	chr4:105437123:C:T	4.87158e-09	-0.258379	-0.750694
105437238	chr4:105437238:A:G	6.04718e-09	-1.98419e-10	-0.7929
105437261	chr4:105437261:A:AG	1.02431e-09	-1.52092	-1.04756
105437337	chr4:105437337:C:T	7.10312e-10	-1.66825	-1.26629
105437358	chr4:105437358:G:A	3.76008e-09	-1.98419e-10	-1.26805
105437532	chr4:105437532:C:T	3.75944e-09	-1.98419e-10	-1.26822
105438001	chr4:105438001:C:T	2.15592e-09	-1.82427	-2.95295e-10
105438071	chr4:105438071:A:T	3.85877e-09	-1.98419e-10	-1.24215
105438235	chr4:105438235:C:T	3.74503e-09	-1.98419e-10	-1.27206
105438236	chr4:105438236:A:G	1.0243e-09	-1.29712	-1.27136
105438285	chr4:105438285:G:A	3.91653e-09	-1.98419e-10	-1.22729
105438388	chr4:105438388:T:C	9.72466e-09	-1.98419e-10	-0.317828
105438470	chr4:105438470:T:C	1.00366e-09	-1.31481	-1.27403
105438557	chr4:105438557:C:T	3.76571e-09	-1.98419e-10	-1.26656
105438828	chr4:105438828:G:A	6.82213e-10	-1.70734	-1.26756
105439002	chr4:105439002:C:T	4.03469e-09	-1.98419e-10	-1.19756
105439629	chr4:105439629:G:GTAATAA	5.74323e-09	-1.98419e-10	-0.844472
105439788	chr4:105439788:A:C	7.20661e-10	-1.65689	-1.26319
105439984	chr4:105439984:T:C	4.48647e-09	-1.98419e-10	-1.09143
105440077	chr4:105440077:A:G	6.10768e-09	-1.98419e-10	-0.782946
105440553	chr4:105440553:G:A	5.67694e-09	-1.98419e-10	-0.85608
105440583	chr4:105440583:T:C	5.70147e-09	-1.98419e-10	-0.851769
105440777	chr4:105440777:T:C	3.80787e-09	-1.98419e-10	-1.25542
105440854	chr4:105440854:A:G	8.40797e-10	-1.50548	-1.26042
105441164	chr4:105441164:C:T	8.33829e-10	-1.5788	-1.19542
105441377	chr4:105441377:T:TA	5.56737e-09	-0.87557	-2.95295e-10
105441745	chr4:105441745:T:C	6.0279e-09	-1.98419e-10	-0.796094
105441788	chr4:105441788:C:T	3.73659e-09	-1.98419e-10	-1.27432
105442138	chr4:105442138:G:A	2.28453e-08	-1.98419e-10	0.536254
105442342	chr4:105442342:T:A	5.71648e-09	-1.98419e-10	-0.84914
105442462	chr4:105442462:A:T	7.61946e-10	-1.68512	-1.17925
105442961	chr4:105442961:T:A	6.61863e-10	-1.75495	-1.25024
105442972	chr4:105442972:A:G	6.56223e-10	-1.76109	-1.25265
105443474	chr4:105443474:G:A	5.6232e-09	-1.98419e-10	-0.865592
105444004	chr4:105444004:C:A	4.76354e-09	-1.98419e-10	-1.0315
105444163	chr4:105444163:C:T	9.1558e-06	6.52965	-2.95295e-10
105444183	chr4:105444183:G:A	5.79474e-09	-1.98419e-10	-0.835542
105444432	chr4:105444432:A:G	1.84367e-08	0.604091	-0.282241
105444524	chr4:105444524:T:C	5.11239e-09	-1.98419e-10	-0.960825
105444588	chr4:105444588:C:T	1.39805e-09	-1.79964	-0.457774
105444656	chr4:105444656:C:T	1.142e-08	-1.98419e-10	-0.157126
105444819	chr4:105444819:C:T	1.00195e-08	-1.98419e-10	-0.287962
105445052	chr4:105445052:T:C	7.072e-10	-1.68563	-1.2533
105445178	chr4:105445178:T:C	3.76613e-09	-1.98419e-10	-1.26645
105445263	chr4:105445263:C:T	2.02397e-08	0.701737	-0.286583
105445412	chr4:105445412:C:T	1.15445e-08	-1.98419e-10	-0.146288
105445495	chr4:105445495:A:T	6.17595e-09	-1.98419e-10	-0.77183
105445530	chr4:105445530:C:T	1.9281e-08	0.659223	-0.292598
105445894	chr4:105445894:A:T	3.76703e-09	-1.98419e-10	-1.2662
105445922	chr4:105445922:A:AATAAT	4.50505e-08	1.57658	-0.361286
105446027	chr4:105446027:A:G	4.18624e-09	-1.98419e-10	-1.16069
105446204	chr4:105446204:T:G	6.05362e-09	-1.98419e-10	-0.791836
105446378	chr4:105446378:G:C	9.08637e-08	1.91687	-2.95295e-10
105446539	chr4:105446539:T:C	6.07423e-09	-1.98419e-10	-0.788437
105446640	chr4:105446640:G:T	6.15238e-09	-1.98419e-10	-0.775653
105446865	chr4:105446865:A:G	2.04741e-08	-1.98419e-10	0.426669
105447136	chr4:105447136:C:A	4.11384e-09	-1.98419e-10	-1.17814
105447151	chr4:105447151:A:G	1.94882e-09	-0.655552	-1.26972
105447362	chr4:105447362:G:T	6.20547e-09	-1.98419e-10	-0.767062
105447468	chr4:105447468:C:T	5.85951e-09	-1.98419e-10	-0.824427
105447528	chr4:105447528:G:A	9.88854e-09	-1.98419e-10	-0.301116
105447973	chr4:105447973:T:C	1.6269e-09	-1.80712	-0.2987
105447993	chr4:105447993:G:A	6.02298e-09	-1.98419e-10	-0.796911
105448128	chr4:105448128:T:C	2.0982e-08	0.703768	-0.252594
105448293	chr4:105448293:C:T	3.86706e-09	-1.98419e-10	-1.24
105448552	chr4:105448552:T:C	3.74232e-09	-1.98419e-10	-1.27279
105448578	chr4:105448578:A:T	5.93906e-09	-1.98419e-10	-0.810941
105449659	chr4:105449659:A:T	6.99175e-09	0.543586	-1.19135
105449717	chr4:105449717:A:G	6.11203e-09	-1.98419e-10	-0.782235
105450204	chr4:105450204:A:G	1.89639e-08	0.465582	-0.11554
105450399	chr4:105450399:C:T	1.52581e-08	0.13219	0.000428047
105450436	chr4:105450436:G:C	4.86808e-09	-1.98419e-10	-1.00979
105450495	chr4:105450495:G:GC	7.9691e-08	1.78566	-2.95295e-10
105450525	chr4:105450525:C:T	6.40826e-09	-1.98419e-10	-0.734906
105450799	chr4:105450799:G:A	4.78798e-09	-1.98419e-10	-1.02638
105450850	chr4:105450850:G:A	3.98085e-08	1.8795	-0.787916
105451305	chr4:105451305:G:C	1.75075e-08	0.425983	-0.155848
105451431	chr4:105451431:G:A	7.02273e-09	0.505973	-1.14931
105451679	chr4:105451679:C:G	6.01712e-09	-1.98419e-10	-0.797883
105451683	chr4:105451683:T:A	6.60883e-10	-1.83635	-1.17032
105451703	chr4:105451703:A:G	1.66964e-08	0.4091	-0.186399
105451850	chr4:105451850:C:T	3.74118e-09	-1.98419e-10	-1.27309
105452052	chr4:105452052:T:A	6.09354e-09	-1.98419e-10	-0.785264
105452165	chr4:105452165:A:C	5.34603e-09	-1.98419e-10	-0.916138
105452192	chr4:105452192:A:G	5.99366e-09	-1.98419e-10	-0.801791
105452404	chr4:105452404:C:T	6.01773e-09	-1.98419e-10	-0.797782
105452746	chr4:105452746:A:T	4.79123e-08	2.05212	-0.775239
105452757	chr4:105452757:G:C	8.9362e-08	1.9002	-2.95295e-10
105452909	chr4:105452909:CATTTAGAATATATAT:C	5.76637e-09	0.346593	-1.18704
105452952	chr4:105452952:G:A	1.9087e-08	0.466475	-0.10996
105453134	chr4:105453134:T:C	4.1339e-08	1.12931	-2.95295e-10
105453159	chr4:105453159:A:G	1.60764e-08	0.380334	-0.195477
105453420	chr4:105453420:A:AC	6.12734e-09	-1.98419e-10	-0.779732
105453795	chr4:105453795:G:A	4.38976e-09	-1.98419e-10	-1.11322
105454089	chr4:105454089:A:G	4.0712e-09	-1.98419e-10	-1.18856
105454416	chr4:105454416:T:C	2.16428e-08	0.457986	0.0241952
105454425	chr4:105454425:G:C	3.74014e-09	-1.98419e-10	-1.27337
105454735	chr4:105454735:G:A	6.75187e-09	0.495959	-1.17863
105454738	chr4:105454738:T:C	6.43613e-09	-1.98419e-10	-0.730566
105454914	chr4:105454914:C:T	3.74118e-09	-1.98419e-10	-1.27309
105454958	chr4:105454958:G:A	3.74118e-09	-1.98419e-10	-1.27309
105455224	chr4:105455224:A:G	2.20915e-08	0.590886	-0.0881854
105455231	chr4:105455231:AG:A	3.95448e-09	-1.98419e-10	-1.21764
105455560	chr4:105455560:A:G	2.20111e-08	0.560272	-0.0612185
105455811	chr4:105455811:C:T	6.09684e-09	-1.98419e-10	-0.784722
105456074	chr4:105456074:G:C	2.63024e-09	-1.78264	0.157218
105456376	chr4:105456376:G:A	2.12601e-09	-1.83824	-2.95295e-10
105456497	chr4:105456497:T:C	2.16056e-09	-1.82213	-2.95295e-10
105456828	chr4:105456828:T:A	4.35882e-09	-1.98419e-10	-1.12029
105456870	chr4:105456870:C:T	5.80302e-09	-1.98419e-10	-0.834114
105457127	chr4:105457127:T:C	7.20004e-10	-1.64689	-1.2741
105457129	chr4:105457129:A:C	3.74181e-09	-1.98419e-10	-1.27292
105457185	chr4:105457185:C:T	3.74532e-09	-1.98419e-10	-1.27199
105457362	chr4:105457362:A:T	2.30422e-08	-1.98419e-10	0.544834
105457466	chr4:105457466:T:A	3.75266e-09	-1.98419e-10	-1.27003
105458008	chr4:105458008:C:A	6.31792e-09	-1.98419e-10	-0.749103
105458061	chr4:105458061:C:T	2.64951e-08	0.64659	0.0378767
105458095	chr4:105458095:A:G	3.74118e-09	-1.98419e-10	-1.27309
105458143	chr4:105458143:TAAAA:T	6.54857e-09	-0.382205	-0.331041
105458287	chr4:105458287:G:C	3.79965e-09	-1.98419e-10	-1.25758
105458455	chr4:105458455:C:T	6.25999e-09	-1.98419e-10	-0.758314
105458683	chr4:105458683:G:A	5.74867e-09	-1.98419e-10	-0.843525
105458763	chr4:105458763:G:A	4.346e-08	1.95451	-0.775158
105458934	chr4:105458934:C:T	3.84079e-09	-1.98419e-10	-1.24681
105459181	chr4:105459181:A:G	6.79872e-09	-1.98419e-10	-0.675758
105459203	chr4:105459203:C:T	1.8416e-08	-1.98419e-10	0.320725
105459407	chr4:105459407:T:C	6.74619e-09	-1.98419e-10	-0.683515
105459446	chr4:105459446:A:G	6.56884e-09	-1.98419e-10	-0.710156
105459487	chr4:105459487:C:T	2.30464e-08	0.997407	-0.452389
105460045	chr4:105460045:T:A	6.00984e-09	-1.98419e-10	-0.799095
105460046	chr4:105460046:A:G	6.05173e-09	-1.98419e-10	-0.792149
105460379	chr4:105460379:GTAAA:G	1.16798e-08	0.009268	-0.143899
105460521	chr4:105460521:A:G	6.47152e-08	1.5775	-2.95295e-10
105460588	chr4:105460588:C:CA	1.8061e-09	-1.76743	-0.233889
105460666	chr4:105460666:G:T	6.27435e-09	-1.98419e-10	-0.756023
105460692	chr4:105460692:G:T	3.88845e-09	-1.98419e-10	-1.23448
105460733	chr4:105460733:G:A	4.41259e-09	-1.98419e-10	-1.10803
105460838	chr4:105460838:C:T	1.52519e-08	0.132212	-2.95295e-10
105461026	chr4:105461026:C:T	4.04106e-09	-1.98419e-10	-1.19599
105461111	chr4:105461111:T:C	5.98252e-10	-1.84492	-1.26131
105461180	chr4:105461180:C:T	6.49024e-09	0.506598	-1.22879
105461235	chr4:105461235:C:T	4.03031e-09	-1.98419e-10	-1.19865
105462371	chr4:105462371:A:T	4.0699e-09	-1.98419e-10	-1.18887
105462638	chr4:105462638:T:C	3.74118e-09	-1.98419e-10	-1.27309
105462746	chr4:105462746:G:T	3.74541e-09	-1.98419e-10	-1.27196
105463012	chr4:105463012:G:C	5.26608e-09	-1.98419e-10	-0.931206
105463382	chr4:105463382:A:G	3.86026e-09	-1.98419e-10	-1.24176
105463426	chr4:105463426:G:A	3.7768e-09	-1.98419e-10	-1.26362
105463777	chr4:105463777:A:C	3.6025e-08	1.08805	-0.096329
105464727	chr4:105464727:CTT:C	3.75457e-09	-1.98419e-10	-1.26952
105465140	chr4:105465140:G:A	2.54612e-08	0.820916	-0.176254
105465447	chr4:105465447:C:G	4.19431e-09	-1.98419e-10	-1.15876
105465603	chr4:105465603:T:G	7.78474e-10	-1.59555	-1.24736
105465763	chr4:105465763:T:C	3.98387e-09	-1.98419e-10	-1.21024
105465794	chr4:105465794:G:A	4.07518e-09	-1.98419e-10	-1.18758
105465880	chr4:105465880:T:G	6.2091e-08	2.41356	-0.877451
105465979	chr4:105465979:T:G	6.89816e-08	2.85411	-1.21276
105466047	chr4:105466047:C:T	1.65896e-08	1.01076	-0.794476
105466174	chr4:105466174:A:C	5.00126e-09	0.291275	-1.27408
105466411	chr4:105466411:A:G	3.7874e-09	-1.98419e-10	-1.26081
105466598	chr4:105466598:C:G	2.23071e-09	-1.79017	-2.95295e-10
105466737	chr4:105466737:A:G	5.04917e-09	0.283882	-1.25715
105466947	chr4:105466947:G:A	1.08511e-08	0.994356	-1.20258
105467000	chr4:105467000:T:C	4.28334e-09	-1.98419e-10	-1.13776
105467356	chr4:105467356:A:G	3.98971e-09	-1.98419e-10	-1.20877
105467489	chr4:105467489:T:C	1.20587e-09	-1.24802	-1.15727
105467524	chr4:105467524:TG:T	4.60138e-09	-1.98419e-10	-1.06614
105467545	chr4:105467545:T:G	5.3544e-09	0.345402	-1.25998
105467564	chr4:105467564:T:C	4.13897e-09	-1.98419e-10	-1.17205
105467702	chr4:105467702:G:A	3.84312e-09	-1.98419e-10	-1.24621
105467779	chr4:105467779:CAAG:C	4.35497e-09	-1.98419e-10	-1.12118
105467953	chr4:105467953:G:A	4.67098e-09	-1.98419e-10	-1.05112
105468060	chr4:105468060:A:C	3.84197e-09	-1.98419e-10	-1.24651
105468133	chr4:105468133:C:G	4.24641e-09	-1.98419e-10	-1.14642
105468134	chr4:105468134:T:G	4.24916e-09	-1.98419e-10	-1.14577
105468180	chr4:105468180:G:C	1.13203e-08	1.09235	-1.25825
105468231	chr4:105468231:G:A	1.05098e-08	-0.240184	-2.95295e-10
105468581	chr4:105468581:G:C	5.72606e-09	-1.98419e-10	-0.847466
105468600	chr4:105468600:T:C	3.86417e-09	-1.98419e-10	-1.24075
105468847	chr4:105468847:A:C	4.24745e-09	-1.98419e-10	-1.14617
105469577	chr4:105469577:A:C	3.42165e-07	4.5001	-1.2573
105469756	chr4:105469756:C:T	3.94335e-09	-1.98419e-10	-1.22046
105469804	chr4:105469804:C:T	3.7968e-09	-1.98419e-10	-1.25834
105469864	chr4:105469864:C:T	4.59597e-09	-1.98419e-10	-1.06731
105469867	chr4:105469867:G:A	4.13997e-09	-1.98419e-10	-1.1718
105469921	chr4:105469921:T:C	4.82568e-08	2.20928	-0.925239
105469936	chr4:105469936:A:G	8.11716e-10	-1.69887	-1.10223
105470008	chr4:105470008:G:T	4.2379e-09	-1.98419e-10	-1.14842
105470038	chr4:105470038:A:G	3.92417e-09	-1.98419e-10	-1.22534
105470187	chr4:105470187:G:A	1.23027e-08	-1.98419e-10	-0.0826713
105470208	chr4:105470208:C:T	8.15952e-10	-1.6831	-1.11279
105470229	chr4:105470229:T:C	1.36822e-08	-1.98419e-10	0.0236035
105470603	chr4:105470603:T:C	4.24506e-09	-1.98419e-10	-1.14674
105470625	chr4:105470625:A:G	5.84647e-09	-1.98419e-10	-0.826655
105470663	chr4:105470663:G:A	3.94314e-09	-1.98419e-10	-1.22051
105470711	chr4:105470711:A:G	4.44251e-08	1.20131	-2.95295e-10
105470723	chr4:105470723:A:G	8.1494e-10	-1.68942	-1.10771
105470929	chr4:105470929:C:A	1.17971e-08	1.12409	-1.24873
105471018	chr4:105471018:G:A	1.03698e-08	-1.98419e-10	-0.253593
105471685	chr4:105471685:AC:A	4.3358e-09	-1.98419e-10	-1.12559
105471929	chr4:105471929:T:A	4.82282e-09	-1.98419e-10	-1.01913
105472284	chr4:105472284:C:T	8.19475e-10	-1.83577	-0.955813
105472390	chr4:105472390:A:G	5.4659e-08	2.41349	-1.00487
105472665	chr4:105472665:A:G	3.95171e-09	-1.98419e-10	-1.21834
105472712	chr4:105472712:A:AT	4.24085e-09	-1.98419e-10	-1.14773
105472828	chr4:105472828:C:A	4.24085e-09	-1.98419e-10	-1.14773
105472874	chr4:105472874:G:C	4.6253e-09	0.210613	-1.27157
105473096	chr4:105473096:A:C	4.23784e-09	-1.98419e-10	-1.14844
105473223	chr4:105473223:C:A	9.68827e-09	0.84067	-1.16225
105473616	chr4:105473616:C:T	4.64393e-09	-1.98419e-10	-1.05693
105473633	chr4:105473633:G:A	8.56558e-09	-1.98419e-10	-0.444741
105473635	chr4:105473635:C:T	4.6243e-07	3.544	-2.95295e-10
105473769	chr4:105473769:G:A	1.46565e-08	0.500745	-0.408352
105473840	chr4:105473840:C:T	2.67051e-09	-1.61022	-2.95295e-10
105473987	chr4:105473987:T:C	1.37323e-07	2.32984	-2.95295e-10
105474143	chr4:105474143:C:T	4.64105e-09	-1.98419e-10	-1.05755
105474273	chr4:105474273:A:C	1.4318e-08	-1.98419e-10	0.0690268
105474987	chr4:105474987:A:G	3.97513e-09	0.0351699	-1.24761
105475407	chr4:105475407:A:C	6.19457e-08	2.33397	-0.800206
105475500	chr4:105475500:C:T	7.10705e-10	-1.74889	-1.1851
105475501	chr4:105475501:G:A	1.42574e-07	2.36737	-2.95295e-10
105475694	chr4:105475694:T:A	5.15813e-09	-1.98419e-10	-0.951919
105475706	chr4:105475706:G:A	3.50393e-08	1.98526	-1.02129
105475709	chr4:105475709:G:A	4.27679e-09	-1.98419e-10	-1.13929
105476113	chr4:105476113:T:C	3.57867e-08	2.00602	-1.02094
105476172	chr4:105476172:A:G	4.64798e-09	-1.98419e-10	-1.05606
105476562	chr4:105476562:A:G	1.86698e-07	2.637	-2.95295e-10
105476567	chr4:105476567:G:C	3.54251e-08	1.99425	-1.01933
105476589	chr4:105476589:A:T	1.82227e-07	2.61276	-2.95295e-10
105476707	chr4:105476707:G:A	1.42874e-08	-1.98419e-10	0.0668876
105477067	chr4:105477067:C:G	3.95311e-09	-1.98419e-10	-1.21799
105477623	chr4:105477623:A:G	3.78626e-09	-1.98419e-10	-1.26111
105477717	chr4:105477717:T:C	4.64698e-09	-1.98419e-10	-1.05628
105478174	chr4:105478174:A:G	3.53328e-08	2.03373	-1.06141
105478511	chr4:105478511:C:T	1.75874e-08	-1.98419e-10	0.274688
105478736	chr4:105478736:G:A	6.85645e-10	-1.84266	-1.12723
105479044	chr4:105479044:G:C	3.41189e-08	1.95612	-1.01877
105479499	chr4:105479499:G:C	3.55591e-08	2.01053	-1.03182
105479823	chr4:105479823:G:A	1.12195e-07	2.12775	-2.95295e-10
105479925	chr4:105479925:A:C	3.78681e-09	-1.98419e-10	-1.26097
105480004	chr4:105480004:A:G	3.86646e-09	-1.98419e-10	-1.24015
105480932	chr4:105480932:G:A	1.1144e-08	0.987696	-1.16929
105482039	chr4:105482039:G:A	3.48034e-06	5.56239	-2.95295e-10
105482564	chr4:105482564:A:T	9.7005e-08	1.98227	-2.95295e-10
105482631	chr4:105482631:C:T	3.74215e-09	-1.98419e-10	-1.27283
105482645	chr4:105482645:G:A	1.43117e-07	2.37117	-2.95295e-10
105482687	chr4:105482687:C:T	5.77919e-09	-1.98419e-10	-0.83823
105483466	chr4:105483466:A:G	4.27311e-09	0.117778	-1.25793
105483830	chr4:105483830:C:T	8.74582e-07	5.41914	-1.23789
105483900	chr4:105483900:C:T	4.41826e-09	-1.98419e-10	-1.10675
105483942	chr4:105483942:T:C	3.69411e-08	2.04294	-1.0261
105484251	chr4:105484251:C:T	1.57604e-08	-1.98419e-10	0.165011
105484252	chr4:105484252:G:A	3.86034e-08	2.09547	-1.03462
105484318	chr4:105484318:A:G	4.93974e-08	2.08093	-0.773523
105484389	chr4:105484389:G:A	4.19774e-09	-0.0871098	-1.07084
105484574	chr4:105484574:T:C	1.00334e-08	0.902759	-1.18933
105484579	chr4:105484579:C:T	9.53314e-09	0.809714	-1.14743
105484926	chr4:105484926:A:C	1.28322e-07	3.51655	-1.2545
105485030	chr4:105485030:C:T	5.1052e-09	-1.98419e-10	-0.962234
105485099	chr4:105485099:C:T	4.08338e-09	-0.118328	-1.06724
105485160	chr4:105485160:T:C	3.77879e-09	-1.98419e-10	-1.26309
105485371	chr4:105485371:C:T	1.43101e-07	2.37106	-2.95295e-10
105485999	chr4:105485999:T:C	2.15854e-09	-1.82306	-2.95295e-10
105486003	chr4:105486003:A:G	4.64979e-09	-1.98419e-10	-1.05567
105486299	chr4:105486299:A:G	3.7614e-09	-1.98419e-10	-1.2677
105486357	chr4:105486357:TA:T	6.04066e-09	-1.98419e-10	-0.79398
105486535	chr4:105486535:C:A	1.36937e-08	-1.98419e-10	0.0244464
105486993	chr4:105486993:G:A	1.45962e-08	-1.98419e-10	0.088266
105487279	chr4:105487279:C:T	2.93989e-08	1.8191	-1.03063
105487322	chr4:105487322:G:T	6.44469e-10	-1.75763	-1.2742
105487521	chr4:105487521:G:A	6.43993e-10	-1.75824	-1.27432
105487539	chr4:105487539:A:T	9.55193e-09	0.705983	-1.04173
105487552	chr4:105487552:T:A	6.38557e-10	-1.76682	-1.27422
105487613	chr4:105487613:T:C	6.74643e-09	-1.98419e-10	-0.68348
105487681	chr4:105487681:A:G	5.68973e-09	-0.853829	-2.95295e-10
105487769	chr4:105487769:T:C	6.43935e-10	-1.75834	-1.27431
105487789	chr4:105487789:G:A	9.71125e-09	0.71014	-1.02935
105487903	chr4:105487903:C:T	4.5683e-09	-1.98419e-10	-1.07335
105487979	chr4:105487979:T:C	4.43036e-09	-0.0129096	-1.0911
105488005	chr4:105488005:GT:G	6.47574e-10	-1.7533	-1.27371
105488107	chr4:105488107:A:G	1.70929e-07	3.67291	-1.12415
105488122	chr4:105488122:T:C	6.44362e-10	-1.75837	-1.27362
105488187	chr4:105488187:A:T	2.33319e-09	-1.74525	-2.95295e-10
105488255	chr4:105488255:A:T	6.49582e-10	-1.74974	-1.27418
105488280	chr4:105488280:T:G	6.49459e-10	-1.7499	-1.27421
105488330	chr4:105488330:C:T	6.68079e-10	-1.72186	-1.27398
105488882	chr4:105488882:T:G	6.52878e-10	-1.74483	-1.27403
105488990	chr4:105488990:T:C	4.31047e-09	-0.049617	-1.08183
105489095	chr4:105489095:G:A	6.45856e-10	-1.75542	-1.27425
105489150	chr4:105489150:C:G	6.47445e-10	-1.75325	-1.27396
105489698	chr4:105489698:G:T	7.04877e-10	-1.82288	-1.11935
105489861	chr4:105489861:G:T	3.04042e-08	1.83753	-1.01544
105490087	chr4:105490087:T:G	4.74758e-09	0.0467134	-1.08157
105490627	chr4:105490627:G:A	5.99666e-09	-1.98419e-10	-0.801291
105490770	chr4:105490770:C:T	5.9903e-09	-1.98419e-10	-0.802351
105491253	chr4:105491253:C:T	9.38573e-09	0.836612	-1.18991
105491317	chr4:105491317:T:C	1.29667e-07	2.27248	-2.95295e-10
105491372	chr4:105491372:A:C	4.6567e-09	0.0196656	-1.07385
105491534	chr4:105491534:G:A	4.052e-08	2.36436	-1.25506
105491722	chr4:105491722:G:A	4.2556e-09	-1.98419e-10	-1.14426
105492318	chr4:105492318:C:T	1.15808e-08	0.242422	-0.385568
105492543	chr4:105492543:A:C	4.408e-09	-0.00684651	-1.10223
105492556	chr4:105492556:C:T	1.31924e-07	2.28974	-2.95295e-10
105492795	chr4:105492795:T:G	3.75111e-09	-1.98419e-10	-1.27044
105492884	chr4:105492884:C:T	4.35488e-09	-0.038665	-1.08253
105493348	chr4:105493348:T:C	4.12417e-09	-1.98419e-10	-1.17563
105493813	chr4:105493813:C:T	8.06479e-07	5.35582	-1.25564
105493876	chr4:105493876:T:C	3.78215e-09	-1.98419e-10	-1.2622
105493937	chr4:105493937:C:T	1.61385e-09	-0.909711	-1.20416
105494306	chr4:105494306:G:A	3.77648e-09	-1.98419e-10	-1.2637
105494374	chr4:105494374:T:C	5.98948e-09	-1.98419e-10	-0.802488
105494403	chr4:105494403:A:C	9.69386e-09	0.904464	-1.22546
105494519	chr4:105494519:C:T	4.76722e-09	0.027078	-1.05781
105494562	chr4:105494562:T:C	6.947e-10	-1.73365	-1.22312
105494749	chr4:105494749:T:C	2.27915e-08	1.77962	-1.24572
105494786	chr4:105494786:G:A	6.59804e-10	-1.77627	-1.23203
105495220	chr4:105495220:G:A	4.88209e-09	0.0694655	-1.07638
105495431	chr4:105495431:A:C	4.63198e-09	0.0307599	-1.09027
105495592	chr4:105495592:G:A	9.73549e-09	-1.98419e-10	-0.316715
105495628	chr4:105495628:T:C	2.6513e-08	1.93762	-1.25248
105496264	chr4:105496264:C:T	1.90545e-07	3.84021	-1.18282
105496297	chr4:105496297:A:C	1.71696e-07	2.55323	-2.95295e-10
105496645	chr4:105496645:T:C	3.76622e-09	-1.98419e-10	-1.26642
105496699	chr4:105496699:T:C	6.00705e-10	-1.84495	-1.25719
105496710	chr4:105496710:T:A	4.56342e-09	-1.98419e-10	-1.07442
105496835	chr4:105496835:T:C	5.38315e-09	-1.98419e-10	-0.909219
105497078	chr4:105497078:C:T	3.92775e-09	-1.98419e-10	-1.22443
105497103	chr4:105497103:G:T	1.43571e-07	2.37433	-2.95295e-10
105497229	chr4:105497229:C:T	1.81881e-08	1.44366	-1.13538
105497367	chr4:105497367:A:G	5.98948e-09	-1.98419e-10	-0.802488
105497465	chr4:105497465:C:G	3.74865e-09	-1.98419e-10	-1.2711
105497611	chr4:105497611:A:T	2.33199e-08	1.80418	-1.24736
105497613	chr4:105497613:G:A	4.54383e-09	0.00603542	-1.08476
105497657	chr4:105497657:G:A	2.16505e-08	1.73726	-1.25472
105497677	chr4:105497677:G:C	2.64459e-08	1.93414	-1.25153
105497781	chr4:105497781:T:A	6.62675e-10	-1.76678	-1.23718
105497891	chr4:105497891:G:C	2.455e-08	1.84975	-1.24153
105498347	chr4:105498347:A:G	4.36075e-09	-1.98419e-10	-1.11985
105498361	chr4:105498361:C:T	9.86456e-09	0.937921	-1.24147
105498378	chr4:105498378:T:C	2.62248e-07	4.22833	-1.25153
105498423	chr4:105498423:A:G	4.61693e-09	0.0341262	-1.09689
105498543	chr4:105498543:T:G	2.52946e-08	1.87836	-1.24026
105498963	chr4:105498963:C:T	2.28214e-07	4.08764	-1.24985
105499502	chr4:105499502:A:G	4.38869e-09	-1.98419e-10	-1.11346
105499585	chr4:105499585:A:G	4.48871e-09	-1.98419e-10	-1.09093
105500046	chr4:105500046:A:G	4.26853e-09	-1.98419e-10	-1.14122
105500397	chr4:105500397:G:T	4.98227e-09	-1.98419e-10	-0.986607
105500618	chr4:105500618:T:C	4.35042e-09	-0.0364121	-1.08581
105501134	chr4:105501134:G:A	8.79113e-09	0.780657	-1.19941
105501379	chr4:105501379:G:A	4.34867e-09	-0.0264348	-1.09619
105501504	chr4:105501504:A:G	2.14954e-08	1.57715	-1.1018
105501537	chr4:105501537:T:C	6.78665e-10	-1.74373	-1.23639
105501601	chr4:105501601:T:C	3.92953e-09	-1.98419e-10	-1.22397
105501694	chr4:105501694:C:G	4.34688e-09	-1.98419e-10	-1.12303
105501883	chr4:105501883:A:G	3.79841e-09	-1.98419e-10	-1.25791
105502112	chr4:105502112:T:C	4.85211e-09	-1.98419e-10	-1.01308
105502423	chr4:105502423:C:T	4.76418e-09	-1.98419e-10	-1.03137
105503388	chr4:105503388:TG:T	9.48344e-07	5.51789	-1.25566
105503389	chr4:105503389:G:T	2.11203e-09	-1.53792	-0.306922
105504149	chr4:105504149:C:T	4.19438e-09	-1.98419e-10	-1.15875
105504666	chr4:105504666:A:G	4.50542e-09	-0.0164157	-1.0708
105504673	chr4:105504673:AG:A	4.53509e-09	-1.98419e-10	-1.08065
105505561	chr4:105505561:C:A	2.1103e-07	3.92457	-1.16506
105505588	chr4:105505588:T:A	3.73815e-09	-1.98419e-10	-1.2739
105505947	chr4:105505947:G:A	5.09368e-09	0.0692981	-1.03379
105506813	chr4:105506813:A:T	3.74783e-09	-1.98419e-10	-1.27132
105507297	chr4:105507297:A:G	4.46142e-09	-0.0224475	-1.07458
105507378	chr4:105507378:C:A	2.42675e-09	-1.70594	-2.95295e-10
105507453	chr4:105507453:A:G	5.87139e-09	-1.98419e-10	-0.822401
105507500	chr4:105507500:T:G	2.18147e-09	-1.81249	-2.95295e-10
105507653	chr4:105507653:C:T	4.64384e-09	-1.98419e-10	-1.05695
105507913	chr4:105507913:T:C	3.93223e-08	1.0793	-2.95295e-10
105509709	chr4:105509709:A:G	4.20987e-09	-1.98419e-10	-1.15506
105510139	chr4:105510139:T:A	7.47563e-10	-1.65287	-1.23056
105510833	chr4:105510833:C:T	3.77455e-09	-1.98419e-10	-1.26421
105511005	chr4:105511005:G:C	4.0369e-09	-1.98419e-10	-1.19701
105511226	chr4:105511226:TATTC:T	2.10777e-08	1.19615	-0.740422
105511363	chr4:105511363:T:C	3.75678e-09	-1.98419e-10	-1.26893
105511420	chr4:105511420:G:A	1.15556e-09	-1.1737	-1.2742
105511546	chr4:105511546:G:T	2.28566e-09	-0.493024	-1.27282
105512219	chr4:105512219:T:A	1.74182e-09	-0.769039	-1.26852
105512657	chr4:105512657:T:C	1.02673e-09	-1.30129	-1.26482
105512668	chr4:105512668:C:T	1.20444e-09	-1.13216	-1.27432
105512740	chr4:105512740:G:T	2.25053e-09	-0.50753	-1.2738
105512750	chr4:105512750:A:G	1.15763e-09	-1.17263	-1.27349
105512815	chr4:105512815:A:T	3.74011e-09	-1.98419e-10	-1.27338
105512835	chr4:105512835:T:C	3.88539e-09	-1.98419e-10	-1.23527
105512883	chr4:105512883:C:T	2.26959e-09	-0.498742	-1.27415
105513215	chr4:105513215:T:C	3.74126e-09	-1.98419e-10	-1.27307
105513414	chr4:105513414:G:A	2.05277e-08	-1.98419e-10	0.429281
105513495	chr4:105513495:G:A	3.75803e-09	-0.304574	-0.964024
105513541	chr4:105513541:A:G	1.20433e-09	-1.13549	-1.27108
105513938	chr4:105513938:T:G	1.13359e-09	-1.19373	-1.27338
105514333	chr4:105514333:C:T	1.0687e-09	-1.25192	-1.27414
105514711	chr4:105514711:C:T	7.14053e-10	-1.65684	-1.27245
105514738	chr4:105514738:G:A	3.77053e-09	-1.98419e-10	-1.26528
105515544	chr4:105515544:G:A	3.77872e-09	-1.98419e-10	-1.26311
105515858	chr4:105515858:C:T	1.14475e-09	-1.18334	-1.27397
105516221	chr4:105516221:G:A	7.35684e-10	-1.63983	-1.25961
105516422	chr4:105516422:A:G	8.71329e-10	-1.83491	-0.895316
105516476	chr4:105516476:TGTGTGTGA:T	6.8844e-09	-1.98419e-10	-0.663235
105516584	chr4:105516584:C:A	4.12186e-09	-0.0124016	-1.16379
105516640	chr4:105516640:TTTTTAG:T	3.86119e-09	-1.98419e-10	-1.24152
105516649	chr4:105516649:G:GCC	3.89762e-09	-1.98419e-10	-1.23213
105516650	chr4:105516650:AGATGAGGTTT:A	3.86193e-09	-1.98419e-10	-1.24132
105516826	chr4:105516826:T:A	1.10272e-09	-1.22039	-1.27432
105516879	chr4:105516879:C:G	2.26936e-09	-1.77299	-2.95295e-10
105517038	chr4:105517038:T:C	6.68531e-10	-1.72284	-1.27233
105517064	chr4:105517064:TG:T	3.76075e-09	-1.98419e-10	-1.26787
105517283	chr4:105517283:A:G	1.17809e-09	-1.16522	-1.26338
105517306	chr4:105517306:T:C	1.13681e-09	-1.19051	-1.27376
105517342	chr4:105517342:T:C	1.14408e-09	-1.18856	-1.26934
105517371	chr4:105517371:C:T	2.25251e-08	0.522139	-2.95295e-10
105517452	chr4:105517452:C:T	3.76373e-09	-1.98419e-10	-1.26708
105517547	chr4:105517547:G:A	2.78392e-09	-0.294367	-1.27426
105518093	chr4:105518093:A:G	3.9323e-09	-1.98419e-10	-1.22327
105518158	chr4:105518158:G:T	1.13317e-09	-1.19355	-1.27392
105518334	chr4:105518334:T:C	3.04534e-08	0.823706	-2.95295e-10
105518750	chr4:105518750:T:A	1.27035e-09	-1.07889	-1.27431
105519896	chr4:105519896:C:T	3.73676e-09	-1.98419e-10	-1.27427
105520015	chr4:105520015:C:T	2.43596e-08	0.600435	-2.95295e-10
105520059	chr4:105520059:C:A	1.97688e-08	0.391614	-2.95295e-10
105520228	chr4:105520228:A:T	1.12143e-09	-1.20738	-1.27051
105520755	chr4:105520755:G:T	3.93969e-09	-1.98419e-10	-1.22139
105521044	chr4:105521044:C:A	7.8062e-10	-1.8083	-1.03186
105521174	chr4:105521174:T:C	3.73737e-09	-1.98419e-10	-1.27411
105521361	chr4:105521361:C:T	1.20471e-09	-1.1343	-1.27195
105521426	chr4:105521426:A:G	3.81694e-09	-1.98419e-10	-1.25304
105521429	chr4:105521429:C:G	1.17434e-09	-1.15966	-1.27213
105521451	chr4:105521451:A:C	2.68474e-09	-0.330727	-1.27418
105521457	chr4:105521457:A:G	5.19721e-09	-0.944371	-2.95295e-10
105521641	chr4:105521641:G:C	3.85341e-09	-1.98419e-10	-1.24354
105522462	chr4:105522462:CTT:C	3.76402e-09	-1.98419e-10	-1.26701
105522511	chr4:105522511:A:T	7.38983e-10	-1.62168	-1.27329
105522789	chr4:105522789:C:T	1.1408e-09	-1.18869	-1.27208
105523296	chr4:105523296:C:A	1.11128e-09	-1.22198	-1.265
105523301	chr4:105523301:T:C	3.74706e-09	-1.98419e-10	-1.27152
105523451	chr4:105523451:A:C	1.31687e-09	-1.04512	-1.27212
105523475	chr4:105523475:A:G	1.78947e-09	-0.745092	-1.26548
105523685	chr4:105523685:C:T	2.75985e-08	0.725269	-2.95295e-10
105523920	chr4:105523920:C:T	2.13241e-09	-1.83524	-2.95295e-10
105524195	chr4:105524195:G:A	2.2328e-09	-1.78924	-2.95295e-10
105524258	chr4:105524258:A:G	8.4892e-09	-1.98419e-10	-0.453698
105524439	chr4:105524439:C:CACAG	2.88104e-09	-0.942431	-0.591909
105524687	chr4:105524687:G:A	7.05345e-08	1.66361	-2.95295e-10
105524704	chr4:105524704:A:G	1.26557e-09	-1.08266	-1.27431
105524870	chr4:105524870:A:C	1.71145e-09	-0.782167	-1.27298
105524973	chr4:105524973:G:A	3.82276e-09	-1.98419e-10	-1.25152
105525052	chr4:105525052:C:G	1.22547e-09	-1.84349	-0.545678
105525063	chr4:105525063:G:A	8.4899e-09	-1.98419e-10	-0.453615
105525375	chr4:105525375:G:A	3.93109e-09	-1.98419e-10	-1.22358
105525439	chr4:105525439:A:G	3.79833e-09	-1.98419e-10	-1.25793
105525599	chr4:105525599:G:T	1.232e-09	-1.11002	-1.27383
105525725	chr4:105525725:T:C	3.73681e-09	-1.98419e-10	-1.27426
105525947	chr4:105525947:C:CT	3.75681e-09	-1.98419e-10	-1.26892
105526278	chr4:105526278:C:A	1.18098e-09	-1.15817	-1.26798
105526845	chr4:105526845:G:A	1.18069e-09	-1.15387	-1.27253
105527739	chr4:105527739:A:C	2.25183e-09	-0.565559	-1.21519
105528025	chr4:105528025:C:T	1.96856e-09	-0.641907	-1.27328
105528326	chr4:105528326:G:A	1.53458e-09	-0.913762	-1.25047
105528602	chr4:105528602:C:T	1.43581e-09	-0.98399	-1.24677
105528700	chr4:105528700:T:A	3.8076e-09	-1.98419e-10	-1.25549
105528916	chr4:105528916:AT:A	2.53308e-09	-1.66306	-2.95295e-10
105529924	chr4:105529924:T:C	4.76366e-08	1.27111	-2.95295e-10
105530106	chr4:105530106:A:G	7.85674e-10	-1.61303	-1.22067
105530154	chr4:105530154:G:A	1.66901e-09	-0.880934	-1.19933
105530546	chr4:105530546:C:G	2.07405e-09	-0.688291	-1.1747
105530551	chr4:105530551:TG:T	2.20218e-09	-0.62974	-1.1733
105530631	chr4:105530631:A:G	1.00167e-09	-1.31675	-1.27406
105530718	chr4:105530718:GTGTTTTTCCCAGC:G	2.001e-09	-0.714614	-1.18423
105530856	chr4:105530856:A:G	4.04895e-09	-1.98419e-10	-1.19404
105530896	chr4:105530896:G:A	4.00134e-09	-1.98419e-10	-1.20586
105530911	chr4:105530911:A:G	1.56737e-09	-0.966772	-1.17632
105531057	chr4:105531057:C:G	4.09697e-09	-1.98419e-10	-1.18225
105531189	chr4:105531189:G:T	3.07063e-09	-0.202466	-1.26814
105531513	chr4:105531513:C:T	8.60513e-09	-1.98419e-10	-0.440135
105531653	chr4:105531653:C:T	3.14264e-09	-0.184925	-1.26251
105531960	chr4:105531960:T:C	3.7631e-09	-1.98419e-10	-1.26725
105532483	chr4:105532483:G:A	1.48865e-09	-1.05761	-1.13701
105532522	chr4:105532522:C:T	1.47439e-09	-1.05342	-1.15083
105532660	chr4:105532660:C:T	4.76366e-09	0.190493	-1.22197
105533418	chr4:105533418:A:G	6.75839e-09	-1.98419e-10	-0.681707
105533488	chr4:105533488:T:C	4.50708e-09	-1.98419e-10	-1.08684
105533622	chr4:105533622:G:A	1.06238e-09	-1.25769	-1.27429
105533653	chr4:105533653:C:T	1.2761e-09	-1.19022	-1.15847
105533806	chr4:105533806:A:T	1.43195e-09	-1.07154	-1.16192
105533821	chr4:105533821:A:T	1.51511e-09	-0.938315	-1.23869
105534555	chr4:105534555:G:A	3.73721e-09	-1.98419e-10	-1.27415
105534565	chr4:105534565:A:G	4.08778e-09	-1.98419e-10	-1.18449
105534622	chr4:105534622:G:A	3.84645e-09	-1.98419e-10	-1.24534
105534937	chr4:105534937:T:C	6.9643e-09	-1.98419e-10	-0.651696
105535219	chr4:105535219:A:G	1.80369e-09	-0.858503	-1.14416
105535292	chr4:105535292:A:G	1.36075e-09	-1.12926	-1.1552
105535341	chr4:105535341:A:G	1.36501e-09	-1.11191	-1.16942
105535344	chr4:105535344:T:A	2.67884e-08	0.695476	-2.95295e-10
105535643	chr4:105535643:A:T	1.39051e-09	-1.06927	-1.19355
105535850	chr4:105535850:A:T	1.5262e-09	-0.910773	-1.25894
105536161	chr4:105536161:T:C	6.42169e-10	-1.84402	-1.19137
105536173	chr4:105536173:T:C	2.76103e-08	0.725694	-2.95295e-10
105536595	chr4:105536595:T:C	4.90319e-09	-1.98419e-10	-1.00261
105536707	chr4:105536707:A:G	1.18855e-09	-1.23278	-1.18698
105536781	chr4:105536781:C:T	3.98674e-09	-0.0171426	-1.19238
105536797	chr4:105536797:T:G	1.02588e-08	-1.98419e-10	-0.264357
105537018	chr4:105537018:C:T	5.36951e-09	0.178834	-1.09059
105537285	chr4:105537285:G:A	1.21955e-09	-1.12111	-1.2729
105537526	chr4:105537526:A:T	4.09361e-09	-1.98419e-10	-1.18307
105537931	chr4:105537931:GA:G	3.73726e-09	-1.98419e-10	-1.27414
105537933	chr4:105537933:A:G	3.73717e-09	-1.98419e-10	-1.27416
105538048	chr4:105538048:A:G	1.07909e-09	-1.24269	-1.27369
105538208	chr4:105538208:C:T	1.35344e-09	-1.10147	-1.18837
105538360	chr4:105538360:A:T	1.0612e-09	-1.25878	-1.27431
105538365	chr4:105538365:T:C	3.75144e-09	-1.98419e-10	-1.27035
105538413	chr4:105538413:G:A	4.08483e-09	-1.98419e-10	-1.18521
105538590	chr4:105538590:G:T	2.88193e-09	-1.53403	-2.95295e-10
105538724	chr4:105538724:C:T	8.54833e-10	-1.64541	-1.10393
105538796	chr4:105538796:T:C	1.07072e-09	-1.24988	-1.27428
105538875	chr4:105538875:T:C	1.11959e-09	-1.20531	-1.27422
105539427	chr4:105539427:G:A	4.16205e-08	1.1361	-2.95295e-10
105539542	chr4:105539542:GC:G	1.35921e-09	-1.10261	-1.18298
105539547	chr4:105539547:C:T	1.33748e-09	-1.12066	-1.18104
105539954	chr4:105539954:G:A	4.13181e-09	-1.98419e-10	-1.17378
105539999	chr4:105539999:C:A	1.34481e-09	-1.13382	-1.16242
105540017	chr4:105540017:T:C	2.96372e-09	-1.50605	-2.95295e-10
105540088	chr4:105540088:T:C	3.92663e-09	-1.98419e-10	-1.22471
105540141	chr4:105540141:G:A	2.28427e-09	-0.574232	-1.19221
105540533	chr4:105540533:A:G	1.42572e-09	-1.06302	-1.1748
105540797	chr4:105540797:A:G	1.09215e-09	-1.23081	-1.27353
105540889	chr4:105540889:T:C	1.33786e-09	-1.1404	-1.16102
105541050	chr4:105541050:A:G	4.02874e-09	-0.0227583	-1.17628
105541263	chr4:105541263:C:T	8.19844e-10	-1.54418	-1.24695
105541528	chr4:105541528:G:A	8.70562e-09	-1.98419e-10	-0.428524
105541541	chr4:105541541:C:T	3.77071e-09	-1.98419e-10	-1.26523
105541552	chr4:105541552:G:A	1.33647e-09	-1.1348	-1.16766
105541906	chr4:105541906:A:C	3.74751e-09	-1.98419e-10	-1.2714
105542067	chr4:105542067:T:C	1.37996e-09	-1.10524	-1.16519
105542447	chr4:105542447:A:T	3.98272e-09	-1.98419e-10	-1.21053
105542507	chr4:105542507:C:T	1.27635e-09	-1.18476	-1.16373
105542556	chr4:105542556:C:T	1.43879e-09	-0.989183	-1.23951
105542960	chr4:105542960:T:C	1.28669e-09	-1.17637	-1.16405
105543527	chr4:105543527:G:A	3.74655e-09	-1.98419e-10	-1.27166
105543535	chr4:105543535:A:G	4.20984e-09	-1.98419e-10	-1.15507
105543828	chr4:105543828:G:A	1.35848e-09	-1.12428	-1.16185
105543988	chr4:105543988:T:C	1.02842e-09	-1.29623	-1.26825
105544077	chr4:105544077:T:C	3.73685e-09	-1.98419e-10	-1.27425
105544148	chr4:105544148:T:C	1.56551e-09	-0.892242	-1.25204
105544186	chr4:105544186:T:C	1.58098e-09	-0.886613	-1.24784
105545017	chr4:105545017:C:T	1.43306e-09	-1.07963	-1.15305
105545090	chr4:105545090:A:G	1.23535e-09	-1.21042	-1.17072
105545177	chr4:105545177:A:G	1.34263e-07	2.30731	-2.95295e-10
105545431	chr4:105545431:G:T	1.31568e-09	-1.14553	-1.17261
105545489	chr4:105545489:C:T	3.78713e-09	-1.98419e-10	-1.26089
105545595	chr4:105545595:G:A	4.20426e-09	-1.98419e-10	-1.15639
105545698	chr4:105545698:G:A	2.82903e-08	0.750025	-2.95295e-10
105545969	chr4:105545969:T:C	1.40924e-09	-1.10104	-1.1484
105546610	chr4:105546610:C:T	7.75836e-10	-1.57489	-1.27142
105546674	chr4:105546674:G:A	2.95951e-09	-1.50747	-2.95295e-10
105546756	chr4:105546756:T:C	1.38283e-09	-1.11539	-1.15297
105546766	chr4:105546766:T:A	3.73663e-09	-1.98419e-10	-1.27431
105546867	chr4:105546867:T:G	2.18107e-09	-1.81268	-2.95295e-10
105547257	chr4:105547257:GA:G	3.80459e-09	-0.0268108	-1.22947
105547517	chr4:105547517:T:A	1.48168e-09	-1.04503	-1.15429
105547563	chr4:105547563:C:T	2.1104e-09	-1.84562	-2.95295e-10
105547837	chr4:105547837:C:T	4.11184e-09	-1.98419e-10	-1.17862
105548184	chr4:105548184:T:G	1.42733e-08	-1.81126	1.87715
105548310	chr4:105548310:C:T	1.44098e-08	-1.81274	1.88816
105548471	chr4:105548471:G:A	1.4526e-09	-1.05888	-1.16026
105548754	chr4:105548754:A:T	3.61605e-09	-0.0847212	-1.22239
105549155	chr4:105549155:G:A	1.09666e-09	-1.23228	-1.26794
105549460	chr4:105549460:A:G	1.14072e-08	-0.15825	-2.95295e-10
105549999	chr4:105549999:A:G	3.73754e-09	-1.98419e-10	-1.27406
105550127	chr4:105550127:T:A	1.4595e-08	-1.80382	1.89201
105550243	chr4:105550243:T:C	2.25017e-08	-1.98419e-10	0.521099
105550308	chr4:105550308:G:A	3.20251e-08	0.874028	-2.95295e-10
105550316	chr4:105550316:G:A	1.04756e-09	-1.27225	-1.27378
105550485	chr4:105550485:G:A	3.74315e-09	-1.98419e-10	-1.27257
105550592	chr4:105550592:A:G	1.1064e-09	-1.21963	-1.27175
105551315	chr4:105551315:A:T	8.33461e-09	-1.98419e-10	-0.472076
105551420	chr4:105551420:A:C	1.17398e-09	-1.16421	-1.26788
105551648	chr4:105551648:A:C	3.7513e-09	-1.98419e-10	-1.27039
105551740	chr4:105551740:C:CCTTTCTA	5.17075e-09	-1.98419e-10	-0.949475
105551747	chr4:105551747:A:G	2.9275e-09	-0.277186	-1.24116
105552201	chr4:105552201:T:A	1.13926e-08	-1.78496	1.62544
105552826	chr4:105552826:T:C	3.73693e-09	-1.98419e-10	-1.27423
105552921	chr4:105552921:G:A	1.18981e-09	-1.26694	-1.15176
105553068	chr4:105553068:C:T	5.14965e-08	1.34902	-2.95295e-10
105553419	chr4:105553419:A:C	1.46524e-08	1.32863	-1.23652
105553569	chr4:105553569:G:C	3.17941e-09	-0.206257	-1.22954
105553687	chr4:105553687:C:T	4.01118e-09	0.0213196	-1.22473
105553818	chr4:105553818:C:A	1.04809e-09	-1.27485	-1.27067
105553935	chr4:105553935:C:T	1.3667e-08	1.26737	-1.24488
105554378	chr4:105554378:T:C	1.05739e-09	-1.28605	-1.25064
105554465	chr4:105554465:G:T	1.00732e-09	-1.31202	-1.27318
105554491	chr4:105554491:A:T	7.02292e-10	-1.83899	-1.10691
105554760	chr4:105554760:A:AC	9.28255e-09	-1.98419e-10	-0.364357
105554942	chr4:105554942:A:G	6.87473e-10	-1.84363	-1.1236
105554986	chr4:105554986:T:C	5.44324e-08	1.40447	-2.95295e-10
105554988	chr4:105554988:T:C	2.20272e-09	-1.8028	-2.95295e-10
105555105	chr4:105555105:T:C	7.37467e-10	-1.63169	-1.26533
105555920	chr4:105555920:T:C	2.20192e-09	-1.80316	-2.95295e-10
105556260	chr4:105556260:C:T	1.18562e-09	-1.75616	-0.666068
105556598	chr4:105556598:T:A	3.73691e-09	-1.98419e-10	-1.27424
105557092	chr4:105557092:T:A	8.07412e-10	-1.84531	-0.961103
105557158	chr4:105557158:A:G	6.70465e-09	-1.98419e-10	-0.689691
105557272	chr4:105557272:G:A	4.28572e-09	-1.98419e-10	-1.1372
105557445	chr4:105557445:C:T	1.1956e-08	-1.98419e-10	-0.111263
105557706	chr4:105557706:A:T	9.89558e-09	0.951521	-1.25193
105557853	chr4:105557853:A:G	9.08993e-10	-1.41414	-1.27377
105558035	chr4:105558035:C:T	2.60386e-09	-0.443734	-1.19176
105558268	chr4:105558268:G:A	2.37408e-09	-0.88482	-0.843063
105558656	chr4:105558656:AG:A	1.20058e-08	1.13992	-1.24702
105558914	chr4:105558914:A:G	3.77687e-09	-1.98419e-10	-1.2636
105558916	chr4:105558916:A:G	3.73939e-09	-1.98419e-10	-1.27357
105559580	chr4:105559580:A:G	7.59323e-09	0.695164	-1.2604
105559676	chr4:105559676:C:T	3.05861e-09	-1.47453	-2.95295e-10
105560018	chr4:105560018:A:T	5.47419e-09	-1.98419e-10	-0.892448
105560115	chr4:105560115:C:T	4.03279e-09	-1.98419e-10	-1.19804
105560244	chr4:105560244:T:C	5.39557e-09	-1.98419e-10	-0.906914
105560516	chr4:105560516:T:C	9.62612e-08	1.97457	-2.95295e-10
105561054	chr4:105561054:C:T	1.04779e-08	-0.243223	-2.95295e-10
105561078	chr4:105561078:G:T	6.65067e-10	-1.73083	-1.26953
105561245	chr4:105561245:A:G	7.52886e-09	-1.98419e-10	-0.573749
105561558	chr4:105561558:G:A	3.11003e-09	-0.272739	-1.18512
105561617	chr4:105561617:C:T	6.19673e-09	-1.98419e-10	-0.768471
105561730	chr4:105561730:A:G	1.918e-09	-1.24306	-0.698151
105561732	chr4:105561732:A:G	7.86031e-09	-1.98419e-10	-0.530667
105561749	chr4:105561749:T:A	1.05311e-09	-1.27059	-1.27015
105561776	chr4:105561776:G:A	3.76741e-09	-1.98419e-10	-1.2661
105562379	chr4:105562379:T:C	3.73978e-09	-1.98419e-10	-1.27347
105562458	chr4:105562458:A:T	1.95035e-09	-1.41333	-0.511154
105562694	chr4:105562694:C:G	6.78077e-10	-1.76417	-1.21682
105562772	chr4:105562772:C:T	2.10869e-09	-1.84642	-2.95295e-10
105562833	chr4:105562833:GACC:G	5.69263e-09	-1.98419e-10	-0.85332
105563363	chr4:105563363:A:G	6.93684e-09	-1.98419e-10	-0.655646
105563468	chr4:105563468:C:A	3.73658e-09	-1.98419e-10	-1.27432
105563669	chr4:105563669:GT:G	1.9533e-09	-1.36123	-0.561746
105563676	chr4:105563676:G:A	1.91416e-09	-1.37968	-0.563537
105564037	chr4:105564037:A:G	1.42818e-09	-1.28729	-0.948801
105564083	chr4:105564083:A:C	3.14106e-09	-1.44793	-2.95295e-10
105564238	chr4:105564238:C:T	1.90762e-09	-1.38489	-0.561746
105564314	chr4:105564314:C:T	1.03357e-08	-1.98419e-10	-0.256889
105564412	chr4:105564412:C:T	6.57905e-10	-1.82671	-1.18447
105564588	chr4:105564588:T:C	6.72101e-10	-1.7223	-1.26754
105564679	chr4:105564679:C:T	6.4274e-10	-1.79244	-1.24207
105565460	chr4:105565460:T:G	1.85136e-09	-1.402	-0.57457
105565999	chr4:105565999:C:G	7.43986e-10	-1.6287	-1.25952
105566125	chr4:105566125:A:G	6.16923e-09	-1.98419e-10	-0.772919
105566131	chr4:105566131:G:A	8.3085e-09	-0.475214	-2.95295e-10
105566198	chr4:105566198:G:C	6.93262e-10	-1.69489	-1.26395
105566229	chr4:105566229:G:T	2.11579e-09	-1.84306	-2.95295e-10
105566387	chr4:105566387:C:A	1.77684e-09	-1.45686	-0.560796
105566446	chr4:105566446:G:A	5.44357e-09	-1.98419e-10	-0.898057
105566498	chr4:105566498:A:G	4.21815e-09	-1.98419e-10	-1.1531
105566567	chr4:105566567:C:A	4.44612e-09	-1.98419e-10	-1.10046
105566585	chr4:105566585:A:G	3.73906e-09	-1.98419e-10	-1.27366
105567506	chr4:105567506:A:G	2.09303e-09	-1.59603	-0.257849
105567593	chr4:105567593:A:T	2.2364e-09	-1.53505	-0.252576
105567834	chr4:105567834:A:G	2.18311e-09	-1.55133	-0.260413
105567847	chr4:105567847:C:T	6.70446e-10	-1.84577	-1.14653
105567870	chr4:105567870:C:T	4.4515e-09	-1.98419e-10	-1.09925
105568107	chr4:105568107:C:T	2.03277e-09	-1.63014	-0.252954
105568143	chr4:105568143:T:C	3.95544e-09	-1.98419e-10	-1.2174
105568411	chr4:105568411:C:T	3.33032e-09	-1.38942	-2.95295e-10
105568813	chr4:105568813:T:C	6.4654e-09	-1.98419e-10	-0.726028
105568944	chr4:105568944:A:G	4.42295e-09	-1.98419e-10	-1.10568
105568975	chr4:105568975:A:G	6.0618e-10	-1.82925	-1.26382
105569022	chr4:105569022:A:G	3.8522e-09	-1.98419e-10	-1.24385
105569420	chr4:105569420:G:C	7.36237e-09	-1.98419e-10	-0.596112
105569790	chr4:105569790:T:C	4.59066e-09	-1.98419e-10	-1.06847
105570046	chr4:105570046:T:G	2.04698e-09	-1.58995	-0.286179
105570354	chr4:105570354:T:C	1.34738e-09	-1.36971	-0.924627
105570356	chr4:105570356:G:A	3.91033e-09	-1.98419e-10	-1.22887
105570484	chr4:105570484:G:C	6.0655e-10	-1.84635	-1.24611
105571071	chr4:105571071:A:G	8.20496e-09	-0.0766863	-0.411067
105571509	chr4:105571509:A:T	6.29696e-09	-1.98419e-10	-0.752426
105571612	chr4:105571612:C:T	4.26161e-09	-1.98419e-10	-1.14285
105571659	chr4:105571659:C:T	4.53136e-09	-1.98419e-10	-1.08147
105571849	chr4:105571849:C:A	3.84932e-09	-1.98419e-10	-1.2446
105572238	chr4:105572238:C:T	7.67607e-10	-1.808	-1.04897
105572537	chr4:105572537:C:T	3.73659e-09	-1.98419e-10	-1.27432
105573059	chr4:105573059:GC:G	2.06368e-09	-1.58641	-0.281594
105573143	chr4:105573143:A:G	4.26402e-09	-1.98419e-10	-1.14228
105573176	chr4:105573176:T:C	7.89722e-10	-1.58617	-1.2424
105573249	chr4:105573249:C:A	6.85496e-09	-1.98419e-10	-0.667521
105573763	chr4:105573763:A:C	4.45236e-09	-1.98419e-10	-1.09906
105574445	chr4:105574445:G:A	4.9567e-09	-1.98419e-10	-0.991753
105574564	chr4:105574564:AAAAG:A	4.28772e-09	-1.98419e-10	-1.13674
105574566	chr4:105574566:AAG:A	1.17423e-08	-0.129295	-2.95295e-10
105574728	chr4:105574728:T:A	8.5305e-09	-1.98419e-10	-0.448845
105574733	chr4:105574733:T:C	8.09046e-09	-1.98419e-10	-0.501807
105575792	chr4:105575792:T:G	5.15201e-09	-1.98419e-10	-0.953105
105575823	chr4:105575823:G:A	9.11335e-10	-1.83792	-0.847417
105576020	chr4:105576020:G:A	9.04032e-10	-1.83556	-0.857821
105576597	chr4:105576597:A:G	4.54421e-09	-1.98419e-10	-1.07864
105576874	chr4:105576874:C:T	6.07863e-09	-1.98419e-10	-0.787713
105577010	chr4:105577010:A:G	4.23106e-09	-1.98419e-10	-1.15004
105577491	chr4:105577491:A:G	8.24963e-09	-1.98419e-10	-0.482324
105577513	chr4:105577513:C:T	4.05976e-09	-1.98419e-10	-1.19137
105577561	chr4:105577561:G:A	1.12046e-09	-1.24492	-1.23383
105577615	chr4:105577615:C:T	4.06832e-09	-1.98419e-10	-1.18926
105577781	chr4:105577781:A:G	4.55538e-09	-1.98419e-10	-1.07618
105578152	chr4:105578152:T:C	6.64369e-10	-1.7744	-1.22701
105578360	chr4:105578360:G:A	1.02676e-09	-1.84602	-0.720068
105578422	chr4:105578422:A:G	5.47271e-09	-1.98419e-10	-0.892719
105578902	chr4:105578902:G:T	2.02912e-09	-1.62704	-0.257849
105579268	chr4:105579268:A:T	2.05123e-09	-1.61478	-0.259271
105580014	chr4:105580014:T:C	6.58517e-10	-1.7988	-1.21146
105580015	chr4:105580015:G:A	6.59259e-10	-1.80143	-1.20771
105580022	chr4:105580022:G:A	1.49387e-09	-1.64898	-0.542139
105580189	chr4:105580189:T:G	1.09213e-09	-1.83343	-0.670933
105580414	chr4:105580414:G:A	4.30906e-09	-1.98419e-10	-1.13177
105580544	chr4:105580544:A:G	6.73612e-10	-1.78268	-1.20492
105580587	chr4:105580587:G:C	6.71676e-09	0.576985	-1.26487
105580806	chr4:105580806:T:C	6.70071e-10	-1.78894	-1.20392
105581191	chr4:105581191:TC:T	1.20579e-09	-1.23401	-1.17134
105581324	chr4:105581324:T:G	6.96755e-09	0.580944	-1.23217
105581461	chr4:105581461:T:C	4.19953e-09	-1.98419e-10	-1.15752
105581741	chr4:105581741:G:A	2.37491e-09	-1.59613	-0.131402
105581912	chr4:105581912:T:C	2.01109e-09	-0.882396	-1.01142
105582042	chr4:105582042:G:C	7.62425e-09	0.679278	-1.24044
105582383	chr4:105582383:A:C	5.01264e-09	-1.98419e-10	-0.980529
105582500	chr4:105582500:T:G	3.05683e-09	-1.47512	-2.95295e-10
105582836	chr4:105582836:A:C	6.05289e-09	-1.98419e-10	-0.791956
105583333	chr4:105583333:C:T	6.40357e-10	-1.81541	-1.22281
105583406	chr4:105583406:C:T	6.27363e-09	-1.98419e-10	-0.756137
105583411	chr4:105583411:C:T	1.01625e-09	-1.82333	-0.75304
105583445	chr4:105583445:C:T	7.51876e-10	-1.81359	-1.06409
105583473	chr4:105583473:G:A	2.03124e-09	-1.59889	-0.28496
105583554	chr4:105583554:T:C	6.25894e-09	-1.98419e-10	-0.758481
105583692	chr4:105583692:A:T	2.08494e-09	-1.5999	-0.257849
105583786	chr4:105583786:T:C	1.08156e-09	-1.25893	-1.25516
105584196	chr4:105584196:G:A	1.88096e-09	-1.62114	-0.339571
105584495	chr4:105584495:A:T	4.30352e-09	-1.13306	-2.95295e-10
105585015	chr4:105585015:C:T	8.64466e-10	-1.83191	-0.906226
105585087	chr4:105585087:A:G	4.37778e-09	-0.345491	-0.77046
105585483	chr4:105585483:A:G	1.44669e-08	-1.98419e-10	0.0793702
105585497	chr4:105585497:ACAT:A	1.21499e-09	-1.12347	-1.27429
105585648	chr4:105585648:T:C	3.86992e-09	-1.98419e-10	-1.23926
105585942	chr4:105585942:G:A	2.56273e-09	-0.379841	-1.27158
105585981	chr4:105585981:T:C	2.5523e-09	-0.394961	-1.26054
105586379	chr4:105586379:C:T	1.24923e-09	-1.53711	-0.832854
105586462	chr4:105586462:G:A	6.76744e-09	-1.98419e-10	-0.68037
105587369	chr4:105587369:G:A	1.87056e-09	-1.71769	-0.248563
105587693	chr4:105587693:C:G	6.45105e-08	-1.98419e-10	1.57434
105587709	chr4:105587709:C:T	4.1143e-09	-1.98419e-10	-1.17802
105587936	chr4:105587936:C:T	9.88775e-10	-1.64704	-0.956742
105587938	chr4:105587938:T:C	9.73547e-10	-1.6628	-0.956502
105587953	chr4:105587953:G:T	7.343e-10	-1.72239	-1.17894
105588817	chr4:105588817:A:C	3.86922e-09	-1.98419e-10	-1.23944
105588973	chr4:105588973:C:T	3.74486e-09	-1.98419e-10	-1.27211
105589313	chr4:105589313:A:G	2.2814e-09	-1.00408	-0.763624
105589525	chr4:105589525:G:A	3.95441e-09	-1.98419e-10	-1.21766
105589965	chr4:105589965:G:A	9.01142e-10	-1.73998	-0.956604
105590156	chr4:105590156:G:GAA	3.77415e-09	-1.98419e-10	-1.26432
105590325	chr4:105590325:A:T	4.65432e-09	-1.98419e-10	-1.0547
105590331	chr4:105590331:G:T	8.89723e-10	-1.73935	-0.969989
105590468	chr4:105590468:A:G	8.20013e-09	-1.98419e-10	-0.488343
105590597	chr4:105590597:C:G	6.35918e-09	-1.98419e-10	-0.742593
105590747	chr4:105590747:A:G	3.73697e-09	-1.98419e-10	-1.27422
105590829	chr4:105590829:T:C	3.89477e-09	-1.98419e-10	-1.23286
105590988	chr4:105590988:C:T	2.47988e-09	-1.68428	-2.95295e-10
105591129	chr4:105591129:C:T	7.58912e-09	-1.98419e-10	-0.565777
105591137	chr4:105591137:TA:T	9.52926e-10	-1.68194	-0.958768
105591315	chr4:105591315:G:A	1.71187e-09	-1.65604	-0.398872
105591744	chr4:105591744:G:A	7.91947e-10	-1.7627	-1.06305
105592012	chr4:105592012:A:G	3.92313e-08	-1.98419e-10	1.07698
105592113	chr4:105592113:A:T	4.61138e-09	-1.98419e-10	-1.06397
105592376	chr4:105592376:C:T	3.22581e-09	-1.42131	-2.95295e-10
105592411	chr4:105592411:C:A	4.06051e-09	-1.98419e-10	-1.19118
105592460	chr4:105592460:T:A	6.08153e-09	-1.98419e-10	-0.787237
105592831	chr4:105592831:C:T	6.37032e-10	-1.79373	-1.2497
105592909	chr4:105592909:T:A	2.2281e-09	-1.79134	-2.95295e-10
105593270	chr4:105593270:C:T	6.91012e-10	-1.83632	-1.12577
105593384	chr4:105593384:A:T	3.74119e-09	-1.98419e-10	-1.27309
105593406	chr4:105593406:C:T	9.79517e-10	-1.72215	-0.891039
105593554	chr4:105593554:A:G	5.14475e-09	-1.44086	0.486348
105593640	chr4:105593640:T:C	6.07297e-10	-1.81736	-1.27387
105594082	chr4:105594082:T:A	5.95124e-10	-1.84128	-1.2702
105594136	chr4:105594136:T:A	4.13022e-09	-1.98419e-10	-1.17416
105594251	chr4:105594251:T:C	3.73763e-09	-1.98419e-10	-1.27404
105594411	chr4:105594411:A:G	4.00008e-09	-1.98419e-10	-1.20618
105594597	chr4:105594597:A:G	3.95242e-08	-1.98419e-10	1.08442
105594656	chr4:105594656:C:G	6.0022e-10	-1.8463	-1.25665
105594731	chr4:105594731:C:T	3.79825e-09	-1.98419e-10	-1.25795
105594760	chr4:105594760:G:A	3.98073e-08	-1.98419e-10	1.09156
105594827	chr4:105594827:A:G	4.06759e-09	-1.98419e-10	-1.18944
105594871	chr4:105594871:C:T	5.98268e-10	-1.83426	-1.27195
105594956	chr4:105594956:G:A	3.81066e-09	-1.98419e-10	-1.25469
105595058	chr4:105595058:T:C	4.31521e-09	-1.98419e-10	-1.13035
105595105	chr4:105595105:A:G	9.38144e-10	-1.80229	-0.85405
105595529	chr4:105595529:A:G	8.42109e-10	-1.70314	-1.0612
105595567	chr4:105595567:A:G	8.48765e-10	-1.68868	-1.06779
105595813	chr4:105595813:AATAATGAT:A	4.54171e-09	-1.98419e-10	-1.07919
105596181	chr4:105596181:T:C	3.73867e-09	-1.98419e-10	-1.27376
105596602	chr4:105596602:T:C	4.22014e-09	-1.98419e-10	-1.15263
105596842	chr4:105596842:C:G	6.80075e-10	-1.74368	-1.23436
105597040	chr4:105597040:T:A	2.28725e-09	-1.76514	-2.95295e-10
105597041	chr4:105597041:C:A	2.28306e-09	-1.76698	-2.95295e-10
105597156	chr4:105597156:A:G	3.98523e-09	-1.98419e-10	-1.2099
105597360	chr4:105597360:A:G	3.747e-09	-1.98419e-10	-1.27154
105597759	chr4:105597759:G:A	7.18548e-10	-1.8427	-1.08032
105598330	chr4:105598330:G:C	4.8298e-09	-1.01769	-2.95295e-10
105598470	chr4:105598470:G:T	8.98263e-10	-1.82132	-0.878468
105598506	chr4:105598506:G:A	6.2484e-10	-1.80457	-1.25818
105598604	chr4:105598604:C:T	8.87625e-08	-1.98419e-10	1.89347
105598787	chr4:105598787:A:T	6.47339e-10	-1.84557	-1.18181
105598904	chr4:105598904:G:A	3.84598e-09	-1.98419e-10	-1.24547
105599168	chr4:105599168:A:G	9.36557e-09	-0.355453	-2.95295e-10
105599278	chr4:105599278:T:A	7.61881e-10	-1.84499	-1.01947
105599585	chr4:105599585:C:T	7.88179e-10	-1.7717	-1.05882
105599695	chr4:105599695:C:T	2.381e-09	-1.72497	-2.95295e-10
105599697	chr4:105599697:A:G	4.00731e-09	-1.98419e-10	-1.20437
105600546	chr4:105600546:A:G	3.73667e-09	-1.98419e-10	-1.2743
105600689	chr4:105600689:A:G	1.0433e-09	-1.81936	-0.730745
105600702	chr4:105600702:C:G	1.0162e-09	-1.82785	-0.748568
105600709	chr4:105600709:C:T	1.0385e-09	-1.82397	-0.730745
105600713	chr4:105600713:T:A	1.03546e-09	-1.82691	-0.730745
105600980	chr4:105600980:G:A	4.26865e-09	-1.98419e-10	-1.1412
105601322	chr4:105601322:C:G	6.16389e-10	-1.80366	-1.27271
105601613	chr4:105601613:C:G	3.89744e-09	-1.98419e-10	-1.23217
105601646	chr4:105601646:C:T	8.59975e-08	-1.98419e-10	1.86183
105601845	chr4:105601845:C:T	2.31276e-08	-1.98419e-10	0.548534
105601889	chr4:105601889:A:G	1.1821e-08	-1.98419e-10	-0.122619
105602132	chr4:105602132:T:C	1.52973e-09	-1.82619	-0.341208
105602162	chr4:105602162:G:A	1.1489e-09	-1.80153	-0.652158
105602406	chr4:105602406:G:A	2.49079e-09	-1.67989	-2.95295e-10
105602606	chr4:105602606:C:T	4.00801e-09	-1.98419e-10	-1.2042
105602775	chr4:105602775:C:A	1.19849e-09	-1.63476	-0.776668
105602820	chr4:105602820:T:C	6.10244e-10	-1.82707	-1.25932
105602912	chr4:105602912:C:G	1.02701e-08	-1.98419e-10	-0.26326
105603005	chr4:105603005:C:T	3.74973e-09	-1.98419e-10	-1.27081
105603270	chr4:105603270:C:T	1.99091e-08	-1.98419e-10	0.398686
105603287	chr4:105603287:G:A	9.40941e-08	-1.98419e-10	1.9518
105603526	chr4:105603526:G:T	4.00047e-09	-1.98419e-10	-1.20608
105603573	chr4:105603573:T:G	2.65153e-09	-1.61736	-2.95295e-10
105603797	chr4:105603797:C:T	1.9812e-09	-1.60283	-0.305963
105604546	chr4:105604546:A:G	7.87496e-10	-1.84046	-0.990927
105604563	chr4:105604563:T:C	3.75564e-09	-1.98419e-10	-1.26923
105604812	chr4:105604812:C:T	4.00041e-09	-1.98419e-10	-1.2061
105605387	chr4:105605387:T:C	1.25691e-09	-1.808	-0.555837
105605388	chr4:105605388:C:T	1.00939e-08	-1.98419e-10	-0.28056
105605830	chr4:105605830:A:G	1.47878e-09	-1.76074	-0.440537
105605861	chr4:105605861:T:C	6.22775e-10	-1.82963	-1.23644
105605909	chr4:105605909:G:C	6.31633e-10	-1.82995	-1.22198
105605949	chr4:105605949:C:T	6.45213e-10	-1.81752	-1.21315
105606008	chr4:105606008:A:G	6.38189e-10	-1.82335	-1.21826
105606224	chr4:105606224:A:G	1.11991e-09	-1.80009	-0.679153
105606243	chr4:105606243:A:C	6.09004e-10	-1.82119	-1.26723
105606267	chr4:105606267:A:G	3.75043e-09	-1.98419e-10	-1.27062
105606351	chr4:105606351:T:G	1.88433e-09	-1.60637	-0.352548
105606411	chr4:105606411:C:T	1.11432e-09	-1.79327	-0.690979
105606456	chr4:105606456:A:G	1.1495e-09	-1.80064	-0.652528
105606651	chr4:105606651:T:G	3.89169e-09	-1.98419e-10	-1.23365
105606716	chr4:105606716:T:A	4.08378e-09	-1.98419e-10	-1.18547
105606739	chr4:105606739:T:C	8.4999e-10	-1.51146	-1.24356
105606787	chr4:105606787:T:A	9.44341e-08	-1.98419e-10	1.95541
105607066	chr4:105607066:A:G	1.48775e-08	0.107359	-2.95295e-10
105607441	chr4:105607441:A:C	8.50952e-09	-1.98419e-10	-0.451307
105607519	chr4:105607519:T:TG	6.22141e-10	-1.80463	-1.26245
105607827	chr4:105607827:AG:A	6.44466e-10	-1.83308	-1.19875
105607969	chr4:105607969:A:T	2.20034e-09	-1.80388	-2.95295e-10
105608424	chr4:105608424:A:T	2.1325e-09	-1.8352	-2.95295e-10
105609292	chr4:105609292:T:G	7.70362e-09	-1.98419e-10	-0.550802
105609680	chr4:105609680:G:A	7.23231e-08	1.68865	-2.95295e-10
105609793	chr4:105609793:G:A	8.57375e-10	-1.82604	-0.920333
105609980	chr4:105609980:G:A	3.94162e-09	-1.98419e-10	-1.2209
105610587	chr4:105610587:T:C	9.87429e-08	-1.98419e-10	2.00003
105610601	chr4:105610601:A:G	6.91051e-10	-1.68924	-1.27279
105610678	chr4:105610678:A:G	9.8924e-08	-1.98419e-10	2.00186
105610764	chr4:105610764:T:A	3.89534e-09	-1.98419e-10	-1.23271
105610781	chr4:105610781:G:T	1.80631e-08	-1.98419e-10	0.301378
105610859	chr4:105610859:T:C	9.90501e-08	-1.98419e-10	2.00313
105610875	chr4:105610875:C:T	1.77148e-08	-1.98419e-10	0.281907
105610916	chr4:105610916:A:C	3.78865e-09	-1.98419e-10	-1.26048
105611043	chr4:105611043:T:C	3.77888e-09	-1.98419e-10	-1.26307
105611172	chr4:105611172:A:G	6.33979e-10	-1.83122	-1.21702
105611343	chr4:105611343:T:C	7.55958e-10	-1.8315	-1.04076
105611643	chr4:105611643:T:C	3.89275e-09	-1.98419e-10	-1.23338
105611757	chr4:105611757:T:C	8.45766e-09	-1.98419e-10	-0.45742
105612039	chr4:105612039:C:A	8.71932e-10	-1.80957	-0.91997
105612145	chr4:105612145:A:T	4.31924e-09	-1.98419e-10	-1.12941
105612189	chr4:105612189:ACC:A	3.81179e-09	-1.98419e-10	-1.25439
105612308	chr4:105612308:A:G	4.93568e-09	-0.375036	-0.620966
105612315	chr4:105612315:C:T	4.34044e-09	-1.12452	-2.95295e-10
105612585	chr4:105612585:A:G	1.93506e-07	-1.98419e-10	2.67282
105612953	chr4:105612953:A:G	7.48879e-10	-1.69428	-1.18739
105613374	chr4:105613374:G:C	4.04223e-09	-1.98419e-10	-1.1957
105613443	chr4:105613443:A:G	4.06588e-09	-1.98419e-10	-1.18986
105613534	chr4:105613534:A:G	4.983e-09	-1.74302	0.756558
105613619	chr4:105613619:T:C	3.99789e-09	-1.98419e-10	-1.20673
105613650	chr4:105613650:G:A	1.1759e-07	-1.98419e-10	2.17471
105613795	chr4:105613795:G:A	3.74137e-09	-1.98419e-10	-1.27304
105614210	chr4:105614210:C:G	3.85838e-09	-1.98419e-10	-1.24225
105614509	chr4:105614509:T:G	9.72564e-10	-1.67417	-0.946141
105614964	chr4:105614964:C:T	3.7759e-09	-1.98419e-10	-1.26385
105616643	chr4:105616643:A:T	4.16952e-09	-1.98419e-10	-1.16469
105617042	chr4:105617042:GCAAA:G	5.85095e-09	-1.98419e-10	-0.825889
105617054	chr4:105617054:A:G	4.07536e-09	-1.98419e-10	-1.18753
105617327	chr4:105617327:C:T	5.11336e-09	-1.98419e-10	-0.960636
105617380	chr4:105617380:T:C	3.32906e-09	-1.3898	-2.95295e-10
105617872	chr4:105617872:A:T	9.35921e-08	-1.98419e-10	1.94645
105617944	chr4:105617944:A:G	1.01047e-07	-1.98419e-10	2.0231
105617973	chr4:105617973:A:G	4.62769e-09	-1.98419e-10	-1.06044
105618053	chr4:105618053:CA:C	3.84032e-09	-1.98419e-10	-1.24694
105618204	chr4:105618204:T:C	3.75215e-09	-1.98419e-10	-1.27016
105618244	chr4:105618244:TA:T	3.89483e-09	-1.98419e-10	-1.23284
105618311	chr4:105618311:A:G	9.88896e-08	-1.98419e-10	2.00151
105618425	chr4:105618425:C:T	9.7791e-08	-1.98419e-10	1.99034
105618477	chr4:105618477:C:T	5.39635e-08	-1.98419e-10	1.39582
105618494	chr4:105618494:AC:A	8.27989e-09	-1.98419e-10	-0.478663
105618602	chr4:105618602:C:G	4.2126e-09	-1.98419e-10	-1.15441
105618645	chr4:105618645:A:G	5.12526e-08	-1.98419e-10	1.34427
105619211	chr4:105619211:TCA:T	2.04295e-08	-1.98419e-10	0.424485
105619446	chr4:105619446:T:C	4.03514e-09	-1.98419e-10	-1.19745
105619541	chr4:105619541:A:G	2.23876e-09	-1.78657	-2.95295e-10
105620152	chr4:105620152:G:A	3.94482e-09	-1.98419e-10	-1.22009
105620247	chr4:105620247:G:C	8.9536e-09	-1.98419e-10	-0.400437
105620439	chr4:105620439:T:A	4.64817e-09	-1.98419e-10	-1.05602
105620603	chr4:105620603:A:G	3.59051e-08	-1.98419e-10	0.988387
105620825	chr4:105620825:TG:T	8.91673e-10	-1.68916	-1.01799
105621321	chr4:105621321:T:C	3.94703e-09	-1.98419e-10	-1.21953
105621375	chr4:105621375:A:T	4.75654e-08	-1.98419e-10	1.26961
105622280	chr4:105622280:G:A	4.94845e-08	-1.98419e-10	1.30917
105622687	chr4:105622687:A:G	4.4506e-08	-1.98419e-10	1.20313
105622844	chr4:105622844:T:C	4.15143e-09	-1.98419e-10	-1.16904
105623166	chr4:105623166:G:A	3.67066e-08	-1.98419e-10	1.01047
105623292	chr4:105623292:G:A	4.7648e-08	-1.98419e-10	1.27135
105623369	chr4:105623369:A:G	9.14957e-10	-1.63243	-1.04895
105623415	chr4:105623415:G:A	4.20615e-09	-1.98419e-10	-1.15595
105623534	chr4:105623534:C:CA	4.13471e-08	-1.98419e-10	1.12951
105623545	chr4:105623545:C:T	6.90062e-10	-1.80585	-1.15762
105623914	chr4:105623914:A:G	4.32949e-08	-1.98419e-10	1.17554
105624146	chr4:105624146:T:C	2.3703e-08	-1.98419e-10	0.573109
105624466	chr4:105624466:A:G	8.4875e-08	-1.98419e-10	1.84869
105624924	chr4:105624924:G:T	2.28781e-09	-1.7649	-2.95295e-10
105625181	chr4:105625181:T:A	2.12482e-09	-1.8388	-2.95295e-10
105625203	chr4:105625203:C:T	4.18281e-09	-1.98419e-10	-1.16151
105625456	chr4:105625456:G:A	3.94668e-09	-1.98419e-10	-1.21962
105625651	chr4:105625651:C:T	1.82182e-08	-1.98419e-10	0.309928
105625723	chr4:105625723:A:G	8.27666e-09	-1.98419e-10	-0.479053
105625755	chr4:105625755:G:A	1.47712e-09	-1.1208	-1.0816
105625806	chr4:105625806:A:G	6.36552e-09	-1.98419e-10	-0.741597
105625950	chr4:105625950:C:A	3.74853e-09	-1.98419e-10	-1.27113
105625959	chr4:105625959:A:G	8.15006e-08	-1.98419e-10	1.80812
105626126	chr4:105626126:C:T	2.671e-08	-1.98419e-10	0.692544
105626302	chr4:105626302:T:C	9.8012e-09	-0.309988	-2.95295e-10
105626743	chr4:105626743:C:A	7.44799e-09	-1.98419e-10	-0.584549
105626803	chr4:105626803:T:G	6.52803e-10	-1.80992	-1.20905
105627066	chr4:105627066:C:T	9.61272e-09	-1.98419e-10	-0.329405
105627476	chr4:105627476:C:T	6.51822e-10	-1.82696	-1.19351
105627516	chr4:105627516:A:G	1.98575e-08	-1.98419e-10	0.396088
105627863	chr4:105627863:A:T	9.76845e-09	-0.313335	-2.95295e-10
105628371	chr4:105628371:C:T	3.9366e-09	-1.98419e-10	-1.22218
105628542	chr4:105628542:C:T	3.87515e-09	-1.98419e-10	-1.23791
105628629	chr4:105628629:C:T	2.17615e-09	-1.81494	-2.95295e-10
105628637	chr4:105628637:T:C	5.55617e-08	-1.98419e-10	1.425
105629115	chr4:105629115:C:A	7.44987e-10	-1.64995	-1.23693
105629414	chr4:105629414:T:C	1.70389e-09	-0.905763	-1.15382
105629779	chr4:105629779:C:T	7.14662e-10	-1.6675	-1.26094
105629928	chr4:105629928:A:G	1.24937e-08	-1.98419e-10	-0.0672698
105630095	chr4:105630095:A:G	2.80419e-09	-0.701881	-0.859495
105630392	chr4:105630392:T:G	7.16946e-10	-1.66061	-1.26464
105631331	chr4:105631331:T:A	4.1631e-09	-1.98419e-10	-1.16623
105631576	chr4:105631576:A:T	7.69376e-10	-1.58374	-1.27093
105632076	chr4:105632076:G:A	5.79479e-09	-1.98419e-10	-0.835534
105632090	chr4:105632090:A:G	2.90484e-09	-0.782893	-0.743223
105632638	chr4:105632638:A:G	4.19159e-09	-1.98419e-10	-1.15941
105633001	chr4:105633001:G:T	4.10983e-09	-0.485606	-0.693507
105633272	chr4:105633272:T:C	4.10866e-09	-1.98419e-10	-1.17939
105633796	chr4:105633796:T:C	4.12735e-09	-1.98419e-10	-1.17486
105634182	chr4:105634182:C:T	8.40028e-09	-1.98419e-10	-0.464228
105634382	chr4:105634382:G:A	3.69209e-09	-0.607322	-0.678979
105634725	chr4:105634725:G:GT	1.42383e-09	-1.33897	-0.900176
105634866	chr4:105634866:C:T	1.78212e-08	-1.98419e-10	0.287896
105635241	chr4:105635241:CAA:C	2.80345e-09	-1.56164	-2.95295e-10
105635804	chr4:105635804:A:T	7.98773e-10	-1.54299	-1.27418
105636575	chr4:105636575:C:T	3.7805e-09	-1.98419e-10	-1.26264
105636948	chr4:105636948:A:T	1.20906e-09	-1.84362	-0.559027
105637449	chr4:105637449:C:T	3.83573e-08	-1.98419e-10	1.05445
105637720	chr4:105637720:A:C	3.98874e-09	-1.98419e-10	-1.20902
105637736	chr4:105637736:G:A	7.03937e-10	-1.68554	-1.25802
105637812	chr4:105637812:A:T	3.32196e-08	-1.98419e-10	0.910648
105637964	chr4:105637964:T:C	4.38288e-09	-1.98419e-10	-1.11479
105638027	chr4:105638027:A:G	3.77005e-09	-1.98419e-10	-1.2654
105638193	chr4:105638193:T:C	3.77769e-09	-1.98419e-10	-1.26338
105638732	chr4:105638732:CTCATTCA:C	7.69037e-10	-1.58667	-1.26844
105638827	chr4:105638827:T:C	4.85478e-09	-1.98419e-10	-1.01253
105640364	chr4:105640364:C:T	3.22137e-08	-1.98419e-10	0.8799
105640485	chr4:105640485:T:C	1.55411e-09	-1.30509	-0.846502
105640588	chr4:105640588:C:T	4.45225e-09	-1.98419e-10	-1.09908
105641380	chr4:105641380:G:A	6.67081e-10	-1.80564	-1.1917
105641450	chr4:105641450:T:C	7.69511e-10	-1.59143	-1.26306
105641478	chr4:105641478:A:T	3.76106e-09	-1.98419e-10	-1.26779
105641521	chr4:105641521:A:G	3.12792e-09	-1.45212	-2.95295e-10
105641566	chr4:105641566:T:A	4.45945e-09	-1.98419e-10	-1.09747
105641661	chr4:105641661:CT:C	7.4646e-09	-1.98419e-10	-0.582321
105642009	chr4:105642009:A:G	7.57346e-10	-1.60253	-1.2679
105642116	chr4:105642116:T:C	4.35433e-09	-1.98419e-10	-1.12132
105642127	chr4:105642127:A:G	2.02125e-09	-1.06611	-0.822668
105642154	chr4:105642154:G:A	3.75543e-09	-1.98419e-10	-1.26929
105642185	chr4:105642185:G:T	7.75865e-10	-1.58154	-1.26473
105642195	chr4:105642195:C:A	7.70036e-10	-1.59005	-1.26376
105642222	chr4:105642222:C:T	8.62403e-10	-1.50172	-1.2388
105642223	chr4:105642223:G:A	3.78667e-09	-1.98419e-10	-1.26101
105642250	chr4:105642250:T:A	7.72504e-10	-1.5801	-1.27051
105642278	chr4:105642278:C:A	6.38207e-09	-1.98419e-10	-0.739001
105642407	chr4:105642407:T:A	3.32917e-09	-1.38977	-2.95295e-10
105642443	chr4:105642443:A:G	7.6326e-10	-1.59871	-1.26394
105642663	chr4:105642663:G:A	1.72099e-08	-1.98419e-10	0.252991
105642750	chr4:105642750:G:A	4.80431e-09	-1.98419e-10	-1.02298
105643037	chr4:105643037:C:T	1.05394e-09	-1.51791	-1.02205
105643093	chr4:105643093:T:C	7.81864e-10	-1.56566	-1.27291
105643780	chr4:105643780:C:G	5.27635e-09	-1.98419e-10	-0.929259
105643793	chr4:105643793:A:G	5.19073e-09	-1.98419e-10	-0.945619
105643877	chr4:105643877:T:TC	2.15139e-09	-1.82638	-2.95295e-10
105644150	chr4:105644150:A:G	6.54353e-09	0.452902	-1.16692
105644215	chr4:105644215:T:C	3.90349e-09	-1.98419e-10	-1.23062
105644324	chr4:105644324:T:A	3.96177e-09	-1.98419e-10	-1.2158
105644396	chr4:105644396:G:C	4.61242e-09	-1.98419e-10	-1.06374
105644557	chr4:105644557:A:G	4.80775e-09	-1.98419e-10	-1.02226
105644858	chr4:105644858:T:C	4.52319e-09	-1.98419e-10	-1.08328
105645151	chr4:105645151:A:G	4.69491e-09	-1.98419e-10	-1.04601
105645214	chr4:105645214:G:T	3.90547e-09	-1.98419e-10	-1.23011
105645241	chr4:105645241:G:A	4.43484e-09	-1.98419e-10	-1.103
105645657	chr4:105645657:G:A	2.163e-09	-1.821	-2.95295e-10
105645722	chr4:105645722:A:G	5.37738e-09	-0.910292	-2.95295e-10
105646060	chr4:105646060:A:G	2.27473e-09	-1.77063	-2.95295e-10
105646122	chr4:105646122:C:A	4.31827e-09	-1.98419e-10	-1.12964
105647028	chr4:105647028:G:A	1.10132e-08	-1.98419e-10	-0.193395
105647155	chr4:105647155:A:G	3.80039e-09	-1.98419e-10	-1.25739
105647280	chr4:105647280:C:G	3.94257e-09	-1.98419e-10	-1.22066
105647359	chr4:105647359:T:A	3.76174e-09	-1.98419e-10	-1.26761
105647444	chr4:105647444:T:C	3.95902e-09	-1.98419e-10	-1.2165
105647978	chr4:105647978:C:T	4.07801e-09	-1.98419e-10	-1.18688
105648858	chr4:105648858:C:A	3.7432e-09	-1.98419e-10	-1.27255
105648905	chr4:105648905:C:T	3.76592e-09	-1.98419e-10	-1.2665
105649224	chr4:105649224:G:C	3.77706e-09	-1.98419e-10	-1.26355
105649227	chr4:105649227:A:G	4.28834e-09	-1.98419e-10	-1.13659
105649341	chr4:105649341:A:G	4.01947e-09	-1.98419e-10	-1.20134
105649411	chr4:105649411:T:C	3.73672e-09	-1.98419e-10	-1.27429
105650037	chr4:105650037:G:T	5.77514e-09	-1.98419e-10	-0.838931
105650611	chr4:105650611:C:T	1.37549e-09	-1.35181	-0.921868
105650739	chr4:105650739:A:T	2.99771e-09	-1.49465	-2.95295e-10
105651348	chr4:105651348:C:G	9.46893e-09	-1.98419e-10	-0.344477
105651974	chr4:105651974:C:A	2.12586e-09	-1.83832	-2.95295e-10
105652104	chr4:105652104:C:T	3.73676e-09	-1.98419e-10	-1.27427
105652381	chr4:105652381:T:C	6.482e-09	-1.98419e-10	-0.723463
105652758	chr4:105652758:A:G	3.7368e-09	-1.98419e-10	-1.27426
105653379	chr4:105653379:A:G	1.11776e-09	-1.52574	-0.95542
105653415	chr4:105653415:C:T	2.86137e-09	-1.54119	-2.95295e-10
105653557	chr4:105653557:G:A	3.78521e-09	-1.98419e-10	-1.26139
105653567	chr4:105653567:C:T	3.11019e-09	-1.45781	-2.95295e-10
105654112	chr4:105654112:A:G	7.08262e-10	-1.78359	-1.15384
105655872	chr4:105655872:T:A	3.76495e-09	-1.98419e-10	-1.26676
105656086	chr4:105656086:G:T	1.01569e-08	-1.98419e-10	-0.274344
105656887	chr4:105656887:C:A	3.97108e-09	-1.98419e-10	-1.21346
105656994	chr4:105656994:G:A	8.44361e-10	-1.52239	-1.23927
105657597	chr4:105657597:A:G	1.01435e-09	-1.52604	-1.0522
105657997	chr4:105657997:G:A	2.38429e-09	-1.72359	-2.95295e-10
105658027	chr4:105658027:A:T	3.76702e-09	-1.98419e-10	-1.26621
105658135	chr4:105658135:C:T	5.09011e-09	-1.98419e-10	-0.965194
105658676	chr4:105658676:T:C	3.92723e-09	-1.98419e-10	-1.22456
105659044	chr4:105659044:C:A	3.83943e-09	-1.98419e-10	-1.24717
105659937	chr4:105659937:G:A	3.80703e-09	-1.98419e-10	-1.25564
105660409	chr4:105660409:A:G	3.75383e-09	-1.98419e-10	-1.26972
105660620	chr4:105660620:A:G	3.73673e-09	-1.98419e-10	-1.27428
105661123	chr4:105661123:A:G	6.98257e-10	-1.68172	-1.26994
105661174	chr4:105661174:C:T	3.73797e-09	-1.98419e-10	-1.27395
105661316	chr4:105661316:C:T	3.51832e-09	-1.33451	-2.95295e-10
105661542	chr4:105661542:G:A	2.11503e-09	-1.84343	-2.95295e-10
105661660	chr4:105661660:T:A	3.74402e-09	-1.98419e-10	-1.27233
105661885	chr4:105661885:T:C	5.88442e-09	-0.820185	-2.95295e-10
105661987	chr4:105661987:G:A	2.41813e-09	-1.7095	-2.95295e-10
105662273	chr4:105662273:T:C	3.83022e-09	-1.98419e-10	-1.24957
105662327	chr4:105662327:T:C	4.68542e-09	-1.98419e-10	-1.04804
105663041	chr4:105663041:A:C	8.46608e-09	-1.98419e-10	-0.456425
105663359	chr4:105663359:T:C	3.83466e-09	-1.98419e-10	-1.24841
105663421	chr4:105663421:C:T	4.49826e-09	-1.0888	-2.95295e-10
105663491	chr4:105663491:A:T	6.46782e-09	-1.98419e-10	-0.725654
105663904	chr4:105663904:A:G	1.48727e-09	-1.09926	-1.09629
105664099	chr4:105664099:C:A	2.42241e-09	-1.70773	-2.95295e-10
105664212	chr4:105664212:C:T	2.10889e-09	-1.84633	-2.95295e-10
105664548	chr4:105664548:T:C	1.39485e-08	-1.98419e-10	0.0428787
105664794	chr4:105664794:T:C	2.10952e-09	-1.84603	-2.95295e-10
105664860	chr4:105664860:T:A	6.86639e-10	-1.69638	-1.27206
105665223	chr4:105665223:G:A	3.77943e-09	-1.98419e-10	-1.26292
105665260	chr4:105665260:C:T	4.04082e-09	-1.98419e-10	-1.19605
105666159	chr4:105666159:T:C	1.95171e-09	-0.747703	-1.17608
105666375	chr4:105666375:A:G	3.84601e-09	-1.98419e-10	-1.24546
105666673	chr4:105666673:G:A	5.84758e-09	-1.98419e-10	-0.826464
105667352	chr4:105667352:C:T	7.08203e-10	-1.67591	-1.26161
105668593	chr4:105668593:T:C	5.30751e-09	-1.98419e-10	-0.92337
105668625	chr4:105668625:A:C	2.82059e-09	-1.55555	-2.95295e-10
105668970	chr4:105668970:G:A	6.65959e-10	-1.74534	-1.25368
105669048	chr4:105669048:G:T	3.87179e-09	-1.98419e-10	-1.23877
105669121	chr4:105669121:G:A	3.73781e-09	-1.98419e-10	-1.27399
105669131	chr4:105669131:A:T	8.68281e-10	-1.60081	-1.13293
105669553	chr4:105669553:C:T	8.65854e-10	-1.58632	-1.15021
105669673	chr4:105669673:A:C	2.95657e-09	-1.50846	-2.95295e-10
105669890	chr4:105669890:A:C	2.17623e-09	-1.8149	-2.95295e-10
105670048	chr4:105670048:T:C	3.85879e-09	-1.98419e-10	-1.24214
105670270	chr4:105670270:T:G	4.24715e-09	-1.98419e-10	-1.14625
105670659	chr4:105670659:A:G	1.06399e-09	-1.78915	-0.741314
105671623	chr4:105671623:T:C	1.25827e-08	-1.98419e-10	-0.0601711
105672126	chr4:105672126:G:A	5.1084e-09	-1.98419e-10	-0.961606
105672417	chr4:105672417:T:C	8.7131e-10	-1.59885	-1.1314
105672693	chr4:105672693:A:G	6.58675e-10	-1.82932	-1.18069
105672729	chr4:105672729:C:G	4.29181e-09	-1.13579	-2.95295e-10
105672815	chr4:105672815:G:A	4.56694e-09	-1.98419e-10	-1.07365
105673011	chr4:105673011:A:G	8.52484e-10	-1.58373	-1.16837
105673232	chr4:105673232:C:G	3.83854e-09	-1.98419e-10	-1.2474
105673468	chr4:105673468:G:A	6.13104e-10	-1.81138	-1.27033
105673486	chr4:105673486:C:T	5.61238e-09	-1.98419e-10	-0.867517
105673633	chr4:105673633:T:C	4.35361e-09	-1.98419e-10	-1.12149
105673638	chr4:105673638:T:A	5.58256e-09	-1.98419e-10	-0.872845
105673720	chr4:105673720:G:A	5.57841e-09	-1.98419e-10	-0.873589
105673898	chr4:105673898:A:C	8.07304e-10	-1.60691	-1.19964
105674372	chr4:105674372:C:A	5.03245e-09	-1.98419e-10	-0.976585
105674630	chr4:105674630:T:C	5.53975e-09	-1.98419e-10	-0.880543
105674913	chr4:105674913:A:T	4.15336e-09	-1.98419e-10	-1.16858
105675142	chr4:105675142:G:C	2.18628e-09	-1.81029	-2.95295e-10
105675149	chr4:105675149:T:A	2.1748e-09	-1.81556	-2.95295e-10
105675150	chr4:105675150:C:T	2.18605e-09	-1.8104	-2.95295e-10
105675528	chr4:105675528:T:C	2.78341e-09	-1.25149	-0.317322
105676057	chr4:105676057:A:C	4.45683e-09	-1.98419e-10	-1.09806
105676114	chr4:105676114:G:T	6.02431e-10	-1.84248	-1.2568
105676154	chr4:105676154:C:T	4.19485e-09	-1.98419e-10	-1.15864
105676181	chr4:105676181:T:G	4.44468e-09	-1.98419e-10	-1.10078
105676288	chr4:105676288:A:G	3.8928e-09	-1.98419e-10	-1.23336
105676295	chr4:105676295:T:C	7.08418e-10	-1.73056	-1.20665
105676424	chr4:105676424:TC:T	1.42651e-08	1.18081	-1.11549
105676491	chr4:105676491:A:T	7.52121e-09	-0.574765	-2.95295e-10
105676601	chr4:105676601:C:G	5.99535e-09	-1.98419e-10	-0.801508
105677092	chr4:105677092:T:C	3.1292e-09	-1.45172	-2.95295e-10
105678186	chr4:105678186:A:G	4.1117e-09	-1.98419e-10	-1.17866
105678330	chr4:105678330:C:G	7.60264e-09	-0.563997	-2.95295e-10
105678517	chr4:105678517:TTA:T	6.30979e-09	-1.98419e-10	-0.750391
105678657	chr4:105678657:C:T	1.0103e-09	-1.49917	-1.08308
105678815	chr4:105678815:TG:T	3.73905e-09	-1.27366	-2.95295e-10
105678960	chr4:105678960:A:AC	4.38473e-09	-1.98419e-10	-1.11436
105679181	chr4:105679181:A:C	1.01835e-09	-1.50989	-1.06442
105679465	chr4:105679465:T:A	4.86582e-09	-0.805842	-0.204415
105679681	chr4:105679681:G:A	5.9067e-10	-1.84577	-1.27322
105680012	chr4:105680012:A:C	5.96978e-09	-1.98419e-10	-0.805782
105680183	chr4:105680183:CCTTT:C	4.7009e-09	-1.98419e-10	-1.04474
105680479	chr4:105680479:C:T	2.14962e-09	-1.8272	-2.95295e-10
105680548	chr4:105680548:CAGTT:C	4.70148e-09	-1.98419e-10	-1.04462
105681025	chr4:105681025:T:C	5.91541e-10	-1.84331	-1.27421
105681107	chr4:105681107:T:G	8.62798e-10	-1.81947	-0.920593
105681151	chr4:105681151:A:C	7.69911e-10	-1.57981	-1.27417
105681466	chr4:105681466:CAT:C	1.63975e-09	-1.0898	-1.00815
105681857	chr4:105681857:G:A	9.36696e-10	-1.54576	-1.11213
105681941	chr4:105681941:T:C	6.04631e-10	-1.84342	-1.25221
105682115	chr4:105682115:G:A	7.78689e-10	-1.59066	-1.25198
105682778	chr4:105682778:T:C	9.07225e-09	-1.98419e-10	-0.387273
105683033	chr4:105683033:A:G	7.46653e-10	-1.63267	-1.25198
105683627	chr4:105683627:T:G	6.68134e-09	-1.98419e-10	-0.693175
105683629	chr4:105683629:G:C	9.9324e-10	-1.51338	-1.0859
105683672	chr4:105683672:A:C	8.6316e-10	-1.82811	-0.911538
105683892	chr4:105683892:G:A	4.46044e-09	-1.98419e-10	-1.09725
105683948	chr4:105683948:T:C	3.73663e-09	-1.98419e-10	-1.27431
105684085	chr4:105684085:G:A	3.76469e-09	-1.98419e-10	-1.26683
105684176	chr4:105684176:T:C	3.67137e-09	-1.29193	-2.95295e-10
105684302	chr4:105684302:T:C	7.12793e-09	-1.98419e-10	-0.628472
105684563	chr4:105684563:A:C	9.74074e-10	-1.53509	-1.08367
105684736	chr4:105684736:CAAG:C	3.93682e-09	-1.98419e-10	-1.22212
105684795	chr4:105684795:T:A	4.12509e-09	-1.98419e-10	-1.17541
105685154	chr4:105685154:T:C	6.40655e-09	-1.98419e-10	-0.735172
105685451	chr4:105685451:A:G	1.0392e-09	-1.47446	-1.07958
105685816	chr4:105685816:T:C	4.16798e-09	-1.98419e-10	-1.16506
105686084	chr4:105686084:T:C	7.28923e-10	-1.6427	-1.26598
105686157	chr4:105686157:G:A	2.1933e-09	-1.80709	-2.95295e-10
105686336	chr4:105686336:G:A	5.65888e-09	-1.98419e-10	-0.859266
105687771	chr4:105687771:G:A	3.73834e-09	-1.98419e-10	-1.27385
105687821	chr4:105687821:C:T	3.75795e-09	-1.98419e-10	-1.26862
105689499	chr4:105689499:C:T	6.66978e-09	-1.98419e-10	-0.694906
105689530	chr4:105689530:TATA:T	5.63588e-09	-1.98419e-10	-0.86334
105689764	chr4:105689764:G:C	3.81112e-09	-1.98419e-10	-1.25457
105689774	chr4:105689774:C:T	7.80435e-10	-1.58864	-1.25176
105689857	chr4:105689857:G:A	3.83123e-09	-1.98419e-10	-1.24931
105690052	chr4:105690052:A:T	4.10356e-09	-1.98419e-10	-1.18064
105690103	chr4:105690103:A:C	6.9036e-10	-1.68877	-1.27427
105690380	chr4:105690380:A:C	9.65889e-10	-1.54904	-1.07815
105690458	chr4:105690458:CAT:C	6.00281e-10	-1.82867	-1.27418
105690486	chr4:105690486:G:A	1.11481e-08	-1.98419e-10	-0.181224
105690950	chr4:105690950:G:T	4.40039e-09	-1.98419e-10	-1.1108
105691461	chr4:105691461:T:C	5.65593e-09	-1.98419e-10	-0.859788
105691692	chr4:105691692:T:C	3.76646e-09	-1.98419e-10	-1.26636
105691839	chr4:105691839:A:G	3.92368e-09	-1.98419e-10	-1.22546
105692054	chr4:105692054:G:C	4.1717e-09	-1.98419e-10	-1.16417
105692596	chr4:105692596:T:C	8.48912e-10	-1.57136	-1.18494
105692664	chr4:105692664:A:G	6.00986e-10	-1.84302	-1.25866
105693570	chr4:105693570:T:C	7.1917e-09	-1.98419e-10	-0.619566
105693649	chr4:105693649:T:C	2.91968e-09	-1.24218	-0.278834
105694446	chr4:105694446:C:T	9.53507e-10	-1.55468	-1.08542
105694581	chr4:105694581:T:C	4.65441e-09	-1.98419e-10	-1.05468
105695210	chr4:105695210:C:T	3.30268e-09	-1.18889	-0.208873
105695979	chr4:105695979:G:A	2.92723e-09	-1.39408	-0.124355
105696093	chr4:105696093:C:T	3.67392e-09	-1.29123	-2.95295e-10
105696133	chr4:105696133:G:A	5.57255e-09	-0.87464	-2.95295e-10
105696204	chr4:105696204:G:A	9.50605e-10	-1.55064	-1.09251
105697062	chr4:105697062:A:G	9.78035e-10	-1.54011	-1.07459
105697205	chr4:105697205:T:C	3.43993e-09	-1.35592	-0.00112204
105697382	chr4:105697382:T:C	4.19365e-09	-1.98419e-10	-1.15892
105697429	chr4:105697429:G:GA	7.63522e-10	-1.61033	-1.25198
105697791	chr4:105697791:T:C	3.88967e-09	-1.98419e-10	-1.23417
105697793	chr4:105697793:T:C	4.80112e-09	-1.98419e-10	-1.02364
105697912	chr4:105697912:T:C	5.90665e-10	-1.84602	-1.27298
105697983	chr4:105697983:G:T	9.98701e-10	-1.52684	-1.06695
105698072	chr4:105698072:A:G	4.21952e-09	-1.98419e-10	-1.15277
105698220	chr4:105698220:T:A	3.36699e-09	-1.38386	0.00538777
105698914	chr4:105698914:C:G	5.54149e-09	-0.880229	-2.95295e-10
105699348	chr4:105699348:T:C	2.89378e-09	-1.52993	-2.95295e-10
105699826	chr4:105699826:C:T	7.50365e-10	-1.61654	-1.26315
105700100	chr4:105700100:A:G	5.29698e-09	-1.98419e-10	-0.925356
105700361	chr4:105700361:C:T	4.74211e-09	-1.98419e-10	-1.03601
105700486	chr4:105700486:T:C	5.90546e-10	-1.84501	-1.27419
105701033	chr4:105701033:T:C	9.89419e-10	-1.52673	-1.0764
105702066	chr4:105702066:A:G	9.75801e-10	-1.58317	-1.03382
105702285	chr4:105702285:G:A	9.76978e-10	-1.53484	-1.08094
105702464	chr4:105702464:A:T	5.25286e-09	-1.98419e-10	-0.93372
105702517	chr4:105702517:A:T	9.50292e-10	-1.54203	-1.10145
105703000	chr4:105703000:G:A	1.68004e-08	-1.98419e-10	0.22891
105703001	chr4:105703001:C:A	1.67975e-08	-1.98419e-10	0.22874
105703128	chr4:105703128:C:T	7.6853e-10	-1.60397	-1.2518
105703372	chr4:105703372:C:T	7.75259e-10	-1.59477	-1.25228
105704223	chr4:105704223:G:A	5.10044e-09	-1.98419e-10	-0.963166
105704250	chr4:105704250:A:G	4.29225e-09	-1.98419e-10	-1.13568
105704253	chr4:105704253:C:T	4.74028e-09	-1.98419e-10	-1.0364
105704917	chr4:105704917:A:T	3.77056e-09	-1.98419e-10	-1.26527
105705027	chr4:105705027:C:A	8.47838e-10	-1.82195	-0.935607
105705115	chr4:105705115:G:A	4.85185e-09	-1.98419e-10	-1.01313
105706469	chr4:105706469:C:T	5.65939e-09	-1.98419e-10	-0.859177
105706618	chr4:105706618:G:A	2.12561e-09	-1.83843	-2.95295e-10
105706681	chr4:105706681:C:T	2.95221e-09	-1.33945	-0.170491
105706791	chr4:105706791:C:T	9.71687e-09	0.496505	-0.815135
105706807	chr4:105706807:A:C	6.40696e-09	-1.98419e-10	-0.735108
105707223	chr4:105707223:G:T	3.75792e-09	-1.98419e-10	-1.26863
105707798	chr4:105707798:C:T	9.61098e-10	-1.56631	-1.06586
105707852	chr4:105707852:G:A	6.9259e-10	-1.68703	-1.27278
105708410	chr4:105708410:A:G	8.82878e-10	-1.82358	-0.893486
105708836	chr4:105708836:A:G	6.06823e-09	-1.98419e-10	-0.789426
105708862	chr4:105708862:T:A	4.09075e-09	-1.98419e-10	-1.18376
105709546	chr4:105709546:A:T	4.64818e-09	-1.98419e-10	-1.05602
105709655	chr4:105709655:C:G	3.82507e-09	-1.98419e-10	-1.25092
105709792	chr4:105709792:C:T	6.95612e-10	-1.68462	-1.27083
105709970	chr4:105709970:T:C	4.66071e-09	-1.98419e-10	-1.05333
105710199	chr4:105710199:C:T	2.64447e-09	-1.62002	-2.95295e-10
105710481	chr4:105710481:G:A	4.27135e-09	-1.98419e-10	-1.14056
105710531	chr4:105710531:T:C	4.71249e-09	-1.98419e-10	-1.04228
105710713	chr4:105710713:A:G	7.78098e-10	-1.61173	-1.23167
105711023	chr4:105711023:T:A	5.78036e-09	-1.98419e-10	-0.838027
105711206	chr4:105711206:CAT:C	3.77627e-09	-1.98419e-10	-1.26376
105711279	chr4:105711279:A:G	2.57722e-09	-1.25123	-0.394547
105711500	chr4:105711500:G:A	1.03063e-09	-1.53201	-1.03031
105711523	chr4:105711523:A:G	3.73706e-09	-1.98419e-10	-1.27419
105711872	chr4:105711872:A:G	1.068e-09	-1.47854	-1.04817
105711888	chr4:105711888:T:A	1.04036e-09	-1.49428	-1.05864
105713114	chr4:105713114:G:T	5.94514e-10	-1.84056	-1.27194
105713201	chr4:105713201:CAA:C	3.96123e-09	-1.98419e-10	-1.21594
105714011	chr4:105714011:T:C	3.83791e-09	-1.98419e-10	-1.24757
105714400	chr4:105714400:A:G	1.0505e-08	-0.240643	-2.95295e-10
105714420	chr4:105714420:C:T	9.94917e-09	-1.98419e-10	-0.295004
105714745	chr4:105714745:A:G	1.00285e-09	-1.51593	-1.07372
105715441	chr4:105715441:A:G	8.62754e-10	-1.59215	-1.14797
105715480	chr4:105715480:A:G	4.48442e-09	-1.98419e-10	-1.09188
105715542	chr4:105715542:ATTAT:A	4.88409e-09	-1.98419e-10	-1.00651
105716030	chr4:105716030:G:A	1.0886e-08	-1.98419e-10	-0.205014
105716254	chr4:105716254:C:T	4.16677e-09	-1.98419e-10	-1.16535
105716695	chr4:105716695:C:T	3.81817e-09	-1.29273	0.0400089
105717099	chr4:105717099:T:G	1.00154e-09	-1.53152	-1.05943
105717149	chr4:105717149:A:G	6.02878e-09	-1.98419e-10	-0.795949
105717468	chr4:105717468:A:G	7.52379e-09	-1.98419e-10	-0.574423
105717540	chr4:105717540:A:G	1.042e-09	-1.48999	-1.06137
105718154	chr4:105718154:C:A	5.98352e-09	-1.98419e-10	-0.803483
105718285	chr4:105718285:G:T	4.24407e-09	-1.98419e-10	-1.14697
105718555	chr4:105718555:A:G	8.73369e-10	-1.59374	-1.13415
105719027	chr4:105719027:C:A	7.35796e-10	-1.63219	-1.26711
105719230	chr4:105719230:G:A	3.79959e-09	-1.98419e-10	-1.2576
105720068	chr4:105720068:G:A	3.54628e-09	-1.3666	0.0400089
105720766	chr4:105720766:C:T	5.93845e-10	-1.84067	-1.27296
105720951	chr4:105720951:T:C	1.00282e-09	-1.51426	-1.07542
105721754	chr4:105721754:A:G	3.20936e-09	-1.30667	-0.119746
105722004	chr4:105722004:G:A	9.90664e-10	-1.53601	-1.06586
105722246	chr4:105722246:A:G	8.59023e-10	-1.81179	-0.932666
105722288	chr4:105722288:G:A	6.87995e-10	-1.69815	-1.26831
105722661	chr4:105722661:T:A	9.78869e-10	-1.55138	-1.06247
105723400	chr4:105723400:G:T	3.75796e-09	-1.98419e-10	-1.26862
105723628	chr4:105723628:C:T	7.65049e-09	-1.98419e-10	-0.557723
105724080	chr4:105724080:A:G	3.82663e-09	-1.98419e-10	-1.25051
105724413	chr4:105724413:A:T	4.15274e-09	-1.98419e-10	-1.16872
105724511	chr4:105724511:T:A	3.77622e-09	-1.98419e-10	-1.26377
105724614	chr4:105724614:G:A	5.91204e-10	-1.84481	-1.27328
105724624	chr4:105724624:AAACACAAAAAAATGG:A	2.23883e-09	-1.78654	-2.95295e-10
105725025	chr4:105725025:G:T	2.20211e-09	-1.80308	-2.95295e-10
105725192	chr4:105725192:A:G	6.79226e-10	-1.70669	-1.2726
105725361	chr4:105725361:A:G	4.70593e-09	-1.98419e-10	-1.04367
105725975	chr4:105725975:T:C	5.90181e-10	-1.84568	-1.27414
105726047	chr4:105726047:G:A	4.45083e-09	-1.98419e-10	-1.0994
105726049	chr4:105726049:AAC:A	8.86426e-10	-1.56419	-1.14886
105726142	chr4:105726142:A:G	8.69755e-10	-1.58291	-1.14913
105726209	chr4:105726209:C:T	1.00471e-09	-1.52194	-1.06586
105726320	chr4:105726320:G:A	3.49e-09	-1.34259	-2.95295e-10
105726352	chr4:105726352:C:T	4.20023e-09	-1.98419e-10	-1.15735
105726442	chr4:105726442:A:G	4.82269e-09	-1.98419e-10	-1.01916
105726464	chr4:105726464:CATT:C	1.65913e-09	-0.818332	-1.26787
105726522	chr4:105726522:C:T	8.89246e-10	-1.56069	-1.14918
105727191	chr4:105727191:T:C	4.15045e-09	-1.98419e-10	-1.16928
105727441	chr4:105727441:T:C	4.39688e-09	-1.98419e-10	-1.1116
105727481	chr4:105727481:T:C	3.8384e-09	-1.98419e-10	-1.24744
105727484	chr4:105727484:C:T	9.94029e-10	-1.54392	-1.05456
105727644	chr4:105727644:T:A	5.69253e-09	-1.98419e-10	-0.853337
105728582	chr4:105728582:AT:A	4.15422e-09	-1.98419e-10	-1.16837
105728840	chr4:105728840:A:G	4.28245e-09	-1.98419e-10	-1.13797
105728881	chr4:105728881:A:G	8.57545e-10	-1.59799	-1.14818
105728959	chr4:105728959:G:A	7.93822e-10	-1.59176	-1.23163
105729032	chr4:105729032:T:A	4.72786e-09	-1.98419e-10	-1.03902
105729368	chr4:105729368:A:G	3.86725e-09	-1.98419e-10	-1.23995
105730094	chr4:105730094:A:G	1.02092e-09	-1.50593	-1.06586
105730191	chr4:105730191:C:T	4.99756e-09	-1.98419e-10	-0.983543
105730480	chr4:105730480:T:G	4.14566e-09	-1.98419e-10	-1.17043
105730684	chr4:105730684:C:T	5.94784e-10	-1.83782	-1.27423
105730796	chr4:105730796:G:T	1.04135e-09	-1.46906	-1.08291
105730806	chr4:105730806:A:G	5.90736e-09	-0.0107698	-0.805524
105730951	chr4:105730951:T:C	7.51718e-09	-1.98419e-10	-0.575301
105730980	chr4:105730980:A:G	8.14245e-10	-1.58299	-1.215
105731751	chr4:105731751:G:A	4.16698e-09	-1.98419e-10	-1.1653
105731975	chr4:105731975:G:A	4.26032e-09	-1.98419e-10	-1.14315
105732110	chr4:105732110:G:A	5.89998e-10	-1.84604	-1.27409
105732164	chr4:105732164:T:C	3.78937e-09	-1.98419e-10	-1.26029
105732166	chr4:105732166:T:C	3.76579e-09	-1.98419e-10	-1.26653
105732477	chr4:105732477:A:G	9.59279e-10	-1.53246	-1.1016
105732498	chr4:105732498:T:C	4.39856e-09	-1.98419e-10	-1.11121
105732527	chr4:105732527:G:A	3.95292e-09	-1.98419e-10	-1.21804
105732659	chr4:105732659:T:A	6.8352e-10	-1.69941	-1.27358
105732722	chr4:105732722:C:T	4.49707e-09	-1.98419e-10	-1.08907
105732785	chr4:105732785:G:T	4.31162e-09	-1.98419e-10	-1.13118
105732887	chr4:105732887:T:C	4.34903e-09	-1.98419e-10	-1.12254
105732985	chr4:105732985:T:C	8.00235e-10	-1.57901	-1.23633
105733173	chr4:105733173:G:A	4.82404e-09	-1.98419e-10	-1.01888
105733255	chr4:105733255:C:G	3.7777e-09	-1.98419e-10	-1.26338
105733816	chr4:105733816:G:A	6.6968e-10	-1.72262	-1.27083
105733826	chr4:105733826:G:A	7.92078e-09	0.511187	-1.03419
105734092	chr4:105734092:C:T	3.77034e-09	-1.98419e-10	-1.26533
105734278	chr4:105734278:G:A	3.77346e-09	-1.98419e-10	-1.2645
105734326	chr4:105734326:A:G	3.80074e-09	-1.98419e-10	-1.2573
105734480	chr4:105734480:A:G	4.58618e-09	-0.797392	-0.272054
105734562	chr4:105734562:T:C	9.56091e-10	-1.55026	-1.08713
105734673	chr4:105734673:T:C	6.01381e-10	-1.84634	-1.25467
105734919	chr4:105734919:A:G	9.95196e-10	-1.54666	-1.05065
105735041	chr4:105735041:G:A	4.65155e-09	-1.98419e-10	-1.05529
105735066	chr4:105735066:C:T	6.77647e-10	-1.71175	-1.26987
105735079	chr4:105735079:A:G	3.73661e-09	-1.98419e-10	-1.27432
105735345	chr4:105735345:T:G	5.07829e-09	-1.98419e-10	-0.967518
105735397	chr4:105735397:G:A	2.14099e-09	-1.83122	-2.95295e-10
105735457	chr4:105735457:C:T	7.34633e-10	-1.62984	-1.27104
105735622	chr4:105735622:C:T	7.50414e-09	-1.98419e-10	-0.577038
105735811	chr4:105735811:G:A	5.84809e-09	-0.826378	-2.95295e-10
105735994	chr4:105735994:G:A	4.75416e-09	-1.26262	0.229148
105736034	chr4:105736034:TTGGTTTTAAGCTAAA:T	1.01838e-09	-1.50876	-1.06552
105736156	chr4:105736156:A:C	7.696e-09	-1.98419e-10	-0.551792
105736168	chr4:105736168:A:G	3.83048e-09	-1.98419e-10	-1.2495
105736501	chr4:105736501:T:G	7.96894e-10	-1.58848	-1.23104
105737092	chr4:105737092:T:A	6.75786e-10	-1.7119	-1.27247
105737501	chr4:105737501:G:A	9.3154e-10	-1.56805	-1.09536
105737678	chr4:105737678:C:T	3.74949e-09	-1.98419e-10	-1.27087
105737759	chr4:105737759:A:C	5.6603e-09	-1.98419e-10	-0.859015
105738188	chr4:105738188:C:A	8.82641e-10	-1.5682	-1.14913
105738889	chr4:105738889:G:A	3.74586e-09	-1.98419e-10	-1.27184
105739452	chr4:105739452:T:C	1.23549e-09	-1.66213	-0.718894
105739801	chr4:105739801:C:T	3.77656e-09	-1.98419e-10	-1.26368
105740037	chr4:105740037:G:A	8.02542e-10	-1.58071	-1.23175
105740639	chr4:105740639:C:A	4.62289e-08	-1.98419e-10	1.24111
105740813	chr4:105740813:A:G	1.03774e-09	-1.51609	-1.03937
105740847	chr4:105740847:A:G	6.01134e-10	-1.84502	-1.25641
105740961	chr4:105740961:G:A	5.89798e-10	-1.8462	-1.27427
105741139	chr4:105741139:A:G	4.77512e-08	-1.98419e-10	1.27351
105741142	chr4:105741142:T:C	5.66157e-09	-1.98419e-10	-0.858791
105741184	chr4:105741184:C:T	1.83027e-09	-1.30251	-0.685523
105741535	chr4:105741535:G:C	9.99812e-10	-1.52536	-1.06732
105741789	chr4:105741789:C:T	6.76707e-10	-1.70937	-1.27364
105741819	chr4:105741819:T:C	4.53819e-09	-1.98419e-10	-1.07996
105741955	chr4:105741955:AG:A	3.77751e-09	-1.98419e-10	-1.26343
105742384	chr4:105742384:T:C	6.72402e-10	-1.72612	-1.26327
105742500	chr4:105742500:C:T	9.59586e-10	-1.54552	-1.08823
105742762	chr4:105742762:T:C	4.12035e-09	-1.98419e-10	-1.17656
105742822	chr4:105742822:C:T	4.1363e-09	-1.98419e-10	-1.17269
105742875	chr4:105742875:T:A	4.71194e-09	-1.98419e-10	-1.04239
105742954	chr4:105742954:T:C	1.01425e-09	-1.47162	-1.10672
105743007	chr4:105743007:TGCCGCGATCTCAGCTCACTGCAAGC:T	2.34057e-09	-1.7421	-2.95295e-10
105743032	chr4:105743032:C:T	1.0737e-09	-1.51896	-1.00242
105743054	chr4:105743054:A:T	6.72849e-10	-1.72835	-1.26038
105743267	chr4:105743267:T:C	1.13607e-09	-1.48951	-0.97541
105743398	chr4:105743398:C:T	7.80142e-10	-1.66829	-1.17248
105743611	chr4:105743611:T:G	4.24685e-09	-1.98419e-10	-1.14631
105743714	chr4:105743714:G:A	3.73686e-09	-1.98419e-10	-1.27425
105744838	chr4:105744838:T:A	8.41976e-10	-1.61659	-1.14791
105744886	chr4:105744886:AT:A	7.02237e-10	-1.71177	-1.23421
105745154	chr4:105745154:C:T	4.08155e-09	-1.98419e-10	-1.18602
105745178	chr4:105745178:C:G	1.00102e-09	-1.57824	-1.01324
105745202	chr4:105745202:T:C	2.05698e-09	-1.34362	-0.52763
105745423	chr4:105745423:A:G	5.90563e-10	-1.84553	-1.27364
105746682	chr4:105746682:C:T	4.37443e-09	-1.98419e-10	-1.11672
105746868	chr4:105746868:T:C	7.63188e-10	-1.6311	-1.23164
105747149	chr4:105747149:G:T	5.54599e-09	-1.98419e-10	-0.879417
105747389	chr4:105747389:G:A	1.12753e-09	-1.56025	-0.91222
105747552	chr4:105747552:G:A	4.33477e-09	-1.98419e-10	-1.12582
105747670	chr4:105747670:T:C	3.76514e-09	-1.98419e-10	-1.26671
105747814	chr4:105747814:A:G	8.53522e-09	-1.98419e-10	-0.448292
105747866	chr4:105747866:C:A	8.40375e-10	-1.68701	-1.07939
105748137	chr4:105748137:C:T	7.69517e-10	-1.62261	-1.23188
105748187	chr4:105748187:G:A	5.91041e-10	-1.84483	-1.27353
105748437	chr4:105748437:G:A	9.36109e-10	-1.81549	-0.84303
105749202	chr4:105749202:T:C	4.34714e-09	-1.98419e-10	-1.12297
105749466	chr4:105749466:G:A	5.9797e-10	-1.83301	-1.2737
105749493	chr4:105749493:A:G	4.53032e-09	-1.98419e-10	-1.0817
105749548	chr4:105749548:C:T	4.96457e-09	-1.98419e-10	-0.990165
105750056	chr4:105750056:G:A	5.80456e-09	-1.98419e-10	-0.833849
105750725	chr4:105750725:C:T	4.37248e-09	-1.98419e-10	-1.11716
105750835	chr4:105750835:A:G	3.79302e-09	-1.98419e-10	-1.25933
105751041	chr4:105751041:T:C	9.35499e-10	-1.84528	-0.813886
105751176	chr4:105751176:A:G	4.23052e-09	-1.98419e-10	-1.15017
105751350	chr4:105751350:T:A	6.70362e-09	-1.98419e-10	-0.689846
105751734	chr4:105751734:AAGG:A	8.74155e-10	-1.84356	-0.883432
105752736	chr4:105752736:T:C	2.14289e-09	-1.83034	-2.95295e-10
105752896	chr4:105752896:G:T	4.28443e-09	-1.98419e-10	-1.1375
105753909	chr4:105753909:G:A	3.75121e-09	-1.98419e-10	-1.27041
105754484	chr4:105754484:TTTTA:T	9.71429e-10	-1.57298	-1.0485
105754757	chr4:105754757:G:A	4.39187e-09	-1.98419e-10	-1.11274
105754789	chr4:105754789:A:T	9.75018e-10	-1.56895	-1.04884
105754893	chr4:105754893:T:A	4.42604e-09	-1.98419e-10	-1.10499
105755078	chr4:105755078:A:T	1.12003e-09	-1.54923	-0.929905
105755144	chr4:105755144:A:G	2.59246e-09	-1.63989	-2.95295e-10
105755609	chr4:105755609:G:A	1.08456e-09	-1.52101	-0.990305
105755986	chr4:105755986:C:T	4.39716e-09	-1.98419e-10	-1.11153
105756227	chr4:105756227:G:A	8.79451e-10	-1.64711	-1.07384
105756384	chr4:105756384:A:T	9.30944e-10	-1.60504	-1.05901
105756396	chr4:105756396:G:A	7.35903e-09	-1.98419e-10	-0.596564
105756584	chr4:105756584:A:G	7.15629e-10	-1.7113	-1.21578
105756586	chr4:105756586:A:G	4.28406e-09	-1.98419e-10	-1.13759
105756588	chr4:105756588:A:G	3.75606e-09	-1.98419e-10	-1.26912
105756599	chr4:105756599:TATA:T	6.74494e-09	-1.98419e-10	-0.6837
105756842	chr4:105756842:C:T	8.6638e-10	-1.6384	-1.09753
105757801	chr4:105757801:T:C	4.41008e-09	-1.98419e-10	-1.1086
105758440	chr4:105758440:G:A	5.94299e-10	-1.84639	-1.26647
105758508	chr4:105758508:A:G	4.41154e-09	-1.98419e-10	-1.10827
105758535	chr4:105758535:A:G	8.8297e-10	-1.62813	-1.08883
105758728	chr4:105758728:G:C	4.93428e-09	-1.98419e-10	-0.996286
105759116	chr4:105759116:T:C	4.65463e-09	-1.98419e-10	-1.05463
105759294	chr4:105759294:G:A	4.58747e-09	-1.98419e-10	-1.06916
105759320	chr4:105759320:T:C	3.81514e-09	-1.98419e-10	-1.25352
105759607	chr4:105759607:G:A	5.91269e-10	-1.84475	-1.27322
105759879	chr4:105759879:A:G	7.06332e-10	-1.6795	-1.26066
105760022	chr4:105760022:A:G	8.95263e-10	-1.61775	-1.08538
105760126	chr4:105760126:G:A	3.73828e-09	-1.27387	-2.95295e-10
105760572	chr4:105760572:G:A	2.81809e-09	-1.55643	-2.95295e-10
105761192	chr4:105761192:T:C	4.42189e-09	-1.98419e-10	-1.10593
105761279	chr4:105761279:T:C	8.75088e-10	-1.63969	-1.08624
105761362	chr4:105761362:T:C	8.55936e-10	-1.837	-0.911054
105761595	chr4:105761595:C:T	8.49296e-08	1.84933	-2.95295e-10
105761674	chr4:105761674:G:A	3.99173e-09	-1.98419e-10	-1.20827
105762294	chr4:105762294:C:T	3.33696e-09	-1.38743	-2.95295e-10
105762374	chr4:105762374:G:A	7.02893e-09	-1.98419e-10	-0.642458
105762530	chr4:105762530:G:A	5.1463e-09	-1.98419e-10	-0.954215
105763047	chr4:105763047:T:G	6.34596e-10	-1.77827	-1.26899
105763388	chr4:105763388:G:A	1.3473e-09	-1.08532	-1.20907
105763510	chr4:105763510:C:T	1.08772e-09	-1.62147	-0.886931
105763771	chr4:105763771:T:C	2.16104e-09	-1.8219	-2.95295e-10
105763821	chr4:105763821:A:G	7.75008e-10	-1.75992	-1.08745
105763850	chr4:105763850:T:C	3.76625e-09	-1.98419e-10	-1.26641
105764371	chr4:105764371:G:A	5.00563e-09	-1.98419e-10	-0.981929
105764388	chr4:105764388:A:G	6.72018e-09	-1.98419e-10	-0.687378
105764400	chr4:105764400:A:G	5.13028e-09	-1.98419e-10	-0.957333
105764414	chr4:105764414:A:C	6.74172e-09	-1.98419e-10	-0.684178
105764476	chr4:105764476:T:C	9.23267e-10	-1.59714	-1.07519
105764533	chr4:105764533:CT:C	9.3036e-10	-1.58542	-1.07926
105764668	chr4:105764668:C:A	9.01764e-10	-1.60706	-1.08883
105764919	chr4:105764919:C:T	5.66712e-09	-1.98419e-10	-0.857813
105764939	chr4:105764939:T:G	4.7624e-09	-1.03174	-2.95295e-10
105765704	chr4:105765704:T:C	4.47522e-09	-1.98419e-10	-1.09394
105766576	chr4:105766576:A:G	8.56318e-10	-1.67607	-1.07154
105767198	chr4:105767198:G:C	3.78691e-09	-1.98419e-10	-1.26094
105767217	chr4:105767217:A:C	7.6343e-10	-1.75403	-1.10839
105767494	chr4:105767494:TTTATTA:T	1.10395e-09	-1.63153	-0.862071
105767505	chr4:105767505:T:C	1.09764e-09	-1.63932	-0.860007
105767509	chr4:105767509:T:G	1.11017e-09	-1.62812	-0.859868
105767510	chr4:105767510:AGGTT:A	1.1468e-09	-1.60906	-0.846456
105767747	chr4:105767747:A:G	9.40284e-10	-1.5851	-1.06896
105767819	chr4:105767819:T:C	1.45976e-09	-1.02927	-1.18496
105768265	chr4:105768265:C:T	4.80457e-09	-1.98419e-10	-1.02293
105768417	chr4:105768417:G:A	3.85068e-09	-1.98419e-10	-1.24424
105768693	chr4:105768693:A:G	5.33145e-09	-1.98419e-10	-0.91887
105768889	chr4:105768889:A:G	2.15956e-09	-1.82259	-2.95295e-10
105769199	chr4:105769199:A:G	1.36639e-09	-1.08763	-1.19269
105770885	chr4:105770885:C:T	2.12602e-09	-1.83824	-2.95295e-10
105771186	chr4:105771186:C:T	4.82501e-09	-1.98419e-10	-1.01868
105771324	chr4:105771324:A:G	7.6853e-10	-1.64333	-1.21244
105771787	chr4:105771787:C:T	8.99779e-10	-1.60033	-1.09777
105771799	chr4:105771799:A:G	4.75082e-09	-1.98419e-10	-1.03418
105773017	chr4:105773017:T:A	2.62952e-09	-1.62569	-2.95295e-10
105773061	chr4:105773061:G:A	6.14564e-09	-1.98419e-10	-0.77675
105773163	chr4:105773163:C:A	4.4415e-09	-1.98419e-10	-1.1015
105773311	chr4:105773311:C:T	6.40028e-09	-1.98419e-10	-0.73615
105773327	chr4:105773327:T:C	5.65593e-09	-1.98419e-10	-0.859788
105773464	chr4:105773464:T:C	7.27732e-10	-1.67872	-1.2316
105773831	chr4:105773831:G:A	6.30295e-10	-1.79131	-1.26275
105773899	chr4:105773899:T:C	1.12286e-09	-1.60971	-0.866905
105774733	chr4:105774733:C:T	6.70362e-09	-1.98419e-10	-0.689846
105774817	chr4:105774817:T:C	5.64986e-09	-1.98419e-10	-0.860861
105775003	chr4:105775003:AG:A	7.53137e-10	-1.70495	-1.17105
105775106	chr4:105775106:G:A	4.14331e-09	-1.98419e-10	-1.171
105775319	chr4:105775319:G:A	7.60422e-10	-1.69335	-1.17302
105775620	chr4:105775620:G:C	7.73753e-10	-1.64484	-1.20415
105775757	chr4:105775757:A:G	4.85383e-09	-1.98419e-10	-1.01272
105776097	chr4:105776097:G:A	7.4078e-10	-1.63218	-1.26036
105776143	chr4:105776143:G:A	5.65593e-09	-1.98419e-10	-0.859788
105776237	chr4:105776237:C:T	3.78605e-09	-1.98419e-10	-1.26117
105776656	chr4:105776656:G:A	3.89613e-09	-1.98419e-10	-1.23251
105777543	chr4:105777543:C:A	8.76583e-10	-1.67403	-1.05019
105777735	chr4:105777735:T:C	9.17772e-10	-1.8158	-0.862498
105778201	chr4:105778201:G:A	5.60747e-09	-1.98419e-10	-0.868392
105779652	chr4:105779652:A:G	4.24591e-09	-1.98419e-10	-1.14654
105779665	chr4:105779665:C:G	9.01989e-10	-1.6222	-1.07345
105780434	chr4:105780434:T:C	2.10943e-09	-1.84608	-2.95295e-10
105780522	chr4:105780522:A:T	9.35379e-10	-1.60091	-1.05839
105781239	chr4:105781239:A:T	2.31306e-09	-1.75392	-2.95295e-10
105781542	chr4:105781542:C:T	3.98526e-09	-1.98419e-10	-1.20989
105781709	chr4:105781709:G:T	3.75879e-09	-1.98419e-10	-1.26839
105782053	chr4:105782053:G:A	4.06904e-09	-1.98419e-10	-1.18909
105782215	chr4:105782215:C:T	4.47513e-09	-1.98419e-10	-1.09396
105782237	chr4:105782237:C:T	8.96742e-10	-1.61263	-1.08885
105782386	chr4:105782386:A:G	9.00199e-10	-1.60654	-1.0911
105782475	chr4:105782475:G:C	1.18814e-08	-0.11752	-2.95295e-10
105783009	chr4:105783009:A:G	6.36136e-10	-1.77905	-1.26579
105783207	chr4:105783207:C:A	4.00806e-09	-1.98419e-10	-1.20419
105783245	chr4:105783245:G:C	4.14258e-09	-1.98419e-10	-1.17117
105783574	chr4:105783574:A:G	8.25939e-10	-1.81443	-0.969301
105783616	chr4:105783616:A:G	1.37201e-09	-1.53164	-0.744577
```
