## Supplementary material for "Characterization of shared and ancestry-specific signals driving complex traits using multi-ancestry fine-mapping": susiex_nc3.cs80.snp

```
BP	SNP	PIP(CS1)	LogBF(CS1,Pop1)	LogBF(CS1,Pop2)
104614314	chr4:104614314:G:A	5.58425e-09	-1.98419e-10	-0.910786
104614479	chr4:104614479:A:G	1.07183e-09	-1.48387	-1.07749
104614490	chr4:104614490:C:T	6.21764e-10	-1.83669	-1.26924
104614777	chr4:104614777:G:A	9.27768e-10	-1.45051	-1.2552
104615081	chr4:104615081:T:G	9.78888e-10	-1.84566	-0.806413
104615458	chr4:104615458:C:CT	5.64009e-09	-1.98419e-10	-0.900836
104615545	chr4:104615545:TATTTA:T	4.24442e-09	-1.98419e-10	-1.18513
104615591	chr4:104615591:C:A	3.89013e-09	-1.98419e-10	-1.27229
104615873	chr4:104615873:C:A	1.09929e-09	-1.29041	-1.24566
104616026	chr4:104616026:A:G	2.61463e-09	-1.66961	-2.95295e-10
104616212	chr4:104616212:T:A	4.73957e-09	-1.98419e-10	-1.07479
104616492	chr4:104616492:C:A	8.08381e-09	-1.98419e-10	-0.540873
104616867	chr4:104616867:G:A	9.66675e-10	-1.40319	-1.26144
104616907	chr4:104616907:G:A	9.39053e-09	-1.98419e-10	-0.391034
104617205	chr4:104617205:A:G	7.78396e-09	-1.98419e-10	-0.578671
104617320	chr4:104617320:C:T	9.67369e-10	-1.71231	-0.9516
104617535	chr4:104617535:A:C	6.03044e-09	-1.98419e-10	-0.833917
104617842	chr4:104617842:C:T	1.25505e-09	-1.84313	-0.560431
104618063	chr4:104618063:T:C	1.08932e-09	-1.5442	-1.00098
104618109	chr4:104618109:T:A	1.20035e-09	-1.82552	-0.6226
104618404	chr4:104618404:G:C	4.99932e-09	-1.98419e-10	-1.02143
104618499	chr4:104618499:G:A	3.94324e-09	-1.98419e-10	-1.25873
104619093	chr4:104619093:A:G	4.29245e-09	-1.98419e-10	-1.17388
104619181	chr4:104619181:C:T	8.08381e-09	-1.98419e-10	-0.540873
104619557	chr4:104619557:A:C	4.299e-09	-1.98419e-10	-1.17235
104620236	chr4:104620236:C:T	6.05327e-09	-1.71436	0.88422
104620583	chr4:104620583:C:T	2.3694e-09	-1.7681	-2.95295e-10
104621168	chr4:104621168:G:A	2.77187e-08	-1.98419e-10	0.691372
104621442	chr4:104621442:A:G	1.3634e-09	-1.84421	-0.476541
104621727	chr4:104621727:G:A	3.93729e-09	-1.98419e-10	-1.26024
104621871	chr4:104621871:T:G	1.29057e-09	-1.29879	-1.07686
104621904	chr4:104621904:T:C	6.16432e-10	-1.84259	-1.27195
104622143	chr4:104622143:C:T	3.94388e-09	-1.98419e-10	-1.25857
104622254	chr4:104622254:TCC:T	3.44495e-09	-1.64906	0.255236
104622630	chr4:104622630:T:C	7.82331e-10	-1.83947	-1.03674
104622686	chr4:104622686:C:T	5.46817e-09	-1.73179	0.8
104622795	chr4:104622795:C:T	3.89227e-09	-1.98419e-10	-1.27174
104622807	chr4:104622807:C:T	7.90793e-10	-1.8388	-1.02665
104623087	chr4:104623087:A:T	4.91632e-09	-1.98419e-10	-1.03818
104623387	chr4:104623387:C:A	4.66415e-09	-1.98419e-10	-1.09083
104623593	chr4:104623593:T:C	5.9772e-09	-1.98419e-10	-0.842784
104623807	chr4:104623807:G:A	6.79418e-09	-1.98419e-10	-0.71467
104623819	chr4:104623819:C:G	5.04598e-09	-1.98419e-10	-1.01214
104624771	chr4:104624771:A:G	2.20172e-09	-1.8415	-2.95295e-10
104625078	chr4:104625078:G:A	3.90031e-09	-1.98419e-10	-1.26968
104625238	chr4:104625238:A:C	2.44289e-09	-1.50346	-0.234096
104625324	chr4:104625324:G:A	6.38265e-09	-1.98419e-10	-0.777153
104625629	chr4:104625629:C:A	5.84929e-09	-1.75195	0.887532
104625796	chr4:104625796:C:T	9.78525e-10	-1.43607	-1.21638
104625817	chr4:104625817:G:A	1.21907e-09	-1.4292	-1.00345
104626037	chr4:104626037:C:T	1.75546e-09	-1.78449	-0.283513
104626355	chr4:104626355:G:C	5.37828e-09	-1.98419e-10	-0.948367
104626847	chr4:104626847:G:A	4.86696e-09	-1.98419e-10	-1.04827
104626870	chr4:104626870:G:T	1.84301e-09	-0.940154	-1.07918
104627028	chr4:104627028:A:G	7.46917e-09	-1.98419e-10	-0.619952
104627118	chr4:104627118:T:C	4.2696e-09	-1.98419e-10	-1.17922
104627202	chr4:104627202:T:G	3.94008e-09	-1.98419e-10	-1.25954
104627357	chr4:104627357:G:T	9.04587e-10	-1.76646	-0.964549
104627478	chr4:104627478:G:A	2.8734e-09	-1.57524	-2.95295e-10
104628011	chr4:104628011:T:G	3.91018e-09	-1.98419e-10	-1.26715
104628375	chr4:104628375:T:C	7.33254e-09	-1.98419e-10	-0.638414
104628555	chr4:104628555:G:A	7.25991e-09	-1.98419e-10	-0.648368
104628792	chr4:104628792:T:A	8.07835e-09	-1.98419e-10	-0.541549
104629125	chr4:104629125:C:A	4.18734e-09	-1.98419e-10	-1.19867
104629559	chr4:104629559:C:G	6.44631e-09	-1.68865	0.92142
104630143	chr4:104630143:TGATATG:T	1.15189e-09	-1.51665	-0.972679
104630533	chr4:104630533:C:T	4.18541e-09	-1.98419e-10	-1.19913
104630775	chr4:104630775:G:A	4.18063e-09	-1.98419e-10	-1.20027
104630908	chr4:104630908:G:A	1.26014e-09	-1.23559	-1.16393
104630923	chr4:104630923:T:C	6.84837e-10	-1.73567	-1.27364
104631124	chr4:104631124:T:G	3.30786e-09	-1.7601	0.32567
104631291	chr4:104631291:C:A	1.22949e-09	-1.47027	-0.953862
104631442	chr4:104631442:C:T	4.74204e-09	-1.98419e-10	-1.07427
104631671	chr4:104631671:T:C	1.35663e-09	-1.84626	-0.479471
104631680	chr4:104631680:G:T	2.21449e-09	-1.83571	-2.95295e-10
104631900	chr4:104631900:G:C	3.93476e-09	-1.98419e-10	-1.26089
104632296	chr4:104632296:T:C	7.26234e-09	-1.98419e-10	-0.648034
104632350	chr4:104632350:G:A	8.08381e-09	-1.98419e-10	-0.540873
104632799	chr4:104632799:G:A	1.42142e-09	-1.1367	-1.14238
104633005	chr4:104633005:A:G	8.05443e-10	-1.8379	-1.0092
104633017	chr4:104633017:C:T	2.54338e-09	-1.69724	-2.95295e-10
104633505	chr4:104633505:G:A	5.85649e-09	-1.70378	0.840598
104633786	chr4:104633786:A:G	8.96255e-10	-1.78624	-0.95403
104634301	chr4:104634301:T:C	5.47663e-09	-1.98419e-10	-0.930246
104634440	chr4:104634440:G:A	8.36876e-09	-1.98419e-10	-0.50623
104634634	chr4:104634634:T:C	5.16779e-09	-1.98419e-10	-0.988292
104634783	chr4:104634783:G:A	3.90681e-09	-1.98419e-10	-1.26801
104634792	chr4:104634792:T:A	8.71675e-09	-1.98419e-10	-0.46549
104635064	chr4:104635064:TAAGAG:T	2.43253e-09	-1.7418	-2.95295e-10
104635308	chr4:104635308:G:A	2.02206e-09	-1.81118	-0.11544
104635470	chr4:104635470:C:T	6.14638e-10	-1.84377	-1.27368
104635705	chr4:104635705:A:G	9.08429e-10	-1.77758	-0.949195
104635810	chr4:104635810:G:GCAT	8.34081e-09	-1.98419e-10	-0.509575
104635954	chr4:104635954:C:T	8.36514e-09	-1.98419e-10	-0.506663
104636010	chr4:104636010:AT:A	9.21885e-10	-1.77592	-0.936149
104636737	chr4:104636737:A:T	1.37967e-09	-1.49976	-0.809129
104636814	chr4:104636814:C:A	1.09233e-09	-1.44571	-1.09672
104636850	chr4:104636850:T:A	4.46051e-09	-1.98419e-10	-1.13547
104637037	chr4:104637037:C:A	3.90979e-09	-1.98419e-10	-1.26725
104637244	chr4:104637244:A:G	4.10707e-09	-1.98419e-10	-1.21803
104637274	chr4:104637274:G:A	6.53288e-10	-1.78218	-1.27429
104637289	chr4:104637289:C:T	8.30995e-10	-1.8217	-0.994167
104637538	chr4:104637538:C:T	7.75736e-10	-1.63397	-1.25071
104637822	chr4:104637822:C:T	5.30971e-09	-1.98419e-10	-0.961199
104637979	chr4:104637979:C:T	2.48222e-08	-1.98419e-10	0.581001
104638385	chr4:104638385:T:C	3.00035e-08	-1.98419e-10	0.770579
104638629	chr4:104638629:A:G	8.12101e-10	-1.8344	-1.00447
104638753	chr4:104638753:G:T	5.08021e-09	-1.98419e-10	-1.00538
104638762	chr4:104638762:G:A	2.29433e-09	-1.80029	-2.95295e-10
104638824	chr4:104638824:T:C	7.81366e-10	-1.63018	-1.24726
104639877	chr4:104639877:T:C	4.18015e-09	-1.98419e-10	-1.20039
104639925	chr4:104639925:G:A	5.48934e-09	-1.98419e-10	-0.927928
104640025	chr4:104640025:T:C	8.52675e-09	-1.98419e-10	-0.487528
104640150	chr4:104640150:G:T	3.88256e-09	-1.98419e-10	-1.27424
104640555	chr4:104640555:A:G	9.51702e-09	-1.98419e-10	-0.377654
104640562	chr4:104640562:AAG:A	8.1761e-10	-1.81674	-1.01536
104640701	chr4:104640701:G:C	8.67296e-10	-1.71776	-1.05535
104641640	chr4:104641640:T:C	2.13404e-08	-1.98419e-10	0.429864
104641757	chr4:104641757:C:G	7.71602e-10	-1.62967	-1.26035
104641958	chr4:104641958:C:T	6.61923e-10	-1.77269	-1.27065
104642010	chr4:104642010:A:G	5.00879e-09	-1.98419e-10	-1.01954
104642091	chr4:104642091:T:C	4.04081e-09	-1.98419e-10	-1.23429
104642331	chr4:104642331:G:A	4.10993e-09	-1.98419e-10	-1.21733
104643594	chr4:104643594:C:T	3.84623e-09	-1.28364	-2.95295e-10
104643623	chr4:104643623:A:T	9.9357e-10	-1.67781	-0.959377
104643703	chr4:104643703:G:T	1.02012e-08	-1.98419e-10	-0.308232
104643842	chr4:104643842:TACC:T	7.91881e-10	-1.82775	-1.03633
104644034	chr4:104644034:G:T	5.37874e-09	-1.74666	0.798374
104644061	chr4:104644061:A:G	1.29987e-09	-1.82373	-0.544744
104644146	chr4:104644146:C:A	5.84099e-09	-1.69393	0.828097
104644152	chr4:104644152:C:T	1.22571e-09	-1.83826	-0.588957
104644371	chr4:104644371:A:G	1.2851e-09	-1.34067	-1.03923
104644905	chr4:104644905:G:A	4.03963e-09	-1.98419e-10	-1.23458
104645016	chr4:104645016:G:C	7.74592e-10	-1.61272	-1.27344
104645029	chr4:104645029:CT:C	1.10705e-08	-1.98419e-10	-0.22645
104645245	chr4:104645245:C:T	8.73579e-10	-1.8463	-0.919596
104645549	chr4:104645549:C:T	9.86549e-10	-1.67984	-0.964435
104645696	chr4:104645696:C:T	1.31337e-09	-1.84225	-0.515884
104645904	chr4:104645904:A:C	2.1972e-09	-1.84355	-2.95295e-10
104646270	chr4:104646270:T:C	5.4154e-09	-1.98419e-10	-0.94149
104646440	chr4:104646440:G:A	5.89582e-09	-1.98419e-10	-0.856493
104646810	chr4:104646810:C:T	1.27044e-09	-1.8389	-0.552469
104647049	chr4:104647049:C:A	3.9593e-09	-1.98419e-10	-1.25467
104647139	chr4:104647139:T:C	3.88239e-09	-1.98419e-10	-1.27429
104647233	chr4:104647233:G:A	1.0191e-09	-1.65679	-0.955023
104647469	chr4:104647469:A:G	9.17992e-10	-1.76931	-0.946992
104647490	chr4:104647490:C:A	1.28872e-09	-1.84544	-0.531649
104647610	chr4:104647610:T:C	2.19133e-09	-1.84623	-2.95295e-10
104647821	chr4:104647821:A:G	5.02351e-09	-1.98419e-10	-1.01661
104647897	chr4:104647897:G:A	8.94798e-10	-1.84581	-0.896088
104648568	chr4:104648568:C:T	1.42825e-09	-1.19082	-1.08347
104648601	chr4:104648601:A:G	6.25842e-09	-1.98419e-10	-0.796809
104648605	chr4:104648605:C:T	1.09109e-09	-1.84154	-0.702021
104648968	chr4:104648968:C:T	1.23866e-09	-1.84436	-0.572345
104649178	chr4:104649178:TCA:T	5.89643e-09	-1.98419e-10	-0.856389
104649275	chr4:104649275:T:C	7.39194e-09	-1.98419e-10	-0.630345
104649404	chr4:104649404:C:T	4.04318e-09	-1.98419e-10	-1.2337
104649446	chr4:104649446:T:C	7.24243e-09	-1.66854	1.01776
104649502	chr4:104649502:C:T	1.22274e-09	-1.84234	-0.587299
104649747	chr4:104649747:G:T	5.34462e-09	-1.98419e-10	-0.954646
104649940	chr4:104649940:G:A	3.33721e-09	-1.4256	-2.95295e-10
104650407	chr4:104650407:T:A	1.22086e-09	-1.84389	-0.58729
104650478	chr4:104650478:A:G	1.2026e-09	-1.84217	-0.604077
104650496	chr4:104650496:A:G	1.03368e-09	-1.32496	-1.27266
104650660	chr4:104650660:A:G	8.69842e-09	-1.98419e-10	-0.467595
104650894	chr4:104650894:G:A	2.1981e-09	-1.84314	-2.95295e-10
104651159	chr4:104651159:A:G	1.23211e-09	-1.8446	-0.577405
104651225	chr4:104651225:G:T	1.12975e-09	-1.717	-0.791736
104651631	chr4:104651631:T:C	5.42222e-09	-1.98419e-10	-0.94023
104651668	chr4:104651668:T:A	4.17393e-09	-1.98419e-10	-1.20188
104652561	chr4:104652561:A:G	1.73031e-09	-1.68447	-0.397967
104652617	chr4:104652617:A:G	2.30148e-09	-1.79718	-2.95295e-10
104652642	chr4:104652642:A:G	1.68939e-09	-1.6927	-0.413669
104652657	chr4:104652657:G:A	7.22282e-10	-1.73115	-1.22492
104652862	chr4:104652862:T:C	3.89721e-09	-1.98419e-10	-1.27047
104653032	chr4:104653032:G:T	4.84676e-09	-1.98419e-10	-1.05243
104653539	chr4:104653539:C:T	1.55665e-09	-1.84283	-0.345376
104653548	chr4:104653548:A:C	1.28899e-09	-1.84496	-0.531922
104653872	chr4:104653872:A:G	1.22531e-09	-1.84157	-0.58598
104653916	chr4:104653916:T:C	1.28143e-09	-1.84213	-0.540635
104654140	chr4:104654140:C:T	1.52386e-09	-1.11558	-1.09391
104654162	chr4:104654162:G:T	8.38153e-10	-1.83957	-0.967723
104655023	chr4:104655023:G:T	1.32395e-09	-1.35224	-0.997878
104655678	chr4:104655678:T:C	8.37609e-10	-1.66393	-1.14401
104655879	chr4:104655879:G:C	4.39961e-09	-1.98419e-10	-1.14922
104655931	chr4:104655931:C:T	6.80518e-09	-1.98419e-10	-0.713052
104656705	chr4:104656705:G:A	3.87092e-09	-1.75151	0.474268
104656731	chr4:104656731:TAATC:T	3.93619e-09	-1.75752	0.496997
104656790	chr4:104656790:C:A	5.54375e-09	-1.98419e-10	-0.918064
104656791	chr4:104656791:C:A	5.54375e-09	-1.98419e-10	-0.918064
104656858	chr4:104656858:G:A	6.90121e-10	-1.84573	-1.1559
104656916	chr4:104656916:C:T	4.60795e-09	-1.98419e-10	-1.10295
104656931	chr4:104656931:T:G	3.6104e-09	-1.75063	0.403712
104657130	chr4:104657130:A:G	1.18277e-09	-1.84384	-0.619035
104657252	chr4:104657252:T:A	1.10858e-09	-1.72631	-0.801348
104657659	chr4:104657659:C:T	2.10178e-08	-1.98419e-10	0.414634
104657824	chr4:104657824:T:C	5.15784e-09	-1.98419e-10	-0.990218
104658177	chr4:104658177:G:A	4.2815e-09	-1.7009	0.52447
104658314	chr4:104658314:T:C	1.51655e-09	-1.77897	-0.435325
104659102	chr4:104659102:C:T	1.2004e-09	-1.84189	-0.60619
104659353	chr4:104659353:G:A	4.01188e-09	-1.73636	0.494881
104659406	chr4:104659406:G:A	2.75174e-08	-1.98419e-10	0.684082
104659472	chr4:104659472:A:C	5.15498e-09	-1.98419e-10	-0.990774
104659560	chr4:104659560:C:T	4.1308e-09	-1.72243	0.510167
104659799	chr4:104659799:T:C	2.55924e-09	-1.69103	-2.95295e-10
104660237	chr4:104660237:A:G	1.46513e-09	-1.4206	-0.828191
104660283	chr4:104660283:A:G	3.90682e-09	-1.98419e-10	-1.26801
104660509	chr4:104660509:A:C	9.01215e-09	-1.98419e-10	-0.432163
104660748	chr4:104660748:G:A	1.18565e-08	-1.98419e-10	-0.157862
104661295	chr4:104661295:C:T	1.36761e-09	-1.77772	-0.539947
104661411	chr4:104661411:A:G	4.15355e-09	-1.8284	0.621627
104661413	chr4:104661413:A:T	1.33282e-09	-1.78731	-0.556127
104661476	chr4:104661476:A:G	4.06472e-09	-1.83475	0.606354
104661614	chr4:104661614:G:A	6.57299e-09	-1.98419e-10	-0.747767
104661984	chr4:104661984:C:T	1.46646e-09	-1.22449	-1.02339
104662176	chr4:104662176:C:G	4.18793e-09	-1.83103	0.632502
104662215	chr4:104662215:AAGGCCAGGGT:A	6.29539e-10	-1.84441	-1.2491
104662258	chr4:104662258:C:T	4.19746e-09	-1.83741	0.641151
104662432	chr4:104662432:C:A	3.125e-09	-1.4913	-2.95295e-10
104662883	chr4:104662883:G:A	8.89015e-10	-1.70986	-1.03852
104663025	chr4:104663025:A:G	1.24405e-09	-1.42422	-0.988148
104663116	chr4:104663116:A:G	6.87356e-09	-1.98419e-10	-0.703053
104663318	chr4:104663318:T:G	3.30879e-09	-0.709208	-0.724946
104663552	chr4:104663552:A:G	6.55084e-10	-1.78265	-1.27108
104663598	chr4:104663598:C:T	4.02573e-09	-1.98419e-10	-1.23803
104663885	chr4:104663885:T:C	1.29779e-08	-0.00398825	-0.0635017
104664089	chr4:104664089:TCA:T	8.51023e-09	-1.98419e-10	-0.489468
104664090	chr4:104664090:CAA:C	8.876e-10	-1.84627	-0.903704
104664350	chr4:104664350:G:A	1.05731e-09	-1.44853	-1.12648
104664392	chr4:104664392:G:A	4.82926e-09	-1.98419e-10	-1.05604
104664473	chr4:104664473:G:A	1.48264e-08	0.0298774	0.0357961
104664701	chr4:104664701:T:G	4.75351e-09	-1.98419e-10	-1.07185
104664826	chr4:104664826:GC:G	9.69972e-10	-1.4343	-1.22693
104664927	chr4:104664927:T:C	3.88501e-09	-1.98419e-10	-1.27361
104665536	chr4:104665536:G:A	4.61616e-09	-1.98419e-10	-1.10117
104665643	chr4:104665643:T:C	4.32023e-09	-1.98419e-10	-1.16743
104665865	chr4:104665865:A:G	4.62442e-09	-1.98419e-10	-1.09939
104666256	chr4:104666256:C:G	2.9623e-08	-1.98419e-10	0.757815
104666380	chr4:104666380:C:G	1.30452e-08	0.0944864	-0.156799
104666383	chr4:104666383:A:G	4.56263e-09	-1.98419e-10	-1.11284
104666986	chr4:104666986:C:T	1.36166e-08	0.125968	-0.145414
104667055	chr4:104667055:A:T	4.62012e-09	-1.98419e-10	-1.10032
104667163	chr4:104667163:T:C	8.13035e-10	-1.80491	-1.0328
104667210	chr4:104667210:T:G	8.15478e-10	-1.80047	-1.03425
104667340	chr4:104667340:C:T	1.31328e-08	0.0907138	-0.14634
104667980	chr4:104667980:G:A	1.70052e-09	-1.46136	-0.638442
104668014	chr4:104668014:C:T	2.69942e-09	-1.84183	0.204136
104668015	chr4:104668015:G:A	1.41153e-08	-1.98419e-10	0.0165214
104668327	chr4:104668327:C:A	1.08889e-09	-1.76545	-0.78013
104668843	chr4:104668843:C:T	2.19084e-09	-1.84623	-0.000216051
104669341	chr4:104669341:A:G	6.23823e-10	-1.83768	-1.26495
104669813	chr4:104669813:A:G	2.17026e-09	-1.84624	-0.00965274
104669832	chr4:104669832:T:G	8.94493e-09	-1.98419e-10	-0.439649
104669976	chr4:104669976:T:G	1.17457e-08	-0.0145227	-0.152725
104670101	chr4:104670101:T:C	1.47224e-08	0.066804	-0.00817225
104670172	chr4:104670172:T:C	1.249e-08	0.0520552	-0.157863
104671070	chr4:104671070:G:T	1.33314e-08	0.0850371	-0.125651
104671463	chr4:104671463:A:G	6.53862e-09	-1.98419e-10	-0.753009
104671842	chr4:104671842:C:T	3.88786e-09	-1.98419e-10	-1.27288
104672558	chr4:104672558:A:G	1.15246e-09	-1.52165	-0.967195
104672612	chr4:104672612:T:C	8.64186e-10	-1.60279	-1.17391
104673160	chr4:104673160:T:C	4.62073e-09	-1.98419e-10	-1.10018
104673217	chr4:104673217:A:G	1.15996e-09	-1.77298	-0.709364
104673436	chr4:104673436:C:T	2.30738e-09	-1.79463	-2.95295e-10
104673664	chr4:104673664:A:C	3.88399e-09	-1.98419e-10	-1.27387
104673854	chr4:104673854:C:T	2.69587e-09	-1.63902	-2.95295e-10
104674059	chr4:104674059:A:G	2.65459e-09	-1.83615	0.181698
104674558	chr4:104674558:A:G	8.5682e-10	-1.61938	-1.16589
104674876	chr4:104674876:T:A	4.36518e-09	-1.98419e-10	-1.15708
104675072	chr4:104675072:T:G	1.02628e-09	-1.84148	-0.763318
104675100	chr4:104675100:C:T	9.17762e-10	-1.44234	-1.27422
104675488	chr4:104675488:G:T	3.8832e-09	-1.98419e-10	-1.27408
104675819	chr4:104675819:T:C	2.13693e-09	-1.84558	-0.0257863
104675844	chr4:104675844:G:A	4.77669e-09	-1.98419e-10	-1.06699
104676196	chr4:104676196:T:A	5.01955e-09	-1.98419e-10	-1.0174
104676245	chr4:104676245:A:G	1.05259e-09	-1.8463	-0.73318
104676318	chr4:104676318:T:G	3.50732e-08	-1.98419e-10	0.926702
104676476	chr4:104676476:AGG:A	2.49435e-09	-1.84629	0.129581
104676780	chr4:104676780:T:C	5.97418e-09	-1.98419e-10	-0.84329
104676904	chr4:104676904:A:G	8.23897e-10	-1.8432	-0.98125
104677101	chr4:104677101:T:G	1.71771e-09	-1.78784	-0.301902
104677304	chr4:104677304:G:C	4.00993e-09	-1.98419e-10	-1.24196
104677655	chr4:104677655:A:G	1.40165e-09	-1.76407	-0.529018
104678093	chr4:104678093:T:C	1.03237e-09	-1.46357	-1.13532
104678166	chr4:104678166:C:T	4.90582e-09	-1.98419e-10	-1.04031
104678267	chr4:104678267:C:T	1.15433e-09	-1.69511	-0.792103
104678329	chr4:104678329:G:A	6.39401e-09	-1.98419e-10	-0.775374
104678573	chr4:104678573:A:G	7.87581e-08	1.73565	-2.95295e-10
104678629	chr4:104678629:T:C	1.07111e-09	-1.33513	-1.22692
104678787	chr4:104678787:G:T	2.33567e-09	-1.78244	-2.95295e-10
104679011	chr4:104679011:C:T	1.06791e-09	-1.51436	-1.05068
104679126	chr4:104679126:G:A	2.36708e-09	-1.76908	-2.95295e-10
104679542	chr4:104679542:T:C	1.02406e-09	-1.83497	-0.77199
104679661	chr4:104679661:T:C	5.19037e-09	-1.98419e-10	-0.983931
104679686	chr4:104679686:T:A	2.60421e-09	-1.67361	-2.95295e-10
104679714	chr4:104679714:T:C	9.09206e-09	-0.423334	-2.95295e-10
104680389	chr4:104680389:A:G	5.21348e-09	-1.98419e-10	-0.979489
104680758	chr4:104680758:G:A	1.07773e-09	-1.8462	-0.709677
104681277	chr4:104681277:T:C	9.13077e-10	-1.80682	-0.914851
104681313	chr4:104681313:A:AG	1.0417e-09	-1.49979	-1.09009
104681523	chr4:104681523:C:T	8.97372e-09	-1.98419e-10	-0.436436
104681544	chr4:104681544:C:A	6.68736e-09	-1.98419e-10	-0.730518
104682170	chr4:104682170:C:T	9.15081e-10	-1.44886	-1.27062
104682562	chr4:104682562:TAAATATAA:T	5.14869e-09	-1.98419e-10	-0.991994
104682609	chr4:104682609:AAAATATATTTTAACTT:A	4.27812e-09	-1.81716	0.639937
104683293	chr4:104683293:A:G	8.80622e-10	-1.75418	-1.00368
104684107	chr4:104684107:G:A	9.77858e-10	-1.84517	-0.807956
104684380	chr4:104684380:C:A	9.58021e-10	-1.68235	-0.991276
104684657	chr4:104684657:TA:T	1.12539e-08	-1.98419e-10	-0.21002
104684787	chr4:104684787:T:TA	5.45588e-09	-1.98419e-10	-0.934041
104684789	chr4:104684789:G:C	5.46604e-09	-1.98419e-10	-0.932181
104684803	chr4:104684803:G:A	1.37763e-08	-1.98419e-10	-0.0077832
104684856	chr4:104684856:A:G	1.14199e-08	-1.98419e-10	-0.195376
104685051	chr4:104685051:TTTTC:T	5.64565e-09	-1.98419e-10	-0.899851
104685154	chr4:104685154:G:A	8.0807e-09	-1.98419e-10	-0.541257
104685192	chr4:104685192:T:C	5.33739e-09	-1.98419e-10	-0.955999
104685309	chr4:104685309:G:A	9.34496e-10	-1.51858	-1.1799
104685312	chr4:104685312:G:A	7.98334e-09	-1.98419e-10	-0.55338
104685486	chr4:104685486:T:C	4.87332e-09	-1.98419e-10	-1.04696
104685610	chr4:104685610:A:C	8.86242e-10	-1.74587	-1.00563
104685616	chr4:104685616:C:T	3.89991e-09	-1.26978	-2.95295e-10
104686231	chr4:104686231:A:G	7.61214e-09	-1.98419e-10	-0.600992
104686422	chr4:104686422:C:G	2.95999e-08	-1.98419e-10	0.757035
104686599	chr4:104686599:C:G	1.61307e-09	-1.79773	-0.354867
104686670	chr4:104686670:T:G	9.55303e-10	-1.84232	-0.83414
104687012	chr4:104687012:T:C	3.9999e-09	-1.98419e-10	-1.24447
104687811	chr4:104687811:G:A	1.80796e-09	-1.76476	-0.27378
104687827	chr4:104687827:G:T	1.03686e-09	-1.84418	-0.750355
104687966	chr4:104687966:C:G	1.04953e-08	-1.98419e-10	-0.279804
104688168	chr4:104688168:C:G	1.01995e-08	-1.98419e-10	-0.308394
104688184	chr4:104688184:A:T	3.8969e-09	-1.98419e-10	-1.27055
104688231	chr4:104688231:T:C	3.09134e-09	-1.50213	-2.95295e-10
104688967	chr4:104688967:T:C	4.30176e-09	-1.98419e-10	-1.17171
104689597	chr4:104689597:CT:C	2.36516e-08	-1.98419e-10	0.532693
104690099	chr4:104690099:G:A	1.01942e-09	-1.84597	-0.765535
104690474	chr4:104690474:T:C	1.19998e-08	-1.98419e-10	-0.145843
104691090	chr4:104691090:A:T	3.88966e-09	-1.98419e-10	-1.27241
104691159	chr4:104691159:G:T	9.36651e-10	-1.66644	-1.02974
104692297	chr4:104692297:TCAGA:T	4.58876e-09	-1.98419e-10	-1.10713
104692554	chr4:104692554:AG:A	7.67978e-09	-1.98419e-10	-0.592145
104692558	chr4:104692558:C:T	2.28345e-09	-1.80505	-2.95295e-10
104692653	chr4:104692653:C:T	6.12712e-10	-1.8463	-1.2743
104692713	chr4:104692713:T:C	2.31382e-09	-1.79184	-2.95295e-10
104692856	chr4:104692856:C:T	7.602e-09	-1.98419e-10	-0.602324
104693209	chr4:104693209:T:C	9.7602e-10	-1.82165	-0.833362
104693322	chr4:104693322:A:G	4.40989e-09	-1.98419e-10	-1.14689
104694811	chr4:104694811:A:T	8.63911e-10	-1.64606	-1.13096
104694952	chr4:104694952:G:T	6.22965e-09	-1.98419e-10	-0.801416
104695257	chr4:104695257:T:C	4.44021e-09	-1.98419e-10	-1.14004
104695610	chr4:104695610:GA:G	6.01929e-09	-1.98419e-10	-0.835767
104695697	chr4:104695697:C:A	1.13443e-08	-0.0959188	-0.106103
104695714	chr4:104695714:A:T	8.54288e-10	-1.65529	-1.13293
104695740	chr4:104695740:G:A	8.31248e-09	-1.98419e-10	-0.512978
104696195	chr4:104696195:G:A	2.60794e-08	-1.98419e-10	0.630409
104696218	chr4:104696218:T:C	1.50044e-09	-1.83452	-0.390457
104696707	chr4:104696707:C:T	1.4928e-09	-1.80085	-0.429235
104697249	chr4:104697249:A:C	1.47431e-09	-1.7899	-0.452649
104697250	chr4:104697250:A:T	1.48578e-09	-1.7866	-0.4482
104697385	chr4:104697385:G:A	2.88948e-09	-1.81205	0.242388
104697504	chr4:104697504:T:C	9.80662e-09	-1.98419e-10	-0.347679
104697525	chr4:104697525:A:G	5.95098e-09	-1.98419e-10	-0.84718
104697533	chr4:104697533:T:C	9.95389e-09	-1.98419e-10	-0.332773
104698684	chr4:104698684:G:A	7.70146e-10	-1.73246	-1.15946
104698904	chr4:104698904:T:G	6.85145e-09	-1.98419e-10	-0.706276
104699444	chr4:104699444:C:T	4.757e-09	-1.98419e-10	-1.07112
104699526	chr4:104699526:C:T	6.51113e-09	-1.98419e-10	-0.757223
104699855	chr4:104699855:TG:T	3.83995e-09	-1.73234	0.447064
104700097	chr4:104700097:A:G	4.95736e-09	-1.98419e-10	-1.02986
104700113	chr4:104700113:T:A	4.24759e-09	-1.98419e-10	-1.18439
104700172	chr4:104700172:T:C	1.96567e-09	-1.60504	-0.349863
104700398	chr4:104700398:A:G	1.24423e-09	-1.63827	-0.77395
104700546	chr4:104700546:C:T	5.84488e-09	-1.98419e-10	-0.865171
104700551	chr4:104700551:C:T	1.63744e-08	-1.98419e-10	0.164982
104700592	chr4:104700592:G:A	5.9456e-09	-1.98419e-10	-0.848084
104701179	chr4:104701179:CTATT:C	5.02175e-09	-1.98419e-10	-1.01696
104701363	chr4:104701363:C:CATACTAATACA	5.98064e-09	-1.98419e-10	-0.842209
104701591	chr4:104701591:G:A	1.07954e-09	-1.8462	-0.708004
104701841	chr4:104701841:G:A	4.70514e-09	-1.98419e-10	-1.08208
104701861	chr4:104701861:G:A	2.75547e-09	-1.61715	-2.95295e-10
104702477	chr4:104702477:G:A	2.72673e-09	-1.71846	0.0908262
104702507	chr4:104702507:C:T	7.87797e-09	-1.98419e-10	-0.566665
104702657	chr4:104702657:G:A	9.08455e-10	-1.62143	-1.10531
104703079	chr4:104703079:A:C	2.33425e-09	-1.78305	-2.95295e-10
104703206	chr4:104703206:TTC:T	7.83053e-09	-1.98419e-10	-0.572706
104703585	chr4:104703585:C:T	2.31821e-09	-1.78994	-2.95295e-10
104703692	chr4:104703692:C:T	5.31403e-09	-1.98419e-10	-0.960385
104703762	chr4:104703762:C:T	6.57606e-09	-1.98419e-10	-0.747301
104703943	chr4:104703943:T:C	5.12895e-09	-1.98419e-10	-0.995835
104704035	chr4:104704035:G:A	1.96773e-09	-1.72529	-0.228563
104704617	chr4:104704617:A:G	4.78729e-09	-1.98419e-10	-1.06477
104704767	chr4:104704767:T:C	1.60707e-09	-1.80687	-0.349456
104704817	chr4:104704817:T:C	1.03469e-09	-1.7809	-0.815735
104705082	chr4:104705082:TG:T	5.38594e-09	-1.98419e-10	-0.946944
104705299	chr4:104705299:G:T	2.05102e-09	-1.74968	-0.16272
104705468	chr4:104705468:T:C	3.89949e-09	-1.98419e-10	-1.26989
104705614	chr4:104705614:G:A	9.42179e-10	-1.70585	-0.984446
104705686	chr4:104705686:T:A	4.97444e-09	-1.98419e-10	-1.02642
104705724	chr4:104705724:T:A	7.91115e-10	-1.78501	-1.08004
104705885	chr4:104705885:A:G	8.83084e-09	-1.98419e-10	-0.452485
104706383	chr4:104706383:G:A	8.78595e-10	-1.83954	-0.920625
104707243	chr4:104707243:C:T	6.3008e-09	-1.98419e-10	-0.79006
104707413	chr4:104707413:C:T	1.87178e-09	-1.59108	-0.412771
104707514	chr4:104707514:C:G	6.37826e-09	-1.98419e-10	-0.77784
104707947	chr4:104707947:C:T	3.88598e-09	-1.98419e-10	-1.27336
104708126	chr4:104708126:G:T	2.93615e-08	-1.98419e-10	0.748948
104708260	chr4:104708260:C:T	1.11861e-09	-1.84555	-0.673101
104708703	chr4:104708703:C:T	7.40624e-09	-1.98419e-10	-0.628414
104708794	chr4:104708794:A:C	1.08869e-09	-1.61016	-0.935602
104708995	chr4:104708995:C:T	1.19808e-09	-1.55432	-0.895698
104709285	chr4:104709285:C:T	4.20224e-09	-1.98419e-10	-1.19512
104709286	chr4:104709286:A:G	9.6438e-09	-1.98419e-10	-0.36442
104709482	chr4:104709482:A:C	4.30539e-09	-1.98419e-10	-1.17087
104709519	chr4:104709519:G:A	9.18625e-09	-1.98419e-10	-0.413029
104710635	chr4:104710635:C:T	9.59227e-10	-1.67886	-0.993505
104710872	chr4:104710872:A:C	3.13111e-09	-1.48935	-2.95295e-10
104711146	chr4:104711146:A:G	7.83305e-10	-1.64107	-1.2339
104711351	chr4:104711351:C:A	4.30544e-09	-1.98419e-10	-1.17086
104711697	chr4:104711697:G:A	5.08304e-09	-1.98419e-10	-1.00483
104711860	chr4:104711860:C:T	1.51907e-09	-1.80085	-0.411787
104713010	chr4:104713010:G:A	5.40274e-09	-1.98419e-10	-0.943829
104713132	chr4:104713132:T:C	8.31826e-09	-1.98419e-10	-0.512283
104713154	chr4:104713154:C:T	2.19443e-09	-1.84481	-2.95295e-10
104713331	chr4:104713331:T:C	1.19263e-09	-1.8463	-0.608275
104713650	chr4:104713650:A:AG	1.1927e-09	-1.8463	-0.60821
104713654	chr4:104713654:A:G	4.8665e-09	-1.04836	-2.95295e-10
104714075	chr4:104714075:C:A	7.6499e-10	-1.71673	-1.1819
104714255	chr4:104714255:T:C	1.17109e-09	-1.84188	-0.630922
104714572	chr4:104714572:G:A	1.09878e-09	-1.83722	-0.699309
104715548	chr4:104715548:A:T	6.28798e-09	-1.98419e-10	-0.792095
104715838	chr4:104715838:C:T	6.86809e-09	-1.98419e-10	-0.70385
104715971	chr4:104715971:T:C	5.27749e-09	-1.98419e-10	-0.967286
104716208	chr4:104716208:G:A	4.43202e-09	-1.98419e-10	-1.14188
104716560	chr4:104716560:T:C	6.20552e-10	-1.83746	-1.27042
104717085	chr4:104717085:G:A	1.12015e-09	-1.84398	-0.673294
104717191	chr4:104717191:T:C	1.33725e-09	-1.84449	-0.495631
104718222	chr4:104718222:T:C	4.95364e-09	-1.98419e-10	-1.03061
104718336	chr4:104718336:C:T	9.95876e-10	-1.63549	-0.99938
104718604	chr4:104718604:G:C	1.06072e-09	-1.84574	-0.726054
104718657	chr4:104718657:G:A	1.07647e-09	-1.84469	-0.712354
104718700	chr4:104718700:G:A	8.89481e-10	-1.65617	-1.09168
104719134	chr4:104719134:C:G	9.4966e-10	-1.79371	-0.888677
104719390	chr4:104719390:G:A	5.50125e-09	-1.98419e-10	-0.92576
104719521	chr4:104719521:A:G	6.99102e-09	-1.98419e-10	-0.68611
104719708	chr4:104719708:G:A	5.9636e-09	-1.98419e-10	-0.845061
104719715	chr4:104719715:G:A	7.00723e-10	-1.71226	-1.27412
104719953	chr4:104719953:C:G	6.47393e-09	-0.762953	-2.95295e-10
104720016	chr4:104720016:T:G	8.55128e-10	-1.52826	-1.25898
104720141	chr4:104720141:G:A	7.93858e-10	-1.81012	-1.05146
104720187	chr4:104720187:AAAAAAATATTCC:A	7.75217e-09	-1.98419e-10	-0.582763
104720396	chr4:104720396:A:G	8.29959e-10	-1.71462	-1.1025
104720436	chr4:104720436:A:G	1.40254e-09	-1.84509	-0.447366
104720626	chr4:104720626:C:T	5.78605e-09	-1.98419e-10	-0.875287
104721788	chr4:104721788:C:T	8.59468e-09	-1.98419e-10	-0.479593
104722361	chr4:104722361:C:T	2.41924e-09	-1.74728	-2.95295e-10
104722503	chr4:104722503:G:T	2.89411e-08	-1.98419e-10	0.734525
104722651	chr4:104722651:C:G	1.0389e-09	-1.54023	-1.05234
104723250	chr4:104723250:A:C	2.37835e-09	-1.76433	-2.95295e-10
104723424	chr4:104723424:A:C	8.09652e-09	-0.539302	-2.95295e-10
104723909	chr4:104723909:T:A	8.01588e-09	-1.98419e-10	-0.549311
104724221	chr4:104724221:C:G	4.8257e-09	-1.98419e-10	-1.05678
104724971	chr4:104724971:T:A	4.75499e-09	-1.98419e-10	-1.07154
104725030	chr4:104725030:T:G	8.78856e-10	-1.83637	-0.923504
104725037	chr4:104725037:G:A	2.48506e-09	-1.72044	-2.95295e-10
104725158	chr4:104725158:A:T	5.06875e-08	-1.98419e-10	1.29494
104725272	chr4:104725272:C:T	4.83507e-08	-1.98419e-10	1.24774
104725328	chr4:104725328:C:T	2.22302e-09	-1.83187	-2.95295e-10
104725453	chr4:104725453:T:C	2.55171e-09	-1.45966	-0.234311
104725608	chr4:104725608:C:T	1.17683e-09	-1.84155	-0.626358
104726993	chr4:104726993:T:C	6.77769e-10	-1.83583	-1.18386
104727126	chr4:104727126:C:A	6.95396e-10	-1.8446	-1.14941
104727288	chr4:104727288:A:T	6.82809e-10	-1.8293	-1.18297
104727315	chr4:104727315:G:A	3.99621e-09	-1.98419e-10	-1.24539
104727949	chr4:104727949:C:T	1.03133e-08	-1.98419e-10	-0.297297
104729946	chr4:104729946:T:C	1.35847e-09	-1.61486	-0.709514
104731735	chr4:104731735:A:T	5.85481e-09	-1.98419e-10	-0.863473
104732106	chr4:104732106:G:A	7.4637e-10	-1.84079	-1.08248
104732463	chr4:104732463:GA:G	1.17931e-09	-1.78285	-0.682963
104733177	chr4:104733177:A:G	9.29742e-10	-1.77009	-0.933498
104733415	chr4:104733415:T:C	8.29132e-09	-1.98419e-10	-0.515526
104733622	chr4:104733622:A:G	6.82888e-09	-1.98419e-10	-0.709576
104733687	chr4:104733687:T:G	5.60678e-09	-1.98419e-10	-0.90676
104733906	chr4:104733906:C:T	1.70914e-09	-1.80446	-0.290282
104734117	chr4:104734117:C:A	8.64976e-10	-1.81776	-0.95803
104734270	chr4:104734270:C:T	6.05324e-09	-1.98419e-10	-0.830142
104734459	chr4:104734459:G:A	1.03181e-09	-1.84609	-0.753326
104734735	chr4:104734735:T:C	1.06524e-09	-1.8447	-0.722836
104735042	chr4:104735042:G:A	1.12604e-08	-0.20944	-2.95295e-10
104735105	chr4:104735105:C:T	1.07278e-09	-1.84486	-0.715627
104735167	chr4:104735167:T:C	4.10808e-09	-1.98419e-10	-1.21778
104735638	chr4:104735638:C:T	4.05862e-09	-1.98419e-10	-1.22989
104735660	chr4:104735660:G:A	2.15876e-08	-1.98419e-10	0.441381
104735708	chr4:104735708:T:C	4.28975e-09	-1.98419e-10	-1.17451
104736364	chr4:104736364:G:T	4.38421e-09	-1.98419e-10	-1.15273
104737636	chr4:104737636:G:A	6.81899e-10	-1.82555	-1.18806
104738327	chr4:104738327:C:T	6.29615e-10	-1.84458	-1.2488
104738451	chr4:104738451:T:C	8.29635e-09	-1.98419e-10	-0.51492
104738942	chr4:104738942:C:T	5.994e-08	-1.98419e-10	1.46261
104739081	chr4:104739081:G:A	8.8791e-10	-1.82531	-0.924311
104739376	chr4:104739376:C:T	2.73049e-09	-1.62625	-2.95295e-10
104739544	chr4:104739544:A:G	2.16011e-08	-1.98419e-10	0.442009
104739781	chr4:104739781:C:G	6.67242e-10	-1.82727	-1.20807
104740685	chr4:104740685:A:G	4.62035e-09	-1.98419e-10	-1.10026
104740732	chr4:104740732:G:C	8.68134e-09	-1.98419e-10	-0.469561
104740852	chr4:104740852:A:C	7.90102e-08	-1.98419e-10	1.73884
104741149	chr4:104741149:A:C	8.49129e-10	-1.79831	-0.995974
104741381	chr4:104741381:T:TTA	3.98454e-09	-1.98419e-10	-1.24831
104741383	chr4:104741383:C:T	3.98079e-09	-1.98419e-10	-1.24926
104741560	chr4:104741560:A:G	6.13405e-09	-1.98419e-10	-0.816881
104742400	chr4:104742400:C:A	8.07822e-10	-1.80911	-1.03504
104742442	chr4:104742442:A:G	7.28622e-10	-1.82679	-1.12054
104742648	chr4:104742648:T:C	1.24472e-09	-1.75468	-0.657152
104743212	chr4:104743212:T:C	5.11281e-09	-1.98419e-10	-0.998987
104743235	chr4:104743235:G:A	6.3364e-10	-1.83355	-1.25346
104744523	chr4:104744523:C:T	6.82038e-10	-1.81658	-1.19682
104744527	chr4:104744527:C:A	6.15639e-09	-1.98419e-10	-0.813245
104744741	chr4:104744741:C:T	3.92918e-09	-1.98419e-10	-1.26231
104744799	chr4:104744799:A:G	4.57395e-08	-1.98419e-10	1.19223
104744894	chr4:104744894:C:T	4.97604e-09	-1.98419e-10	-1.0261
104745637	chr4:104745637:G:A	7.85994e-09	-0.568957	-2.95295e-10
104745820	chr4:104745820:C:T	8.87521e-09	-1.98419e-10	-0.447474
104746499	chr4:104746499:T:C	8.57813e-10	-1.71529	-1.06881
104746799	chr4:104746799:G:A	5.4717e-09	-1.98419e-10	-0.931146
104746813	chr4:104746813:T:C	5.24322e-09	-1.98419e-10	-0.973799
104747567	chr4:104747567:A:C	4.45232e-09	-1.98419e-10	-1.13731
104747573	chr4:104747573:G:A	6.43104e-10	-1.81103	-1.26116
104747795	chr4:104747795:T:A	7.00445e-10	-1.79191	-1.19486
104748361	chr4:104748361:T:TA	4.51699e-09	-1.98419e-10	-1.12289
104748628	chr4:104748628:T:C	4.35244e-09	-1.98419e-10	-1.16
104749148	chr4:104749148:G:A	4.0176e-09	-1.98419e-10	-1.24005
104749208	chr4:104749208:T:C	6.39046e-10	-1.81194	-1.26658
104749545	chr4:104749545:A:G	4.88504e-09	-1.98419e-10	-1.04456
104749677	chr4:104749677:A:G	8.2414e-09	-1.98419e-10	-0.521566
104750030	chr4:104750030:CT:C	6.40718e-10	-1.80614	-1.26976
104750162	chr4:104750162:T:C	2.19199e-09	-1.84593	-2.95295e-10
104750209	chr4:104750209:A:G	3.66632e-09	-1.33155	-2.95295e-10
104750300	chr4:104750300:T:A	6.77879e-10	-1.79825	-1.22127
104750436	chr4:104750436:CT:C	4.07187e-09	-1.98419e-10	-1.22663
104750745	chr4:104750745:C:G	1.24294e-09	-1.84401	-0.569248
104751182	chr4:104751182:C:T	3.88232e-09	-1.98419e-10	-1.2743
104751559	chr4:104751559:G:A	2.59851e-09	-1.6758	-2.95295e-10
104751896	chr4:104751896:AC:A	8.60894e-10	-1.83967	-0.940845
104752273	chr4:104752273:T:C	5.43879e-09	-1.98419e-10	-0.93718
104752819	chr4:104752819:G:A	2.27452e-09	-1.80897	-2.95295e-10
104753687	chr4:104753687:A:G	9.85202e-10	-1.81843	-0.827211
104753688	chr4:104753688:C:T	6.70921e-09	-1.98419e-10	-0.727254
104754081	chr4:104754081:C:T	8.26474e-09	-1.98419e-10	-0.518738
104754098	chr4:104754098:G:A	8.39739e-10	-1.8431	-0.962296
104754271	chr4:104754271:A:ATTTC	4.34693e-09	-1.98419e-10	-1.16127
104754290	chr4:104754290:T:G	2.19262e-09	-1.84564	-2.95295e-10
104754782	chr4:104754782:G:C	6.75535e-09	-1.98419e-10	-0.720402
104755819	chr4:104755819:T:C	1.15595e-09	-1.55713	-0.928683
104756344	chr4:104756344:C:A	9.76291e-09	-1.98419e-10	-0.352146
104756371	chr4:104756371:T:A	5.06685e-09	-1.98419e-10	-1.00802
104756437	chr4:104756437:A:G	6.8847e-09	-1.98419e-10	-0.701435
104757003	chr4:104757003:G:A	1.14431e-09	-1.54802	-0.947911
104757215	chr4:104757215:G:A	2.28966e-09	-1.80233	-2.95295e-10
104757820	chr4:104757820:A:C	9.79627e-10	-1.82746	-0.82386
104758077	chr4:104758077:A:C	1.00649e-08	-1.98419e-10	-0.321679
104758098	chr4:104758098:G:C	9.49201e-10	-1.82428	-0.858592
104758228	chr4:104758228:G:A	2.50744e-09	-1.71147	-2.95295e-10
104758245	chr4:104758245:A:G	6.15906e-09	-1.98419e-10	-0.812812
104758492	chr4:104758492:C:A	2.07263e-08	-1.98419e-10	0.400667
104759055	chr4:104759055:C:T	9.82781e-10	-1.8438	-0.804309
104760529	chr4:104760529:A:G	7.8021e-09	-1.98419e-10	-0.576343
104760680	chr4:104760680:A:G	6.81523e-09	-1.98419e-10	-0.711576
104760791	chr4:104760791:A:C	1.03017e-09	-1.81422	-0.786786
104760896	chr4:104760896:A:G	1.10276e-08	-1.98419e-10	-0.230336
104761227	chr4:104761227:A:G	7.00244e-09	-1.98419e-10	-0.684478
104761263	chr4:104761263:CT:C	6.30099e-10	-1.82599	-1.26662
104761491	chr4:104761491:T:C	4.71626e-09	-1.98419e-10	-1.07972
104761633	chr4:104761633:A:G	6.66254e-09	-1.98419e-10	-0.734235
104761683	chr4:104761683:G:A	7.23795e-09	-1.98419e-10	-0.651397
104762323	chr4:104762323:C:T	6.14441e-08	-1.98419e-10	1.48739
104762946	chr4:104762946:C:T	6.41335e-09	-1.98419e-10	-0.772355
104763724	chr4:104763724:G:A	9.99946e-10	-1.68868	-0.942115
104765314	chr4:104765314:T:C	2.97924e-09	-1.53907	-2.95295e-10
104766199	chr4:104766199:C:T	8.24516e-09	-1.98419e-10	-0.52111
104766241	chr4:104766241:G:A	8.37735e-10	-1.68432	-1.12347
104766292	chr4:104766292:T:A	6.81094e-09	-1.98419e-10	-0.712206
104767535	chr4:104767535:G:A	4.09052e-09	-1.98419e-10	-1.22206
104767678	chr4:104767678:A:C	5.47348e-09	-1.98419e-10	-0.930822
104768357	chr4:104768357:T:C	2.56668e-09	-1.01946	-0.668667
104768465	chr4:104768465:T:C	6.33877e-10	-1.82025	-1.26638
104768885	chr4:104768885:G:C	9.37418e-09	-1.98419e-10	-0.392777
104769141	chr4:104769141:A:G	6.26343e-10	-1.82691	-1.27168
104769158	chr4:104769158:G:C	6.22661e-10	-1.83023	-1.27426
104769236	chr4:104769236:A:G	9.29566e-10	-1.81163	-0.892139
104769352	chr4:104769352:G:A	8.00472e-10	-1.81295	-1.04034
104769740	chr4:104769740:C:G	1.24298e-09	-1.82897	-0.584249
104769798	chr4:104769798:C:T	5.66232e-09	-1.98419e-10	-0.896902
104770104	chr4:104770104:A:G	6.86614e-10	-1.84566	-1.16106
104770586	chr4:104770586:C:T	1.78082e-09	-1.8349	-0.21876
104770603	chr4:104770603:A:T	2.53061e-09	-1.72899	0.02671
104770627	chr4:104770627:A:T	4.09735e-09	-1.98419e-10	-1.2204
104774216	chr4:104774216:G:A	4.20196e-09	-1.98419e-10	-1.19519
104774360	chr4:104774360:A:C	4.28922e-09	-1.98419e-10	-1.17463
104774867	chr4:104774867:G:A	9.89461e-10	-1.80727	-0.834063
104775221	chr4:104775221:T:A	6.72713e-10	-1.75369	-1.27348
104775265	chr4:104775265:A:G	1.42351e-08	-1.98419e-10	0.0249746
104775275	chr4:104775275:T:C	4.96202e-09	-1.98419e-10	-1.02892
104775286	chr4:104775286:A:C	4.23797e-09	-1.98419e-10	-1.18665
104775403	chr4:104775403:A:G	1.31542e-08	-1.98419e-10	-0.0539949
104775476	chr4:104775476:G:A	7.8275e-09	-1.98419e-10	-0.573093
104775939	chr4:104775939:A:G	4.24045e-09	-1.98419e-10	-1.18607
104776272	chr4:104776272:A:G	8.28545e-10	-1.79179	-1.02703
104777075	chr4:104777075:T:C	7.04771e-10	-1.70654	-1.27408
104777262	chr4:104777262:T:C	4.19108e-09	-1.98419e-10	-1.19778
104777328	chr4:104777328:C:T	4.09272e-09	-1.98419e-10	-1.22153
104777350	chr4:104777350:T:A	8.98318e-09	-1.98419e-10	-0.435382
104777491	chr4:104777491:A:G	4.05784e-09	-1.98419e-10	-1.23009
104778215	chr4:104778215:T:G	7.64369e-09	-1.98419e-10	-0.596855
104778810	chr4:104778810:C:T	6.51101e-10	-1.78638	-1.27344
104779035	chr4:104779035:G:A	8.49148e-10	-1.76988	-1.02438
104779048	chr4:104779048:A:G	6.22447e-10	-1.84051	-1.26432
104779385	chr4:104779385:G:A	1.4092e-09	-1.75536	-0.532359
104779663	chr4:104779663:C:A	4.96357e-09	-1.98419e-10	-1.02861
104779750	chr4:104779750:T:C	9.00512e-10	-1.72539	-1.01014
104780317	chr4:104780317:A:G	6.80734e-10	-1.74323	-1.27209
104780705	chr4:104780705:G:T	8.85982e-10	-1.78113	-0.970668
104780932	chr4:104780932:G:C	3.88548e-09	-1.98419e-10	-1.27349
104781123	chr4:104781123:C:T	6.43678e-10	-1.79869	-1.2726
104781458	chr4:104781458:CTT:C	9.56617e-09	-1.98419e-10	-0.372503
104781625	chr4:104781625:A:T	6.22439e-10	-1.83067	-1.27417
104781927	chr4:104781927:T:C	6.44699e-09	-1.98419e-10	-0.767123
104782741	chr4:104782741:A:G	5.75879e-09	-1.98419e-10	-0.880009
104783004	chr4:104783004:G:T	6.86496e-10	-1.73265	-1.27424
104783039	chr4:104783039:C:G	3.24174e-09	-1.45463	-2.95295e-10
104783055	chr4:104783055:G:A	4.34298e-09	-1.98419e-10	-1.16217
104783109	chr4:104783109:G:A	6.22448e-10	-1.84615	-1.25868
104783168	chr4:104783168:C:T	3.98483e-09	-1.98419e-10	-1.24824
104783310	chr4:104783310:A:G	4.48906e-09	-1.98419e-10	-1.12909
104783339	chr4:104783339:G:T	2.37559e-09	-1.76549	-2.95295e-10
104783422	chr4:104783422:A:T	2.28396e-08	-1.98419e-10	0.497762
104783663	chr4:104783663:A:T	2.06137e-08	-1.98419e-10	0.395219
104783692	chr4:104783692:C:T	4.26767e-09	-1.98419e-10	-1.17967
104784257	chr4:104784257:C:T	6.31073e-10	-1.84048	-1.25059
104784277	chr4:104784277:C:T	2.96945e-08	-1.98419e-10	0.760227
104784350	chr4:104784350:A:T	4.79823e-09	-1.98419e-10	-1.06249
104784709	chr4:104784709:T:C	6.57643e-10	-1.80354	-1.24629
104784836	chr4:104784836:G:A	3.93889e-09	-1.98419e-10	-1.25984
104785170	chr4:104785170:A:G	1.58237e-09	-1.78233	-0.389486
104785224	chr4:104785224:T:C	1.46756e-08	-1.98419e-10	0.0554475
104785668	chr4:104785668:A:G	2.2064e-09	-1.83937	-2.95295e-10
104786052	chr4:104786052:G:A	6.67257e-10	-1.76428	-1.27103
104786288	chr4:104786288:G:C	2.19812e-09	-1.84313	-2.95295e-10
104786294	chr4:104786294:ACT:A	3.97584e-09	-1.98419e-10	-1.2505
104786406	chr4:104786406:T:A	4.18089e-09	-1.98419e-10	-1.20021
104786511	chr4:104786511:C:T	8.12126e-09	-1.98419e-10	-0.536251
104786650	chr4:104786650:T:C	1.04437e-09	-1.46503	-1.12229
104786698	chr4:104786698:G:A	1.14855e-08	-1.98419e-10	-0.189647
104786868	chr4:104786868:A:G	4.28565e-09	-1.98419e-10	-1.17546
104787112	chr4:104787112:C:A	1.09211e-08	-1.98419e-10	-0.240042
104787135	chr4:104787135:G:T	3.90933e-09	-1.98419e-10	-1.26737
104787140	chr4:104787140:G:A	1.04013e-09	-1.4482	-1.14319
104787419	chr4:104787419:G:A	6.13618e-09	-1.98419e-10	-0.816534
104787648	chr4:104787648:A:G	2.44742e-09	-1.7357	-2.95295e-10
104788851	chr4:104788851:G:A	2.98609e-08	-1.98419e-10	0.765815
104788874	chr4:104788874:G:A	8.30719e-08	1.78897	-2.95295e-10
104789058	chr4:104789058:T:C	4.53335e-09	-1.98419e-10	-1.11927
104789431	chr4:104789431:C:G	8.37788e-10	-1.83725	-0.97048
104789992	chr4:104789992:A:C	4.38465e-09	0.0933566	-1.24598
104790099	chr4:104790099:T:C	9.54819e-10	-1.65055	-1.02642
104790151	chr4:104790151:A:G	4.25589e-09	-1.18243	-2.95295e-10
104790367	chr4:104790367:C:T	4.53206e-09	-1.98419e-10	-1.11956
104790380	chr4:104790380:G:T	9.9058e-09	0.918663	-1.25628
104790394	chr4:104790394:G:A	3.98665e-09	-1.98419e-10	-1.24778
104790990	chr4:104790990:G:A	4.08613e-09	-1.98419e-10	-1.22314
104791036	chr4:104791036:A:G	4.66314e-09	-1.98419e-10	-1.09105
104791142	chr4:104791142:C:T	4.25714e-09	-1.98419e-10	-1.18214
104791249	chr4:104791249:C:T	9.41135e-10	-1.53676	-1.15464
104791740	chr4:104791740:A:G	3.93335e-09	-1.98419e-10	-1.26124
104791917	chr4:104791917:A:C	2.2264e-09	-1.83035	-2.95295e-10
104792090	chr4:104792090:T:C	3.28487e-09	-1.44141	-2.95295e-10
104792978	chr4:104792978:A:G	1.44855e-08	-1.98419e-10	0.0424155
104793096	chr4:104793096:G:A	1.0031e-09	-1.49472	-1.13291
104793335	chr4:104793335:G:C	2.03838e-08	-1.98419e-10	0.384002
104793440	chr4:104793440:G:A	3.93753e-09	-1.98419e-10	-1.26018
104793600	chr4:104793600:A:G	2.32798e-09	-1.78574	-2.95295e-10
104793686	chr4:104793686:C:T	6.29478e-10	-1.84607	-1.24753
104794430	chr4:104794430:G:A	4.63737e-09	-1.09659	-2.95295e-10
104795045	chr4:104795045:T:C	5.12491e-09	-1.98419e-10	-0.996623
104795097	chr4:104795097:G:A	9.09371e-10	-1.66493	-1.06081
104795314	chr4:104795314:A:T	5.42317e-09	-1.98419e-10	-0.940056
104795316	chr4:104795316:C:T	9.06729e-10	-1.64601	-1.08263
104795383	chr4:104795383:T:C	9.27541e-10	-1.67666	-1.02929
104796172	chr4:104796172:T:C	6.75329e-09	-1.98419e-10	-0.720706
104796194	chr4:104796194:G:A	9.38949e-10	-1.66554	-1.02819
104796560	chr4:104796560:T:G	4.39545e-09	-1.98419e-10	-1.15017
104796739	chr4:104796739:C:G	9.06082e-09	0.842548	-1.26932
104797261	chr4:104797261:C:T	8.17802e-10	-1.72885	-1.10302
104797574	chr4:104797574:G:A	4.45762e-09	-1.98419e-10	-1.13612
104798638	chr4:104798638:C:T	2.21067e-09	-1.83744	-2.95295e-10
104798912	chr4:104798912:T:C	1.09287e-08	-1.98419e-10	-0.239341
104799120	chr4:104799120:T:C	4.62934e-09	-1.98419e-10	-1.09832
104799210	chr4:104799210:A:C	7.30353e-09	-1.55757	0.915188
104799311	chr4:104799311:C:T	2.7997e-09	-1.5497	-0.0515259
104799598	chr4:104799598:A:G	7.78374e-09	-1.46498	0.886285
104800145	chr4:104800145:A:G	4.62019e-09	-1.98419e-10	-1.1003
104800789	chr4:104800789:C:A	4.95172e-09	-1.98419e-10	-1.031
104800922	chr4:104800922:C:T	3.60831e-08	-1.98419e-10	0.955088
104800925	chr4:104800925:C:T	6.56635e-09	-1.56058	0.811806
104801512	chr4:104801512:C:T	4.21554e-09	-1.98419e-10	-1.19196
104801703	chr4:104801703:A:G	4.20365e-09	-1.19478	-2.95295e-10
104801751	chr4:104801751:A:G	8.61743e-10	-1.71114	-1.0684
104801776	chr4:104801776:T:A	9.78653e-10	-1.40863	-1.24368
104801882	chr4:104801882:C:T	5.74509e-09	-0.564647	-0.317743
104801911	chr4:104801911:T:C	2.50297e-09	-1.71326	-2.95295e-10
104801967	chr4:104801967:T:G	4.25035e-09	-1.98419e-10	-1.18374
104802088	chr4:104802088:C:A	6.43557e-09	-1.59923	0.830335
104802156	chr4:104802156:T:C	4.2879e-09	-1.98419e-10	-1.17494
104802366	chr4:104802366:T:C	1.38331e-08	-1.98419e-10	-0.00367401
104802400	chr4:104802400:A:T	6.27064e-09	-1.6127	0.817845
104802987	chr4:104802987:C:A	6.25876e-10	-1.84373	-1.25561
104804908	chr4:104804908:C:G	6.44207e-09	-1.59905	0.831159
104805550	chr4:104805550:G:A	7.0974e-09	-1.59752	0.926516
104805639	chr4:104805639:A:G	1.86131e-08	-1.98419e-10	0.293129
104805654	chr4:104805654:A:G	4.51779e-09	-1.98419e-10	-1.12271
104805659	chr4:104805659:C:A	4.41422e-09	-1.98419e-10	-1.1459
104806117	chr4:104806117:C:T	2.25811e-09	-1.81621	-2.95295e-10
104806542	chr4:104806542:G:A	4.37015e-08	-1.98419e-10	1.14665
104806616	chr4:104806616:A:T	3.4326e-09	-1.39742	-2.95295e-10
104807130	chr4:104807130:A:G	8.67812e-10	-1.49973	-1.27279
104807143	chr4:104807143:A:G	3.61389e-08	-1.98419e-10	0.956634
104807793	chr4:104807793:T:C	1.17854e-08	-1.59712	1.43324
104807825	chr4:104807825:G:A	5.92221e-09	-1.98419e-10	-0.852027
104807880	chr4:104807880:T:C	3.89025e-09	-1.98419e-10	-1.27226
104808547	chr4:104808547:CA:C	5.18247e-09	-1.98419e-10	-0.985455
104808809	chr4:104808809:G:A	6.14053e-08	-1.98419e-10	1.48676
104809193	chr4:104809193:C:T	1.19392e-08	-1.58542	1.43451
104809237	chr4:104809237:G:A	4.07742e-09	-1.98419e-10	-1.22527
104809310	chr4:104809310:C:T	4.91154e-09	-1.98419e-10	-1.03915
104809487	chr4:104809487:T:A	4.53096e-09	-1.98419e-10	-1.1198
104809610	chr4:104809610:T:C	4.02178e-09	-1.23901	-2.95295e-10
104810137	chr4:104810137:A:G	4.13123e-09	-1.98419e-10	-1.21216
104810828	chr4:104810828:T:C	4.3715e-09	-1.98419e-10	-1.15563
104811060	chr4:104811060:A:G	6.47828e-09	-1.98419e-10	-0.762281
104811064	chr4:104811064:A:T	4.28181e-09	-1.98419e-10	-1.17636
104811116	chr4:104811116:G:C	8.7093e-09	-1.98419e-10	-0.466345
104811647	chr4:104811647:G:A	6.30308e-09	-1.42221	0.632509
104811683	chr4:104811683:C:G	4.64987e-09	-1.98419e-10	-1.0939
104811762	chr4:104811762:T:C	6.89045e-10	-1.84426	-1.15893
104812419	chr4:104812419:G:A	3.89627e-09	-1.98419e-10	-1.27072
104812484	chr4:104812484:T:C	2.20012e-09	-1.84222	-2.95295e-10
104812791	chr4:104812791:C:T	6.7529e-09	-1.98419e-10	-0.720764
104812818	chr4:104812818:A:G	4.9304e-09	-1.98419e-10	-1.03532
104813077	chr4:104813077:A:T	3.88314e-09	-1.98419e-10	-1.27409
104813208	chr4:104813208:T:C	5.0695e-09	-1.98419e-10	-1.00749
104813466	chr4:104813466:G:A	3.88642e-09	-1.98419e-10	-1.27325
104813838	chr4:104813838:G:A	7.88552e-09	-1.98419e-10	-0.565707
104813849	chr4:104813849:A:G	1.18866e-08	1.03074	-1.18606
104813874	chr4:104813874:A:G	1.01241e-08	-1.51507	1.19925
104814283	chr4:104814283:A:G	6.62921e-10	-1.84443	-1.1974
104814373	chr4:104814373:C:T	8.91238e-09	-1.98419e-10	-0.443295
104814465	chr4:104814465:GAA:G	8.42168e-09	0.768034	-1.26796
104814670	chr4:104814670:A:G	2.19435e-09	-1.84485	-2.95295e-10
104814809	chr4:104814809:T:G	9.93623e-09	0.830158	-1.16471
104814926	chr4:104814926:A:T	3.88555e-09	-1.98419e-10	-1.27347
104815527	chr4:104815527:C:T	3.8824e-09	-1.98419e-10	-1.27428
104816158	chr4:104816158:T:C	4.06109e-09	-1.98419e-10	-1.22928
104817480	chr4:104817480:G:A	2.21052e-09	-1.83751	-2.95295e-10
104818359	chr4:104818359:T:A	4.31051e-09	-1.98419e-10	-1.16968
104818455	chr4:104818455:A:T	3.29583e-09	-1.02671	-0.411365
104818553	chr4:104818553:C:T	3.89425e-09	-1.98419e-10	-1.27124
104818773	chr4:104818773:T:C	3.94673e-09	-1.98419e-10	-1.25785
104819205	chr4:104819205:T:C	7.22816e-09	-1.98419e-10	-0.652752
104819441	chr4:104819441:A:G	5.51888e-09	-1.98419e-10	-0.92256
104819558	chr4:104819558:T:C	5.54938e-09	-1.98419e-10	-0.91705
104819993	chr4:104819993:C:T	1.21299e-08	-1.98419e-10	-0.135061
104820231	chr4:104820231:AT:A	3.9369e-09	-1.98419e-10	-1.26034
104820332	chr4:104820332:A:G	3.93448e-09	-1.98419e-10	-1.26096
104820493	chr4:104820493:T:C	5.66716e-09	-1.98419e-10	-0.896049
104820885	chr4:104820885:T:C	3.9332e-09	-1.98419e-10	-1.26128
104821038	chr4:104821038:C:G	4.36796e-09	-1.98419e-10	-1.15644
104821153	chr4:104821153:T:C	5.84107e-09	-1.98419e-10	-0.865822
104821354	chr4:104821354:T:C	4.06277e-09	-1.98419e-10	-1.22887
104821357	chr4:104821357:A:G	4.2959e-09	-1.98419e-10	-1.17307
104821421	chr4:104821421:C:T	2.09716e-09	-1.51354	-0.37661
104822141	chr4:104822141:A:T	1.14644e-08	-1.98419e-10	-0.191485
104822253	chr4:104822253:T:C	4.06333e-09	-1.98419e-10	-1.22873
104822511	chr4:104822511:T:C	2.12137e-09	-1.20485	-0.67383
104822734	chr4:104822734:G:A	5.53814e-09	-1.98419e-10	-0.919078
104824441	chr4:104824441:G:A	5.13148e-09	-1.98419e-10	-0.995343
104824661	chr4:104824661:G:A	1.88001e-09	-1.22785	-0.771606
104824733	chr4:104824733:T:A	6.34312e-10	-1.844	-1.24195
104825654	chr4:104825654:T:A	4.03331e-09	-1.98419e-10	-1.23615
104825794	chr4:104825794:T:A	4.31669e-09	-1.98419e-10	-1.16825
104826053	chr4:104826053:C:T	6.48568e-10	-1.84584	-1.21788
104826158	chr4:104826158:A:G	2.0502e-09	-1.2512	-0.661595
104826244	chr4:104826244:C:T	4.12336e-09	-1.98419e-10	-1.21407
104826410	chr4:104826410:C:T	3.13582e-09	-0.980655	-0.50719
104828077	chr4:104828077:A:G	4.12259e-09	-1.98419e-10	-1.21425
104828292	chr4:104828292:G:C	4.09971e-09	-1.98419e-10	-1.21982
104828318	chr4:104828318:C:T	7.08116e-09	-1.98419e-10	-0.673298
104828665	chr4:104828665:C:T	2.20425e-09	-1.84035	-2.95295e-10
104828738	chr4:104828738:C:T	4.47936e-08	1.17133	-2.95295e-10
104828870	chr4:104828870:C:T	3.97273e-09	-1.98419e-10	-1.25128
104828900	chr4:104828900:C:T	6.29685e-09	-0.807004	0.0163183
104829205	chr4:104829205:A:T	4.77233e-09	-1.98419e-10	-1.0679
104829333	chr4:104829333:C:G	4.33688e-09	-1.98419e-10	-1.16358
104829389	chr4:104829389:A:G	3.88857e-09	-1.98419e-10	-1.27269
104829426	chr4:104829426:G:T	8.2529e-09	-0.591755	0.0715839
104829659	chr4:104829659:A:G	5.5655e-09	-0.600888	-0.313261
104830146	chr4:104830146:G:T	4.32472e-09	-1.98419e-10	-1.16639
104831062	chr4:104831062:C:A	6.48074e-10	-1.84385	-1.22064
104832108	chr4:104832108:A:G	2.0685e-09	-0.72039	-1.18352
104832654	chr4:104832654:G:A	5.53748e-09	-1.98419e-10	-0.919197
104833599	chr4:104833599:T:C	4.04223e-09	-1.98419e-10	-1.23394
104833936	chr4:104833936:G:A	5.26614e-09	-1.98419e-10	-0.969439
104834507	chr4:104834507:A:G	4.53203e-09	-1.98419e-10	-1.11957
104835012	chr4:104835012:G:A	2.57206e-09	-0.534056	-1.15197
104835149	chr4:104835149:G:T	3.89556e-09	-1.98419e-10	-1.2709
104835640	chr4:104835640:G:A	1.49045e-09	-1.78554	-0.446117
104835971	chr4:104835971:T:C	7.19831e-09	-0.492866	-0.164025
104836155	chr4:104836155:CTTCTTTTTCTTTT:C	8.98053e-09	-1.98419e-10	-0.435677
104836202	chr4:104836202:T:G	2.74204e-09	-0.814588	-0.807444
104836366	chr4:104836366:C:T	6.16943e-10	-1.84568	-1.26803
104836442	chr4:104836442:T:C	1.657e-09	-0.860289	-1.26544
104836582	chr4:104836582:TA:T	4.13205e-09	-1.98419e-10	-1.21196
104836902	chr4:104836902:T:A	3.53366e-08	0.934183	-2.95295e-10
104837023	chr4:104837023:T:C	8.18618e-10	-1.58118	-1.24969
104837103	chr4:104837103:G:T	6.58184e-10	-1.83444	-1.21457
104837104	chr4:104837104:T:C	3.88275e-09	-1.98419e-10	-1.27419
104837582	chr4:104837582:G:T	2.5814e-09	-0.535221	-1.14718
104837640	chr4:104837640:G:A	6.85509e-10	-1.82286	-1.18547
104837677	chr4:104837677:T:C	4.19675e-09	-1.98419e-10	-1.19643
104837794	chr4:104837794:A:G	6.17112e-09	-1.98419e-10	-0.810856
104838112	chr4:104838112:A:C	7.65335e-10	-1.84388	-1.05429
104838268	chr4:104838268:A:T	2.85492e-09	-0.770234	-0.811457
104838707	chr4:104838707:T:C	5.6128e-09	-1.98419e-10	-0.905687
104838710	chr4:104838710:G:A	4.27799e-09	-1.98419e-10	-1.17725
104838821	chr4:104838821:G:T	8.35321e-09	-1.98419e-10	-0.50809
104839522	chr4:104839522:G:A	4.74274e-09	-1.98419e-10	-1.07412
104839556	chr4:104839556:T:TA	2.24557e-09	-0.890479	-0.931298
104840008	chr4:104840008:A:G	3.89337e-09	-1.98419e-10	-1.27146
104840198	chr4:104840198:A:C	3.93592e-09	-1.98419e-10	-1.26059
104841773	chr4:104841773:G:A	8.66765e-10	-1.65496	-1.11876
104841907	chr4:104841907:G:A	3.89806e-09	-1.98419e-10	-1.27026
104841908	chr4:104841908:T:C	5.74723e-09	-0.619472	-0.262546
104842262	chr4:104842262:A:G	2.26267e-09	-1.81419	-2.95295e-10
104842826	chr4:104842826:A:G	8.21874e-09	-1.98419e-10	-0.524319
104842907	chr4:104842907:A:C	4.55906e-09	-1.98419e-10	-1.11362
104842997	chr4:104842997:T:C	3.88781e-09	-1.98419e-10	-1.27289
104843497	chr4:104843497:C:T	2.75265e-09	-0.47248	-1.14569
104843710	chr4:104843710:G:A	3.94477e-09	-1.98419e-10	-1.25835
104844012	chr4:104844012:TG:T	3.88233e-09	-1.98419e-10	-1.2743
104844349	chr4:104844349:T:A	4.51474e-09	-1.98419e-10	-1.12339
104849458	chr4:104849458:G:C	5.25709e-09	-1.98419e-10	-0.971158
104849721	chr4:104849721:A:G	3.30955e-09	-0.303832	-1.13009
104849768	chr4:104849768:T:G	3.92744e-09	-1.98419e-10	-1.26275
104850226	chr4:104850226:G:A	2.3214e-09	-1.78856	-2.95295e-10
104850750	chr4:104850750:G:A	4.57854e-09	-1.98419e-10	-1.10936
104850772	chr4:104850772:C:T	4.23267e-09	-1.98419e-10	-1.1879
104850803	chr4:104850803:T:C	4.47148e-09	-1.98419e-10	-1.13302
104851327	chr4:104851327:T:C	2.54408e-09	-1.80525	0.108279
104851384	chr4:104851384:C:T	5.53372e-09	-1.68721	0.767338
104851783	chr4:104851783:T:C	6.80364e-09	-1.98419e-10	-0.713278
104852302	chr4:104852302:C:T	3.96124e-09	-1.98419e-10	-1.25418
104852523	chr4:104852523:G:A	6.20429e-10	-1.84212	-1.26596
104852807	chr4:104852807:G:A	3.00824e-09	-1.38622	-0.143161
104854828	chr4:104854828:C:T	5.76649e-09	-0.878672	-2.95295e-10
104855558	chr4:104855558:T:C	9.9425e-09	-1.98419e-10	-0.333917
104857084	chr4:104857084:G:C	6.2098e-09	-1.98419e-10	-0.804607
104857173	chr4:104857173:C:A	1.85321e-09	-1.33299	-0.680824
104857658	chr4:104857658:T:A	1.71118e-09	-1.38953	-0.704021
104857819	chr4:104857819:G:A	3.90498e-09	-1.98419e-10	-1.26848
104857861	chr4:104857861:T:C	4.01762e-09	-1.98419e-10	-1.24005
104858519	chr4:104858519:A:G	1.01529e-08	-1.98419e-10	-0.31298
104858544	chr4:104858544:G:A	4.6696e-08	1.21292	-2.95295e-10
104858637	chr4:104858637:T:C	1.58623e-08	-1.98419e-10	0.133211
104859977	chr4:104859977:T:G	7.70723e-09	-1.98419e-10	-0.588577
104859981	chr4:104859981:T:G	7.47526e-09	-1.98419e-10	-0.619137
104860757	chr4:104860757:A:G	1.4143e-08	-1.98419e-10	0.018483
104860778	chr4:104860778:A:G	1.20377e-09	-1.33875	-1.10652
104860804	chr4:104860804:TCAA:T	2.05967e-08	-1.98419e-10	0.394395
104860809	chr4:104860809:C:T	2.05967e-08	-1.98419e-10	0.394395
104860810	chr4:104860810:C:G	2.05967e-08	-1.98419e-10	0.394395
104860813	chr4:104860813:A:AT	2.15452e-08	-1.98419e-10	0.439418
104860972	chr4:104860972:CA:C	1.23241e-09	-1.3405	-1.08126
104861124	chr4:104861124:A:C	7.67647e-09	-1.98419e-10	-0.592576
104861829	chr4:104861829:T:C	1.65256e-09	-1.01369	-1.11472
104862269	chr4:104862269:G:T	1.93736e-09	-1.53608	-0.433331
104862767	chr4:104862767:T:C	2.44504e-09	-1.73668	-2.95295e-10
104863145	chr4:104863145:GT:G	7.54601e-09	-1.98419e-10	-0.609717
104863662	chr4:104863662:G:A	3.98098e-09	-1.98419e-10	-1.24921
104863783	chr4:104863783:A:G	1.72066e-08	-1.98419e-10	0.214559
104864157	chr4:104864157:A:G	2.77222e-09	-1.61109	-2.95295e-10
104864673	chr4:104864673:A:G	1.60839e-09	-1.28461	-0.870898
104865830	chr4:104865830:C:T	2.32289e-09	-1.78792	-2.95295e-10
104866084	chr4:104866084:G:A	5.11127e-09	-1.98419e-10	-0.999288
104867226	chr4:104867226:T:C	1.94701e-08	-1.98419e-10	0.338143
104867375	chr4:104867375:T:C	4.22086e-09	-1.98419e-10	-1.1907
104869690	chr4:104869690:T:C	2.23537e-08	-1.98419e-10	0.476254
104870522	chr4:104870522:T:C	5.40233e-08	-1.98419e-10	1.35868
104870629	chr4:104870629:C:G	4.89299e-09	-1.98419e-10	-1.04293
104871253	chr4:104871253:GTA:G	1.51428e-09	-1.30557	-0.910224
104871342	chr4:104871342:A:G	2.20524e-09	-1.8399	-2.95295e-10
104871419	chr4:104871419:G:T	1.32017e-09	-1.09459	-1.25838
104872238	chr4:104872238:T:C	7.84631e-09	-1.98419e-10	-0.570693
104873094	chr4:104873094:T:C	3.96917e-09	-1.98419e-10	-1.25218
104873103	chr4:104873103:G:A	8.79973e-10	-1.6059	-1.1527
104873208	chr4:104873208:G:A	8.6165e-10	-1.62477	-1.15488
104873815	chr4:104873815:A:T	3.3895e-09	-1.41005	-2.95295e-10
104874925	chr4:104874925:C:T	5.46762e-09	-1.98419e-10	-0.931893
104875029	chr4:104875029:T:C	4.07876e-08	1.85428	-0.776638
104876310	chr4:104876310:G:A	2.7406e-09	-1.62256	-2.95295e-10
104876319	chr4:104876319:C:T	3.87456e-09	-1.64279	0.366482
104877773	chr4:104877773:A:C	9.69352e-09	-1.98419e-10	-0.359278
104877852	chr4:104877852:C:A	1.18834e-08	-1.98419e-10	-0.155591
104877879	chr4:104877879:C:T	4.30638e-09	-1.98419e-10	-1.17064
104877998	chr4:104877998:T:G	6.52806e-10	-1.78404	-1.27317
104878791	chr4:104878791:C:T	9.31858e-08	-1.98419e-10	1.90386
104879180	chr4:104879180:A:G	6.38719e-10	-1.83833	-1.2407
104879775	chr4:104879775:A:T	8.30647e-08	-1.98419e-10	1.78888
104879779	chr4:104879779:A:C	4.42793e-09	-1.98419e-10	-1.1428
104879982	chr4:104879982:T:C	6.22678e-10	-1.843	-1.26146
104880035	chr4:104880035:T:C	7.92067e-08	-1.98419e-10	1.74133
104880063	chr4:104880063:T:C	6.89607e-10	-1.7308	-1.27157
104880155	chr4:104880155:G:A	1.16385e-08	-0.176414	-2.95295e-10
104880423	chr4:104880423:C:T	3.97984e-09	-1.98419e-10	-1.24949
104881075	chr4:104881075:T:C	8.20881e-08	-1.98419e-10	1.77706
104881336	chr4:104881336:T:C	4.314e-09	-1.98419e-10	-1.16887
104881436	chr4:104881436:T:C	4.02536e-09	-1.98419e-10	-1.23812
104881555	chr4:104881555:A:C	6.24626e-09	-1.3311	0.532347
104882156	chr4:104882156:A:C	3.39183e-08	1.67534	-0.782122
104882187	chr4:104882187:C:T	5.84121e-09	-1.51107	0.645269
104882434	chr4:104882434:A:T	8.6644e-10	-1.58892	-1.18518
104883136	chr4:104883136:G:GA	1.78934e-08	-1.98419e-10	0.253694
104883292	chr4:104883292:G:T	2.77678e-08	-1.98419e-10	0.693141
104883759	chr4:104883759:C:T	7.83431e-10	-1.63562	-1.23919
104883896	chr4:104883896:G:C	3.88564e-09	-1.98419e-10	-1.27345
104884675	chr4:104884675:C:T	2.25322e-09	-1.81838	-2.95295e-10
104884951	chr4:104884951:A:T	3.62476e-08	0.959638	-2.95295e-10
104885154	chr4:104885154:A:G	3.89531e-09	-1.98419e-10	-1.27096
104885547	chr4:104885547:A:T	7.01579e-09	-1.98419e-10	-0.682573
104885751	chr4:104885751:T:G	9.65038e-08	-1.98419e-10	1.93885
104886600	chr4:104886600:C:T	4.84101e-09	-1.98419e-10	-1.05361
104886743	chr4:104886743:C:T	3.90662e-09	-1.98419e-10	-1.26806
104886801	chr4:104886801:G:C	4.71e-09	-1.36017	0.279126
104886831	chr4:104886831:G:A	7.90528e-10	-1.61766	-1.24813
104887379	chr4:104887379:GC:G	7.33043e-10	-1.70997	-1.23132
104887780	chr4:104887780:C:T	4.26132e-09	-1.18116	-2.95295e-10
104888231	chr4:104888231:T:C	5.03872e-08	-1.98419e-10	1.289
104888341	chr4:104888341:A:G	3.65112e-09	-0.923122	-0.412579
104889217	chr4:104889217:G:T	7.07466e-09	-1.98419e-10	-0.674216
104889247	chr4:104889247:T:C	7.13111e-10	-1.7337	-1.23516
104889266	chr4:104889266:G:A	7.26652e-10	-1.68468	-1.26536
104889656	chr4:104889656:T:C	2.29176e-09	-1.80142	-2.95295e-10
104890146	chr4:104890146:C:T	4.01869e-09	-1.98419e-10	-1.23978
104890157	chr4:104890157:C:A	8.63357e-08	-1.98419e-10	1.82751
104890329	chr4:104890329:C:T	7.27626e-10	-1.7316	-1.21711
104890435	chr4:104890435:C:T	3.51936e-08	-1.98419e-10	0.930127
104890500	chr4:104890500:C:T	7.72971e-10	-1.62698	-1.26127
104891298	chr4:104891298:A:G	4.12687e-09	-1.98419e-10	-1.21322
104891370	chr4:104891370:T:C	3.20689e-09	-1.46544	-2.95295e-10
104891453	chr4:104891453:G:T	3.88934e-09	-1.98419e-10	-1.2725
104891736	chr4:104891736:A:ACT	4.55284e-09	-1.98419e-10	-1.11499
104891737	chr4:104891737:G:GTCA	4.55725e-09	-1.98419e-10	-1.11402
104891738	chr4:104891738:G:GTTAATATCTAA	4.53847e-09	-1.98419e-10	-1.11815
104891961	chr4:104891961:A:C	4.88815e-09	-1.98419e-10	-1.04392
104892119	chr4:104892119:G:A	2.19216e-09	-1.84585	-2.95295e-10
104892343	chr4:104892343:C:T	7.36191e-08	-1.98419e-10	1.66817
104892536	chr4:104892536:TC:T	7.41886e-10	-1.82052	-1.10878
104892955	chr4:104892955:C:T	4.00753e-09	-1.24256	-2.95295e-10
104893071	chr4:104893071:C:A	7.36191e-08	-1.98419e-10	1.66817
104894179	chr4:104894179:G:A	3.8856e-09	-1.98419e-10	-1.27346
104894390	chr4:104894390:G:A	1.19016e-07	-1.98419e-10	2.14852
104895205	chr4:104895205:C:T	4.4103e-09	-1.98419e-10	-1.14679
104895229	chr4:104895229:A:G	3.88342e-09	-1.98419e-10	-1.27402
104895252	chr4:104895252:G:A	2.30995e-09	-1.79351	-2.95295e-10
104895741	chr4:104895741:T:C	2.61956e-09	-0.574558	-1.09317
104896222	chr4:104896222:C:A	2.94329e-09	-1.55121	-2.95295e-10
104896227	chr4:104896227:C:T	2.87168e-09	-1.57584	-2.95295e-10
104896307	chr4:104896307:G:A	5.32102e-09	-1.98419e-10	-0.95907
104896915	chr4:104896915:T:C	2.27486e-09	-1.80882	-2.95295e-10
104899202	chr4:104899202:A:G	9.91756e-10	-1.52989	-1.10913
104899763	chr4:104899763:T:C	2.46128e-09	-1.73006	-2.95295e-10
104900274	chr4:104900274:C:A	4.92675e-09	0.10083	-1.13689
104900520	chr4:104900520:A:G	6.72366e-10	-1.79681	-1.23088
104900531	chr4:104900531:T:C	1.08901e-09	-1.49679	-1.04868
104900783	chr4:104900783:G:T	3.95264e-09	-1.98419e-10	-1.25635
104900853	chr4:104900853:C:A	4.53548e-09	-1.98419e-10	-1.1188
104902816	chr4:104902816:C:A	4.1244e-09	-1.98419e-10	-1.21382
104903390	chr4:104903390:G:A	4.06571e-09	-1.22815	-2.95295e-10
104903646	chr4:104903646:A:G	2.33817e-09	-0.868057	-0.913311
104903992	chr4:104903992:A:G	5.18966e-08	-1.98419e-10	1.31852
104904179	chr4:104904179:A:C	4.31634e-09	-1.98419e-10	-1.16833
104904562	chr4:104904562:T:C	7.20178e-10	-1.69554	-1.26346
104904805	chr4:104904805:G:T	7.01439e-10	-1.73978	-1.24558
104905743	chr4:104905743:A:T	7.71071e-10	-1.61915	-1.27156
104906198	chr4:104906198:G:A	7.305e-10	-1.72962	-1.21514
104906315	chr4:104906315:A:G	2.59275e-08	-1.98419e-10	0.624568
104906903	chr4:104906903:G:A	2.21194e-08	-1.98419e-10	0.46572
104907116	chr4:104907116:A:T	3.96196e-09	-1.98419e-10	-1.254
104907499	chr4:104907499:A:G	2.03349e-08	0.656986	-0.275382
104907609	chr4:104907609:A:C	6.33552e-10	-1.81286	-1.27429
104908435	chr4:104908435:G:T	6.56875e-10	-1.77672	-1.27428
104908574	chr4:104908574:A:AG	5.38079e-08	1.94894	-0.594257
104908612	chr4:104908612:G:A	9.77936e-10	-1.6757	-0.977345
104909922	chr4:104909922:T:A	6.65498e-10	-1.76612	-1.27183
104909935	chr4:104909935:G:A	4.14324e-09	-1.98419e-10	-1.20926
104909993	chr4:104909993:C:A	7.07225e-10	-1.7444	-1.23275
104910232	chr4:104910232:C:G	9.42672e-10	-1.84445	-0.845325
104910430	chr4:104910430:G:A	9.12145e-10	-1.49259	-1.2301
104910594	chr4:104910594:C:T	4.61461e-08	1.20108	-2.95295e-10
104910690	chr4:104910690:C:T	6.94627e-10	-1.74535	-1.24977
104911193	chr4:104911193:A:T	6.57674e-10	-1.77553	-1.27425
104911331	chr4:104911331:G:C	7.78089e-10	-1.65248	-1.22917
104911830	chr4:104911830:C:T	4.58903e-09	-1.98419e-10	-1.10707
104911981	chr4:104911981:G:A	7.75115e-10	-1.65311	-1.23237
104912073	chr4:104912073:A:G	4.02382e-09	-1.98419e-10	-1.2385
104912131	chr4:104912131:C:A	4.00685e-09	-1.98419e-10	-1.24273
104913434	chr4:104913434:AT:A	2.43222e-08	-1.98419e-10	0.560654
104913458	chr4:104913458:G:A	5.94503e-08	-1.98419e-10	1.4544
104914023	chr4:104914023:C:T	1.70777e-09	-1.6052	-0.490347
104914146	chr4:104914146:G:A	7.09693e-10	-1.72977	-1.24389
104914394	chr4:104914394:A:T	6.52177e-10	-1.78428	-1.27389
104914598	chr4:104914598:G:C	8.27528e-09	-1.98419e-10	-0.517463
104914804	chr4:104914804:A:C	6.47067e-10	-1.79175	-1.27429
104914925	chr4:104914925:TATATAAAATTATATAAAG:T	4.18537e-09	-1.98419e-10	-1.19914
104914959	chr4:104914959:C:T	3.38584e-09	-1.66118	0.250051
104915757	chr4:104915757:G:C	3.50425e-09	-1.6554	0.278643
104916031	chr4:104916031:T:C	2.23565e-08	-1.98419e-10	0.47638
104916283	chr4:104916283:C:T	6.55404e-10	-1.77919	-1.27405
104916342	chr4:104916342:C:T	4.18308e-09	-1.98419e-10	-1.19969
104916377	chr4:104916377:G:A	2.48173e-09	-1.72178	-2.95295e-10
104916473	chr4:104916473:A:T	6.55865e-10	-1.7784	-1.27414
104916587	chr4:104916587:A:G	6.49554e-10	-1.78928	-1.27293
104917545	chr4:104917545:C:T	3.138e-09	-1.57573	0.0885774
104917972	chr4:104917972:A:G	7.34404e-10	-1.67998	-1.25946
104917976	chr4:104917976:T:C	2.69489e-09	-0.702649	-0.936729
104918103	chr4:104918103:C:T	4.16728e-09	-1.98419e-10	-1.20347
104918506	chr4:104918506:A:G	4.46818e-09	-1.98419e-10	-1.13376
104918698	chr4:104918698:A:G	7.36097e-10	-1.68456	-1.25256
104918792	chr4:104918792:C:G	6.49155e-10	-1.78854	-1.27428
104918882	chr4:104918882:A:G	2.39368e-08	-1.98419e-10	0.54468
104919329	chr4:104919329:G:A	7.63658e-10	-1.65337	-1.247
104919689	chr4:104919689:T:C	7.46671e-10	-1.6637	-1.25917
104919955	chr4:104919955:G:A	1.12278e-09	-1.84327	-0.671658
104920272	chr4:104920272:A:G	3.51099e-09	-1.58369	0.20885
104920654	chr4:104920654:A:G	4.16396e-09	-1.98419e-10	-1.20427
104920940	chr4:104920940:G:C	1.19005e-08	-1.98419e-10	-0.154155
104922327	chr4:104922327:A:C	5.33096e-08	-1.98419e-10	1.34538
104922732	chr4:104922732:G:T	6.97909e-10	-1.73736	-1.25304
104923116	chr4:104923116:T:G	9.31012e-10	-1.65213	-1.05009
104923734	chr4:104923734:C:T	6.30638e-10	-1.82737	-1.26439
104923854	chr4:104923854:G:A	1.8684e-09	-0.931812	-1.07384
104924279	chr4:104924279:G:A	6.36717e-10	-1.80815	-1.27401
104924441	chr4:104924441:T:C	3.60021e-08	-1.98419e-10	0.95284
104924742	chr4:104924742:C:T	6.60996e-09	-1.98419e-10	-0.742158
104925172	chr4:104925172:G:C	4.16369e-09	-1.98419e-10	-1.20433
104925932	chr4:104925932:G:A	6.46793e-10	-1.83593	-1.23054
104926128	chr4:104926128:C:T	1.22187e-09	-1.84037	-0.589986
104926589	chr4:104926589:C:T	6.43307e-10	-1.8381	-1.23377
104927418	chr4:104927418:AT:A	6.45132e-10	-1.837	-1.23204
104928227	chr4:104928227:T:C	7.04354e-10	-1.74776	-1.23346
104929041	chr4:104929041:G:C	1.32683e-09	-1.84078	-0.507158
104929049	chr4:104929049:G:T	1.81744e-08	-1.98419e-10	0.269279
104929237	chr4:104929237:T:A	6.55106e-10	-1.83314	-1.22055
104930311	chr4:104930311:G:A	1.56932e-09	-1.84525	-0.33484
104930650	chr4:104930650:G:A	2.3912e-09	-1.75894	-2.95295e-10
104931072	chr4:104931072:A:T	2.5349e-08	-1.98419e-10	0.602003
104931107	chr4:104931107:G:A	4.66668e-09	-1.98419e-10	-1.09029
104931318	chr4:104931318:T:C	6.39842e-10	-1.83893	-1.23834
104931396	chr4:104931396:T:C	8.49214e-10	-1.61533	-1.17885
104931446	chr4:104931446:G:C	3.35621e-09	-1.41992	-2.95295e-10
104932706	chr4:104932706:A:G	2.82737e-09	-1.59139	-2.95295e-10
104932809	chr4:104932809:C:T	2.27589e-09	-1.80836	-2.95295e-10
104934123	chr4:104934123:A:G	2.53011e-08	-1.98419e-10	0.600112
104934456	chr4:104934456:A:G	6.42869e-10	-1.83419	-1.23836
104934489	chr4:104934489:C:T	6.39167e-10	-1.84045	-1.23788
104934557	chr4:104934557:T:C	2.57292e-08	-1.98419e-10	0.616889
104935208	chr4:104935208:C:G	2.15243e-08	-1.98419e-10	0.438446
104935405	chr4:104935405:T:G	6.13035e-10	-1.84584	-1.27423
104935552	chr4:104935552:C:G	1.53069e-09	-1.8442	-0.360817
104935578	chr4:104935578:G:A	4.72133e-08	-1.98419e-10	1.22394
104935746	chr4:104935746:A:T	3.88529e-09	-1.98419e-10	-1.27354
104936066	chr4:104936066:A:C	5.41087e-09	-0.942326	-2.95295e-10
104936795	chr4:104936795:A:G	6.13009e-10	-1.84619	-1.27393
104937351	chr4:104937351:G:A	5.49995e-09	-1.75198	0.825987
104937729	chr4:104937729:G:A	6.53605e-09	-1.98419e-10	-0.753403
104937889	chr4:104937889:G:A	3.8961e-09	-1.98419e-10	-1.27076
104938269	chr4:104938269:A:C	6.70451e-10	-1.84318	-1.18736
104938618	chr4:104938618:T:TA	7.08312e-10	-1.73703	-1.23857
104938844	chr4:104938844:A:G	6.51015e-10	-1.84296	-1.217
104939795	chr4:104939795:T:C	6.41009e-10	-1.84239	-1.23306
104940737	chr4:104940737:C:T	2.53184e-09	-1.70179	-2.95295e-10
104940746	chr4:104940746:G:A	2.19383e-09	-1.84509	-2.95295e-10
104941263	chr4:104941263:C:T	1.79913e-08	0.259154	-2.95295e-10
104942516	chr4:104942516:G:A	7.55819e-10	-1.82348	-1.08721
104942618	chr4:104942618:G:A	3.5853e-09	-1.35389	-2.95295e-10
104943094	chr4:104943094:C:A	6.51759e-09	-1.98419e-10	-0.756231
104943379	chr4:104943379:C:T	6.25337e-09	-1.98419e-10	-0.797616
104944263	chr4:104944263:T:TA	6.79001e-10	-1.84313	-1.17474
104944402	chr4:104944402:AT:A	1.79153e-08	-1.98419e-10	0.254919
104945301	chr4:104945301:C:T	3.90188e-09	-1.98419e-10	-1.26928
104945567	chr4:104945567:T:C	6.37328e-10	-1.84596	-1.23525
104946251	chr4:104946251:T:C	7.4652e-10	-1.81028	-1.11279
104946427	chr4:104946427:A:G	7.14925e-09	-0.663729	-2.95295e-10
104946473	chr4:104946473:G:A	6.62508e-10	-1.84556	-1.1969
104946548	chr4:104946548:C:T	1.41497e-09	-1.02117	-1.26246
104946789	chr4:104946789:T:C	1.69942e-08	-1.98419e-10	0.202135
104947152	chr4:104947152:C:T	7.20587e-09	-1.98419e-10	-0.65584
104947966	chr4:104947966:A:G	2.20363e-09	-1.84063	-2.95295e-10
104948157	chr4:104948157:T:C	2.51947e-08	-1.98419e-10	0.595899
104948391	chr4:104948391:C:T	1.04241e-07	1.20795	0.808018
104948545	chr4:104948545:A:G	8.36879e-10	-1.67728	-1.13153
104948826	chr4:104948826:C:T	7.94104e-10	-1.58944	-1.27183
104948853	chr4:104948853:C:T	3.96856e-09	-1.98419e-10	-1.25233
104949052	chr4:104949052:A:G	5.50427e-09	-1.98419e-10	-0.925213
104949334	chr4:104949334:C:T	6.12247e-09	0.162325	-0.981095
104949994	chr4:104949994:G:A	1.88249e-08	0.304445	-2.95295e-10
104950169	chr4:104950169:A:G	5.40788e-09	-1.98419e-10	-0.942879
104951563	chr4:104951563:G:A	1.72498e-09	-1.74337	-0.342153
104951711	chr4:104951711:A:G	1.00597e-09	-1.82197	-0.802812
104952656	chr4:104952656:G:C	2.45546e-09	-1.73242	-2.95295e-10
104953756	chr4:104953756:T:A	4.97034e-09	-1.98419e-10	-1.02725
104954119	chr4:104954119:GCTATT:G	6.74562e-10	-1.77679	-1.24763
104954573	chr4:104954573:A:C	6.65732e-10	-1.84618	-1.19142
104955373	chr4:104955373:C:T	1.64883e-08	-1.98419e-10	0.171913
104955654	chr4:104955654:C:T	1.55357e-09	-0.91598	-1.2742
104955806	chr4:104955806:CTA:C	9.44341e-09	-1.98419e-10	-0.385419
104955811	chr4:104955811:T:A	8.1911e-10	-1.82606	-1.00421
104956234	chr4:104956234:C:T	5.35963e-09	-1.98419e-10	-0.951841
104956254	chr4:104956254:T:A	1.00534e-08	-1.98419e-10	-0.322823
104956258	chr4:104956258:A:C	5.39402e-09	-0.945445	-2.95295e-10
104956273	chr4:104956273:A:AC	8.19812e-10	-1.83003	-0.999384
104956412	chr4:104956412:G:A	1.69937e-09	-0.969521	-1.13096
104956734	chr4:104956734:T:C	7.94814e-10	-1.82521	-1.03518
104956898	chr4:104956898:A:C	7.47606e-10	-1.82875	-1.09287
104956933	chr4:104956933:C:T	1.62489e-08	-1.98419e-10	0.15729
104957042	chr4:104957042:G:T	3.00293e-09	-1.53115	-2.95295e-10
104957930	chr4:104957930:T:C	3.95532e-09	-1.98419e-10	-1.25567
104958948	chr4:104958948:T:C	4.03227e-09	-1.98419e-10	-1.23641
104959318	chr4:104959318:T:C	7.09639e-09	-1.98419e-10	-0.67115
104960149	chr4:104960149:C:G	9.48208e-09	-1.98419e-10	-0.381332
104960825	chr4:104960825:G:A	2.29381e-08	-1.98419e-10	0.502062
104961397	chr4:104961397:C:T	8.20219e-10	-1.8455	-0.983419
104961486	chr4:104961486:G:A	5.66041e-09	-1.98419e-10	-0.897239
104961621	chr4:104961621:G:C	3.89463e-09	-1.98419e-10	-1.27114
104961800	chr4:104961800:A:G	9.36661e-10	-1.84453	-0.851636
104962657	chr4:104962657:C:T	1.40122e-09	-1.51016	-0.78323
104964152	chr4:104964152:G:T	6.47931e-10	-1.79184	-1.27287
104964374	chr4:104964374:G:A	3.93184e-09	-1.98419e-10	-1.26163
104965071	chr4:104965071:T:C	8.53422e-10	-1.84619	-0.943044
104966119	chr4:104966119:T:A	2.60002e-08	-1.98419e-10	0.627369
104966520	chr4:104966520:TACTC:T	1.1963e-09	-1.83383	-0.617672
104966582	chr4:104966582:C:G	4.27996e-09	-1.98419e-10	-1.17679
104966606	chr4:104966606:A:G	7.95945e-10	-1.82869	-1.03027
104967260	chr4:104967260:A:T	1.6148e-09	-0.980971	-1.17055
104967429	chr4:104967429:G:A	2.25759e-08	0.486147	-2.95295e-10
104968361	chr4:104968361:G:A	4.20949e-09	-1.98419e-10	-1.19339
104968436	chr4:104968436:A:G	1.12476e-08	-1.98419e-10	-0.21058
104968746	chr4:104968746:G:A	6.83567e-10	-1.73973	-1.27144
104969067	chr4:104969067:G:C	9.18239e-10	-1.8431	-0.872938
104969358	chr4:104969358:G:A	6.83775e-10	-1.73683	-1.27404
104969394	chr4:104969394:G:A	6.65985e-10	-1.76451	-1.27271
104969623	chr4:104969623:G:A	3.94302e-09	-1.98419e-10	-1.25879
104970310	chr4:104970310:G:A	1.11388e-08	0.999387	-1.21969
104970696	chr4:104970696:T:G	3.9863e-09	-1.98419e-10	-1.24787
104970910	chr4:104970910:G:A	9.74212e-09	-1.98419e-10	-0.354278
104971408	chr4:104971408:G:A	6.9769e-10	-1.74443	-1.24628
104971714	chr4:104971714:T:C	1.61282e-08	-1.98419e-10	0.14983
104971810	chr4:104971810:C:A	5.47629e-09	-1.98419e-10	-0.930308
104971814	chr4:104971814:A:G	1.81492e-09	-0.763336	-1.27136
104971820	chr4:104971820:T:C	3.65916e-09	-0.13381	-1.19969
104973468	chr4:104973468:T:C	1.74121e-08	0.931018	-0.704591
104973485	chr4:104973485:A:G	6.25406e-09	-0.797505	-2.95295e-10
104973734	chr4:104973734:A:C	9.57786e-09	-1.98419e-10	-0.371282
104973977	chr4:104973977:T:C	3.90677e-09	-1.98419e-10	-1.26802
104974680	chr4:104974680:G:A	7.66502e-09	0.216568	-0.810638
104974763	chr4:104974763:T:G	3.25255e-09	-1.78697	0.335675
104974784	chr4:104974784:A:C	3.98994e-09	-1.98419e-10	-1.24696
104974978	chr4:104974978:T:G	4.79437e-09	-1.98419e-10	-1.06329
104975278	chr4:104975278:T:G	6.21399e-09	-1.98419e-10	-0.803933
104975802	chr4:104975802:G:A	3.88593e-09	-1.98419e-10	-1.27337
104976083	chr4:104976083:C:T	9.47018e-09	-0.186895	-0.195693
104976367	chr4:104976367:G:A	1.03588e-08	-0.126441	-0.16646
104976428	chr4:104976428:A:G	1.39614e-09	-1.1531	-1.14392
104976713	chr4:104976713:G:A	8.82999e-10	-1.50833	-1.24683
104976911	chr4:104976911:C:G	2.16288e-09	-1.79917	-0.0601209
104977144	chr4:104977144:C:T	2.5828e-09	-1.68186	-2.95295e-10
104977420	chr4:104977420:A:G	1.84801e-08	0.974004	-0.688045
104978557	chr4:104978557:A:T	1.94315e-08	0.989309	-0.653149
104978802	chr4:104978802:G:T	3.91008e-09	-1.26718	-2.95295e-10
104978844	chr4:104978844:C:T	8.31311e-10	-1.58438	-1.23111
104978924	chr4:104978924:G:A	9.69064e-09	-1.98419e-10	-0.359576
104980316	chr4:104980316:G:A	2.63554e-06	5.06912	0.176986
104980423	chr4:104980423:A:T	4.81382e-09	-1.98419e-10	-1.05925
104980607	chr4:104980607:G:A	8.24063e-10	-1.59327	-1.23098
104980666	chr4:104980666:A:G	8.06041e-10	-1.60908	-1.23728
104980826	chr4:104980826:T:C	8.05637e-10	-1.61141	-1.23545
104981162	chr4:104981162:A:G	4.63599e-09	-1.98419e-10	-1.09689
104981341	chr4:104981341:G:A	8.24094e-10	-1.58752	-1.23668
104981888	chr4:104981888:T:C	3.29106e-09	-1.43953	-2.95295e-10
104982498	chr4:104982498:C:T	8.11787e-10	-1.60269	-1.23657
104982652	chr4:104982652:G:A	3.54782e-09	-0.11362	-1.25078
104982914	chr4:104982914:T:C	2.39115e-08	0.543624	-2.95295e-10
104983273	chr4:104983273:T:C	1.09755e-09	-1.49035	-1.0473
104984031	chr4:104984031:A:G	3.9554e-09	-1.98419e-10	-1.25565
104984289	chr4:104984289:G:T	4.05142e-09	-1.98419e-10	-1.23167
104984299	chr4:104984299:G:A	2.25767e-09	-1.8164	-2.95295e-10
104984332	chr4:104984332:C:T	1.02907e-08	-1.98419e-10	-0.2995
104984355	chr4:104984355:G:C	4.18272e-09	-1.98419e-10	-1.19977
104984424	chr4:104984424:G:A	4.35197e-09	-1.98419e-10	-1.16011
104984845	chr4:104984845:G:T	3.88493e-09	-1.98419e-10	-1.27363
104985131	chr4:104985131:A:T	4.47477e-09	-1.98419e-10	-1.13228
104985995	chr4:104985995:G:A	2.28612e-08	-0.299836	0.798541
104986022	chr4:104986022:G:GA	1.12253e-08	-1.98419e-10	-0.212566
104986795	chr4:104986795:CT:C	4.51225e-09	-1.98419e-10	-1.12394
104987160	chr4:104987160:T:C	3.89215e-09	-1.98419e-10	-1.27177
104987565	chr4:104987565:A:G	3.89381e-09	-1.98419e-10	-1.27135
104988186	chr4:104988186:T:C	5.09087e-09	-1.98419e-10	-1.00329
104990718	chr4:104990718:A:G	7.69327e-09	0.115536	-0.705926
104990871	chr4:104990871:T:C	2.57722e-09	-1.68402	-2.95295e-10
104991136	chr4:104991136:A:G	5.31886e-09	-0.628607	-0.330871
104991564	chr4:104991564:C:A	3.89124e-09	-1.98419e-10	-1.27201
104991648	chr4:104991648:G:A	1.32234e-08	-0.261509	0.212761
104992286	chr4:104992286:C:T	7.73049e-09	-1.98419e-10	-0.585563
104992343	chr4:104992343:T:C	4.23416e-09	-1.98419e-10	-1.18755
104994140	chr4:104994140:T:C	1.00235e-07	1.97678	-2.95295e-10
104994402	chr4:104994402:C:T	8.92839e-10	-1.63641	-1.10768
104994419	chr4:104994419:C:T	8.69628e-09	-1.98419e-10	-0.467841
104994441	chr4:104994441:T:G	8.62966e-10	-1.66687	-1.11124
104995014	chr4:104995014:C:T	5.18987e-09	-1.98419e-10	-0.984028
104996759	chr4:104996759:A:G	9.55186e-09	0.121342	-0.495342
104996843	chr4:104996843:A:C	1.35672e-08	-0.5987	0.575621
104997743	chr4:104997743:A:T	1.14821e-08	0.16327	-0.353218
104997912	chr4:104997912:C:T	1.04081e-08	-1.98419e-10	-0.28815
104998412	chr4:104998412:T:C	4.7002e-09	-1.98419e-10	-1.08313
104998625	chr4:104998625:G:A	2.96656e-09	-1.54333	-2.95295e-10
104998833	chr4:104998833:TG:T	3.89338e-09	-1.98419e-10	-1.27146
104999176	chr4:104999176:AGC:A	3.90092e-09	-1.98419e-10	-1.26952
104999180	chr4:104999180:A:AT	3.90266e-09	-1.98419e-10	-1.26908
104999567	chr4:104999567:G:A	1.57805e-08	-0.497637	0.625675
104999595	chr4:104999595:G:A	2.25672e-09	-1.81682	-2.95295e-10
104999678	chr4:104999678:A:G	5.1542e-09	-0.990925	-2.95295e-10
105000157	chr4:105000157:G:T	5.55641e-09	-0.603276	-0.312508
105000477	chr4:105000477:T:C	3.97075e-09	-1.98419e-10	-1.25178
105000576	chr4:105000576:T:C	4.02897e-09	-1.98419e-10	-1.23723
105001266	chr4:105001266:C:T	2.59014e-09	-1.67902	-2.95295e-10
105001366	chr4:105001366:C:T	3.90612e-09	-1.98419e-10	-1.26819
105001453	chr4:105001453:A:G	4.51464e-09	-1.12341	-2.95295e-10
105001522	chr4:105001522:C:T	7.06089e-09	-1.98419e-10	-0.676165
105001574	chr4:105001574:C:T	1.42013e-09	-1.31251	-0.967477
105001651	chr4:105001651:T:A	2.23324e-09	-1.82728	-2.95295e-10
105001757	chr4:105001757:C:T	1.10015e-08	-1.98419e-10	-0.232707
105001890	chr4:105001890:T:C	9.8669e-09	0.188586	-0.530136
105002314	chr4:105002314:T:C	1.59698e-09	-0.896342	-1.26628
105003137	chr4:105003137:G:T	4.55176e-09	-1.98419e-10	-1.11522
105003234	chr4:105003234:C:G	3.66997e-08	1.65492	-0.682884
105003429	chr4:105003429:G:C	4.91947e-09	-0.946581	-0.0909538
105004004	chr4:105004004:T:C	3.89448e-09	-1.98419e-10	-1.27118
105004213	chr4:105004213:A:G	9.94231e-09	-0.181412	-0.152525
105004280	chr4:105004280:G:A	2.42467e-09	-1.74504	-2.95295e-10
105004373	chr4:105004373:A:G	5.45883e-09	-1.98419e-10	-0.933502
105004647	chr4:105004647:C:A	6.31171e-10	-1.84532	-1.2456
105004662	chr4:105004662:G:A	3.88526e-09	-1.98419e-10	-1.27355
105004754	chr4:105004754:G:A	4.46235e-09	-1.98419e-10	-1.13506
105005323	chr4:105005323:G:C	3.95276e-09	-1.98419e-10	-1.25632
105005534	chr4:105005534:G:A	6.28137e-09	0.45224	-1.24539
105005822	chr4:105005822:C:T	4.45485e-09	-1.98419e-10	-1.13674
105006573	chr4:105006573:C:T	7.46464e-09	-0.361712	-0.258847
105007360	chr4:105007360:A:C	5.36681e-09	-1.98419e-10	-0.950503
105007444	chr4:105007444:C:T	3.5384e-09	-1.48721	0.120146
105007945	chr4:105007945:G:A	4.05386e-09	-1.98419e-10	-1.23107
105008433	chr4:105008433:G:A	4.49729e-08	2.23503	-1.05971
105008983	chr4:105008983:C:T	7.38042e-09	-1.98419e-10	-0.631905
105009044	chr4:105009044:A:T	1.46227e-08	-1.98419e-10	0.0518359
105009617	chr4:105009617:C:G	1.06375e-08	-1.98419e-10	-0.266351
105009918	chr4:105009918:C:T	6.81941e-09	-0.710963	-2.95295e-10
105009991	chr4:105009991:T:C	3.88592e-09	-1.98419e-10	-1.27338
105010341	chr4:105010341:T:C	2.32313e-09	-1.78782	-2.95295e-10
105010385	chr4:105010385:C:T	4.01798e-09	-1.98419e-10	-1.23996
105010560	chr4:105010560:A:T	3.88234e-09	-1.98419e-10	-1.2743
105012164	chr4:105012164:G:A	6.37187e-10	-1.812	-1.26943
105012611	chr4:105012611:A:G	4.94057e-09	-1.98419e-10	-1.03325
105012794	chr4:105012794:G:A	3.91626e-08	2.1281	-1.09111
105012927	chr4:105012927:T:C	1.31503e-09	-1.58766	-0.76921
105014031	chr4:105014031:A:G	4.81219e-09	-1.98419e-10	-1.05958
105014074	chr4:105014074:A:T	1.08376e-09	-1.49302	-1.05728
105014165	chr4:105014165:G:T	3.95717e-09	-1.98419e-10	-1.25521
105014166	chr4:105014166:T:G	3.95786e-09	-1.98419e-10	-1.25503
105014510	chr4:105014510:G:T	1.56572e-09	-1.63155	-0.550839
105014549	chr4:105014549:G:A	3.97357e-09	-1.98419e-10	-1.25107
105016672	chr4:105016672:C:T	1.56669e-09	-1.75132	-0.430452
105016700	chr4:105016700:C:T	1.36984e-09	-1.74947	-0.566571
105016748	chr4:105016748:G:A	1.61931e-09	-1.72124	-0.427496
105016821	chr4:105016821:T:G	3.73595e-09	-1.31273	-2.95295e-10
105017034	chr4:105017034:A:C	4.38601e-09	-1.98419e-10	-1.15232
105017058	chr4:105017058:A:G	4.01859e-09	-1.98419e-10	-1.2398
105017171	chr4:105017171:G:A	2.89772e-09	-1.56681	-2.95295e-10
105017223	chr4:105017223:G:A	2.15426e-08	1.42236	-0.983064
105017921	chr4:105017921:C:T	3.9174e-09	-1.98419e-10	-1.26531
105018771	chr4:105018771:G:T	3.7326e-09	-1.31363	-2.95295e-10
105019196	chr4:105019196:G:A	7.58593e-09	-1.98419e-10	-0.604441
105020301	chr4:105020301:C:T	1.40013e-09	-1.51047	-0.783707
105020364	chr4:105020364:AAAAAAAG:A	2.84088e-09	-1.58662	-2.95295e-10
105020419	chr4:105020419:T:C	5.14654e-09	-1.98419e-10	-0.992412
105020425	chr4:105020425:A:C	5.3262e-09	-1.98419e-10	-0.958098
105020569	chr4:105020569:A:C	9.48502e-10	-1.57913	-1.10447
105021026	chr4:105021026:T:C	7.5495e-09	-1.98419e-10	-0.609254
105021057	chr4:105021057:A:G	3.96302e-09	-1.98419e-10	-1.25373
105021480	chr4:105021480:A:G	7.60534e-09	-1.98419e-10	-0.601885
105021637	chr4:105021637:A:C	4.43344e-09	-1.98419e-10	-1.14156
105021650	chr4:105021650:G:A	8.42769e-10	-1.73684	-1.06496
105022063	chr4:105022063:A:G	1.45451e-08	-1.98419e-10	0.0465154
105022476	chr4:105022476:G:A	3.9034e-09	-1.98419e-10	-1.26889
105023195	chr4:105023195:G:A	3.49773e-09	-1.37862	-2.95295e-10
105023329	chr4:105023329:A:C	6.34113e-10	-1.8144	-1.27186
105024409	chr4:105024409:T:G	3.90828e-09	-1.98419e-10	-1.26764
105024619	chr4:105024619:A:G	7.19373e-10	-1.77565	-1.18446
105024622	chr4:105024622:T:C	4.70482e-09	-1.98419e-10	-1.08215
105024879	chr4:105024879:C:G	4.39365e-09	-1.98419e-10	-1.15058
105024923	chr4:105024923:C:T	3.92763e-09	-1.98419e-10	-1.2627
105025073	chr4:105025073:A:C	4.00164e-09	-1.98419e-10	-1.24403
105025346	chr4:105025346:G:C	1.86437e-08	-1.98419e-10	0.294772
105025605	chr4:105025605:G:A	4.35146e-09	-1.98419e-10	-1.16023
105025984	chr4:105025984:G:A	3.23266e-09	-1.45743	-2.95295e-10
105025985	chr4:105025985:A:G	1.55535e-08	-1.98419e-10	0.113553
105026387	chr4:105026387:C:G	4.8865e-09	-1.98419e-10	-1.04426
105026429	chr4:105026429:A:G	4.4373e-09	-1.98419e-10	-1.14069
105026524	chr4:105026524:G:A	3.93529e-09	-1.98419e-10	-1.26075
105026735	chr4:105026735:A:G	4.23192e-09	-1.98419e-10	-1.18808
105027686	chr4:105027686:G:T	2.38236e-09	-1.76264	-2.95295e-10
105027709	chr4:105027709:A:G	2.00128e-09	-1.83575	-0.101199
105028111	chr4:105028111:T:C	8.74335e-10	-1.775	-0.990027
105028189	chr4:105028189:A:G	1.59983e-09	-1.7388	-0.422036
105028884	chr4:105028884:G:C	6.87663e-09	-1.98419e-10	-0.702608
105029392	chr4:105029392:G:A	4.8881e-09	-1.98419e-10	-1.04393
105029539	chr4:105029539:A:G	4.12671e-09	-1.35987	0.146615
105029744	chr4:105029744:G:C	1.62734e-09	-1.72406	-0.41973
105030032	chr4:105030032:C:A	8.95623e-09	-0.438387	-2.95295e-10
105030701	chr4:105030701:T:C	8.15997e-09	-1.98419e-10	-0.531496
105030906	chr4:105030906:A:G	8.27009e-09	-1.98419e-10	-0.518091
105031461	chr4:105031461:G:A	6.59068e-10	-1.84624	-1.20142
105031886	chr4:105031886:T:C	5.36821e-09	-1.22202	0.271774
105032621	chr4:105032621:A:G	5.59817e-09	0.365391	-1.27369
105032630	chr4:105032630:T:C	1.93322e-08	-0.669643	1.00068
105032631	chr4:105032631:T:C	1.71382e-08	-0.671627	0.8822
105032962	chr4:105032962:A:C	4.85072e-09	-1.98419e-10	-1.05161
105033385	chr4:105033385:G:T	4.21995e-09	-1.98419e-10	-1.19091
105033539	chr4:105033539:C:T	1.15731e-07	2.12053	-2.95295e-10
105034894	chr4:105034894:G:A	4.39653e-09	-1.98419e-10	-1.14992
105035053	chr4:105035053:A:G	6.02116e-09	-1.98419e-10	-0.835455
105035144	chr4:105035144:A:C	5.82353e-09	-1.98419e-10	-0.868829
105035371	chr4:105035371:A:G	6.41846e-09	-1.98419e-10	-0.771557
105036282	chr4:105036282:C:T	4.95215e-09	-1.03091	-2.95295e-10
105036744	chr4:105036744:C:T	3.86696e-09	-0.720485	-0.557783
105037532	chr4:105037532:A:C	4.13228e-09	-1.98419e-10	-1.21191
105038313	chr4:105038313:C:T	5.36904e-09	0.206423	-1.15651
105038314	chr4:105038314:G:A	3.89409e-09	-1.98419e-10	-1.27128
105038744	chr4:105038744:A:G	3.88283e-09	-1.98419e-10	-1.27417
105038984	chr4:105038984:T:C	3.94754e-09	-1.98419e-10	-1.25764
105039263	chr4:105039263:G:A	4.17613e-09	-1.98419e-10	-1.20135
105039496	chr4:105039496:C:A	4.34001e-09	-1.98419e-10	-1.16286
105039676	chr4:105039676:A:G	1.61223e-07	2.45205	-2.95295e-10
105039698	chr4:105039698:G:A	1.15227e-09	-1.58151	-0.907498
105040873	chr4:105040873:A:G	5.17795e-09	-1.98419e-10	-0.986327
105041555	chr4:105041555:T:C	4.11099e-09	-1.98419e-10	-1.21707
105042152	chr4:105042152:G:A	9.13748e-10	-1.63165	-1.08929
105042602	chr4:105042602:T:G	4.48973e-09	-1.98419e-10	-1.12894
105043386	chr4:105043386:T:A	3.92478e-09	-1.98419e-10	-1.26343
105043508	chr4:105043508:T:C	2.23815e-09	-1.82509	-2.95295e-10
105044106	chr4:105044106:A:T	4.67803e-09	-1.08786	-2.95295e-10
105044403	chr4:105044403:G:A	4.00244e-09	-1.98419e-10	-1.24383
105045605	chr4:105045605:C:G	7.6594e-09	-0.594802	-2.95295e-10
105045797	chr4:105045797:C:T	2.31283e-08	-0.979252	1.48957
105046530	chr4:105046530:G:A	2.39377e-09	-1.24295	-0.51492
105046547	chr4:105046547:G:A	6.7342e-09	-1.98419e-10	-0.723537
105046703	chr4:105046703:A:G	9.29374e-10	-1.65758	-1.0464
105048086	chr4:105048086:G:T	4.67678e-09	-0.596438	-0.491689
105048276	chr4:105048276:A:G	6.55638e-09	-1.98419e-10	-0.750297
105048399	chr4:105048399:A:C	1.77795e-09	-0.948936	-1.10634
105048546	chr4:105048546:G:A	1.80745e-09	-0.975278	-1.06354
105048576	chr4:105048576:A:T	1.78745e-09	-1.00034	-1.0496
105049002	chr4:105049002:T:C	4.00181e-09	-1.98419e-10	-1.24399
105049127	chr4:105049127:A:G	1.67451e-09	-1.09017	-1.02505
105049176	chr4:105049176:T:C	1.47285e-09	-1.20023	-1.0433
105049340	chr4:105049340:G:A	6.92206e-09	-1.98419e-10	-0.696022
105049353	chr4:105049353:G:C	4.26767e-09	-1.98419e-10	-1.17967
105049790	chr4:105049790:G:A	4.47044e-09	-0.624396	-0.508853
105050066	chr4:105050066:C:T	1.56154e-08	-1.98419e-10	0.117522
105050481	chr4:105050481:A:G	3.91145e-09	-1.98419e-10	-1.26683
105050601	chr4:105050601:C:T	5.41208e-08	1.36048	-2.95295e-10
105050695	chr4:105050695:G:A	4.8649e-09	-0.624323	-0.424368
105050912	chr4:105050912:T:C	2.36948e-09	-1.76806	-2.95295e-10
105051353	chr4:105051353:T:A	1.00625e-09	-1.64646	-0.978044
105053016	chr4:105053016:A:G	3.88238e-09	-1.98419e-10	-1.27429
105053027	chr4:105053027:TA:T	3.191e-09	-1.4704	-2.95295e-10
105053591	chr4:105053591:A:G	4.1344e-09	-1.98419e-10	-1.21139
105054592	chr4:105054592:G:T	6.07861e-09	-1.98419e-10	-0.825961
105054921	chr4:105054921:A:G	4.60017e-09	-0.630574	-0.474068
105055058	chr4:105055058:C:T	3.8871e-09	-1.98419e-10	-1.27307
105055346	chr4:105055346:C:A	1.55096e-09	-1.26133	-0.930536
105055392	chr4:105055392:A:G	1.04256e-09	-1.63	-0.95906
105055405	chr4:105055405:C:T	4.46956e-09	-1.98419e-10	-1.13345
105055598	chr4:105055598:T:C	1.02827e-09	-1.64831	-0.954552
105055721	chr4:105055721:A:AAC	5.1415e-09	-0.626719	-0.366672
105056344	chr4:105056344:C:G	1.39227e-09	-1.10682	-1.19298
105056709	chr4:105056709:A:G	2.33307e-07	-1.98419e-10	2.82162
105056714	chr4:105056714:A:C	1.45182e-09	-1.22796	-1.02996
105056954	chr4:105056954:G:C	1.03226e-09	-1.626	-0.972984
105057479	chr4:105057479:G:T	5.64562e-09	-1.98419e-10	-0.899857
105058467	chr4:105058467:A:G	4.23244e-09	-1.98419e-10	-1.18796
105059231	chr4:105059231:A:G	1.04182e-09	-1.62965	-0.960114
105059251	chr4:105059251:T:C	1.29055e-08	-1.98419e-10	-0.0730853
105059461	chr4:105059461:C:T	5.21948e-09	-1.98419e-10	-0.978338
105059464	chr4:105059464:G:A	1.65746e-09	-1.05825	-1.0672
105059940	chr4:105059940:A:G	2.19787e-09	-1.84325	-2.95295e-10
105060172	chr4:105060172:T:C	5.20152e-09	-0.638371	-0.343414
105060576	chr4:105060576:T:C	1.544e-08	1.38039	-1.27417
105061326	chr4:105061326:A:G	1.82638e-08	-1.98419e-10	0.274186
105061432	chr4:105061432:G:A	5.6464e-09	-1.98419e-10	-0.899718
105061733	chr4:105061733:T:A	1.53444e-09	-1.13073	-1.07184
105062374	chr4:105062374:C:G	4.34843e-09	-1.98419e-10	-1.16092
105062409	chr4:105062409:A:AC	5.58349e-09	-1.98419e-10	-0.910922
105062516	chr4:105062516:T:C	3.26064e-09	-0.445831	-1.00298
105062596	chr4:105062596:AT:A	4.44597e-09	-1.98419e-10	-1.13874
105062713	chr4:105062713:T:C	3.9216e-09	-1.98419e-10	-1.26424
105062944	chr4:105062944:C:T	1.89359e-08	0.310326	-2.95295e-10
105064701	chr4:105064701:G:A	4.64721e-09	-1.98419e-10	-1.09447
105065057	chr4:105065057:G:T	4.22021e-09	-1.98419e-10	-1.19085
105065440	chr4:105065440:G:A	1.10176e-09	-1.61125	-0.922571
105065557	chr4:105065557:G:A	3.88552e-09	-1.98419e-10	-1.27348
105066056	chr4:105066056:A:G	3.48725e-09	-1.06944	-0.312184
105066219	chr4:105066219:T:C	1.61012e-09	-1.20832	-0.946111
105066629	chr4:105066629:T:C	4.44341e-09	-1.98419e-10	-1.13931
105066758	chr4:105066758:C:T	1.13325e-09	-1.62483	-0.880822
105066900	chr4:105066900:T:C	3.93695e-09	-0.432748	-0.827583
105066968	chr4:105066968:C:T	1.8014e-08	0.260413	-2.95295e-10
105067082	chr4:105067082:C:T	2.16172e-09	-1.10811	-0.75172
105067938	chr4:105067938:G:A	1.12173e-08	-1.98419e-10	-0.213282
105068401	chr4:105068401:T:C	4.0484e-09	-1.98419e-10	-1.23241
105068616	chr4:105068616:C:T	1.3861e-09	-1.23318	-1.07107
105069133	chr4:105069133:T:C	4.16195e-09	-1.98419e-10	-1.20475
105069445	chr4:105069445:G:A	4.49093e-09	-0.849239	-0.279438
105069679	chr4:105069679:G:C	4.10583e-09	-0.519288	-0.699041
105070224	chr4:105070224:G:A	5.17422e-08	1.31554	-2.95295e-10
105071282	chr4:105071282:A:G	2.02411e-08	-1.98419e-10	0.376981
105072041	chr4:105072041:C:T	1.83018e-08	-1.98419e-10	0.276261
105072062	chr4:105072062:A:G	4.51535e-09	-1.98419e-10	-1.12325
105072480	chr4:105072480:A:T	2.12418e-09	-1.65643	-0.220922
105072640	chr4:105072640:A:C	4.32839e-09	-0.82159	-0.343949
105072662	chr4:105072662:G:A	6.28525e-09	-1.98419e-10	-0.79253
105072758	chr4:105072758:C:T	3.94773e-09	-1.98419e-10	-1.2576
105072760	chr4:105072760:C:T	9.98405e-10	-1.41295	-1.21938
105073040	chr4:105073040:A:T	1.29237e-09	-1.1843	-1.18996
105073130	chr4:105073130:AC:A	1.02925e-08	-0.299323	-2.95295e-10
105073142	chr4:105073142:T:C	2.1211e-08	-1.98419e-10	0.423786
105073205	chr4:105073205:C:G	6.52192e-09	-1.98419e-10	-0.755568
105073255	chr4:105073255:T:TA	2.66271e-09	-0.444081	-1.20731
105073422	chr4:105073422:G:A	5.28717e-09	-1.98419e-10	-0.965454
105073668	chr4:105073668:T:C	6.41208e-09	-1.98419e-10	-0.772553
105074706	chr4:105074706:C:T	1.25608e-08	-1.98419e-10	-0.100155
105074753	chr4:105074753:G:GC	2.47444e-09	-1.72472	-2.95295e-10
105075084	chr4:105075084:G:A	2.28715e-09	-1.80343	-2.95295e-10
105075175	chr4:105075175:T:G	3.90549e-09	-1.98419e-10	-1.26835
105075418	chr4:105075418:G:A	1.41662e-08	-1.3099	1.33002
105075773	chr4:105075773:C:T	4.88544e-09	-1.98419e-10	-1.04448
105075826	chr4:105075826:C:A	1.23898e-09	-1.25656	-1.15988
105076159	chr4:105076159:A:G	6.07536e-09	-1.2278	0.401311
105076287	chr4:105076287:A:T	4.17641e-09	-1.98419e-10	-1.20128
105076377	chr4:105076377:C:T	3.00939e-09	-1.529	-2.95295e-10
105076452	chr4:105076452:C:T	5.80537e-09	-1.98419e-10	-0.871952
105076474	chr4:105076474:T:C	5.5696e-09	-1.98419e-10	-0.913413
105076666	chr4:105076666:T:G	8.61449e-09	-1.98419e-10	-0.477291
105076716	chr4:105076716:A:G	6.94143e-09	-1.98419e-10	-0.693228
105077330	chr4:105077330:C:A	4.1098e-09	-1.98419e-10	-1.21736
105077859	chr4:105077859:C:T	4.04863e-09	-1.98419e-10	-1.23236
105079099	chr4:105079099:T:A	6.54083e-10	-1.83287	-1.22239
105079288	chr4:105079288:G:C	3.8948e-09	-1.98419e-10	-1.27109
105079853	chr4:105079853:A:C	2.45074e-09	-1.73435	-2.95295e-10
105080734	chr4:105080734:T:C	1.06689e-09	-1.50784	-1.05816
105080829	chr4:105080829:T:G	6.67171e-10	-1.80427	-1.23117
105081329	chr4:105081329:TA:T	3.9746e-09	-1.98419e-10	-1.25081
105081394	chr4:105081394:T:C	4.53955e-09	-1.98419e-10	-1.11791
105081398	chr4:105081398:T:C	4.04624e-09	-1.98419e-10	-1.23295
105081464	chr4:105081464:T:G	2.5761e-09	-1.26036	-0.424104
105081847	chr4:105081847:T:G	6.70128e-10	-1.7579	-1.27312
105082070	chr4:105082070:T:A	8.11949e-10	-1.59079	-1.24827
105082534	chr4:105082534:A:G	3.0153e-08	-0.917628	1.69318
105082690	chr4:105082690:G:A	2.20114e-09	-1.84176	-2.95295e-10
105083460	chr4:105083460:T:C	6.69644e-08	-0.40481	1.97824
105083854	chr4:105083854:G:A	3.90184e-09	-1.98419e-10	-1.26929
105084070	chr4:105084070:AG:A	6.92728e-09	-1.98419e-10	-0.695269
105084090	chr4:105084090:C:T	2.89523e-09	-0.438762	-1.12891
105084397	chr4:105084397:A:T	3.91717e-09	-1.98419e-10	-1.26537
105084476	chr4:105084476:C:T	8.30148e-09	-1.98419e-10	-0.514302
105084678	chr4:105084678:T:A	6.98972e-10	-1.84074	-1.14815
105084828	chr4:105084828:G:A	6.58795e-10	-1.80223	-1.24585
105085050	chr4:105085050:G:C	3.90998e-09	-1.98419e-10	-1.2672
105086111	chr4:105086111:C:T	5.38833e-09	-1.98419e-10	-0.9465
105086205	chr4:105086205:A:T	5.47102e-09	-1.98419e-10	-0.931271
105086427	chr4:105086427:C:T	8.95021e-09	-1.98419e-10	-0.439059
105086792	chr4:105086792:T:C	3.92164e-09	-1.98419e-10	-1.26423
105087044	chr4:105087044:C:T	2.19141e-09	-1.84619	-2.95295e-10
105087607	chr4:105087607:T:C	7.37615e-08	1.6701	-2.95295e-10
105087645	chr4:105087645:A:T	3.67691e-08	-1.98419e-10	0.973922
105087928	chr4:105087928:C:T	6.98059e-09	-1.98419e-10	-0.687603
105088141	chr4:105088141:C:T	4.08316e-09	-1.98419e-10	-1.22386
105088152	chr4:105088152:T:A	5.16678e-09	-1.98419e-10	-0.988487
105088315	chr4:105088315:A:G	5.19813e-09	-1.98419e-10	-0.982436
105088606	chr4:105088606:G:A	1.56578e-09	-1.16143	-1.02093
105088674	chr4:105088674:C:T	1.14873e-08	-0.189495	-2.95295e-10
105089276	chr4:105089276:C:T	6.22093e-10	-1.84447	-1.26093
105089809	chr4:105089809:C:A	4.18231e-09	-1.98419e-10	-1.19987
105089929	chr4:105089929:C:T	4.6851e-09	-0.0732761	-1.01307
105089942	chr4:105089942:G:A	4.21427e-09	-0.355057	-0.837202
105090211	chr4:105090211:G:A	4.79636e-09	-1.06288	-2.95295e-10
105090522	chr4:105090522:G:A	5.0681e-09	-1.98419e-10	-1.00777
105091396	chr4:105091396:G:A	4.4897e-08	2.44127	-1.26763
105092068	chr4:105092068:A:G	3.88423e-09	-1.98419e-10	-1.27381
105092161	chr4:105092161:A:AT	6.85114e-08	2.76925	-1.17299
105092444	chr4:105092444:C:T	6.02641e-09	-1.98419e-10	-0.834585
105093027	chr4:105093027:G:A	3.95461e-09	-1.98419e-10	-1.25585
105093367	chr4:105093367:G:A	9.70672e-08	1.94467	-2.95295e-10
105094175	chr4:105094175:AT:A	5.27737e-08	1.53878	-0.203503
105094437	chr4:105094437:CT:C	4.33315e-09	-1.98419e-10	-1.16444
105094676	chr4:105094676:T:C	4.32058e-09	-1.98419e-10	-1.16735
105094897	chr4:105094897:T:C	2.28882e-09	-1.8027	-2.95295e-10
105095280	chr4:105095280:T:G	1.38272e-09	-1.03612	-1.27056
105095470	chr4:105095470:G:T	6.56309e-09	-0.72457	-0.0247044
105095505	chr4:105095505:C:T	4.74442e-08	1.22882	-2.95295e-10
105095560	chr4:105095560:G:A	4.09704e-08	1.25238	-0.170263
105095644	chr4:105095644:T:C	3.18328e-09	-0.391205	-1.08162
105095897	chr4:105095897:C:A	7.89929e-09	-1.98419e-10	-0.563963
105095909	chr4:105095909:C:G	8.0872e-09	-1.98419e-10	-0.540453
105096142	chr4:105096142:G:A	6.13385e-10	-1.84594	-1.27356
105096149	chr4:105096149:T:A	5.01105e-08	1.42526	-0.141767
105096417	chr4:105096417:G:A	8.12055e-09	-1.98419e-10	-0.536338
105097699	chr4:105097699:C:A	4.39745e-09	-1.98419e-10	-1.14971
105097856	chr4:105097856:C:T	3.88534e-09	-1.98419e-10	-1.27353
105098212	chr4:105098212:G:A	5.50714e-09	-1.98419e-10	-0.924691
105098241	chr4:105098241:C:T	3.88233e-09	-1.98419e-10	-1.2743
105098675	chr4:105098675:A:C	6.71829e-08	1.57668	-2.95295e-10
105098680	chr4:105098680:T:C	8.05431e-08	1.72037	0.0376902
105098753	chr4:105098753:A:G	1.53187e-09	-1.80852	-0.39573
105098760	chr4:105098760:G:A	4.38642e-09	-0.263783	-0.888439
105099232	chr4:105099232:G:A	5.12429e-09	-1.98419e-10	-0.996744
105099979	chr4:105099979:A:G	5.02046e-09	-0.706429	-0.310786
105100043	chr4:105100043:A:G	1.48089e-09	-1.80705	-0.431041
105100112	chr4:105100112:A:G	7.67783e-08	1.71019	-2.95295e-10
105100113	chr4:105100113:C:G	6.02476e-09	-1.98419e-10	-0.834858
105100134	chr4:105100134:T:C	7.86045e-08	1.73369	-2.95295e-10
105100359	chr4:105100359:T:C	2.36686e-09	-1.76917	-2.95295e-10
105100717	chr4:105100717:G:A	4.48185e-09	-1.98419e-10	-1.1307
105100720	chr4:105100720:CACAA:C	8.07757e-08	1.76094	-2.95295e-10
105100833	chr4:105100833:A:T	3.88232e-09	-1.98419e-10	-1.2743
105101026	chr4:105101026:G:A	2.18699e-08	-1.98419e-10	0.454373
105101304	chr4:105101304:C:T	3.09165e-08	2.05467	-1.25411
105101381	chr4:105101381:A:G	1.64777e-09	-1.71156	-0.419755
105101420	chr4:105101420:G:T	4.27663e-09	-0.205284	-0.972286
105101643	chr4:105101643:C:T	6.51746e-09	-1.98419e-10	-0.756251
105101649	chr4:105101649:T:C	3.88921e-09	-1.98419e-10	-1.27253
105101655	chr4:105101655:A:G	5.5754e-09	-0.591696	-0.320676
105101835	chr4:105101835:C:T	6.29174e-09	-1.98419e-10	-0.791498
105101850	chr4:105101850:G:A	7.45913e-09	-1.98419e-10	-0.621297
105101884	chr4:105101884:G:A	3.88784e-09	-1.98419e-10	-1.27288
105102000	chr4:105102000:G:T	5.48348e-08	2.64749	-1.27391
105102272	chr4:105102272:A:G	3.94224e-09	-1.98419e-10	-1.25899
105102563	chr4:105102563:G:A	8.09452e-09	-1.19945	0.659898
105103170	chr4:105103170:CT:C	1.67692e-07	3.66311	-1.17172
105103204	chr4:105103204:A:G	1.48657e-09	-0.968769	-1.2655
105103380	chr4:105103380:G:GACA	4.19537e-09	-0.296967	-0.899788
105103748	chr4:105103748:G:A	4.69967e-09	-1.98419e-10	-1.08324
105103802	chr4:105103802:C:T	4.09327e-09	-1.22139	-2.95295e-10
105103880	chr4:105103880:A:C	8.23541e-10	-1.61186	-1.21302
105103932	chr4:105103932:T:C	8.72336e-08	-0.361031	2.19888
105104211	chr4:105104211:AT:A	4.29587e-09	-1.98419e-10	-1.17308
105104320	chr4:105104320:C:A	3.89529e-09	-1.98419e-10	-1.27097
105105009	chr4:105105009:T:A	4.22865e-09	-1.98419e-10	-1.18885
105105285	chr4:105105285:T:A	2.20963e-09	-1.83791	-2.95295e-10
105105645	chr4:105105645:A:G	6.25872e-09	-1.98419e-10	-0.79676
105105684	chr4:105105684:A:G	8.63471e-09	-1.98419e-10	-0.474946
105105772	chr4:105105772:T:C	5.83224e-08	1.43525	-2.95295e-10
105105832	chr4:105105832:C:G	6.1854e-10	-1.84112	-1.27001
105106135	chr4:105106135:T:A	7.98449e-09	-1.98419e-10	-0.553235
105106207	chr4:105106207:G:A	4.16711e-09	-1.98419e-10	-1.20351
105106311	chr4:105106311:A:T	3.88751e-09	-1.98419e-10	-1.27297
105106672	chr4:105106672:C:T	6.1982e-10	-1.84389	-1.26518
105106916	chr4:105106916:G:A	6.21898e-10	-1.83997	-1.26575
105107195	chr4:105107195:GA:G	6.84917e-08	1.59598	-2.95295e-10
105107666	chr4:105107666:G:A	6.18966e-10	-1.84218	-1.26826
105107868	chr4:105107868:T:C	6.6313e-09	-1.98419e-10	-0.738936
105107950	chr4:105107950:G:A	6.95952e-08	1.61196	-2.95295e-10
105108031	chr4:105108031:G:A	3.90581e-09	-1.98419e-10	-1.26827
105108100	chr4:105108100:T:C	7.25329e-08	1.6533	-2.95295e-10
105108179	chr4:105108179:T:G	3.8974e-09	-1.98419e-10	-1.27043
105108257	chr4:105108257:A:AGC	6.27289e-09	-1.98419e-10	-0.794499
105108275	chr4:105108275:G:T	4.73143e-09	-1.98419e-10	-1.07651
105108563	chr4:105108563:T:G	1.55389e-08	-1.98419e-10	0.112614
105108693	chr4:105108693:G:A	2.5246e-09	-1.70465	-2.95295e-10
105109257	chr4:105109257:T:C	7.47899e-09	-1.98419e-10	-0.618639
105109386	chr4:105109386:C:T	4.23266e-09	-1.31678	0.128879
105109503	chr4:105109503:A:C	2.53462e-08	-0.642573	1.24447
105109506	chr4:105109506:C:T	5.39695e-09	-0.0664179	-0.878484
105109722	chr4:105109722:T:C	9.35804e-09	-0.429869	0.0353696
105109784	chr4:105109784:A:G	1.05361e-08	-1.98419e-10	-0.275932
105109830	chr4:105109830:G:A	7.62353e-09	-1.98419e-10	-0.599497
105110118	chr4:105110118:T:A	3.96043e-09	-1.98419e-10	-1.25438
105110343	chr4:105110343:GC:G	1.10397e-08	-1.98419e-10	-0.229237
105111788	chr4:105111788:C:T	1.34412e-09	-1.31412	-1.02088
105111847	chr4:105111847:C:T	6.18901e-08	1.49462	-2.95295e-10
105112004	chr4:105112004:T:C	4.13926e-09	-1.98419e-10	-1.21022
105112102	chr4:105112102:CT:C	2.75308e-09	-0.635053	-0.982961
105112205	chr4:105112205:A:T	6.82458e-09	-1.98419e-10	-0.710206
105112927	chr4:105112927:T:C	7.42979e-08	2.11016	-0.432811
105113137	chr4:105113137:G:T	5.05451e-09	-1.98419e-10	-1.01046
105113724	chr4:105113724:T:A	4.21819e-09	-1.98419e-10	-1.19133
105113741	chr4:105113741:C:T	3.27475e-09	-1.44449	-2.95295e-10
105113773	chr4:105113773:A:C	6.17073e-10	-1.84626	-1.26725
105114278	chr4:105114278:A:C	3.61346e-08	1.62193	-0.665416
105114635	chr4:105114635:A:G	2.55335e-08	-1.98419e-10	0.609257
105114939	chr4:105114939:G:A	2.2196e-09	-1.83341	-2.95295e-10
105115136	chr4:105115136:C:G	2.1253e-08	-1.98419e-10	0.42576
105115388	chr4:105115388:T:C	5.3315e-09	0.0920416	-1.04914
105115712	chr4:105115712:A:C	1.68786e-08	-1.98419e-10	0.195312
105116011	chr4:105116011:G:A	1.41473e-08	0.0187875	-2.95295e-10
105117620	chr4:105117620:G:A	1.04794e-08	-1.98419e-10	-0.281329
105117834	chr4:105117834:A:C	1.89435e-08	-0.713558	1.02428
105117849	chr4:105117849:C:A	3.42533e-09	-1.39954	-2.95295e-10
105118038	chr4:105118038:C:T	4.66326e-08	1.21156	-2.95295e-10
105118168	chr4:105118168:T:A	2.84979e-09	-0.775076	-0.808416
105118320	chr4:105118320:T:C	3.08874e-09	-0.765388	-0.737584
105118727	chr4:105118727:G:A	2.19534e-09	-1.8444	-2.95295e-10
105119288	chr4:105119288:T:C	1.64117e-09	-0.926565	-1.20876
105119572	chr4:105119572:G:A	3.8857e-09	-1.98419e-10	-1.27343
105119606	chr4:105119606:T:TG	6.29594e-08	-0.529182	2.04094
105119852	chr4:105119852:C:T	8.12942e-09	0.733175	-1.26842
105119855	chr4:105119855:A:G	4.82863e-08	1.24641	-2.95295e-10
105119887	chr4:105119887:A:C	4.22198e-09	-1.98419e-10	-1.19043
105119965	chr4:105119965:C:T	1.35206e-08	-1.98419e-10	-0.0265203
105120054	chr4:105120054:C:T	5.62342e-08	1.94726	-0.548474
105120082	chr4:105120082:A:G	1.91253e-09	-0.8166	-1.16571
105120989	chr4:105120989:C:T	6.27844e-09	-1.98419e-10	-0.793615
105121248	chr4:105121248:C:T	3.07755e-09	-0.402273	-1.10433
105121535	chr4:105121535:C:T	3.32239e-08	2.01466	-1.14212
105121870	chr4:105121870:C:T	4.04197e-09	0.00759475	-1.2416
105122363	chr4:105122363:G:C	2.27754e-07	2.49987	0.297658
105122518	chr4:105122518:C:T	5.71876e-07	3.71819	-2.95295e-10
105122855	chr4:105122855:A:G	9.20556e-09	-1.98419e-10	-0.410928
105122872	chr4:105122872:AGTTT:A	7.80723e-09	-0.575686	-2.95295e-10
105123126	chr4:105123126:T:A	8.29065e-10	-1.54423	-1.27397
105123197	chr4:105123197:G:A	5.93924e-09	-1.98419e-10	-0.849155
105123324	chr4:105123324:C:T	1.98594e-07	2.61511	0.0454192
105123385	chr4:105123385:C:T	1.73712e-08	-1.98419e-10	0.22408
105123847	chr4:105123847:C:G	6.2898e-09	-1.98419e-10	-0.791807
105124088	chr4:105124088:T:C	9.72574e-10	-1.59569	-1.06285
105124331	chr4:105124331:A:G	6.71697e-07	3.87907	-2.95295e-10
105124339	chr4:105124339:A:G	4.41969e-09	-0.0189872	-1.12568
105124500	chr4:105124500:A:G	1.86714e-09	-0.863254	-1.14308
105124505	chr4:105124505:G:A	2.00723e-09	-0.986957	-0.947023
105124618	chr4:105124618:G:A	3.91642e-09	-1.98419e-10	-1.26556
105124877	chr4:105124877:G:A	4.31235e-09	-1.98419e-10	-1.16925
105124924	chr4:105124924:CT:C	4.72913e-09	-1.98419e-10	-1.07699
105125715	chr4:105125715:G:A	1.29411e-09	-1.39391	-0.979009
105126837	chr4:105126837:G:C	2.0825e-07	2.708	-2.95295e-10
105127134	chr4:105127134:T:C	4.95312e-09	-0.92985	-0.100869
105127226	chr4:105127226:ACT:A	7.98847e-09	-1.98419e-10	-0.552737
105127332	chr4:105127332:A:G	2.62486e-09	-1.66571	-2.95295e-10
105127406	chr4:105127406:G:A	0.000247174	5.77019	4.01692
105127576	chr4:105127576:G:T	8.54793e-09	-1.98419e-10	-0.485047
105127990	chr4:105127990:G:A	9.94787e-09	-1.84621	1.51283
105128131	chr4:105128131:G:A	9.6801e-09	-1.98419e-10	-0.360664
105128259	chr4:105128259:A:T	3.82353e-08	0.895828	0.117195
105130035	chr4:105130035:G:T	1.55594e-07	2.41651	-2.95295e-10
105130178	chr4:105130178:A:G	4.36004e-09	-1.98419e-10	-1.15825
105130311	chr4:105130311:C:T	3.95105e-09	-1.98419e-10	-1.25676
105130385	chr4:105130385:C:T	3.9307e-09	-1.98419e-10	-1.26192
105130412	chr4:105130412:C:T	4.20524e-09	-1.98419e-10	-1.1944
105130722	chr4:105130722:A:C	6.35213e-09	-1.98419e-10	-0.781946
105130885	chr4:105130885:A:G	4.0881e-09	-1.98419e-10	-1.22266
105130978	chr4:105130978:G:A	4.08889e-09	-1.98419e-10	-1.22246
105131101	chr4:105131101:C:T	5.30896e-09	-1.13812	0.176782
105131155	chr4:105131155:C:T	4.08579e-09	-1.98419e-10	-1.22322
105131237	chr4:105131237:C:A	3.14806e-09	-1.48395	-2.95295e-10
105131307	chr4:105131307:C:T	6.48096e-09	-0.911876	0.15001
105131376	chr4:105131376:T:C	4.08697e-09	-1.98419e-10	-1.22293
105131452	chr4:105131452:G:A	2.02859e-07	2.68178	-2.95295e-10
105131638	chr4:105131638:C:T	3.89511e-09	-1.98419e-10	-1.27101
105132366	chr4:105132366:C:T	3.58618e-07	3.25152	-2.95295e-10
105132823	chr4:105132823:T:C	4.30527e-09	-1.98419e-10	-1.1709
105133056	chr4:105133056:C:T	4.5968e-09	-1.98419e-10	-1.10537
105133219	chr4:105133219:AC:A	3.02182e-09	-1.52488	-2.95295e-10
105133302	chr4:105133302:T:C	8.35769e-09	-1.98419e-10	-0.507554
105133815	chr4:105133815:G:A	6.02943e-09	-1.84501	1.01093
105133993	chr4:105133993:A:G	1.16882e-07	-0.311095	2.44152
105134055	chr4:105134055:T:C	2.22097e-09	-1.83279	-2.95295e-10
105134956	chr4:105134956:T:C	4.17592e-09	-1.98419e-10	-1.2014
105135291	chr4:105135291:A:G	1.96368e-08	-1.98419e-10	0.34667
105136968	chr4:105136968:T:C	5.47287e-08	1.37165	-2.95295e-10
105137899	chr4:105137899:T:G	1.35645e-08	-1.98419e-10	-0.0232831
105138561	chr4:105138561:C:T	3.68954e-07	3.27994	-2.95295e-10
105138877	chr4:105138877:A:G	3.40359e-08	-1.98419e-10	0.896679
105139755	chr4:105139755:C:T	3.97247e-09	-1.98419e-10	-1.25135
105139968	chr4:105139968:G:A	2.27918e-09	-1.80692	-2.95295e-10
105140228	chr4:105140228:G:A	4.04361e-07	3.37157	-2.95295e-10
105140377	chr4:105140377:C:A	3.58787e-08	-1.72574	2.67515
105141258	chr4:105141258:G:A	2.15663e-09	-1.26673	-0.595459
105141284	chr4:105141284:C:T	3.00709e-09	-1.52976	-2.95295e-10
105142236	chr4:105142236:T:C	4.07247e-09	-1.98419e-10	-1.22649
105142341	chr4:105142341:TG:T	3.22171e-07	3.14435	-2.95295e-10
105142695	chr4:105142695:A:T	4.43134e-09	-1.98419e-10	-1.14203
105142830	chr4:105142830:C:T	7.66349e-08	2.96344	-1.25512
105143210	chr4:105143210:G:GA	2.23572e-09	-1.82617	-2.95295e-10
105143526	chr4:105143526:G:A	7.11916e-08	2.88694	-1.2523
105143597	chr4:105143597:C:T	7.84836e-10	-1.81295	-1.06007
105143866	chr4:105143866:C:T	2.18026e-07	2.75388	-2.95295e-10
105143955	chr4:105143955:AT:A	2.97038e-07	3.06312	-2.95295e-10
105144328	chr4:105144328:A:G	2.30443e-09	-1.7959	-2.95295e-10
105144792	chr4:105144792:C:T	1.2778e-09	-1.26846	-1.11714
105144864	chr4:105144864:A:G	4.87939e-09	-1.98419e-10	-1.04572
105145136	chr4:105145136:A:C	1.97742e-08	0.547568	-0.193926
105145163	chr4:105145163:G:T	4.93635e-09	-1.98419e-10	-1.03411
105145663	chr4:105145663:C:G	1.70689e-08	0.64408	-0.437556
105145825	chr4:105145825:T:C	1.38885e-09	-1.84581	-0.456458
105146202	chr4:105146202:C:T	1.90438e-09	-1.52739	-0.459188
105146435	chr4:105146435:G:T	2.4499e-07	2.87048	-2.95295e-10
105146972	chr4:105146972:A:C	7.52127e-09	-1.98419e-10	-0.613001
105146998	chr4:105146998:T:C	3.91154e-09	-1.98419e-10	-1.26681
105147341	chr4:105147341:C:T	4.40441e-07	3.45704	-2.95295e-10
105147342	chr4:105147342:A:G	2.93009e-09	-1.5557	-2.95295e-10
105147489	chr4:105147489:C:T	7.51583e-09	-1.98419e-10	-0.613725
105148762	chr4:105148762:C:T	2.21669e-09	-1.83472	-2.95295e-10
105149105	chr4:105149105:G:A	2.0502e-08	-1.98419e-10	0.389789
105149143	chr4:105149143:A:T	8.23524e-10	-1.5779	-1.247
105149573	chr4:105149573:T:C	4.02502e-09	-1.98419e-10	-1.2382
105149907	chr4:105149907:A:G	3.06112e-07	4.19084	-1.09763
105150999	chr4:105150999:G:T	7.44205e-09	-0.565496	-0.0580942
105151107	chr4:105151107:C:T	2.86252e-09	-1.57903	-2.95295e-10
105151299	chr4:105151299:C:T	1.39474e-09	-1.13449	-1.16353
105151426	chr4:105151426:C:T	6.18861e-09	-0.393971	-0.414055
105151838	chr4:105151838:G:A	5.31944e-09	-0.497689	-0.461679
105151900	chr4:105151900:C:T	1.01395e-09	-1.3871	-1.22979
105151958	chr4:105151958:C:G	5.96663e-09	-0.481742	-0.362812
105152094	chr4:105152094:A:G	4.17093e-09	-1.98419e-10	-1.2026
105152352	chr4:105152352:A:G	4.37022e-08	2.40288	-1.25622
105152595	chr4:105152595:TTTC:T	2.18519e-08	1.59428	-1.14073
105152910	chr4:105152910:A:G	4.01521e-09	-1.98419e-10	-1.24065
105153084	chr4:105153084:T:C	6.72313e-07	4.80955	-0.92956
105153114	chr4:105153114:A:G	6.86024e-09	-1.98419e-10	-0.704993
105153444	chr4:105153444:T:C	4.01408e-09	-1.98419e-10	-1.24093
105153585	chr4:105153585:GATAGGT:G	2.8848e-09	-1.57128	-2.95295e-10
105153886	chr4:105153886:G:A	2.95448e-09	-1.54741	-2.95295e-10
105153934	chr4:105153934:A:G	2.2837e-09	-1.80494	-2.95295e-10
105154183	chr4:105154183:A:G	1.24447e-08	-1.98419e-10	-0.109439
105154341	chr4:105154341:T:G	5.15873e-09	-0.523411	-0.466636
105154601	chr4:105154601:A:G	6.46588e-07	4.88413	-1.04315
105155000	chr4:105155000:G:A	5.59332e-07	3.69601	-2.95295e-10
105155349	chr4:105155349:A:G	8.18351e-10	-1.57135	-1.25985
105155569	chr4:105155569:T:A	5.07193e-07	4.42625	-0.82809
105155592	chr4:105155592:A:G	1.07082e-06	5.08014	-0.734703
105155791	chr4:105155791:A:G	5.29919e-09	-0.585613	-0.377568
105156161	chr4:105156161:C:T	2.9322e-09	-1.55498	-2.95295e-10
105156940	chr4:105156940:A:G	9.31356e-10	-1.69991	-1.00194
105157187	chr4:105157187:ATAT:A	9.64435e-10	-1.69433	-0.972615
105157846	chr4:105157846:T:G	4.87775e-07	3.55912	-2.95295e-10
105157999	chr4:105157999:C:T	2.16542e-08	-1.98419e-10	0.444465
105158092	chr4:105158092:G:T	4.39153e-09	-1.98419e-10	-1.15106
105158177	chr4:105158177:C:T	9.15094e-10	-1.4609	-1.25856
105158228	chr4:105158228:T:A	8.26497e-09	-1.98419e-10	-0.51871
105158576	chr4:105158576:C:G	5.60444e-09	-1.98419e-10	-0.907176
105159325	chr4:105159325:G:A	3.91388e-09	-1.98419e-10	-1.26621
105160715	chr4:105160715:C:A	5.98548e-09	-1.98419e-10	-0.841399
105161316	chr4:105161316:A:G	3.97534e-09	-1.98419e-10	-1.25063
105162619	chr4:105162619:C:T	6.95541e-07	4.60363	-0.689673
105162727	chr4:105162727:T:A	3.6954e-09	-1.32365	-2.95295e-10
105163392	chr4:105163392:T:C	2.81514e-09	-1.59572	-2.95295e-10
105163435	chr4:105163435:C:T	2.41189e-07	2.85484	-2.95295e-10
105163621	chr4:105163621:C:T	2.79484e-08	1.95889	-1.25926
105163782	chr4:105163782:C:G	7.71023e-10	-1.66273	-1.22804
105164172	chr4:105164172:A:T	5.42835e-09	-1.98419e-10	-0.939101
105164617	chr4:105164617:T:C	2.62612e-07	2.93994	-2.95295e-10
105164624	chr4:105164624:T:C	3.22863e-08	0.843906	-2.95295e-10
105165145	chr4:105165145:C:T	3.22422e-08	2.11683	-1.27429
105165256	chr4:105165256:A:T	1.17642e-08	-1.98419e-10	-0.165673
105165331	chr4:105165331:G:A	2.06825e-08	0.39855	-2.95295e-10
105165617	chr4:105165617:C:A	2.96639e-09	-1.54339	-2.95295e-10
105166060	chr4:105166060:T:C	8.67371e-07	4.90729	-0.772559
105166545	chr4:105166545:G:A	3.03075e-09	-1.52192	-2.95295e-10
105166665	chr4:105166665:A:G	3.80553e-08	2.28252	-1.27422
105166894	chr4:105166894:T:A	6.2123e-07	4.62548	-0.824512
105167890	chr4:105167890:G:A	4.82559e-09	-1.98419e-10	-1.0568
105167923	chr4:105167923:C:T	2.2299e-09	-1.82878	-2.95295e-10
105167995	chr4:105167995:A:G	2.23338e-09	-1.82722	-2.95295e-10
105168222	chr4:105168222:C:T	2.84009e-09	-1.5869	-2.95295e-10
105168581	chr4:105168581:A:T	1.9305e-07	3.18026	-0.548041
105169398	chr4:105169398:G:T	3.98658e-09	-1.98419e-10	-1.2478
105169488	chr4:105169488:C:T	7.56084e-07	3.99742	-2.95295e-10
105169892	chr4:105169892:T:C	3.98737e-09	-1.98419e-10	-1.2476
105170095	chr4:105170095:T:C	4.63391e-09	-1.98419e-10	-1.09733
105170109	chr4:105170109:G:A	1.27826e-06	4.52252	-2.95295e-10
105170299	chr4:105170299:C:A	4.07203e-09	-1.98419e-10	-1.22659
105170789	chr4:105170789:T:C	1.08939e-09	-1.3796	-1.16552
105170963	chr4:105170963:A:C	1.0983e-06	4.37078	-2.95295e-10
105170966	chr4:105170966:A:G	1.01597e-06	4.29287	-2.95295e-10
105171071	chr4:105171071:G:A	7.30847e-09	-1.98419e-10	-0.641701
105171383	chr4:105171383:C:T	1.57493e-09	-0.994687	-1.18184
105171778	chr4:105171778:G:T	4.10168e-09	-1.98419e-10	-1.21934
105172391	chr4:105172391:C:T	1.74934e-09	-1.0022	-1.06929
105173270	chr4:105173270:G:A	2.53874e-08	1.18106	-0.577546
105173370	chr4:105173370:A:G	3.98449e-09	-1.98419e-10	-1.24833
105173633	chr4:105173633:A:G	2.21243e-09	-1.83664	-2.95295e-10
105173689	chr4:105173689:T:G	1.47709e-09	-1.06954	-1.17112
105174062	chr4:105174062:T:A	9.37301e-09	-1.98419e-10	-0.392901
105174086	chr4:105174086:C:T	3.42196e-08	2.10828	-1.20622
105174462	chr4:105174462:T:C	5.82063e-09	-0.869327	-2.95295e-10
105174590	chr4:105174590:G:A	3.59107e-09	-1.35229	-2.95295e-10
105175557	chr4:105175557:A:G	7.01491e-09	-1.98419e-10	-0.682698
105175560	chr4:105175560:A:G	6.9464e-09	-1.98419e-10	-0.692512
105175810	chr4:105175810:C:T	7.09263e-07	3.93349	-2.95295e-10
105176182	chr4:105176182:T:C	6.91213e-09	-1.83604	1.13859
105176623	chr4:105176623:A:G	9.36749e-07	4.21168	-2.95295e-10
105177732	chr4:105177732:A:G	3.89867e-09	-1.98419e-10	-1.2701
105177875	chr4:105177875:G:T	8.30943e-09	-1.98419e-10	-0.513345
105178154	chr4:105178154:G:A	1.63623e-06	5.5793	-0.809882
105178591	chr4:105178591:G:A	1.54919e-06	4.71475	-2.95295e-10
105178652	chr4:105178652:T:C	1.90946e-07	3.69257	-1.07131
105178757	chr4:105178757:C:T	9.26945e-09	-1.98419e-10	-0.404012
105179006	chr4:105179006:C:T	2.43264e-09	-1.74176	-2.95295e-10
105179901	chr4:105179901:T:G	3.63426e-09	-1.34033	-2.95295e-10
105180463	chr4:105180463:CTTTTAAG:C	6.48733e-10	-1.80363	-1.25984
105180487	chr4:105180487:T:G	7.35867e-10	-1.75747	-1.17997
105181249	chr4:105181249:G:C	7.92121e-07	5.01568	-0.9717
105181783	chr4:105181783:T:C	7.62767e-07	4.00622	-2.95295e-10
105181785	chr4:105181785:C:G	6.93412e-09	-1.98419e-10	-0.694282
105182572	chr4:105182572:A:G	9.10519e-09	-1.98419e-10	-0.421892
105182940	chr4:105182940:A:G	2.41152e-06	5.15728	-2.95295e-10
105183900	chr4:105183900:A:T	5.14149e-09	-1.98419e-10	-0.993394
105184142	chr4:105184142:A:G	4.31504e-09	-1.78606	0.617431
105184581	chr4:105184581:TTTC:T	3.59868e-09	-1.35017	-2.95295e-10
105185238	chr4:105185238:T:G	1.04844e-08	-1.98419e-10	-0.280845
105185552	chr4:105185552:A:G	4.13922e-07	4.41395	-1.01901
105185568	chr4:105185568:C:G	8.33099e-07	4.09442	-2.95295e-10
105185952	chr4:105185952:C:T	6.32346e-10	-1.815	-1.27406
105186326	chr4:105186326:C:G	5.14851e-09	-0.992028	-2.95295e-10
105186347	chr4:105186347:C:T	1.79867e-06	5.44125	-0.577184
105186380	chr4:105186380:T:G	3.8836e-09	-1.98419e-10	-1.27397
105186738	chr4:105186738:C:T	3.89355e-09	-1.98419e-10	-1.27142
105186875	chr4:105186875:G:C	3.95762e-09	-1.79321	0.538113
105187482	chr4:105187482:T:C	7.77019e-07	4.02473	-2.95295e-10
105187745	chr4:105187745:T:C	6.50853e-10	-1.80523	-1.25497
105188223	chr4:105188223:A:G	3.80808e-07	2.72014	0.591423
105188467	chr4:105188467:GA:G	3.63116e-09	-1.34118	-2.95295e-10
105188474	chr4:105188474:C:T	2.77181e-09	-0.511694	-1.09954
105188642	chr4:105188642:G:A	1.49151e-08	-1.98419e-10	0.0716359
105188679	chr4:105188679:A:G	6.83708e-09	-1.98419e-10	-0.708375
105188875	chr4:105188875:A:G	4.1094e-09	-1.98419e-10	-1.21746
105189204	chr4:105189204:GATA:G	9.50679e-10	-1.42053	-1.26078
105189216	chr4:105189216:G:A	4.21406e-09	-1.98419e-10	-1.19231
105189500	chr4:105189500:A:T	9.52546e-10	-1.4183	-1.26106
105189621	chr4:105189621:T:A	4.82747e-09	-1.98419e-10	-1.05641
105189622	chr4:105189622:T:G	4.52854e-09	-1.98419e-10	-1.12034
105189639	chr4:105189639:T:C	1.01814e-08	-1.98419e-10	-0.310178
105190114	chr4:105190114:G:A	4.86794e-09	-1.98419e-10	-1.04806
105190123	chr4:105190123:G:T	2.46607e-08	0.574476	-2.95295e-10
105190424	chr4:105190424:A:G	4.14281e-09	-1.98419e-10	-1.20936
105190592	chr4:105190592:T:C	1.092e-09	-1.42585	-1.11688
105190704	chr4:105190704:T:C	1.16884e-08	-1.98419e-10	-0.172137
105191075	chr4:105191075:C:T	2.41612e-09	-1.74857	-2.95295e-10
105191103	chr4:105191103:T:G	8.58483e-09	-1.98419e-10	-0.480739
105191104	chr4:105191104:C:T	8.6771e-09	-1.98419e-10	-0.470049
105191179	chr4:105191179:G:A	3.53662e-09	-1.36756	-2.95295e-10
105191226	chr4:105191226:C:T	1.12553e-08	-1.98419e-10	-0.209894
105191233	chr4:105191233:C:CT	6.69188e-09	-0.729841	-2.95295e-10
105191808	chr4:105191808:AT:A	3.54372e-09	-1.36556	-2.95295e-10
105192411	chr4:105192411:T:C	6.69489e-07	3.87578	-2.95295e-10
105192854	chr4:105192854:T:C	2.23712e-09	-1.82555	-2.95295e-10
105192919	chr4:105192919:A:G	4.39721e-09	-1.98419e-10	-1.14977
105193737	chr4:105193737:G:T	6.5907e-07	3.86009	-2.95295e-10
105193876	chr4:105193876:G:A	1.2569e-09	-1.31719	-1.0849
105194135	chr4:105194135:A:G	4.7309e-09	-1.98419e-10	-1.07662
105194551	chr4:105194551:A:G	6.59091e-10	-1.79751	-1.25012
105194938	chr4:105194938:C:G	5.50565e-07	3.68021	-2.95295e-10
105195239	chr4:105195239:G:C	4.5096e-09	-1.98419e-10	-1.12453
105195780	chr4:105195780:A:G	8.58888e-09	-0.480268	-2.95295e-10
105195804	chr4:105195804:C:G	1.86038e-09	-1.81842	-0.191537
105196281	chr4:105196281:A:G	3.9785e-09	-1.98419e-10	-1.24983
105197046	chr4:105197046:C:A	3.97724e-09	-1.98419e-10	-1.25015
105197164	chr4:105197164:G:A	7.24788e-07	3.95514	-2.95295e-10
105197599	chr4:105197599:T:C	2.32089e-09	-0.801523	-0.987263
105198867	chr4:105198867:A:G	3.96921e-09	-1.98419e-10	-1.25217
105199432	chr4:105199432:G:A	1.28922e-08	-1.98419e-10	-0.0741165
105199599	chr4:105199599:T:G	1.32158e-08	-1.8209	1.77157
105199624	chr4:105199624:G:C	1.28304e-09	-1.21662	-1.16488
105199822	chr4:105199822:A:G	4.74406e-09	-1.98419e-10	-1.07384
105199823	chr4:105199823:T:C	9.95522e-09	-1.98419e-10	-0.332639
105200747	chr4:105200747:A:G	1.72906e-09	-0.978211	-1.10495
105200892	chr4:105200892:T:C	1.04831e-08	-0.423848	0.142879
105201046	chr4:105201046:T:C	8.67547e-09	-1.98419e-10	-0.470237
105201500	chr4:105201500:A:G	7.6349e-09	-1.98419e-10	-0.598006
105201542	chr4:105201542:G:A	1.23032e-08	-1.98419e-10	-0.120874
105201613	chr4:105201613:A:C	8.94762e-09	-1.98419e-10	-0.439349
105201638	chr4:105201638:T:C	2.7152e-08	-1.98419e-10	0.670713
105202087	chr4:105202087:A:G	1.03855e-08	-1.98419e-10	-0.290329
105202263	chr4:105202263:AC:A	8.08953e-08	1.76242	-2.95295e-10
105202928	chr4:105202928:C:T	3.88405e-09	-1.98419e-10	-1.27386
105202975	chr4:105202975:A:G	1.69871e-09	-1.30088	-0.799991
105203048	chr4:105203048:T:G	3.08297e-09	-0.674108	-0.830735
105203157	chr4:105203157:C:T	1.61239e-08	-1.98419e-10	0.149564
105203865	chr4:105203865:A:G	1.33144e-09	-1.81025	-0.53422
105204060	chr4:105204060:G:A	5.92517e-07	3.75364	-2.95295e-10
105204152	chr4:105204152:C:T	4.92891e-09	-1.84177	0.806154
105204513	chr4:105204513:T:G	8.05279e-09	-1.98419e-10	-0.544717
105204558	chr4:105204558:G:A	3.81838e-07	4.58071	-1.26645
105205256	chr4:105205256:G:C	1.99716e-08	1.55196	-1.18838
105205785	chr4:105205785:C:G	5.58946e-07	3.69532	-2.95295e-10
105205806	chr4:105205806:C:G	1.32258e-09	-1.38184	-0.969317
105205847	chr4:105205847:C:T	7.75703e-09	0.494412	-1.07655
105205854	chr4:105205854:A:G	2.53064e-09	-0.928642	-0.773621
105206387	chr4:105206387:G:A	3.99478e-09	-1.98419e-10	-1.24575
105206489	chr4:105206489:T:C	1.35893e-09	-1.433	-0.891044
105206491	chr4:105206491:G:C	4.0247e-09	-1.98419e-10	-1.23829
105206951	chr4:105206951:G:A	1.25062e-08	-1.83863	1.73412
105207035	chr4:105207035:A:C	3.34347e-08	0.878857	-2.95295e-10
105207305	chr4:105207305:A:G	3.92488e-09	-1.98419e-10	-1.2634
105207499	chr4:105207499:A:G	2.03766e-09	-0.926288	-0.992648
105207531	chr4:105207531:G:T	2.22062e-09	-1.83295	-2.95295e-10
105207603	chr4:105207603:G:A	1.24318e-08	0.885846	-0.996325
105207797	chr4:105207797:C:T	2.14899e-09	-1.62838	-0.237358
105208721	chr4:105208721:A:G	7.2891e-07	3.96081	-2.95295e-10
105209153	chr4:105209153:G:A	2.35406e-09	-0.661788	-1.11281
105209511	chr4:105209511:A:C	8.82616e-10	-1.4813	-1.2743
105209664	chr4:105209664:T:C	2.07049e-09	-0.933597	-0.969352
105209868	chr4:105209868:G:A	1.19612e-06	5.34106	-0.884954
105210053	chr4:105210053:C:T	1.76861e-08	-1.48073	1.72277
105210071	chr4:105210071:T:C	2.15672e-09	-0.927585	-0.93456
105210269	chr4:105210269:A:C	2.13772e-09	-0.898794	-0.972202
105211063	chr4:105211063:GA:G	5.42873e-07	3.66614	-2.95295e-10
105211155	chr4:105211155:A:G	1.35922e-08	-1.98419e-10	-0.0212395
105211163	chr4:105211163:A:G	3.51291e-06	6.14841	-0.614948
105211573	chr4:105211573:T:A	4.38691e-09	-1.98419e-10	-1.15211
105212027	chr4:105212027:C:T	2.16587e-09	-1.63857	-0.219341
105212314	chr4:105212314:G:A	2.80945e-09	-0.467654	-1.13009
105212593	chr4:105212593:G:T	3.88568e-09	-1.98419e-10	-1.27344
105212860	chr4:105212860:C:T	2.1341e-09	-0.941345	-0.931347
105213159	chr4:105213159:G:A	5.40579e-09	-1.82666	0.88339
105213785	chr4:105213785:A:G	1.33411e-09	-1.3839	-0.958564
105214172	chr4:105214172:G:A	2.1854e-08	-1.98419e-10	0.453646
105215876	chr4:105215876:G:A	2.6943e-08	-1.44097	2.10395
105215939	chr4:105215939:G:C	4.15229e-09	-1.98419e-10	-1.20708
105216413	chr4:105216413:G:A	1.04724e-08	-1.98419e-10	-0.281994
105216416	chr4:105216416:A:AT	7.11956e-07	3.93728	-2.95295e-10
105216989	chr4:105216989:T:C	2.63514e-08	-1.20347	1.84426
105217205	chr4:105217205:A:C	1.43408e-09	-1.50603	-0.764182
105217634	chr4:105217634:A:G	6.38486e-09	-1.98419e-10	-0.776807
105217841	chr4:105217841:C:T	8.61605e-10	-1.50623	-1.27347
105218230	chr4:105218230:T:C	2.44551e-09	-0.512486	-1.22399
105218616	chr4:105218616:C:T	9.16959e-09	-1.98419e-10	-0.414844
105219161	chr4:105219161:T:C	3.88319e-09	-1.98419e-10	-1.27408
105219363	chr4:105219363:G:A	7.67341e-09	-1.98419e-10	-0.592975
105219700	chr4:105219700:A:G	2.19142e-09	-1.84619	-2.95295e-10
105219988	chr4:105219988:C:G	7.94384e-09	-1.98419e-10	-0.558339
105220102	chr4:105220102:C:A	3.91573e-09	-1.26573	-2.95295e-10
105220288	chr4:105220288:A:G	7.78049e-09	-1.98419e-10	-0.579116
105220520	chr4:105220520:C:A	6.87437e-07	4.87566	-0.973422
105220579	chr4:105220579:G:A	8.477e-10	-1.54945	-1.24652
105220759	chr4:105220759:A:G	5.40353e-07	3.66149	-2.95295e-10
105220922	chr4:105220922:ACTT:A	3.18725e-09	-0.348182	-1.1234
105221384	chr4:105221384:T:C	4.7817e-09	-1.98419e-10	-1.06594
105221803	chr4:105221803:C:T	2.62953e-08	-1.434	2.07265
105221821	chr4:105221821:G:A	3.99552e-09	-1.24556	-2.95295e-10
105221943	chr4:105221943:C:G	1.04728e-06	5.1661	-0.842881
105222318	chr4:105222318:T:G	5.42945e-06	6.74453	-0.775674
105222335	chr4:105222335:C:T	2.02089e-09	-1.79441	-0.132787
105222553	chr4:105222553:G:T	5.1853e-07	3.62026	-2.95295e-10
105222640	chr4:105222640:G:A	3.49966e-08	-1.36919	2.2937
105222689	chr4:105222689:C:T	2.92668e-09	-0.357432	-1.19944
105222743	chr4:105222743:G:T	1.21286e-08	-1.98419e-10	-0.135172
105222754	chr4:105222754:C:T	2.28259e-09	-1.80543	-2.95295e-10
105222791	chr4:105222791:G:A	2.43851e-09	-1.82876	0.0894081
105222809	chr4:105222809:G:A	8.63952e-09	-1.98419e-10	-0.47439
105222811	chr4:105222811:G:A	3.47313e-08	2.14339	-1.22649
105223578	chr4:105223578:A:C	2.25225e-09	-1.74451	-0.0742955
105224006	chr4:105224006:C:T	2.31136e-09	-0.865342	-0.927558
105224273	chr4:105224273:G:A	9.2245e-09	0.200127	-0.609
105224311	chr4:105224311:A:G	3.88473e-09	-1.98419e-10	-1.27368
105225320	chr4:105225320:A:C	7.87735e-10	-1.62214	-1.24719
105225662	chr4:105225662:A:G	8.25662e-09	-1.98419e-10	-0.519721
105226077	chr4:105226077:C:CT	1.72038e-08	1.46702	-1.25262
105226762	chr4:105226762:T:A	2.24424e-09	-0.867142	-0.955225
105226922	chr4:105226922:C:T	8.79421e-10	-1.63651	-1.12272
105226979	chr4:105226979:T:G	2.25323e-09	-0.867575	-0.950795
105227065	chr4:105227065:A:G	4.32034e-09	-1.1674	-2.95295e-10
105227121	chr4:105227121:C:A	1.07817e-08	-1.98419e-10	-0.252882
105227849	chr4:105227849:G:C	1.00235e-08	-1.98419e-10	-0.3258
105229011	chr4:105229011:T:C	3.88641e-09	-1.98419e-10	-1.27325
105229076	chr4:105229076:A:C	2.17822e-09	-0.950849	-0.901378
105229398	chr4:105229398:C:T	1.92163e-09	-1.81178	-0.165783
105229502	chr4:105229502:T:G	2.40455e-09	-0.817842	-0.935532
105229503	chr4:105229503:G:T	2.54302e-09	-0.802314	-0.895069
105230408	chr4:105230408:T:C	3.02782e-09	-0.714821	-0.808071
105230485	chr4:105230485:G:A	3.40078e-08	-1.16667	2.06252
105230686	chr4:105230686:T:C	9.00023e-09	0.325611	-0.759097
105230880	chr4:105230880:G:A	2.05071e-09	-1.83358	-0.0789695
105231827	chr4:105231827:T:C	1.66895e-08	-1.18628	1.37033
105232546	chr4:105232546:A:C	4.40938e-09	-1.98419e-10	-1.147
105233255	chr4:105233255:G:A	7.98239e-07	4.05167	-2.95295e-10
105234042	chr4:105234042:C:T	6.35326e-07	3.8234	-2.95295e-10
105235006	chr4:105235006:G:A	8.11087e-09	-0.537531	-2.95295e-10
105235030	chr4:105235030:C:T	2.24457e-09	-1.82222	-2.95295e-10
105235826	chr4:105235826:G:A	6.79412e-09	-1.98419e-10	-0.714679
105236541	chr4:105236541:T:C	3.703e-09	-1.32159	-2.95295e-10
105236713	chr4:105236713:A:G	1.2144e-08	-1.98419e-10	-0.1339
105237032	chr4:105237032:G:A	7.0534e-09	-1.98419e-10	-0.677226
105237059	chr4:105237059:G:A	9.92053e-10	-1.52537	-1.11335
105237581	chr4:105237581:G:A	5.08607e-09	-1.98419e-10	-1.00423
105237842	chr4:105237842:G:T	6.21345e-07	3.80115	-2.95295e-10
105238107	chr4:105238107:C:T	3.25577e-09	-0.251487	-1.19882
105238114	chr4:105238114:AGT:A	2.31323e-09	-0.566098	-1.22599
105238229	chr4:105238229:G:A	3.88417e-09	-1.98419e-10	-1.27383
105238976	chr4:105238976:G:A	1.26373e-09	-1.6587	-0.737967
105239004	chr4:105239004:A:G	3.88268e-09	-1.98419e-10	-1.27421
105239338	chr4:105239338:A:G	3.88417e-09	-1.98419e-10	-1.27383
105239579	chr4:105239579:G:C	4.23477e-09	-1.98419e-10	-1.18741
105241736	chr4:105241736:G:A	4.65113e-09	-1.09363	-2.95295e-10
105241765	chr4:105241765:A:G	2.20287e-09	-1.84097	-2.95295e-10
105242067	chr4:105242067:GTTC:G	1.12744e-06	4.39697	-2.95295e-10
105243073	chr4:105243073:TAAG:T	1.9435e-09	-1.03005	-0.936193
105243127	chr4:105243127:T:G	5.67276e-09	-1.83382	0.938761
105243566	chr4:105243566:G:A	4.87285e-09	-1.98419e-10	-1.04706
105243823	chr4:105243823:G:A	8.99248e-10	-1.61371	-1.12322
105244916	chr4:105244916:C:T	4.40841e-09	-1.98419e-10	-1.14722
105244982	chr4:105244982:A:G	3.68996e-09	-0.0633045	-1.26182
105245451	chr4:105245451:C:T	5.10614e-09	-1.00029	-2.95295e-10
105245813	chr4:105245813:C:G	6.14592e-09	-1.98419e-10	-0.814947
105246501	chr4:105246501:TAATGCTTAAGC:T	7.3306e-09	-1.98419e-10	-0.638679
105246587	chr4:105246587:C:T	5.07998e-08	-0.613249	1.9104
105247137	chr4:105247137:C:T	2.24013e-09	-1.8242	-2.95295e-10
105247376	chr4:105247376:AAAAG:A	1.03123e-05	7.35183	-0.741468
105248549	chr4:105248549:TAAC:T	2.20192e-09	-1.84141	-2.95295e-10
105248668	chr4:105248668:C:T	6.57217e-07	3.85728	-2.95295e-10
105248766	chr4:105248766:C:T	2.64211e-09	-0.872158	-0.787001
105248909	chr4:105248909:A:T	4.86486e-09	-1.98419e-10	-1.0487
105249022	chr4:105249022:G:A	6.47073e-07	3.84172	-2.95295e-10
105249077	chr4:105249077:G:A	1.78469e-09	-1.13001	-0.921483
105249325	chr4:105249325:A:T	2.69441e-09	-1.63956	-2.95295e-10
105249919	chr4:105249919:A:G	2.22022e-09	-1.01065	-0.822481
105250361	chr4:105250361:T:C	3.90688e-09	-1.268	-2.95295e-10
105250495	chr4:105250495:A:T	1.60127e-09	-1.54503	-0.614908
105251126	chr4:105251126:A:G	1.87447e-09	-1.06391	-0.938505
105251294	chr4:105251294:A:G	2.18142e-09	-1.01405	-0.836711
105251626	chr4:105251626:CTGTT:C	5.19574e-09	-1.8324	0.849506
105251827	chr4:105251827:C:A	1.02163e-08	-0.306754	-2.95295e-10
105252020	chr4:105252020:G:T	1.077e-08	-1.98419e-10	-0.25397
105252042	chr4:105252042:A:C	1.35216e-09	-1.52422	-0.804818
105252174	chr4:105252174:C:T	4.36734e-09	-1.15658	-2.95295e-10
105252216	chr4:105252216:A:G	2.2008e-09	-1.84192	-2.95295e-10
105252383	chr4:105252383:T:C	7.80492e-09	-1.98419e-10	-0.575982
105253225	chr4:105253225:A:G	2.19183e-09	-1.846	-2.95295e-10
105253674	chr4:105253674:A:T	2.23866e-09	-0.612949	-1.21191
105253779	chr4:105253779:T:C	3.5637e-09	-1.41578	0.0558405
105254356	chr4:105254356:G:C	3.8921e-09	-1.98419e-10	-1.27179
105255450	chr4:105255450:A:G	7.68521e-09	-1.98419e-10	-0.591439
105256330	chr4:105256330:G:C	2.67329e-08	0.65516	-2.95295e-10
105256657	chr4:105256657:G:A	1.04861e-08	-1.98419e-10	-0.280685
105256725	chr4:105256725:G:A	1.20972e-09	-1.67428	-0.766072
105256916	chr4:105256916:A:G	6.51661e-07	3.84879	-2.95295e-10
105256997	chr4:105256997:A:G	1.06234e-08	-1.98419e-10	-0.267679
105257132	chr4:105257132:A:C	5.07646e-09	-0.827515	-0.178607
105257316	chr4:105257316:T:C	1.97244e-06	5.89209	-0.9358
105257745	chr4:105257745:A:G	6.39493e-09	-0.802005	0.026774
105258297	chr4:105258297:CAT:C	5.37538e-09	-1.82789	0.878984
105258474	chr4:105258474:ATTATAT:A	8.87871e-09	-1.98419e-10	-0.447079
105258851	chr4:105258851:G:A	9.62048e-09	-1.98419e-10	-0.366841
105259107	chr4:105259107:T:C	3.89358e-08	2.30163	-1.27046
105260416	chr4:105260416:G:A	7.75313e-08	-0.729316	2.44926
105260472	chr4:105260472:AC:A	1.67133e-08	-1.98419e-10	0.185471
105260723	chr4:105260723:T:G	7.73789e-09	-1.98419e-10	-0.584607
105260975	chr4:105260975:A:T	3.88428e-09	-1.98419e-10	-1.2738
105261448	chr4:105261448:G:A	7.57752e-07	3.99962	-2.95295e-10
105262857	chr4:105262857:G:T	8.61527e-09	-1.98419e-10	-0.4772
105262885	chr4:105262885:A:G	2.50021e-09	-1.71436	-2.95295e-10
105262916	chr4:105262916:G:A	2.19362e-09	-1.84518	-2.95295e-10
105263014	chr4:105263014:G:C	4.61998e-09	-1.98419e-10	-1.10034
105264273	chr4:105264273:A:G	4.73932e-09	-1.07484	-2.95295e-10
105264299	chr4:105264299:C:T	5.48174e-08	2.64717	-1.2739
105264500	chr4:105264500:A:T	7.03116e-09	-1.98419e-10	-0.680384
105264506	chr4:105264506:C:T	7.85528e-08	3.00354	-1.27051
105265144	chr4:105265144:G:A	1.52031e-06	5.8525	-1.15656
105267099	chr4:105267099:A:G	4.11153e-09	-1.98419e-10	-1.21694
105267739	chr4:105267739:G:T	7.57535e-07	3.99933	-2.95295e-10
105267999	chr4:105267999:C:A	3.88294e-09	-1.98419e-10	-1.27414
105268101	chr4:105268101:A:AAT	8.34494e-09	-1.98419e-10	-0.509081
105268736	chr4:105268736:C:T	3.88259e-09	-1.98419e-10	-1.27423
105268898	chr4:105268898:A:G	1.21961e-08	-1.98419e-10	-0.129621
105269069	chr4:105269069:C:T	8.79589e-09	-1.43042	0.97397
105269705	chr4:105269705:T:C	9.85477e-10	-1.40974	-1.23563
105269994	chr4:105269994:C:T	9.97376e-09	-1.98419e-10	-0.330778
105270523	chr4:105270523:A:G	2.62786e-09	-1.80283	0.138263
105270642	chr4:105270642:G:A	6.55351e-07	3.85444	-2.95295e-10
105270922	chr4:105270922:G:C	5.31516e-09	-1.98419e-10	-0.960172
105271235	chr4:105271235:A:G	3.03508e-08	-1.98419e-10	0.782087
105271406	chr4:105271406:T:C	1.44141e-09	-1.55736	-0.707749
105271618	chr4:105271618:G:A	5.67681e-09	0.183667	-1.07801
105272177	chr4:105272177:T:C	2.9455e-08	-0.744213	1.49634
105273262	chr4:105273262:C:A	3.88834e-09	-1.98419e-10	-1.27275
105273764	chr4:105273764:T:G	8.69596e-09	-1.98419e-10	-0.467878
105273869	chr4:105273869:T:C	2.03264e-06	6.03012	-1.04377
105273886	chr4:105273886:C:G	4.14673e-09	-1.20842	-2.95295e-10
105274279	chr4:105274279:A:T	7.09625e-09	-1.98419e-10	-0.67117
105274384	chr4:105274384:T:C	5.92855e-08	2.70922	-1.25759
105274690	chr4:105274690:C:T	3.9782e-09	-1.98419e-10	-1.24991
105274693	chr4:105274693:T:C	1.93105e-06	6.08751	-1.15243
105274935	chr4:105274935:C:T	1.16711e-09	-1.55883	-0.917382
105275672	chr4:105275672:T:G	1.25134e-09	-1.81768	-0.588844
105275677	chr4:105275677:C:T	4.46006e-09	-1.13557	-2.95295e-10
105275843	chr4:105275843:A:G	5.23955e-06	6.5013	-0.568045
105276779	chr4:105276779:C:T	5.09984e-09	0.16575	-1.16728
105277601	chr4:105277601:C:T	8.23774e-07	4.08316	-2.95295e-10
105278348	chr4:105278348:A:T	4.33838e-09	-1.83393	0.670689
105279077	chr4:105279077:T:C	6.83301e-09	-1.98419e-10	-0.70897
105279478	chr4:105279478:A:G	7.82348e-09	-0.573607	-2.95295e-10
105279624	chr4:105279624:C:T	6.71647e-09	-1.98419e-10	-0.726173
105279857	chr4:105279857:G:A	3.41155e-09	-0.754828	-0.648742
105280052	chr4:105280052:CAGAT:C	4.49382e-09	-1.98419e-10	-1.12803
105280259	chr4:105280259:G:T	7.10403e-09	-1.98419e-10	-0.670074
105280389	chr4:105280389:T:C	4.34057e-09	-1.98419e-10	-1.16273
105280399	chr4:105280399:T:C	6.8352e-08	2.83285	-1.23892
105280496	chr4:105280496:T:G	3.94676e-09	-1.98419e-10	-1.25784
105280527	chr4:105280527:G:A	3.64229e-09	-0.683989	-0.654135
105280626	chr4:105280626:G:A	7.74316e-09	-1.98419e-10	-0.583926
105280967	chr4:105280967:C:T	1.43946e-09	-1.68206	-0.58441
105281470	chr4:105281470:G:A	2.23925e-09	-1.8246	-2.95295e-10
105281735	chr4:105281735:A:G	1.17261e-09	-1.36901	-1.10249
105282028	chr4:105282028:A:G	5.04342e-07	3.59252	-2.95295e-10
105282034	chr4:105282034:C:T	7.12933e-09	-1.98419e-10	-0.666518
105282566	chr4:105282566:T:C	0.43775	16.7778	0.4886
105282663	chr4:105282663:G:A	1.88335e-08	-1.98419e-10	0.304899
105282725	chr4:105282725:A:G	1.64591e-06	5.73337	-0.958051
105282828	chr4:105282828:T:C	4.05327e-09	-1.98419e-10	-1.23121
105282863	chr4:105282863:A:C	5.50015e-09	-1.82534	0.899381
105282876	chr4:105282876:G:A	1.3063e-08	-1.98419e-10	-0.0609486
105282942	chr4:105282942:C:T	3.28234e-08	-1.98419e-10	0.860407
105283621	chr4:105283621:C:G	0.556158	17.1502	0.355673
105283706	chr4:105283706:G:A	2.19137e-09	-1.84621	-2.95295e-10
105284266	chr4:105284266:T:C	7.22246e-09	-1.98419e-10	-0.653541
105284627	chr4:105284627:T:A	7.47108e-09	-1.98419e-10	-0.619697
105284677	chr4:105284677:A:G	8.20351e-09	-1.98419e-10	-0.526174
105285567	chr4:105285567:C:T	7.45271e-09	-1.98419e-10	-0.622159
105286364	chr4:105286364:A:G	4.086e-09	-1.98419e-10	-1.22317
105286475	chr4:105286475:T:C	4.04094e-08	-1.98419e-10	1.06833
105286692	chr4:105286692:C:T	4.86423e-09	-1.98419e-10	-1.04883
105287386	chr4:105287386:A:G	1.27417e-05	7.21567	-0.393769
105287395	chr4:105287395:T:C	7.30707e-09	-1.98419e-10	-0.641893
105287531	chr4:105287531:C:T	4.24694e-09	-1.98419e-10	-1.18454
105287963	chr4:105287963:C:T	4.16961e-07	3.40226	-2.95295e-10
105288063	chr4:105288063:A:C	4.63375e-07	3.5078	-2.95295e-10
105288107	chr4:105288107:G:A	2.22352e-09	-1.83164	-2.95295e-10
105288533	chr4:105288533:T:TG	1.0514e-05	7.06995	-0.440222
105288973	chr4:105288973:A:G	5.53132e-07	3.68486	-2.95295e-10
105288988	chr4:105288988:T:C	7.24554e-06	7.03656	-0.779151
105289127	chr4:105289127:T:G	7.2287e-06	7.22985	-0.974774
105289434	chr4:105289434:G:A	7.56699e-09	-1.98419e-10	-0.606941
105289539	chr4:105289539:A:G	4.56746e-06	6.54831	-0.752336
105289813	chr4:105289813:C:G	3.95142e-09	-1.98419e-10	-1.25666
105290823	chr4:105290823:G:A	7.43295e-06	7.24114	-0.958197
105291405	chr4:105291405:G:A	4.27694e-09	-1.82816	0.650658
105291785	chr4:105291785:C:G	4.07556e-07	3.37944	-2.95295e-10
105292440	chr4:105292440:C:T	3.88525e-09	-1.98419e-10	-1.27355
105292812	chr4:105292812:C:T	2.31565e-08	-1.98419e-10	0.511538
105292830	chr4:105292830:A:G	4.32533e-09	-1.79283	0.626579
105292833	chr4:105292833:G:A	6.12751e-09	-1.98419e-10	-0.817947
105292846	chr4:105292846:T:A	4.72856e-06	6.34212	-0.511482
105293320	chr4:105293320:A:T	6.02499e-09	-0.933323	0.0985019
105293510	chr4:105293510:C:T	8.40207e-10	-1.53074	-1.2741
105293669	chr4:105293669:G:A	3.97773e-09	-1.98419e-10	-1.25002
105293951	chr4:105293951:TC:T	2.26914e-09	-1.81134	-2.95295e-10
105294149	chr4:105294149:C:T	1.20063e-08	-1.98419e-10	-0.145307
105294213	chr4:105294213:T:A	2.02347e-09	-0.679616	-1.24631
105294745	chr4:105294745:C:A	2.87167e-07	3.02933	-2.95295e-10
105295210	chr4:105295210:T:C	6.14399e-10	-1.84427	-1.27358
105295272	chr4:105295272:C:T	7.83112e-09	-1.98419e-10	-0.572631
105295455	chr4:105295455:C:T	7.18933e-09	-1.98419e-10	-0.658138
105295464	chr4:105295464:A:C	1.99489e-08	-1.98419e-10	0.362436
105295510	chr4:105295510:A:G	3.83484e-08	2.23933	-1.22335
105296156	chr4:105296156:T:C	2.54504e-07	4.18287	-1.27428
105296192	chr4:105296192:A:G	5.12125e-08	2.35649	-1.05124
105296201	chr4:105296201:G:T	4.96632e-09	-0.0643289	-0.963728
105296666	chr4:105296666:T:C	5.68347e-09	-1.98419e-10	-0.893175
105296766	chr4:105296766:C:G	0.000381172	11.3697	-1.14939
105297267	chr4:105297267:A:C	1.70089e-09	-0.896957	-1.20263
105297271	chr4:105297271:T:C	3.13407e-09	-0.270485	-1.21792
105297450	chr4:105297450:G:A	6.64206e-10	-1.76569	-1.27421
105297982	chr4:105297982:A:G	7.66244e-10	-1.62464	-1.27235
105298195	chr4:105298195:G:C	2.00512e-09	-1.82955	-0.105483
105298483	chr4:105298483:G:A	6.24569e-09	-1.98419e-10	-0.798845
105298499	chr4:105298499:A:G	7.42154e-09	0.643811	-1.27016
105298743	chr4:105298743:A:T	6.26177e-09	-1.98419e-10	-0.796273
105298839	chr4:105298839:C:T	2.23695e-09	-1.82562	-2.95295e-10
105298849	chr4:105298849:A:G	4.04059e-09	-1.98419e-10	-1.23435
105298997	chr4:105298997:A:G	0.000157438	9.99503	-0.658976
105299076	chr4:105299076:C:T	4.01644e-08	1.127	-0.0647506
105299149	chr4:105299149:G:A	5.06906e-07	3.59759	-2.95295e-10
105299357	chr4:105299357:T:C	8.6308e-10	-1.74439	-1.03359
105299486	chr4:105299486:G:C	0.000234084	10.2972	-0.564466
105299645	chr4:105299645:TCAAC:T	0.000292232	10.6162	-0.661673
105299749	chr4:105299749:G:A	0.00022996	10.3765	-0.661542
105299777	chr4:105299777:G:A	7.09951e-09	-1.75808	1.08737
105299850	chr4:105299850:A:G	4.49239e-09	-1.98419e-10	-1.12835
105300207	chr4:105300207:T:C	0.000310599	10.6758	-0.660238
105300214	chr4:105300214:C:G	2.61006e-09	-1.0685	-0.602865
105300296	chr4:105300296:C:T	7.82548e-10	-1.73734	-1.1386
105300352	chr4:105300352:T:C	4.68595e-07	3.519	-2.95295e-10
105300361	chr4:105300361:T:G	3.7052e-09	-1.80385	0.482855
105300584	chr4:105300584:A:G	1.82704e-09	-0.778945	-1.2491
105300755	chr4:105300755:C:A	1.43005e-09	-1.06966	-1.20337
105300764	chr4:105300764:A:G	2.97319e-08	-1.98419e-10	0.761483
105300893	chr4:105300893:G:A	0.000224844	10.3516	-0.659146
105300913	chr4:105300913:C:A	8.6898e-09	-1.98419e-10	-0.468586
105300997	chr4:105300997:A:G	6.31975e-09	-1.98419e-10	-0.787056
105301325	chr4:105301325:T:C	0.000237411	10.405	-0.65814
105301703	chr4:105301703:T:C	5.60633e-09	-1.98419e-10	-0.90684
105301745	chr4:105301745:A:T	6.80301e-10	-1.82237	-1.19359
105302088	chr4:105302088:G:A	0.000231774	10.2709	-0.548089
105302266	chr4:105302266:G:A	1.39799e-09	-1.07826	-1.21744
105302438	chr4:105302438:C:T	5.6977e-09	-1.98419e-10	-0.890674
105302603	chr4:105302603:A:C	0.000235965	10.402	-0.661331
105302973	chr4:105302973:C:T	5.78839e-09	-1.98419e-10	-0.874883
105302974	chr4:105302974:G:A	1.64102e-08	-1.98419e-10	0.167168
105303145	chr4:105303145:A:G	4.7735e-07	3.53751	-2.95295e-10
105303394	chr4:105303394:G:T	9.39747e-09	-1.98419e-10	-0.390295
105303865	chr4:105303865:T:G	1.36407e-08	0.74392	-0.761597
105304433	chr4:105304433:C:T	0.000306034	10.6382	-0.637452
105304802	chr4:105304802:T:A	5.69778e-07	3.71451	-2.95295e-10
105304982	chr4:105304982:A:C	0.00023489	10.3784	-0.642273
105305057	chr4:105305057:A:G	5.00803e-07	3.58548	-2.95295e-10
105305169	chr4:105305169:A:G	4.56218e-09	-1.98419e-10	-1.11294
105305272	chr4:105305272:A:G	0.000201191	10.2411	-0.65981
105305333	chr4:105305333:A:G	4.46502e-09	-1.98419e-10	-1.13446
105305435	chr4:105305435:G:A	1.14285e-09	-1.84429	-0.652914
105305537	chr4:105305537:G:A	1.39318e-09	-1.08477	-1.21438
105305590	chr4:105305590:A:G	4.72921e-09	-1.98419e-10	-1.07698
105305790	chr4:105305790:G:A	0.000240207	10.3778	-0.619247
105305800	chr4:105305800:T:C	8.21245e-10	-1.68088	-1.14679
105306914	chr4:105306914:T:C	0.000127147	10.3471	-1.22477
105306975	chr4:105306975:A:C	1.33653e-08	0.797802	-0.835877
105307276	chr4:105307276:G:T	2.26738e-09	-1.81211	-2.95295e-10
105308888	chr4:105308888:A:G	6.40538e-09	-1.98419e-10	-0.773597
105309340	chr4:105309340:A:G	2.93661e-08	0.749105	-2.95295e-10
105309551	chr4:105309551:T:C	2.08107e-09	-1.81108	-0.0867763
105309635	chr4:105309635:G:A	3.88288e-09	-1.98419e-10	-1.27416
105309847	chr4:105309847:C:T	5.17943e-08	1.5346	-0.218055
105309901	chr4:105309901:A:T	4.66542e-09	-1.98419e-10	-1.09056
105309905	chr4:105309905:C:T	6.17417e-09	-1.98419e-10	-0.810362
105309952	chr4:105309952:T:C	5.37371e-09	-1.98419e-10	-0.949217
105310033	chr4:105310033:T:C	3.91443e-09	-1.98419e-10	-1.26607
105310177	chr4:105310177:T:C	2.36159e-09	-1.7714	-2.95295e-10
105310476	chr4:105310476:C:T	4.55675e-09	-1.98419e-10	-1.11413
105310531	chr4:105310531:T:C	4.68345e-07	3.51847	-2.95295e-10
105310590	chr4:105310590:G:A	9.89765e-10	-1.37386	-1.26716
105310651	chr4:105310651:A:T	5.59711e-07	3.69668	-2.95295e-10
105310690	chr4:105310690:G:A	6.31939e-09	-1.98419e-10	-0.787114
105311496	chr4:105311496:G:A	4.38197e-09	-1.98419e-10	-1.15324
105311497	chr4:105311497:C:T	2.78404e-08	-1.98419e-10	0.695754
105311696	chr4:105311696:G:T	4.14061e-07	3.39528	-2.95295e-10
105311793	chr4:105311793:G:T	4.026e-09	-1.98419e-10	-1.23796
105311812	chr4:105311812:A:C	9.76651e-10	-1.83155	-0.822812
105311866	chr4:105311866:T:C	4.68079e-09	-1.98419e-10	-1.08727
105312105	chr4:105312105:G:A	6.20784e-09	-1.98419e-10	-0.804923
105312202	chr4:105312202:G:A	1.94381e-09	-1.8281	-0.137987
105312630	chr4:105312630:A:G	0.000119367	10.2869	-1.22763
105312667	chr4:105312667:C:T	2.64457e-09	-1.65823	-2.95295e-10
105312683	chr4:105312683:G:A	4.85518e-09	-1.98419e-10	-1.05069
105312841	chr4:105312841:G:A	3.88494e-09	-1.98419e-10	-1.27363
105313046	chr4:105313046:T:G	1.70238e-08	0.203878	-2.95295e-10
105313064	chr4:105313064:G:C	3.88989e-09	-1.98419e-10	-1.27235
105313324	chr4:105313324:T:C	0.000178245	10.7083	-1.24814
105313393	chr4:105313393:C:T	4.51298e-07	3.48139	-2.95295e-10
105313494	chr4:105313494:G:A	0.000158343	10.5909	-1.2491
105313527	chr4:105313527:C:T	4.53719e-07	3.48674	-2.95295e-10
105313697	chr4:105313697:C:T	2.03891e-09	-1.81957	-0.0987551
105313712	chr4:105313712:C:T	3.82653e-07	3.31639	-2.95295e-10
105313727	chr4:105313727:TTGCTACTCTGTTACAAAATGTTTCTACATCTGACTTGGCCAGTAAAAAGTTGTTG:T	1.60637e-09	-1.81802	-0.33874
105313786	chr4:105313786:AAAC:A	1.3234e-09	-1.79479	-0.555742
105313791	chr4:105313791:AC:A	1.45664e-09	-1.77568	-0.478924
105314227	chr4:105314227:A:G	5.29288e-09	-1.98419e-10	-0.964373
105314241	chr4:105314241:T:C	3.91824e-09	-1.98419e-10	-1.26509
105314398	chr4:105314398:C:T	2.11767e-09	-0.647239	-1.23318
105314408	chr4:105314408:A:G	9.607e-09	-1.98419e-10	-0.368244
105314478	chr4:105314478:A:G	6.28217e-09	-1.98419e-10	-0.793021
105314486	chr4:105314486:G:T	1.00899e-06	4.28597	-2.95295e-10
105314496	chr4:105314496:T:C	6.35919e-09	-1.98419e-10	-0.780835
105314517	chr4:105314517:G:A	8.95325e-05	9.95632	-1.1847
105314669	chr4:105314669:G:A	3.88476e-09	-1.98419e-10	-1.27368
105314891	chr4:105314891:C:G	1.39703e-06	4.61137	-2.95295e-10
105315164	chr4:105315164:A:T	9.85652e-10	-1.83989	-0.805302
105315306	chr4:105315306:G:A	3.92279e-09	-1.98419e-10	-1.26393
105315372	chr4:105315372:A:G	4.71221e-09	-1.98419e-10	-1.08058
105315579	chr4:105315579:G:A	4.64667e-09	-1.98419e-10	-1.09458
105315824	chr4:105315824:A:T	5.51996e-09	-1.98419e-10	-0.922365
105315977	chr4:105315977:C:G	2.27561e-09	-1.80849	-2.95295e-10
105315984	chr4:105315984:C:A	1.05675e-08	-1.98419e-10	-0.272957
105315993	chr4:105315993:T:C	5.38847e-09	-0.946475	-2.95295e-10
105316015	chr4:105316015:A:G	5.38344e-09	-1.98419e-10	-0.947408
105316292	chr4:105316292:A:G	4.796e-09	-1.98419e-10	-1.06295
105316398	chr4:105316398:A:G	1.94398e-09	-1.79626	-0.169743
105316403	chr4:105316403:A:G	0.000106841	10.1736	-1.22522
105316456	chr4:105316456:T:A	0.000136862	10.4215	-1.22547
105316567	chr4:105316567:A:G	0.000101826	10.1252	-1.22487
105316615	chr4:105316615:G:A	0.000105345	10.1677	-1.23343
105316696	chr4:105316696:A:C	2.29505e-09	-1.79998	-2.95295e-10
105316778	chr4:105316778:G:A	5.08495e-09	-1.98419e-10	-1.00445
105317085	chr4:105317085:G:A	3.9863e-09	-1.98419e-10	-1.24787
105317143	chr4:105317143:A:G	0.000116483	10.2454	-1.21064
105317244	chr4:105317244:A:G	0.000147633	10.4971	-1.22538
105317287	chr4:105317287:C:T	0.000146897	10.4916	-1.22487
105317610	chr4:105317610:T:C	4.4111e-09	-0.751959	-0.394653
105317728	chr4:105317728:G:C	3.88807e-09	-1.98419e-10	-1.27282
105317811	chr4:105317811:T:C	5.99885e-09	-1.98419e-10	-0.839168
105317881	chr4:105317881:T:C	1.81293e-09	-0.771015	-1.26478
105317983	chr4:105317983:G:A	8.41344e-05	9.9343	-1.22487
105318147	chr4:105318147:T:G	8.91562e-05	9.99294	-1.22553
105318490	chr4:105318490:T:C	1.06128e-06	4.3365	-2.95295e-10
105318615	chr4:105318615:T:G	5.789e-09	-1.98419e-10	-0.874776
105318927	chr4:105318927:A:G	1.66566e-09	-0.926703	-1.19381
105319174	chr4:105319174:C:T	2.207e-09	-1.80045	-0.038656
105319319	chr4:105319319:G:A	6.68589e-10	-1.8346	-1.19873
105319449	chr4:105319449:GAA:G	5.66181e-09	-1.98419e-10	-0.896992
105319690	chr4:105319690:A:G	4.65152e-09	-1.98419e-10	-1.09354
105319718	chr4:105319718:T:C	5.80086e-09	-1.98419e-10	-0.87273
105319781	chr4:105319781:G:A	5.13561e-09	-1.98419e-10	-0.994537
105319944	chr4:105319944:G:A	5.45533e-05	9.5413	-1.2651
105320073	chr4:105320073:A:G	3.91375e-09	-1.98419e-10	-1.26624
105320078	chr4:105320078:T:C	5.53028e-05	9.55504	-1.2652
105320339	chr4:105320339:T:G	5.13357e-09	-1.98419e-10	-0.994936
105320359	chr4:105320359:G:A	3.8855e-09	-1.98419e-10	-1.27348
105320458	chr4:105320458:T:C	5.7008e-05	9.58564	-1.26543
105320595	chr4:105320595:C:A	5.35278e-09	-1.98419e-10	-0.953119
105320786	chr4:105320786:G:T	5.20252e-05	9.49395	-1.2652
105321057	chr4:105321057:T:C	6.96316e-05	9.78517	-1.26493
105321095	chr4:105321095:A:C	4.50151e-09	-1.98419e-10	-1.12632
105321110	chr4:105321110:C:T	6.99114e-09	-1.98419e-10	-0.686093
105321156	chr4:105321156:G:C	5.54832e-09	-1.98419e-10	-0.917242
105321505	chr4:105321505:T:C	2.08425e-09	-0.793674	-1.10265
105321622	chr4:105321622:G:A	5.13299e-09	-1.98419e-10	-0.995048
105321644	chr4:105321644:G:A	4.26682e-09	-1.98419e-10	-1.17987
105321665	chr4:105321665:T:A	1.94584e-07	2.64013	-2.95295e-10
105321727	chr4:105321727:G:A	6.20045e-09	-1.98419e-10	-0.806115
105321761	chr4:105321761:G:A	3.98831e-09	-1.98419e-10	-1.24737
105321899	chr4:105321899:G:GA	2.64115e-09	-1.65952	-2.95295e-10
105321962	chr4:105321962:AG:A	1.94167e-09	-1.80503	-0.162154
105322058	chr4:105322058:A:G	1.33213e-06	4.5638	-2.95295e-10
105322169	chr4:105322169:T:C	1.85353e-09	-0.90383	-1.10981
105322212	chr4:105322212:G:T	7.20585e-05	9.41627	-0.86177
105322237	chr4:105322237:T:C	3.88346e-09	-1.98419e-10	-1.27401
105322246	chr4:105322246:T:C	1.87371e-05	8.16827	-0.960745
105322386	chr4:105322386:C:T	4.06153e-09	-1.98419e-10	-1.22918
105322401	chr4:105322401:T:C	1.19769e-08	-1.98419e-10	-0.147759
105322463	chr4:105322463:G:A	5.59505e-09	-1.98419e-10	-0.908854
105322578	chr4:105322578:A:T	3.60511e-07	3.25679	-2.95295e-10
105322622	chr4:105322622:A:G	1.90746e-08	0.857707	-0.540085
105322820	chr4:105322820:C:A	6.81214e-06	6.19573	-2.95295e-10
105322856	chr4:105322856:C:T	1.50127e-09	-0.95651	-1.26791
105323376	chr4:105323376:G:A	5.25523e-09	-1.98419e-10	-0.971513
105323559	chr4:105323559:A:G	2.01594e-09	-1.80794	-0.121708
105323643	chr4:105323643:A:T	6.1337e-09	-1.98419e-10	-0.816937
105323719	chr4:105323719:C:A	5.0409e-09	-1.98419e-10	-1.01315
105323729	chr4:105323729:A:T	2.25703e-09	-1.81669	-2.95295e-10
105324143	chr4:105324143:A:ACTATG	9.81631e-08	3.20467	-1.24878
105324436	chr4:105324436:C:T	5.13502e-09	-1.98419e-10	-0.994652
105324622	chr4:105324622:C:T	1.98258e-08	0.917048	-0.560799
105324624	chr4:105324624:T:C	1.8929e-08	0.868358	-0.558399
105324983	chr4:105324983:T:A	2.28396e-09	-1.80483	-2.95295e-10
105325087	chr4:105325087:G:A	5.1353e-09	-1.98419e-10	-0.994598
105325308	chr4:105325308:TATC:T	8.04513e-09	-1.98419e-10	-0.545669
105326133	chr4:105326133:C:T	4.07817e-09	-1.98419e-10	-1.22509
105326605	chr4:105326605:T:C	2.04695e-08	0.959743	-0.571543
105327073	chr4:105327073:T:C	5.23909e-09	-0.553424	-0.421163
105327244	chr4:105327244:T:C	2.1197e-07	2.72571	-2.95295e-10
105327353	chr4:105327353:AG:A	5.41845e-09	-0.526379	-0.414547
105327508	chr4:105327508:T:G	3.89574e-09	-1.98419e-10	-1.27085
105328216	chr4:105328216:G:A	6.4438e-08	1.53497	-2.95295e-10
105328375	chr4:105328375:C:T	2.2837e-09	-1.80494	-2.95295e-10
105328411	chr4:105328411:A:AC	5.04814e-09	-0.572711	-0.439005
105329125	chr4:105329125:CT:C	9.09842e-09	-0.422635	-2.95295e-10
105329176	chr4:105329176:T:C	2.31085e-09	-1.79312	-2.95295e-10
105329244	chr4:105329244:T:C	5.20459e-09	-1.98419e-10	-0.981195
105329490	chr4:105329490:A:G	3.88965e-09	-1.98419e-10	-1.27242
105329589	chr4:105329589:G:A	5.22494e-09	-1.98419e-10	-0.977293
105329638	chr4:105329638:C:T	5.22683e-09	-1.98419e-10	-0.976931
105329848	chr4:105329848:T:C	5.22387e-09	-1.98419e-10	-0.977498
105329976	chr4:105329976:C:T	1.57616e-09	-1.12317	-1.05258
105330070	chr4:105330070:C:A	4.82785e-09	-1.98419e-10	-1.05633
105330287	chr4:105330287:AAG:A	8.58293e-09	-1.98419e-10	-0.48096
105330291	chr4:105330291:A:ATC	8.78432e-09	-1.98419e-10	-0.457768
105330317	chr4:105330317:A:G	9.34287e-09	-1.98419e-10	-0.396122
105330483	chr4:105330483:T:C	5.85736e-09	-0.828098	-0.0349388
105330557	chr4:105330557:C:T	1.4977e-08	-1.98419e-10	0.0757816
105330562	chr4:105330562:G:C	3.989e-09	-1.98419e-10	-1.2472
105331357	chr4:105331357:A:C	2.28751e-08	1.088	-0.588683
105331406	chr4:105331406:T:C	5.21894e-09	-1.98419e-10	-0.978442
105331422	chr4:105331422:G:A	2.25053e-09	-1.81957	-2.95295e-10
105331431	chr4:105331431:A:G	1.39961e-09	-1.53217	-0.762371
105331434	chr4:105331434:C:T	4.76074e-09	-1.98419e-10	-1.07033
105331981	chr4:105331981:G:C	3.89981e-09	-1.98419e-10	-1.26981
105332052	chr4:105332052:A:G	1.57555e-09	-1.61339	-0.562737
105332104	chr4:105332104:T:C	2.19934e-09	-1.84258	-2.95295e-10
105332660	chr4:105332660:T:C	1.64324e-08	0.75897	-0.590453
105333195	chr4:105333195:G:T	1.92628e-09	-1.78031	-0.194828
105333376	chr4:105333376:A:G	2.74648e-08	-1.98419e-10	0.68217
105333449	chr4:105333449:T:A	9.59744e-10	-1.59343	-1.07839
105333517	chr4:105333517:C:A	2.19115e-09	-1.84631	-2.95295e-10
105333921	chr4:105333921:C:T	5.41182e-09	-1.98419e-10	-0.94215
105333955	chr4:105333955:G:A	3.63243e-08	1.72845	-0.766698
105334070	chr4:105334070:C:T	7.27372e-10	-1.83553	-1.11353
105334287	chr4:105334287:T:C	4.13557e-09	-1.98419e-10	-1.21111
105334432	chr4:105334432:T:C	2.20426e-09	-1.77254	-0.0678048
105334819	chr4:105334819:G:A	2.87209e-09	-1.5757	-2.95295e-10
105335139	chr4:105335139:A:G	3.3446e-09	-1.72451	0.301118
105335221	chr4:105335221:A:C	6.313e-09	-1.98419e-10	-0.788125
105335229	chr4:105335229:C:G	3.91896e-09	-1.98419e-10	-1.26491
105335364	chr4:105335364:C:A	2.78534e-09	-0.412138	-1.19423
105335462	chr4:105335462:G:T	6.25782e-09	-1.98419e-10	-0.796905
105335506	chr4:105335506:T:C	5.22208e-09	-1.98419e-10	-0.977841
105335588	chr4:105335588:A:G	3.91182e-09	-1.98419e-10	-1.26673
105335850	chr4:105335850:A:C	6.43767e-09	-0.469385	-0.299184
105335979	chr4:105335979:C:A	5.14363e-09	-1.98419e-10	-0.992977
105336036	chr4:105336036:G:A	3.88352e-09	-1.98419e-10	-1.27399
105336210	chr4:105336210:T:C	2.99152e-09	-0.387125	-1.14783
105336350	chr4:105336350:C:T	2.21047e-09	-1.83753	-2.95295e-10
105336409	chr4:105336409:A:C	7.51475e-10	-1.81928	-1.09718
105336730	chr4:105336730:C:A	4.34413e-09	-1.98419e-10	-1.16191
105336946	chr4:105336946:G:T	4.37676e-09	-1.98419e-10	-1.15443
105337247	chr4:105337247:T:A	4.76824e-09	-1.98419e-10	-1.06876
105337416	chr4:105337416:C:T	3.74549e-07	4.37944	-1.08445
105337571	chr4:105337571:T:C	2.57666e-09	-1.70854	0.024301
105337832	chr4:105337832:A:G	7.72155e-10	-1.61504	-1.27426
105337962	chr4:105337962:C:T	4.2273e-09	-1.98419e-10	-1.18917
105338153	chr4:105338153:A:G	2.74427e-08	-1.98419e-10	0.681364
105338335	chr4:105338335:A:G	6.92754e-09	-0.695231	-2.95295e-10
105338415	chr4:105338415:T:C	6.00987e-09	-1.78453	0.947198
105338452	chr4:105338452:C:T	3.9722e-09	-1.98419e-10	-1.25142
105338524	chr4:105338524:T:G	5.66124e-09	-0.0028068	-0.894287
105338525	chr4:105338525:C:T	3.88246e-09	-1.98419e-10	-1.27427
105338552	chr4:105338552:CAT:C	4.09386e-09	-1.98419e-10	-1.22125
105338656	chr4:105338656:A:G	5.96411e-09	-1.98419e-10	-0.844976
105338830	chr4:105338830:T:C	7.96804e-09	-1.98419e-10	-0.555298
105339160	chr4:105339160:T:C	6.304e-09	-1.98419e-10	-0.789552
105339270	chr4:105339270:C:T	2.88076e-09	-1.57268	-2.95295e-10
105339580	chr4:105339580:G:A	2.73881e-09	-1.62321	-2.95295e-10
105339594	chr4:105339594:C:T	1.49591e-08	0.448473	-0.37389
105339595	chr4:105339595:G:A	2.26379e-09	-1.81369	-2.95295e-10
105339849	chr4:105339849:A:G	2.1102e-09	-0.655225	-1.22873
105340117	chr4:105340117:C:T	2.28765e-07	2.80196	-2.95295e-10
105340138	chr4:105340138:GTATA:G	2.18762e-09	-0.823115	-1.02481
105340219	chr4:105340219:G:A	6.02143e-09	-1.98419e-10	-0.835411
105340333	chr4:105340333:C:T	5.88598e-09	-1.98419e-10	-0.858163
105340793	chr4:105340793:C:T	7.22026e-08	1.41277	0.235973
105340795	chr4:105340795:G:A	7.79659e-09	-1.98419e-10	-0.57705
105340808	chr4:105340808:A:G	4.86173e-09	-1.98419e-10	-1.04934
105340921	chr4:105340921:G:T	4.09529e-09	-1.98419e-10	-1.2209
105341010	chr4:105341010:C:T	6.81424e-10	-1.82538	-1.18893
105341258	chr4:105341258:T:C	2.0241e-07	2.67956	-2.95295e-10
105341277	chr4:105341277:A:G	5.40834e-09	-1.98419e-10	-0.942794
105341371	chr4:105341371:G:A	1.35887e-08	-1.98419e-10	-0.0214952
105341678	chr4:105341678:C:T	4.22808e-09	-1.98419e-10	-1.18899
105341679	chr4:105341679:G:A	1.24545e-09	-1.77521	-0.636027
105341701	chr4:105341701:C:T	3.10782e-09	-1.49682	-2.95295e-10
105341731	chr4:105341731:T:C	2.21799e-09	-1.76047	-0.073661
105341738	chr4:105341738:T:C	4.865e-09	-1.98419e-10	-1.04867
105341740	chr4:105341740:T:C	3.41965e-09	-0.206482	-1.19472
105341924	chr4:105341924:T:C	2.30016e-09	-1.79776	-2.95295e-10
105342293	chr4:105342293:T:G	3.70994e-09	-0.593094	-0.726626
105342324	chr4:105342324:T:C	4.11667e-09	-1.98419e-10	-1.21569
105342457	chr4:105342457:C:T	4.10636e-09	-1.98419e-10	-1.2182
105342475	chr4:105342475:T:A	3.88462e-09	-1.98419e-10	-1.27371
105342524	chr4:105342524:T:C	1.7914e-08	0.581479	-0.326636
105343432	chr4:105343432:T:C	2.6055e-08	1.69238	-1.0629
105343524	chr4:105343524:T:C	2.62276e-09	-0.420165	-1.24634
105343624	chr4:105343624:A:G	8.08072e-10	-1.75088	-1.09296
105343922	chr4:105343922:T:C	3.90192e-09	-1.98419e-10	-1.26927
105343939	chr4:105343939:CTCAT:C	7.61322e-10	-1.644	-1.25943
105343978	chr4:105343978:T:A	7.59057e-10	-1.6445	-1.26191
105344275	chr4:105344275:T:C	2.32326e-08	0.747874	-0.233054
105344503	chr4:105344503:C:T	2.41555e-08	0.702396	-0.14862
105344516	chr4:105344516:T:TA	2.50556e-08	0.784993	-0.19463
105344580	chr4:105344580:G:A	1.65611e-07	2.4789	-2.95295e-10
105344612	chr4:105344612:C:T	2.31994e-08	0.747776	-0.234384
105344788	chr4:105344788:A:G	3.9196e-09	-1.98419e-10	-1.26475
105345165	chr4:105345165:C:T	1.83711e-08	0.610465	-0.330422
105345503	chr4:105345503:C:T	5.76261e-09	-1.98419e-10	-0.879346
105345878	chr4:105345878:G:T	2.25269e-09	-1.81861	-2.95295e-10
105345910	chr4:105345910:A:T	8.13132e-09	-1.98419e-10	-0.535013
105345991	chr4:105345991:A:T	4.52626e-09	-1.98419e-10	-1.12084
105346259	chr4:105346259:T:G	4.22546e-09	-1.98419e-10	-1.18961
105346372	chr4:105346372:C:T	1.68243e-07	2.49467	-2.95295e-10
105346572	chr4:105346572:T:C	3.41001e-09	-0.361614	-1.04241
105346819	chr4:105346819:A:C	4.28553e-09	-1.98419e-10	-1.17549
105347082	chr4:105347082:C:T	1.28137e-08	-1.98419e-10	-0.0802202
105347437	chr4:105347437:A:G	8.80985e-10	-1.68808	-1.06937
105347483	chr4:105347483:A:T	1.68422e-09	-0.868833	-1.2406
105347628	chr4:105347628:T:A	6.17215e-09	-1.98419e-10	-0.810688
105348020	chr4:105348020:G:A	2.42757e-08	-1.98419e-10	0.55874
105348047	chr4:105348047:G:A	3.94239e-09	-1.98419e-10	-1.25895
105348478	chr4:105348478:A:G	1.10559e-06	4.3774	-2.95295e-10
105348860	chr4:105348860:T:C	7.60106e-10	-1.76861	-1.13642
105349134	chr4:105349134:A:G	8.4066e-10	-1.67648	-1.12782
105349203	chr4:105349203:C:T	8.67442e-10	-1.78949	-0.983457
105349294	chr4:105349294:G:A	1.29807e-07	2.23531	-2.95295e-10
105349398	chr4:105349398:T:C	5.13223e-09	-1.98419e-10	-0.995196
105349633	chr4:105349633:A:T	3.94726e-09	-1.98419e-10	-1.25771
105349649	chr4:105349649:G:A	3.65927e-09	-1.33347	-2.95295e-10
105349727	chr4:105349727:G:A	7.92917e-10	-1.73828	-1.12449
105350365	chr4:105350365:T:C	8.02639e-10	-1.7364	-1.11419
105350660	chr4:105350660:T:C	5.45805e-09	-1.98419e-10	-0.933644
105350850	chr4:105350850:T:C	4.97051e-09	-1.98419e-10	-1.02721
105352280	chr4:105352280:G:C	1.00275e-08	0.583651	-0.909051
105353413	chr4:105353413:G:A	5.46708e-09	-1.98419e-10	-0.931991
105353829	chr4:105353829:T:C	4.75321e-09	-1.98419e-10	-1.07192
105353945	chr4:105353945:G:A	4.59499e-09	-1.98419e-10	-1.10577
105355285	chr4:105355285:G:A	4.54254e-09	-1.98419e-10	-1.11725
105355371	chr4:105355371:T:G	1.11224e-07	2.08081	-2.95295e-10
105355420	chr4:105355420:C:T	1.23518e-09	-1.14563	-1.2739
105355557	chr4:105355557:T:A	1.04657e-08	0.5031	-0.785734
105356266	chr4:105356266:T:G	4.03878e-09	-1.98419e-10	-1.23479
105356335	chr4:105356335:T:A	3.98208e-09	-1.98419e-10	-1.24893
105356380	chr4:105356380:G:A	1.79786e-08	-1.98419e-10	0.258448
105356502	chr4:105356502:C:T	4.36393e-09	-1.98419e-10	-1.15736
105356523	chr4:105356523:A:G	1.57916e-08	-1.98419e-10	0.128742
105356625	chr4:105356625:G:A	4.77768e-09	-1.98419e-10	-1.06678
105356718	chr4:105356718:C:T	4.39862e-09	-1.76726	0.617812
105356930	chr4:105356930:G:T	4.27962e-09	-1.98419e-10	-1.17687
105356939	chr4:105356939:C:T	1.36695e-07	2.28702	-2.95295e-10
105357276	chr4:105357276:G:A	4.49753e-09	-1.98419e-10	-1.12721
105357643	chr4:105357643:T:TACTA	1.9754e-08	-1.98419e-10	0.352619
105358450	chr4:105358450:A:C	1.92833e-08	-1.98419e-10	0.328505
105358576	chr4:105358576:T:G	4.1697e-09	-1.98419e-10	-1.20289
105358590	chr4:105358590:A:G	2.18034e-08	1.37629	-0.924962
105359094	chr4:105359094:T:C	3.80342e-08	2.24328	-1.23553
105359684	chr4:105359684:T:C	4.87148e-08	2.49069	-1.23544
105360091	chr4:105360091:A:G	2.50672e-09	-1.71176	-2.95295e-10
105360621	chr4:105360621:G:T	9.21178e-08	1.89233	-2.95295e-10
105360960	chr4:105360960:C:T	2.07791e-08	1.36764	-0.964427
105361008	chr4:105361008:C:T	2.00265e-08	1.33955	-0.973228
105361903	chr4:105361903:A:G	1.96948e-08	-1.98419e-10	0.349621
105361981	chr4:105361981:G:A	4.87939e-09	-1.98419e-10	-1.04572
105362532	chr4:105362532:T:C	4.87004e-09	-1.98419e-10	-1.04763
105362880	chr4:105362880:G:A	2.17292e-08	-1.98419e-10	0.447923
105363736	chr4:105363736:G:A	2.63934e-08	1.62409	-0.981714
105364097	chr4:105364097:G:A	3.98892e-09	-1.98419e-10	-1.24722
105364150	chr4:105364150:A:C	1.79272e-08	-1.98419e-10	0.255582
105364521	chr4:105364521:A:G	1.06156e-07	2.03417	-2.95295e-10
105364719	chr4:105364719:T:C	3.42463e-08	1.92249	-1.01964
105364817	chr4:105364817:G:T	1.76722e-08	0.897996	-0.656736
105365143	chr4:105365143:C:T	5.55857e-09	-1.98419e-10	-0.915395
105365208	chr4:105365208:G:T	6.96667e-08	1.61299	-2.95295e-10
105365278	chr4:105365278:C:G	4.78423e-09	-1.98419e-10	-1.06541
105365279	chr4:105365279:A:G	4.83537e-09	-1.98419e-10	-1.05478
105365312	chr4:105365312:C:G	4.1489e-09	-1.98419e-10	-1.20789
105365349	chr4:105365349:G:A	4.90023e-09	-1.98419e-10	-1.04145
105365415	chr4:105365415:C:G	4.1793e-09	-0.231637	-0.968954
105365618	chr4:105365618:A:C	6.88579e-08	1.60131	-2.95295e-10
105365790	chr4:105365790:C:T	4.6193e-09	0.125485	-1.22598
105365881	chr4:105365881:T:G	4.1376e-09	-1.98419e-10	-1.21062
105365979	chr4:105365979:G:A	6.98221e-08	2.1634	-0.548187
105366009	chr4:105366009:A:G	5.94909e-09	0.0681438	-0.915641
105366173	chr4:105366173:C:T	2.40242e-08	0.261461	0.286866
105366187	chr4:105366187:T:G	1.43315e-08	0.583081	-0.551355
105366197	chr4:105366197:G:A	6.06753e-08	2.56276	-1.08796
105366429	chr4:105366429:C:T	9.42294e-10	-1.56197	-1.1282
105366581	chr4:105366581:G:A	2.41604e-09	-1.7486	-2.95295e-10
105367035	chr4:105367035:A:G	8.24515e-10	-1.58982	-1.23387
105367045	chr4:105367045:T:C	4.12365e-09	0.0021979	-1.2162
105367063	chr4:105367063:G:A	2.90775e-09	-0.29136	-1.27199
105367078	chr4:105367078:G:A	4.52295e-09	-0.163819	-0.957754
105367225	chr4:105367225:ACCT:A	6.05687e-09	-1.98419e-10	-0.829543
105367260	chr4:105367260:G:A	1.81672e-08	-1.98419e-10	0.268882
105367347	chr4:105367347:G:A	3.94017e-09	-1.25951	-2.95295e-10
105367439	chr4:105367439:G:T	1.43959e-08	0.603862	-0.567655
105367670	chr4:105367670:C:T	4.75684e-08	2.31841	-1.08698
105367678	chr4:105367678:T:G	5.59679e-09	-1.98419e-10	-0.908543
105367831	chr4:105367831:G:A	4.04152e-09	-1.98419e-10	-1.23411
105368215	chr4:105368215:T:C	1.73096e-08	-1.98419e-10	0.220526
105368274	chr4:105368274:T:C	3.84086e-09	-0.344101	-0.940938
105368557	chr4:105368557:C:A	1.46297e-08	0.612123	-0.559808
105368903	chr4:105368903:C:G	4.24221e-09	-0.259868	-0.925784
105369264	chr4:105369264:G:A	3.58065e-09	-0.327075	-1.02812
105369330	chr4:105369330:T:G	4.02034e-09	-0.256926	-0.982444
105369454	chr4:105369454:A:AC	3.88599e-09	-1.98419e-10	-1.27336
105369600	chr4:105369600:G:A	2.20681e-09	-1.83919	-2.95295e-10
105369643	chr4:105369643:A:G	4.01211e-09	-1.98419e-10	-1.24142
105370385	chr4:105370385:T:C	1.64969e-08	-1.98419e-10	0.172439
105370387	chr4:105370387:C:G	4.21355e-09	-0.213011	-0.979421
105370452	chr4:105370452:CTA:C	1.5202e-08	0.639579	-0.548888
105370525	chr4:105370525:T:C	7.94855e-09	0.666229	-1.22398
105370606	chr4:105370606:G:A	4.47002e-09	-1.98419e-10	-1.13334
105370667	chr4:105370667:G:A	4.88615e-08	2.36631	-1.10806
105370952	chr4:105370952:G:A	4.67475e-09	-0.154482	-0.934079
105371065	chr4:105371065:T:TA	4.81741e-09	-1.98419e-10	-1.0585
105371151	chr4:105371151:G:A	4.47686e-09	-0.174876	-0.956939
105371492	chr4:105371492:A:T	9.43754e-08	1.91654	-2.95295e-10
105371646	chr4:105371646:C:T	9.82139e-08	1.95641	-2.95295e-10
105371968	chr4:105371968:A:G	4.20762e-09	0.00740983	-1.20125
105371969	chr4:105371969:T:A	4.16244e-09	-0.00293589	-1.2017
105372023	chr4:105372023:G:A	1.01022e-09	-1.36295	-1.25762
105372060	chr4:105372060:G:A	2.21912e-09	-1.83362	-2.95295e-10
105372277	chr4:105372277:C:T	1.14062e-07	2.106	-2.95295e-10
105372299	chr4:105372299:T:C	5.40901e-09	-1.98419e-10	-0.94267
105372320	chr4:105372320:G:A	4.09705e-09	-1.98419e-10	-1.22047
105372473	chr4:105372473:A:G	4.90819e-09	-1.98419e-10	-1.03983
105372697	chr4:105372697:T:C	5.92941e-09	0.0991825	-0.949994
105372698	chr4:105372698:G:A	6.68477e-09	0.174461	-0.905365
105373037	chr4:105373037:C:A	4.32021e-09	-0.223451	-0.943982
105373123	chr4:105373123:G:GC	6.18793e-08	2.04238	-0.547932
105373186	chr4:105373186:A:T	4.79142e-09	-0.117182	-0.946729
105373460	chr4:105373460:A:G	3.89063e-09	-1.98419e-10	-1.27216
105373571	chr4:105373571:A:C	1.8263e-08	-1.98419e-10	0.274142
105373691	chr4:105373691:C:A	4.5479e-09	-1.98419e-10	-1.11607
105374546	chr4:105374546:T:A	1.51794e-07	1.51972	0.872069
105374690	chr4:105374690:T:C	5.12643e-09	-0.0522517	-0.944075
105374938	chr4:105374938:C:T	4.39638e-09	-1.98419e-10	-1.14996
105375753	chr4:105375753:C:T	4.15385e-08	-1.98419e-10	1.09588
105376005	chr4:105376005:A:C	3.93371e-09	-1.98419e-10	-1.26115
105376032	chr4:105376032:A:G	6.75293e-09	-1.98419e-10	-0.72076
105376169	chr4:105376169:G:A	8.46067e-08	1.80728	-2.95295e-10
105376173	chr4:105376173:A:G	9.2906e-09	-1.98419e-10	-0.401733
105376219	chr4:105376219:C:T	1.12816e-09	-1.32783	-1.18231
105376339	chr4:105376339:C:T	5.1058e-06	5.9074	-2.95295e-10
105376356	chr4:105376356:G:A	5.69915e-06	6.01734	-2.95295e-10
105376473	chr4:105376473:T:C	8.71868e-08	1.83732	-2.95295e-10
105376507	chr4:105376507:G:A	5.20114e-09	-0.0896816	-0.892177
105376773	chr4:105376773:T:C	5.54666e-09	-1.98419e-10	-0.91754
105376955	chr4:105376955:C:A	6.30834e-09	-1.98419e-10	-0.788864
105377004	chr4:105377004:T:C	1.20168e-08	-1.98419e-10	-0.144426
105377237	chr4:105377237:A:G	7.56138e-10	-1.78088	-1.12939
105377407	chr4:105377407:A:G	3.89856e-09	-1.98419e-10	-1.27013
105377526	chr4:105377526:T:A	1.16645e-07	2.1284	-2.95295e-10
105377739	chr4:105377739:C:T	4.02563e-09	-0.522499	-0.715556
105378382	chr4:105378382:A:G	4.78253e-09	-0.154438	-0.911328
105378572	chr4:105378572:A:G	8.59436e-08	1.82296	-2.95295e-10
105379138	chr4:105379138:T:TA	5.27582e-09	0.192991	-1.16059
105379326	chr4:105379326:G:C	7.45537e-10	-1.65103	-1.27335
105379459	chr4:105379459:AGATAGAT:A	3.88301e-09	-1.98419e-10	-1.27413
105379513	chr4:105379513:G:A	7.58364e-10	-1.75556	-1.15177
105379699	chr4:105379699:T:C	6.04e-09	-1.98419e-10	-0.832332
105379804	chr4:105379804:T:C	3.93378e-09	-1.98419e-10	-1.26114
105379994	chr4:105379994:T:C	1.70861e-08	0.733378	-0.52585
105380118	chr4:105380118:T:C	6.36268e-09	-1.98419e-10	-0.780286
105380146	chr4:105380146:C:T	4.60912e-09	-1.98419e-10	-1.1027
105380203	chr4:105380203:CT:C	7.12898e-10	-1.69693	-1.27222
105380400	chr4:105380400:C:T	4.38541e-09	-1.98419e-10	-1.15245
105380420	chr4:105380420:C:G	4.81152e-09	-0.177849	-0.881875
105380569	chr4:105380569:G:A	6.34707e-09	-1.98419e-10	-0.782743
105380741	chr4:105380741:T:A	3.66737e-09	-0.635033	-0.696228
105380751	chr4:105380751:AAT:A	3.99884e-09	-1.98419e-10	-1.24473
105380796	chr4:105380796:T:C	4.05565e-09	-1.98419e-10	-1.23062
105380838	chr4:105380838:GT:G	4.41454e-09	-1.98419e-10	-1.14583
105380919	chr4:105380919:T:C	5.61104e-09	-0.905999	-2.95295e-10
105380988	chr4:105380988:C:T	2.30085e-09	-1.79746	-2.95295e-10
105381023	chr4:105381023:G:A	5.20303e-09	-0.114071	-0.867423
105381251	chr4:105381251:T:C	5.08954e-09	-0.108229	-0.895319
105381527	chr4:105381527:T:C	7.96316e-10	-1.74265	-1.11585
105381563	chr4:105381563:T:C	5.51126e-09	-0.0377336	-0.88621
105381642	chr4:105381642:G:C	1.14075e-08	-1.98419e-10	-0.196464
105381819	chr4:105381819:G:C	4.37908e-09	-1.98419e-10	-1.1539
105382276	chr4:105382276:T:C	3.72236e-09	-0.634595	-0.681784
105382389	chr4:105382389:G:A	4.86941e-09	-0.176468	-0.871295
105382725	chr4:105382725:G:A	1.05772e-09	-1.53434	-1.04027
105382854	chr4:105382854:C:T	4.98125e-09	-1.98419e-10	-1.02506
105383010	chr4:105383010:AAAAT:A	5.4847e-09	-1.98419e-10	-0.928774
105383377	chr4:105383377:T:G	7.45193e-10	-1.77412	-1.15073
105383497	chr4:105383497:C:T	4.17906e-09	-0.480939	-0.719711
105383526	chr4:105383526:T:C	1.02334e-09	-1.5684	-1.03926
105383620	chr4:105383620:C:T	5.04676e-09	-1.98419e-10	-1.01199
105383699	chr4:105383699:A:G	1.05668e-09	-1.38767	-1.18793
105383700	chr4:105383700:A:T	5.05525e-09	-0.155047	-0.855261
105384032	chr4:105384032:G:T	2.23149e-09	-1.82807	-2.95295e-10
105384123	chr4:105384123:G:C	3.90746e-09	-0.574785	-0.693065
105384133	chr4:105384133:A:G	6.28182e-09	-1.98419e-10	-0.793077
105384223	chr4:105384223:C:T	7.39428e-10	-1.65831	-1.2743
105384226	chr4:105384226:T:C	5.13103e-09	-0.0892698	-0.90616
105384606	chr4:105384606:A:T	1.09971e-09	-1.34527	-1.19042
105384845	chr4:105384845:C:T	7.51186e-08	1.68833	-2.95295e-10
105385334	chr4:105385334:GTCTTT:G	8.04583e-09	0.0843553	-0.629938
105385559	chr4:105385559:G:A	6.40524e-09	0.460364	-1.23398
105386128	chr4:105386128:A:G	1.15122e-09	-1.28099	-1.20892
105386148	chr4:105386148:T:C	9.5873e-08	1.93229	-2.95295e-10
105386384	chr4:105386384:A:G	4.65888e-09	-1.98419e-10	-1.09196
105386411	chr4:105386411:T:C	7.93481e-08	1.85693	-0.113823
105386550	chr4:105386550:G:A	4.64635e-09	-1.98419e-10	-1.09465
105386891	chr4:105386891:C:G	9.62624e-08	1.93634	-2.95295e-10
105387206	chr4:105387206:A:G	9.56684e-08	2.00197	-0.0718181
105387400	chr4:105387400:A:C	9.86875e-10	-1.38583	-1.25812
105387432	chr4:105387432:G:A	9.21487e-08	1.89267	-2.95295e-10
105387479	chr4:105387479:T:C	4.52256e-09	-1.98419e-10	-1.12166
105387561	chr4:105387561:A:G	7.12804e-10	-1.71136	-1.25793
105387850	chr4:105387850:TG:T	6.21891e-10	-1.83911	-1.26662
105388067	chr4:105388067:G:A	3.89063e-09	-1.98419e-10	-1.27216
105388438	chr4:105388438:A:T	8.23965e-10	-1.63148	-1.19288
105388508	chr4:105388508:C:T	2.53052e-09	-1.70231	-2.95295e-10
105388530	chr4:105388530:A:C	4.05653e-09	-1.98419e-10	-1.23041
105388833	chr4:105388833:AAAG:A	4.72328e-09	-1.98419e-10	-1.07823
105389009	chr4:105389009:A:C	1.0695e-09	-1.29657	-1.26697
105389063	chr4:105389063:T:A	4.40343e-09	0.0589663	-1.20732
105389363	chr4:105389363:T:G	1.05474e-09	-1.30971	-1.26773
105389381	chr4:105389381:G:A	5.27116e-09	-1.98419e-10	-0.968486
105389432	chr4:105389432:C:T	7.74703e-10	-1.69769	-1.18833
105389566	chr4:105389566:C:G	7.74407e-10	-1.73882	-1.14757
105389643	chr4:105389643:TAA:T	2.90008e-08	-1.98419e-10	0.736587
105389666	chr4:105389666:A:T	6.06707e-09	-1.98419e-10	-0.827861
105389758	chr4:105389758:T:C	7.58718e-10	-1.6626	-1.24426
105389817	chr4:105389817:A:T	6.00096e-09	-1.98419e-10	-0.838817
105390057	chr4:105390057:G:A	7.38902e-10	-1.66004	-1.27328
105390137	chr4:105390137:C:T	1.03714e-09	-1.33244	-1.26182
105390886	chr4:105390886:G:A	5.13206e-09	-1.98419e-10	-0.995228
105391036	chr4:105391036:G:A	7.65399e-10	-1.64459	-1.25351
105391302	chr4:105391302:A:G	7.73059e-10	-1.6235	-1.26464
105391681	chr4:105391681:T:C	7.5803e-10	-1.7468	-1.16096
105391712	chr4:105391712:C:T	7.64169e-10	-1.6581	-1.2416
105391781	chr4:105391781:C:T	7.68931e-10	-1.69466	-1.19883
105391892	chr4:105391892:G:A	2.97261e-09	-1.54129	-2.95295e-10
105391949	chr4:105391949:T:C	7.68017e-10	-1.65122	-1.24346
105392016	chr4:105392016:AAAAT:A	1.26276e-07	1.68753	0.520204
105392382	chr4:105392382:C:A	3.90996e-09	-1.98419e-10	-1.26721
105392615	chr4:105392615:G:A	3.88343e-09	-1.98419e-10	-1.27402
105392670	chr4:105392670:T:C	1.05309e-09	-1.30937	-1.26964
105392777	chr4:105392777:A:G	3.91787e-09	-1.98419e-10	-1.26519
105392860	chr4:105392860:G:A	7.49354e-10	-1.64657	-1.2727
105392897	chr4:105392897:C:G	4.12095e-09	-1.98419e-10	-1.21465
105392960	chr4:105392960:G:A	7.51329e-10	-1.6425	-1.27415
105393047	chr4:105393047:A:C	7.07853e-10	-1.70247	-1.27378
105393163	chr4:105393163:G:A	5.30847e-09	-1.98419e-10	-0.961432
105393215	chr4:105393215:C:T	5.89064e-09	-1.98419e-10	-0.857371
105393259	chr4:105393259:T:C	5.41105e-09	-1.98419e-10	-0.942293
105393398	chr4:105393398:C:T	3.98032e-09	-1.98419e-10	-1.24937
105393441	chr4:105393441:G:A	4.02846e-09	-1.98419e-10	-1.23735
105393597	chr4:105393597:C:T	7.28689e-10	-1.67359	-1.27365
105393751	chr4:105393751:G:A	6.07756e-09	-1.98419e-10	-0.826132
105393874	chr4:105393874:G:A	4.06005e-09	-1.98419e-10	-1.22954
105393924	chr4:105393924:A:G	7.27655e-10	-1.67447	-1.27419
105394323	chr4:105394323:G:A	3.96286e-09	-1.98419e-10	-1.25377
105394553	chr4:105394553:T:C	1.17145e-08	0.245551	-0.415457
105394572	chr4:105394572:G:A	3.48773e-09	-1.38148	-2.95295e-10
105394876	chr4:105394876:C:T	1.0867e-08	-1.98419e-10	-0.245008
105394945	chr4:105394945:C:A	7.00112e-10	-1.71297	-1.27428
105395091	chr4:105395091:A:G	3.93534e-09	-1.98419e-10	-1.26074
105395104	chr4:105395104:C:T	5.10114e-09	-1.98419e-10	-1.00127
105395175	chr4:105395175:AT:A	7.4505e-10	-1.69313	-1.23191
105395270	chr4:105395270:C:T	8.70693e-10	-1.53885	-1.23035
105395290	chr4:105395290:G:GT	6.86439e-10	-1.73315	-1.27382
105395299	chr4:105395299:T:TA	7.00267e-10	-1.71273	-1.2743
105395353	chr4:105395353:A:AT	7.03121e-10	-1.70901	-1.27396
105395425	chr4:105395425:TTG:T	7.094e-10	-1.69996	-1.27411
105395448	chr4:105395448:C:T	7.45864e-10	-1.70322	-1.22073
105395538	chr4:105395538:G:A	9.3022e-10	-1.437	-1.26607
105395542	chr4:105395542:A:T	9.63208e-08	1.93695	-2.95295e-10
105395754	chr4:105395754:G:A	7.52351e-10	-1.68691	-1.22838
105395795	chr4:105395795:G:C	4.2076e-09	-1.98419e-10	-1.19384
105395899	chr4:105395899:G:A	1.26821e-08	0.284168	-0.374709
105395912	chr4:105395912:T:G	7.89645e-10	-1.70982	-1.15708
105395914	chr4:105395914:T:C	7.18825e-10	-1.68658	-1.27429
105395959	chr4:105395959:C:T	7.18595e-10	-1.68831	-1.27288
105396213	chr4:105396213:T:TATAAA	6.97894e-10	-1.71613	-1.2743
105396228	chr4:105396228:A:G	3.94321e-09	-1.98419e-10	-1.25874
105396272	chr4:105396272:C:G	6.91364e-10	-1.72555	-1.27428
105396341	chr4:105396341:CCAAA:C	7.03074e-10	-1.70876	-1.27427
105396354	chr4:105396354:TA:T	2.19651e-09	-1.84387	-2.95295e-10
105396653	chr4:105396653:G:C	4.3076e-09	-1.98419e-10	-1.17035
105396654	chr4:105396654:C:T	7.23596e-10	-1.7203	-1.23396
105396727	chr4:105396727:G:T	6.88162e-10	-1.73041	-1.27406
105397238	chr4:105397238:A:G	3.92497e-09	-1.98419e-10	-1.26338
105397299	chr4:105397299:G:A	6.91032e-10	-1.76417	-1.23614
105397354	chr4:105397354:G:A	3.92617e-09	-1.98419e-10	-1.26307
105397469	chr4:105397469:G:A	7.7292e-10	-1.71211	-1.1762
105397563	chr4:105397563:G:A	4.13904e-09	-1.98419e-10	-1.21027
105397611	chr4:105397611:T:C	7.06251e-10	-1.70447	-1.27405
105397651	chr4:105397651:G:A	4.51837e-09	-1.98419e-10	-1.12259
105397777	chr4:105397777:C:G	4.46614e-09	-1.98419e-10	-1.13421
105398063	chr4:105398063:A:C	4.50191e-09	-1.98419e-10	-1.12623
105398117	chr4:105398117:G:A	3.93638e-09	-1.98419e-10	-1.26047
105398178	chr4:105398178:C:G	6.9859e-10	-1.71572	-1.2737
105398327	chr4:105398327:C:CA	8.64795e-09	-1.98419e-10	-0.473414
105398336	chr4:105398336:ACT:A	6.96793e-10	-1.71771	-1.27429
105398527	chr4:105398527:T:C	6.99818e-10	-1.71341	-1.27426
105398539	chr4:105398539:C:T	7.91448e-06	6.34571	-2.95295e-10
105398685	chr4:105398685:A:G	1.3148e-08	0.244574	-0.29904
105398961	chr4:105398961:A:C	2.29385e-09	-1.80051	-2.95295e-10
105399289	chr4:105399289:G:A	6.91443e-10	-1.72561	-1.2741
105399432	chr4:105399432:G:A	7.61641e-10	-1.73612	-1.1669
105399621	chr4:105399621:G:C	1.11323e-09	-1.81261	-0.710859
105399975	chr4:105399975:G:T	4.13893e-09	-1.98419e-10	-1.2103
105400073	chr4:105400073:T:C	9.2323e-10	-1.44044	-1.27017
105400266	chr4:105400266:C:T	8.54503e-10	-1.51384	-1.27413
105400732	chr4:105400732:G:A	7.39118e-10	-1.65908	-1.27395
105400776	chr4:105400776:G:A	2.7573e-09	-1.61648	-2.95295e-10
105400871	chr4:105400871:A:C	5.81011e-09	-1.98419e-10	-0.871136
105400898	chr4:105400898:G:C	4.3962e-09	-1.98419e-10	-1.15
105401003	chr4:105401003:G:A	5.17073e-09	-1.98419e-10	-0.987723
105401031	chr4:105401031:C:T	6.87206e-10	-1.73273	-1.27313
105401121	chr4:105401121:G:A	4.80862e-09	-1.98419e-10	-1.06033
105401139	chr4:105401139:A:G	8.1828e-10	-1.55827	-1.27302
105401190	chr4:105401190:C:T	8.64867e-10	-1.50303	-1.27288
105401264	chr4:105401264:G:C	7.04449e-10	-1.70681	-1.27427
105401607	chr4:105401607:G:A	9.80627e-09	-1.98419e-10	-0.347714
105401901	chr4:105401901:A:G	2.24769e-08	0.819263	-0.337509
105402198	chr4:105402198:G:A	3.94384e-09	-1.98419e-10	-1.25858
105402230	chr4:105402230:G:A	4.29077e-09	-1.98419e-10	-1.17427
105402403	chr4:105402403:T:C	6.00951e-09	-1.98419e-10	-0.837392
105402411	chr4:105402411:C:G	4.00967e-09	-1.98419e-10	-1.24203
105402435	chr4:105402435:G:A	3.88265e-09	-1.98419e-10	-1.27422
105402539	chr4:105402539:C:T	5.95754e-09	-1.98419e-10	-0.846078
105402783	chr4:105402783:A:G	9.13531e-09	-1.98419e-10	-0.418589
105402972	chr4:105402972:C:A	5.07697e-09	-1.98419e-10	-1.00602
105402976	chr4:105402976:ATTCT:A	5.16373e-09	-1.98419e-10	-0.989077
105403198	chr4:105403198:TG:T	1.81144e-09	-0.765222	-1.27139
105403199	chr4:105403199:G:T	2.7093e-09	-1.63404	-2.95295e-10
105403322	chr4:105403322:A:G	7.12155e-10	-1.69845	-1.27175
105403533	chr4:105403533:A:C	4.66248e-09	-1.09119	-2.95295e-10
105403821	chr4:105403821:A:G	5.82678e-09	-1.98419e-10	-0.868272
105403868	chr4:105403868:T:C	3.05105e-09	-1.51525	-2.95295e-10
105403949	chr4:105403949:T:G	7.06878e-10	-1.8038	-1.17383
105404188	chr4:105404188:AC:A	7.26731e-10	-1.67563	-1.2743
105404320	chr4:105404320:C:T	4.55978e-09	-1.98419e-10	-1.11346
105404423	chr4:105404423:A:G	3.8975e-09	-1.98419e-10	-1.2704
105404641	chr4:105404641:A:T	7.04886e-10	-1.70624	-1.27421
105404697	chr4:105404697:T:A	7.01038e-10	-1.81242	-1.17351
105404743	chr4:105404743:C:T	7.15344e-10	-1.79612	-1.16961
105404808	chr4:105404808:A:G	7.53787e-10	-1.64379	-1.2696
105405345	chr4:105405345:T:C	4.50296e-09	-1.98419e-10	-1.126
105405412	chr4:105405412:C:T	1.72922e-09	-0.813304	-1.26976
105405425	chr4:105405425:A:G	1.09941e-09	-1.66994	-0.866027
105405489	chr4:105405489:C:A	1.6801e-09	-0.842948	-1.26894
105405790	chr4:105405790:A:G	3.89725e-09	-1.98419e-10	-1.27046
105405913	chr4:105405913:T:C	6.02618e-09	-1.98419e-10	-0.834623
105405955	chr4:105405955:CAA:C	4.92614e-09	-1.98419e-10	-1.03618
105405959	chr4:105405959:A:G	3.94415e-09	-1.98419e-10	-1.2585
105406383	chr4:105406383:G:A	4.78195e-09	-1.98419e-10	-1.06589
105406455	chr4:105406455:G:C	7.32939e-10	-1.7593	-1.18213
105406622	chr4:105406622:G:A	7.15723e-10	-1.69295	-1.27225
105407043	chr4:105407043:A:G	7.51055e-10	-1.64894	-1.26808
105407360	chr4:105407360:G:A	5.69645e-09	-1.98419e-10	-0.890892
105407534	chr4:105407534:AT:A	7.43559e-10	-1.65816	-1.26889
105407939	chr4:105407939:T:C	4.47645e-09	-1.98419e-10	-1.13191
105408292	chr4:105408292:G:A	7.23355e-10	-1.77111	-1.18348
105408456	chr4:105408456:G:C	8.67264e-10	-1.50366	-1.26949
105408568	chr4:105408568:T:C	4.09156e-09	-1.98419e-10	-1.22181
105408592	chr4:105408592:T:A	5.4704e-09	-1.98419e-10	-0.931385
105409124	chr4:105409124:A:G	1.09623e-09	-1.26459	-1.27427
105409315	chr4:105409315:A:T	4.50002e-09	-1.98419e-10	-1.12665
105409331	chr4:105409331:G:A	1.1155e-09	-1.24713	-1.2743
105409399	chr4:105409399:G:A	3.96318e-09	-1.98419e-10	-1.25369
105409403	chr4:105409403:A:G	1.07639e-09	-1.28282	-1.2743
105409793	chr4:105409793:G:C	7.35241e-08	1.66688	-2.95295e-10
105409843	chr4:105409843:C:G	8.64008e-09	-1.98419e-10	-0.474324
105409944	chr4:105409944:C:A	4.08862e-09	-1.98419e-10	-1.22253
105410103	chr4:105410103:C:T	9.09653e-10	-1.45375	-1.27168
105410116	chr4:105410116:C:T	9.28601e-08	1.90036	-2.95295e-10
105410223	chr4:105410223:C:T	7.41717e-10	-1.75723	-1.17229
105410378	chr4:105410378:G:T	3.96388e-09	-1.98419e-10	-1.25351
105410635	chr4:105410635:A:G	7.34442e-10	-1.75154	-1.18784
105410735	chr4:105410735:C:T	6.05558e-09	-1.98419e-10	-0.829755
105410955	chr4:105410955:A:G	4.15458e-09	-1.98419e-10	-1.20653
105411042	chr4:105411042:A:G	8.02341e-10	-1.5771	-1.27386
105412140	chr4:105412140:T:C	3.9925e-09	-1.98419e-10	-1.24632
105412403	chr4:105412403:T:C	7.42371e-10	-1.73463	-1.19401
105412556	chr4:105412556:A:G	3.31314e-09	-1.43284	-2.95295e-10
105412926	chr4:105412926:G:A	7.20033e-10	-1.80206	-1.15714
105413164	chr4:105413164:T:A	4.13174e-09	-1.98419e-10	-1.21204
105413167	chr4:105413167:A:G	2.07104e-08	0.3999	-2.95295e-10
105413406	chr4:105413406:C:T	6.9087e-10	-1.72638	-1.27415
105413581	chr4:105413581:T:C	4.09578e-09	-1.98419e-10	-1.22078
105414068	chr4:105414068:C:G	5.65786e-09	-1.98419e-10	-0.897691
105414091	chr4:105414091:G:GA	3.88592e-09	-1.98419e-10	-1.27338
105414333	chr4:105414333:G:T	9.0518e-10	-1.65808	-1.07227
105414337	chr4:105414337:A:G	4.52395e-09	-1.98419e-10	-1.12135
105414346	chr4:105414346:G:C	5.41514e-09	-1.98419e-10	-0.941537
105414794	chr4:105414794:G:A	8.46561e-10	-1.55745	-1.23986
105414855	chr4:105414855:G:A	7.08249e-09	-0.67311	-2.95295e-10
105415095	chr4:105415095:G:A	5.42335e-09	-1.98419e-10	-0.940022
105415698	chr4:105415698:C:T	1.17502e-09	-1.34582	-1.12362
105416122	chr4:105416122:T:C	7.70123e-10	-1.83922	-1.05272
105416540	chr4:105416540:A:C	3.90964e-09	-1.98419e-10	-1.26729
105416788	chr4:105416788:C:A	4.04095e-09	-1.98419e-10	-1.23426
105417276	chr4:105417276:A:G	5.92169e-09	-1.98419e-10	-0.852114
105417277	chr4:105417277:C:T	6.63321e-06	6.16911	-2.95295e-10
105417333	chr4:105417333:A:C	2.81509e-09	-1.59574	-2.95295e-10
105417585	chr4:105417585:G:A	1.15185e-09	-1.21539	-1.27397
105417634	chr4:105417634:T:A	4.14256e-09	-1.98419e-10	-1.20942
105417875	chr4:105417875:G:T	5.92813e-09	-1.98419e-10	-0.851027
105417980	chr4:105417980:T:G	1.26495e-08	0.27106	-0.364181
105417987	chr4:105417987:G:A	3.88371e-09	-1.98419e-10	-1.27394
105418581	chr4:105418581:C:T	7.16184e-10	-1.69041	-1.27414
105418609	chr4:105418609:T:C	7.1588e-10	-1.69079	-1.27418
105418969	chr4:105418969:C:G	1.36309e-09	-1.81528	-0.5057
105419196	chr4:105419196:A:G	9.22567e-10	-1.43902	-1.27231
105419261	chr4:105419261:C:T	7.31196e-10	-1.74645	-1.19736
105419366	chr4:105419366:T:C	4.32143e-09	-1.98419e-10	-1.16715
105419377	chr4:105419377:A:T	7.20755e-08	1.64698	-2.95295e-10
105419594	chr4:105419594:T:C	3.99225e-09	-1.98419e-10	-1.24638
105419757	chr4:105419757:AAT:A	3.79557e-08	-1.98419e-10	1.00568
105419758	chr4:105419758:AT:A	4.0398e-09	-1.98419e-10	-1.23454
105419874	chr4:105419874:A:G	4.34526e-09	-1.98419e-10	-1.16165
105420106	chr4:105420106:G:A	5.98661e-09	-1.98419e-10	-0.841211
105420373	chr4:105420373:T:C	8.48056e-10	-1.53167	-1.26387
105420471	chr4:105420471:A:G	3.78115e-09	-0.108516	-1.19219
105420658	chr4:105420658:TCAATTTATACACAG:T	1.39211e-08	0.235336	-0.232667
105420886	chr4:105420886:A:T	9.29424e-08	1.90124	-2.95295e-10
105421079	chr4:105421079:G:A	8.56892e-09	-1.98419e-10	-0.482594
105421744	chr4:105421744:C:A	5.13097e-09	-1.98419e-10	-0.995442
105421864	chr4:105421864:G:A	3.90943e-09	-1.98419e-10	-1.26734
105421962	chr4:105421962:A:G	9.36703e-10	-1.42214	-1.27398
105422036	chr4:105422036:GC:G	1.85455e-08	0.199079	0.0904129
105422272	chr4:105422272:T:C	3.88343e-09	-1.98419e-10	-1.27402
105422441	chr4:105422441:C:T	7.44233e-10	-1.6531	-1.27303
105422489	chr4:105422489:T:TA	7.72158e-10	-1.82391	-1.06539
105422491	chr4:105422491:C:T	4.13929e-09	-1.98419e-10	-1.21021
105422768	chr4:105422768:G:A	5.48049e-09	-1.98419e-10	-0.929542
105423063	chr4:105423063:G:A	2.01157e-09	-1.83172	-0.100096
105423079	chr4:105423079:A:G	4.35355e-09	-1.98419e-10	-1.15975
105423416	chr4:105423416:G:A	6.99825e-10	-1.715	-1.27266
105423504	chr4:105423504:T:C	7.05016e-08	1.6249	-2.95295e-10
105423655	chr4:105423655:T:C	4.11193e-09	-1.98419e-10	-1.21684
105423968	chr4:105423968:A:G	1.17231e-09	-1.19992	-1.27184
105424481	chr4:105424481:G:A	9.06727e-08	1.87652	-2.95295e-10
105424486	chr4:105424486:TTTAGAG:T	5.94053e-09	-1.98419e-10	-0.848938
105424683	chr4:105424683:C:T	1.06386e-09	-1.3277	-1.24114
105424753	chr4:105424753:T:C	6.20117e-09	-1.98419e-10	-0.805998
105425339	chr4:105425339:G:A	5.37997e-09	-1.98419e-10	-0.948053
105425377	chr4:105425377:A:T	5.14119e-09	-1.98419e-10	-0.993451
105425415	chr4:105425415:T:C	3.91575e-09	-1.98419e-10	-1.26573
105425765	chr4:105425765:CA:C	5.60994e-09	-1.98419e-10	-0.906197
105425999	chr4:105425999:G:A	8.06263e-10	-1.57242	-1.27366
105426006	chr4:105426006:A:G	5.0681e-09	-1.98419e-10	-1.00777
105426156	chr4:105426156:T:C	5.93882e-09	-1.98419e-10	-0.849225
105426184	chr4:105426184:A:G	4.04737e-09	-1.98419e-10	-1.23267
105426243	chr4:105426243:C:T	5.94053e-09	-1.98419e-10	-0.848938
105426244	chr4:105426244:G:A	7.9255e-10	-1.75882	-1.10441
105426268	chr4:105426268:T:C	8.89005e-10	-1.49547	-1.25292
105426321	chr4:105426321:T:C	3.93545e-09	-1.98419e-10	-1.26071
105426586	chr4:105426586:C:T	7.85519e-08	1.73302	-2.95295e-10
105426628	chr4:105426628:G:A	4.04532e-09	-1.98419e-10	-1.23317
105426716	chr4:105426716:G:A	7.29115e-10	-1.67312	-1.27354
105426847	chr4:105426847:A:G	4.96923e-09	-1.98419e-10	-1.02747
105426952	chr4:105426952:G:A	9.13361e-08	1.88381	-2.95295e-10
105427690	chr4:105427690:A:G	9.06466e-10	-1.45465	-1.27429
105427698	chr4:105427698:G:A	6.18834e-08	1.49452	-2.95295e-10
105427704	chr4:105427704:A:G	3.93556e-09	-1.98419e-10	-1.26068
105427967	chr4:105427967:C:T	3.90964e-09	-1.98419e-10	-1.26729
105428236	chr4:105428236:T:C	8.34248e-08	1.79321	-2.95295e-10
105428728	chr4:105428728:T:C	1.36716e-07	1.71803	0.569136
105428872	chr4:105428872:A:T	8.36952e-08	1.79645	-2.95295e-10
105429344	chr4:105429344:C:T	1.05273e-09	-1.34481	-1.23453
105429811	chr4:105429811:C:T	2.49473e-08	0.903471	-0.317441
105430218	chr4:105430218:C:T	1.04202e-09	-1.35438	-1.23519
105430404	chr4:105430404:T:C	3.94233e-09	-1.98419e-10	-1.25897
105430414	chr4:105430414:G:A	1.59558e-09	-1.83355	-0.329955
105430452	chr4:105430452:A:G	4.39035e-09	-1.98419e-10	-1.15133
105430494	chr4:105430494:A:G	8.43943e-10	-1.71792	-1.08248
105430948	chr4:105430948:G:A	1.00188e-09	-1.37556	-1.2533
105431155	chr4:105431155:T:C	5.5382e-09	-1.98419e-10	-0.919067
105431201	chr4:105431201:T:C	7.50687e-10	-1.72547	-1.19204
105431237	chr4:105431237:A:G	4.01911e-09	-1.98419e-10	-1.23967
105431293	chr4:105431293:A:G	3.93556e-09	-1.98419e-10	-1.26068
105431365	chr4:105431365:C:T	3.88245e-09	-1.98419e-10	-1.27427
105431781	chr4:105431781:A:G	9.52357e-09	-1.98419e-10	-0.376967
105432276	chr4:105432276:A:T	2.64645e-09	-0.39232	-1.2652
105432627	chr4:105432627:A:G	9.63206e-10	-1.39942	-1.26881
105433539	chr4:105433539:T:A	4.61377e-08	1.06734	0.133554
105433614	chr4:105433614:G:T	5.54978e-09	-1.98419e-10	-0.916978
105433629	chr4:105433629:G:A	1.69301e-08	0.232089	-0.0337346
105434167	chr4:105434167:G:A	5.74856e-09	-1.98419e-10	-0.881787
105434789	chr4:105434789:C:T	3.88365e-09	-1.98419e-10	-1.27396
105434987	chr4:105434987:A:G	6.17507e-09	-1.98419e-10	-0.810215
105435015	chr4:105435015:T:C	4.78273e-09	-1.98419e-10	-1.06572
105435238	chr4:105435238:T:C	8.55843e-10	-1.71721	-1.0692
105435308	chr4:105435308:T:A	7.49654e-10	-1.65138	-1.2675
105435437	chr4:105435437:C:T	2.05591e-08	0.411496	-0.0189261
105435472	chr4:105435472:C:T	1.1866e-09	-1.39791	-1.06173
105435530	chr4:105435530:A:C	9.90766e-10	-1.36878	-1.27123
105435604	chr4:105435604:C:A	2.58402e-09	-0.48717	-1.19422
105435655	chr4:105435655:T:C	5.24565e-09	-1.98419e-10	-0.973336
105435768	chr4:105435768:A:G	3.89241e-09	-1.98419e-10	-1.27171
105435780	chr4:105435780:C:T	1.64793e-08	-1.98419e-10	0.171367
105436040	chr4:105436040:T:C	4.41152e-09	-1.98419e-10	-1.14652
105436242	chr4:105436242:A:C	3.94218e-09	-1.98419e-10	-1.259
105436281	chr4:105436281:T:C	4.10034e-09	-1.98419e-10	-1.21967
105436362	chr4:105436362:A:G	3.89269e-09	-1.98419e-10	-1.27163
105436381	chr4:105436381:C:T	3.91018e-09	-1.98419e-10	-1.26715
105436389	chr4:105436389:G:A	4.00557e-09	-1.98419e-10	-1.24305
105436523	chr4:105436523:CA:C	1.86055e-08	0.308583	-0.015863
105436578	chr4:105436578:G:A	2.39351e-09	-1.75797	-2.95295e-10
105436648	chr4:105436648:C:T	8.59613e-10	-1.61055	-1.17146
105436862	chr4:105436862:A:C	4.01668e-09	-1.98419e-10	-1.24028
105436871	chr4:105436871:T:C	1.01368e-09	-1.3436	-1.27355
105437123	chr4:105437123:C:T	4.89362e-09	-0.273398	-0.769406
105437238	chr4:105437238:A:G	6.16987e-09	-1.98419e-10	-0.811058
105437261	chr4:105437261:A:AG	1.03586e-09	-1.52804	-1.06747
105437337	chr4:105437337:C:T	7.48993e-10	-1.65237	-1.26739
105437358	chr4:105437358:G:A	3.91062e-09	-1.98419e-10	-1.26704
105437532	chr4:105437532:C:T	3.90991e-09	-1.98419e-10	-1.26722
105438001	chr4:105438001:C:T	2.23542e-09	-1.82631	-2.95295e-10
105438071	chr4:105438071:A:T	3.99643e-09	-1.98419e-10	-1.24534
105438235	chr4:105438235:C:T	3.88894e-09	-1.98419e-10	-1.2726
105438236	chr4:105438236:A:G	1.0542e-09	-1.30813	-1.26982
105438285	chr4:105438285:G:A	4.04776e-09	-1.98419e-10	-1.23257
105438388	chr4:105438388:T:C	9.68976e-09	-1.98419e-10	-0.359666
105438470	chr4:105438470:T:C	1.03218e-09	-1.32564	-1.27342
105438557	chr4:105438557:C:T	3.91307e-09	-1.98419e-10	-1.26641
105438828	chr4:105438828:G:A	7.19211e-10	-1.69387	-1.26647
105439002	chr4:105439002:C:T	4.16058e-09	-1.98419e-10	-1.20508
105439629	chr4:105439629:G:GTAATAA	5.8633e-09	-1.98419e-10	-0.862024
105439788	chr4:105439788:A:C	7.26177e-10	-1.68504	-1.26566
105439984	chr4:105439984:T:C	4.64308e-09	-1.98419e-10	-1.09536
105440077	chr4:105440077:A:G	6.22776e-09	-1.98419e-10	-0.801719
105440553	chr4:105440553:G:A	5.79706e-09	-1.98419e-10	-0.873385
105440583	chr4:105440583:T:C	5.82158e-09	-1.98419e-10	-0.869164
105440777	chr4:105440777:T:C	3.94898e-09	-1.98419e-10	-1.25728
105440854	chr4:105440854:A:G	8.67895e-10	-1.51498	-1.25744
105441164	chr4:105441164:C:T	8.50421e-10	-1.58609	-1.20667
105441377	chr4:105441377:T:TA	5.58316e-09	-0.910982	-2.95295e-10
105441745	chr4:105441745:T:C	6.14784e-09	-1.98419e-10	-0.814635
105441788	chr4:105441788:C:T	3.88303e-09	-1.98419e-10	-1.27412
105442138	chr4:105442138:G:A	2.22355e-08	-1.98419e-10	0.470954
105442342	chr4:105442342:T:A	5.83655e-09	-1.98419e-10	-0.866597
105442462	chr4:105442462:A:T	7.65549e-10	-1.7108	-1.1871
105442961	chr4:105442961:T:A	6.92913e-10	-1.74362	-1.25397
105442972	chr4:105442972:A:G	6.869e-10	-1.75012	-1.25618
105443474	chr4:105443474:G:A	5.6384e-09	-1.98419e-10	-0.901135
105444004	chr4:105444004:C:A	4.92569e-09	-1.98419e-10	-1.03627
105444163	chr4:105444163:C:T	9.19331e-06	6.4955	-2.95295e-10
105444183	chr4:105444183:G:A	5.9148e-09	-1.98419e-10	-0.853278
105444432	chr4:105444432:A:G	1.72066e-08	0.559077	-0.344519
105444524	chr4:105444524:T:C	5.23897e-09	-1.98419e-10	-0.974611
105444588	chr4:105444588:C:T	1.44159e-09	-1.80268	-0.462312
105444656	chr4:105444656:C:T	1.13123e-08	-1.98419e-10	-0.204844
105444819	chr4:105444819:C:T	9.97741e-09	-1.98419e-10	-0.330412
105445052	chr4:105445052:T:C	7.46558e-10	-1.67146	-1.25155
105445178	chr4:105445178:T:C	3.9135e-09	-1.98419e-10	-1.2663
105445263	chr4:105445263:C:T	1.88727e-08	0.655817	-0.348835
105445412	chr4:105445412:C:T	1.14837e-08	-1.98419e-10	-0.189808
105445495	chr4:105445495:A:T	6.29631e-09	-1.98419e-10	-0.790772
105445530	chr4:105445530:C:T	1.79894e-08	0.613702	-0.354657
105445894	chr4:105445894:A:T	3.91443e-09	-1.98419e-10	-1.26607
105445922	chr4:105445922:A:AATAAT	4.25066e-08	1.52779	-0.408868
105446027	chr4:105446027:A:G	4.34988e-09	-1.98419e-10	-1.16059
105446204	chr4:105446204:T:G	6.17944e-09	-1.98419e-10	-0.809509
105446378	chr4:105446378:G:C	8.70264e-08	1.83548	-2.95295e-10
105446539	chr4:105446539:T:C	6.19408e-09	-1.98419e-10	-0.807142
105446640	chr4:105446640:G:T	6.27834e-09	-1.98419e-10	-0.793631
105446865	chr4:105446865:A:G	1.99713e-08	-1.98419e-10	0.363562
105447136	chr4:105447136:C:A	4.27453e-09	-1.98419e-10	-1.17806
105447151	chr4:105447151:A:G	2.0204e-09	-0.657967	-1.26947
105447362	chr4:105447362:G:T	6.33153e-09	-1.98419e-10	-0.785194
105447468	chr4:105447468:C:T	5.85814e-09	-1.98419e-10	-0.862903
105447528	chr4:105447528:G:A	9.85012e-09	-1.98419e-10	-0.343252
105447973	chr4:105447973:T:C	1.67844e-09	-1.80989	-0.302986
105447993	chr4:105447993:G:A	6.14301e-09	-1.98419e-10	-0.815421
105448128	chr4:105448128:T:C	1.95435e-08	0.657827	-0.31592
105448293	chr4:105448293:C:T	3.99989e-09	-1.98419e-10	-1.24447
105448552	chr4:105448552:T:C	3.89248e-09	-1.98419e-10	-1.27169
105448578	chr4:105448578:A:T	5.93422e-09	-1.98419e-10	-0.850001
105449659	chr4:105449659:A:T	6.42705e-09	0.424336	-1.19456
105449717	chr4:105449717:A:G	6.2319e-09	-1.98419e-10	-0.801055
105450204	chr4:105450204:A:G	1.7619e-08	0.421816	-0.183573
105450399	chr4:105450399:C:T	1.41723e-08	0.0916014	-0.0710484
105450436	chr4:105450436:G:C	5.12326e-09	-1.98419e-10	-0.996945
105450495	chr4:105450495:G:GC	7.6471e-08	1.70618	-2.95295e-10
105450525	chr4:105450525:C:T	6.52903e-09	-1.98419e-10	-0.754478
105450799	chr4:105450799:G:A	4.96388e-09	-1.98419e-10	-1.02855
105450850	chr4:105450850:G:A	3.70314e-08	1.8067	-0.825672
105451305	chr4:105451305:G:C	1.62902e-08	0.382559	-0.222731
105451431	chr4:105451431:G:A	6.45705e-09	0.387701	-1.15326
105451679	chr4:105451679:C:G	6.13698e-09	-1.98419e-10	-0.816403
105451683	chr4:105451683:T:A	6.87681e-10	-1.83399	-1.17117
105451703	chr4:105451703:A:G	1.55528e-08	0.365835	-0.252329
105451850	chr4:105451850:C:T	3.8889e-09	-1.98419e-10	-1.27261
105452052	chr4:105452052:T:A	6.21349e-09	-1.98419e-10	-0.804014
105452165	chr4:105452165:A:C	5.38196e-09	-1.98419e-10	-0.947683
105452192	chr4:105452192:A:G	6.11357e-09	-1.98419e-10	-0.820226
105452404	chr4:105452404:C:T	6.00933e-09	-1.98419e-10	-0.837423
105452746	chr4:105452746:A:T	4.45255e-08	1.97969	-0.814366
105452757	chr4:105452757:G:C	8.56068e-08	1.81903	-2.95295e-10
105452909	chr4:105452909:CATTTAGAATATATAT:C	5.14522e-09	0.208317	-1.20099
105452952	chr4:105452952:G:A	1.77291e-08	0.422655	-0.178186
105453134	chr4:105453134:T:C	4.21122e-08	1.1096	-2.95295e-10
105453159	chr4:105453159:A:G	1.49847e-08	0.337349	-0.261058
105453420	chr4:105453420:A:AC	6.24733e-09	-1.98419e-10	-0.798581
105453795	chr4:105453795:G:A	4.50865e-09	-1.98419e-10	-1.12474
105454089	chr4:105454089:A:G	4.26938e-09	-1.98419e-10	-1.17927
105454416	chr4:105454416:T:C	2.0292e-08	0.415518	-0.0360292
105454425	chr4:105454425:G:C	3.88761e-09	-1.98419e-10	-1.27294
105454735	chr4:105454735:G:A	5.9926e-09	0.353046	-1.19326
105454738	chr4:105454738:T:C	6.60283e-09	-1.98419e-10	-0.743238
105454914	chr4:105454914:C:T	3.8889e-09	-1.98419e-10	-1.27261
105454958	chr4:105454958:G:A	3.8889e-09	-1.98419e-10	-1.27261
105455224	chr4:105455224:A:G	2.07423e-08	0.547156	-0.145718
105455231	chr4:105455231:AG:A	4.09408e-09	-1.98419e-10	-1.22119
105455560	chr4:105455560:A:G	2.06585e-08	0.516813	-0.119421
105455811	chr4:105455811:C:T	6.21678e-09	-1.98419e-10	-0.803483
105456074	chr4:105456074:G:C	2.71113e-09	-1.78618	0.152807
105456376	chr4:105456376:G:A	2.21198e-09	-1.83685	-2.95295e-10
105456497	chr4:105456497:T:C	2.23997e-09	-1.82428	-2.95295e-10
105456828	chr4:105456828:T:A	4.4779e-09	-1.98419e-10	-1.13158
105456870	chr4:105456870:C:T	5.80412e-09	-1.98419e-10	-0.872169
105457127	chr4:105457127:T:C	7.59841e-10	-1.63115	-1.27424
105457129	chr4:105457129:A:C	3.88966e-09	-1.98419e-10	-1.27241
105457185	chr4:105457185:C:T	3.89383e-09	-1.98419e-10	-1.27134
105457362	chr4:105457362:A:T	2.24133e-08	-1.98419e-10	0.47892
105457466	chr4:105457466:T:A	3.89548e-09	-1.98419e-10	-1.27092
105458008	chr4:105458008:C:A	6.48296e-09	-1.98419e-10	-0.761558
105458061	chr4:105458061:C:T	2.47878e-08	0.602346	-0.0227313
105458095	chr4:105458095:A:G	3.8889e-09	-1.98419e-10	-1.27261
105458143	chr4:105458143:TAAAA:T	6.10976e-09	-0.460117	-0.360732
105458287	chr4:105458287:G:C	3.9409e-09	-1.98419e-10	-1.25933
105458455	chr4:105458455:C:T	6.42393e-09	-1.98419e-10	-0.770706
105458683	chr4:105458683:G:A	6.04954e-09	-1.98419e-10	-0.830754
105458763	chr4:105458763:G:A	4.03544e-08	1.88034	-0.813373
105458934	chr4:105458934:C:T	3.98147e-09	-1.98419e-10	-1.24909
105459181	chr4:105459181:A:G	6.97036e-09	-1.98419e-10	-0.689069
105459203	chr4:105459203:C:T	1.79994e-08	-1.98419e-10	0.259603
105459407	chr4:105459407:T:C	6.91711e-09	-1.98419e-10	-0.696739
105459446	chr4:105459446:A:G	6.73731e-09	-1.98419e-10	-0.723075
105459487	chr4:105459487:C:T	1.91613e-08	0.840937	-0.51878
105460045	chr4:105460045:T:A	6.12977e-09	-1.98419e-10	-0.817579
105460046	chr4:105460046:A:G	6.17164e-09	-1.98419e-10	-0.810772
105460379	chr4:105460379:GTAAA:G	1.09009e-08	-0.0316974	-0.210194
105460521	chr4:105460521:A:G	6.22192e-08	1.49993	-2.95295e-10
105460588	chr4:105460588:C:CA	1.85972e-09	-1.77142	-0.23889
105460666	chr4:105460666:G:T	6.39431e-09	-1.98419e-10	-0.775327
105460692	chr4:105460692:G:T	4.05146e-09	-1.98419e-10	-1.23166
105460733	chr4:105460733:G:A	4.55612e-09	-1.98419e-10	-1.11426
105460838	chr4:105460838:C:T	1.49524e-08	0.0741348	-2.95295e-10
105461026	chr4:105461026:C:T	4.21502e-09	-1.98419e-10	-1.19208
105461111	chr4:105461111:T:C	6.22358e-10	-1.84313	-1.26184
105461180	chr4:105461180:C:T	5.97545e-09	0.388108	-1.23118
105461235	chr4:105461235:C:T	4.15627e-09	-1.98419e-10	-1.20612
105462371	chr4:105462371:A:T	4.24572e-09	-1.98419e-10	-1.18482
105462638	chr4:105462638:T:C	3.8889e-09	-1.98419e-10	-1.27261
105462746	chr4:105462746:G:T	3.88935e-09	-1.98419e-10	-1.27249
105463012	chr4:105463012:G:C	5.47999e-09	-1.98419e-10	-0.929633
105463382	chr4:105463382:A:G	4.01186e-09	-1.98419e-10	-1.24148
105463426	chr4:105463426:G:A	3.92299e-09	-1.98419e-10	-1.26388
105463777	chr4:105463777:A:C	3.34735e-08	1.0347	-0.154681
105464727	chr4:105464727:CTT:C	3.90443e-09	-1.98419e-10	-1.26862
105465140	chr4:105465140:G:A	2.3636e-08	0.767319	-0.235283
105465447	chr4:105465447:C:G	4.3446e-09	-1.98419e-10	-1.1618
105465603	chr4:105465603:T:G	8.07419e-10	-1.59795	-1.2467
105465763	chr4:105465763:T:C	4.15468e-09	-1.98419e-10	-1.2065
105465794	chr4:105465794:G:A	4.22126e-09	-1.98419e-10	-1.1906
105465880	chr4:105465880:T:G	5.72159e-08	2.32934	-0.913248
105465979	chr4:105465979:T:G	6.82468e-08	2.80248	-1.21009
105466047	chr4:105466047:C:T	1.57161e-08	0.950692	-0.826741
105466174	chr4:105466174:A:C	4.6427e-09	0.178659	-1.2741
105466411	chr4:105466411:A:G	3.93512e-09	-1.98419e-10	-1.26079
105466598	chr4:105466598:C:G	2.32034e-09	-1.78902	-2.95295e-10
105466737	chr4:105466737:A:G	4.68268e-09	0.171317	-1.25818
105466947	chr4:105466947:G:A	1.04411e-08	0.928915	-1.2139
105467000	chr4:105467000:T:C	4.42351e-09	-1.98419e-10	-1.1438
105467356	chr4:105467356:A:G	4.14579e-09	-1.98419e-10	-1.20864
105467489	chr4:105467489:T:C	1.2402e-09	-1.26025	-1.15521
105467524	chr4:105467524:TG:T	4.74783e-09	-1.98419e-10	-1.07305
105467545	chr4:105467545:T:G	4.96425e-09	0.230827	-1.2593
105467564	chr4:105467564:T:C	4.27984e-09	-1.98419e-10	-1.17682
105467702	chr4:105467702:G:A	3.99556e-09	-1.98419e-10	-1.24555
105467779	chr4:105467779:CAAG:C	4.49605e-09	-1.98419e-10	-1.12754
105467953	chr4:105467953:G:A	4.83001e-09	-1.98419e-10	-1.05589
105468060	chr4:105468060:A:C	3.99436e-09	-1.98419e-10	-1.24585
105468133	chr4:105468133:C:G	4.38844e-09	-1.98419e-10	-1.15176
105468134	chr4:105468134:T:G	4.39122e-09	-1.98419e-10	-1.15113
105468180	chr4:105468180:G:C	1.23129e-08	1.1409	-1.26099
105468231	chr4:105468231:G:A	1.03593e-08	-0.292847	-2.95295e-10
105468581	chr4:105468581:G:C	5.72946e-09	-1.98419e-10	-0.885115
105468600	chr4:105468600:T:C	4.04664e-09	-1.98419e-10	-1.23285
105468847	chr4:105468847:A:C	4.38959e-09	-1.98419e-10	-1.1515
105469577	chr4:105469577:A:C	3.38812e-07	4.45377	-1.25906
105469756	chr4:105469756:C:T	4.13094e-09	-1.98419e-10	-1.21223
105469804	chr4:105469804:C:T	3.91914e-09	-1.98419e-10	-1.26486
105469864	chr4:105469864:C:T	4.74249e-09	-1.98419e-10	-1.07417
105469867	chr4:105469867:G:A	4.28104e-09	-1.98419e-10	-1.17654
105469921	chr4:105469921:T:C	4.4744e-08	2.12909	-0.958865
105469936	chr4:105469936:A:G	8.10132e-10	-1.71853	-1.12276
105470008	chr4:105470008:G:T	4.41518e-09	-1.98419e-10	-1.14569
105470038	chr4:105470038:A:G	4.06165e-09	-1.98419e-10	-1.22915
105470187	chr4:105470187:G:A	1.21423e-08	-1.98419e-10	-0.134037
105470208	chr4:105470208:C:T	8.13989e-10	-1.70387	-1.13267
105470229	chr4:105470229:T:C	1.34746e-08	-1.98419e-10	-0.0299312
105470603	chr4:105470603:T:C	4.38718e-09	-1.98419e-10	-1.15205
105470625	chr4:105470625:A:G	5.86317e-09	-1.98419e-10	-0.862046
105470663	chr4:105470663:G:A	4.10056e-09	-1.98419e-10	-1.21961
105470711	chr4:105470711:A:G	4.51689e-08	1.17967	-2.95295e-10
105470723	chr4:105470723:A:G	8.13087e-10	-1.70973	-1.12792
105470929	chr4:105470929:C:A	1.28257e-08	1.17296	-1.25225
105471018	chr4:105471018:G:A	1.08725e-08	-1.98419e-10	-0.244501
105471685	chr4:105471685:AC:A	4.47903e-09	-1.98419e-10	-1.13133
105471929	chr4:105471929:T:A	4.98559e-09	-1.98419e-10	-1.02418
105472284	chr4:105472284:C:T	8.47187e-10	-1.83679	-0.959776
105472390	chr4:105472390:A:G	5.42447e-08	2.36424	-1.00147
105472665	chr4:105472665:A:G	4.08906e-09	-1.98419e-10	-1.22242
105472712	chr4:105472712:A:AT	4.38292e-09	-1.98419e-10	-1.15302
105472828	chr4:105472828:C:A	4.38292e-09	-1.98419e-10	-1.15302
105472874	chr4:105472874:G:C	4.30131e-09	0.0997914	-1.27161
105473096	chr4:105473096:A:C	4.38014e-09	-1.98419e-10	-1.15366
105473223	chr4:105473223:C:A	1.04728e-08	0.887342	-1.1693
105473616	chr4:105473616:C:T	4.79285e-09	-1.98419e-10	-1.06361
105473633	chr4:105473633:G:A	8.84364e-09	-1.98419e-10	-0.451038
105473635	chr4:105473635:C:T	4.03716e-07	3.36998	-2.95295e-10
105473769	chr4:105473769:G:A	1.31701e-08	0.388445	-0.44123
105473840	chr4:105473840:C:T	2.75955e-09	-1.61567	-2.95295e-10
105473987	chr4:105473987:T:C	1.30497e-07	2.24062	-2.95295e-10
105474143	chr4:105474143:C:T	4.82915e-09	-1.98419e-10	-1.05607
105474273	chr4:105474273:A:C	1.40926e-08	-1.98419e-10	0.0149122
105474987	chr4:105474987:A:G	3.71617e-09	-0.0706177	-1.24742
105475407	chr4:105475407:A:C	5.63006e-08	2.21462	-0.814655
105475500	chr4:105475500:C:T	7.18388e-10	-1.76479	-1.19669
105475501	chr4:105475501:G:A	1.35435e-07	2.27776	-2.95295e-10
105475694	chr4:105475694:T:A	5.31525e-09	-1.98419e-10	-0.960157
105475706	chr4:105475706:G:A	3.2956e-08	1.90989	-1.04545
105475709	chr4:105475709:G:A	4.42749e-09	-1.98419e-10	-1.1429
105476113	chr4:105476113:T:C	3.36532e-08	1.93049	-1.04512
105476172	chr4:105476172:A:G	4.74587e-09	-1.98419e-10	-1.07346
105476562	chr4:105476562:A:G	1.76819e-07	2.54439	-2.95295e-10
105476567	chr4:105476567:G:C	3.33151e-08	1.91884	-1.04357
105476589	chr4:105476589:A:T	1.72626e-07	2.52039	-2.95295e-10
105476707	chr4:105476707:G:A	1.46079e-08	-1.98419e-10	0.0508245
105477067	chr4:105477067:C:G	4.09006e-09	-1.98419e-10	-1.22218
105477623	chr4:105477623:A:G	3.9624e-09	-1.98419e-10	-1.25389
105477717	chr4:105477717:T:C	4.79594e-09	-1.98419e-10	-1.06297
105478174	chr4:105478174:A:G	3.32903e-08	1.95798	-1.08345
105478511	chr4:105478511:C:T	1.7208e-08	-1.98419e-10	0.21464
105478736	chr4:105478736:G:A	7.10359e-10	-1.84321	-1.12951
105479044	chr4:105479044:G:C	3.20975e-08	1.88106	-1.04302
105479499	chr4:105479499:G:C	3.34611e-08	1.93502	-1.05537
105479823	chr4:105479823:G:A	1.05076e-07	2.02395	-2.95295e-10
105479925	chr4:105479925:A:C	3.93607e-09	-1.98419e-10	-1.26055
105480004	chr4:105480004:A:G	4.00475e-09	-1.98419e-10	-1.24325
105480932	chr4:105480932:G:A	1.19736e-08	1.02798	-1.17601
105482039	chr4:105482039:G:A	3.5096e-06	5.53252	-2.95295e-10
105482564	chr4:105482564:A:T	9.5493e-08	1.92832	-2.95295e-10
105482631	chr4:105482631:C:T	3.8845e-09	-1.98419e-10	-1.27374
105482645	chr4:105482645:G:A	1.35932e-07	2.28142	-2.95295e-10
105482687	chr4:105482687:C:T	5.84346e-09	-1.98419e-10	-0.865413
105483466	chr4:105483466:A:G	3.98477e-09	0.00952051	-1.25778
105483830	chr4:105483830:C:T	8.83204e-07	5.39264	-1.23982
105483900	chr4:105483900:C:T	4.55663e-09	-1.98419e-10	-1.11415
105483942	chr4:105483942:T:C	3.47372e-08	1.96707	-1.05
105484251	chr4:105484251:C:T	1.54821e-08	-1.98419e-10	0.108947
105484252	chr4:105484252:G:A	3.63096e-08	2.01943	-1.05809
105484318	chr4:105484318:A:G	4.5592e-08	2.00253	-0.813536
105484389	chr4:105484389:G:A	3.94182e-09	-0.189689	-1.0694
105484574	chr4:105484574:T:C	1.08869e-08	0.952157	-1.19533
105484579	chr4:105484579:C:T	1.03203e-08	0.85826	-1.15488
105484926	chr4:105484926:A:C	1.28203e-07	3.47515	-1.25228
105485030	chr4:105485030:C:T	5.25035e-09	-1.98419e-10	-0.972441
105485099	chr4:105485099:C:T	3.83784e-09	-0.219995	-1.06583
105485160	chr4:105485160:T:C	3.95254e-09	-1.98419e-10	-1.25638
105485371	chr4:105485371:C:T	1.35919e-07	2.28133	-2.95295e-10
105485999	chr4:105485999:T:C	2.23812e-09	-1.8251	-2.95295e-10
105486003	chr4:105486003:A:G	4.74765e-09	-1.98419e-10	-1.07309
105486299	chr4:105486299:A:G	3.90732e-09	-1.98419e-10	-1.26788
105486357	chr4:105486357:TA:T	6.05119e-09	-1.98419e-10	-0.830481
105486535	chr4:105486535:C:A	1.3481e-08	-1.98419e-10	-0.0294565
105486993	chr4:105486993:G:A	1.43623e-08	-1.98419e-10	0.0338713
105487279	chr4:105487279:C:T	2.77141e-08	1.74549	-1.05429
105487322	chr4:105487322:G:T	6.60004e-10	-1.77286	-1.27339
105487521	chr4:105487521:G:A	6.59266e-10	-1.77342	-1.27395
105487539	chr4:105487539:A:T	1.03006e-08	0.753672	-1.05221
105487552	chr4:105487552:T:A	6.53976e-10	-1.7812	-1.27422
105487613	chr4:105487613:T:C	6.7269e-09	-1.98419e-10	-0.724622
105487681	chr4:105487681:A:G	5.94655e-09	-0.847924	-2.95295e-10
105487769	chr4:105487769:T:C	6.59124e-10	-1.77351	-1.27407
105487789	chr4:105487789:G:A	1.04697e-08	0.757867	-1.04012
105487903	chr4:105487903:C:T	4.74134e-09	-1.98419e-10	-1.07442
105487979	chr4:105487979:T:C	4.15063e-09	-0.117692	-1.08978
105488005	chr4:105488005:GT:G	6.62019e-10	-1.76892	-1.27427
105488107	chr4:105488107:A:G	1.71339e-07	3.63127	-1.11836
105488122	chr4:105488122:T:C	6.58987e-10	-1.77354	-1.27425
105488187	chr4:105488187:A:T	2.43566e-09	-1.74052	-2.95295e-10
105488255	chr4:105488255:A:T	6.64187e-10	-1.76567	-1.27425
105488280	chr4:105488280:T:G	6.64109e-10	-1.76582	-1.27423
105488330	chr4:105488330:C:T	6.81392e-10	-1.74005	-1.2743
105488882	chr4:105488882:T:G	6.67151e-10	-1.76117	-1.2743
105488990	chr4:105488990:T:C	4.04287e-09	-0.153304	-1.08048
105489095	chr4:105489095:G:A	6.61229e-10	-1.77084	-1.27355
105489150	chr4:105489150:C:G	6.62037e-10	-1.76887	-1.2743
105489698	chr4:105489698:G:T	7.29255e-10	-1.82593	-1.12054
105489861	chr4:105489861:G:T	2.86346e-08	1.76368	-1.0398
105490087	chr4:105490087:T:G	4.44052e-09	-0.0597443	-1.08022
105490627	chr4:105490627:G:A	6.15501e-09	-1.98419e-10	-0.81347
105490770	chr4:105490770:C:T	6.22411e-09	-1.98419e-10	-0.802305
105491253	chr4:105491253:C:T	1.01788e-08	0.885458	-1.19588
105491317	chr4:105491317:T:C	1.23295e-07	2.18384	-2.95295e-10
105491372	chr4:105491372:A:C	4.35894e-09	-0.0860207	-1.07249
105491534	chr4:105491534:G:A	3.13944e-08	2.07169	-1.2558
105491722	chr4:105491722:G:A	4.45594e-09	-1.98419e-10	-1.1365
105492318	chr4:105492318:C:T	1.04791e-08	0.137519	-0.418876
105492543	chr4:105492543:A:C	4.12861e-09	-0.111829	-1.10097
105492556	chr4:105492556:C:T	1.25412e-07	2.20087	-2.95295e-10
105492795	chr4:105492795:T:G	3.88667e-09	-1.98419e-10	-1.27318
105492884	chr4:105492884:C:T	4.08308e-09	-0.142688	-1.0812
105493348	chr4:105493348:T:C	4.28358e-09	-1.98419e-10	-1.17595
105493813	chr4:105493813:C:T	8.14894e-07	5.3294	-1.25708
105493876	chr4:105493876:T:C	3.93745e-09	-1.98419e-10	-1.2602
105493937	chr4:105493937:C:T	1.51553e-09	-1.00661	-1.20836
105494306	chr4:105494306:G:A	3.93109e-09	-1.98419e-10	-1.26182
105494374	chr4:105494374:T:C	6.22327e-09	-1.98419e-10	-0.802441
105494403	chr4:105494403:A:C	1.0534e-08	0.953864	-1.23
105494519	chr4:105494519:C:T	4.4615e-09	-0.0788463	-1.0564
105494562	chr4:105494562:T:C	7.15207e-10	-1.75102	-1.2149
105494749	chr4:105494749:T:C	2.19134e-08	1.70884	-1.25248
105494786	chr4:105494786:G:A	6.81405e-10	-1.7898	-1.22453
105495220	chr4:105495220:G:A	4.56323e-09	-0.0376611	-1.07504
105495431	chr4:105495431:A:C	4.33409e-09	-0.0752647	-1.08896
105495592	chr4:105495592:G:A	1.0064e-08	-1.98419e-10	-0.321767
105495628	chr4:105495628:T:C	2.54726e-08	1.8652	-1.25833
105496264	chr4:105496264:C:T	1.90225e-07	3.79623	-1.17876
105496297	chr4:105496297:A:C	1.62797e-07	2.46177	-2.95295e-10
105496645	chr4:105496645:T:C	3.91207e-09	-1.98419e-10	-1.26667
105496699	chr4:105496699:T:C	6.24811e-10	-1.84319	-1.25786
105496710	chr4:105496710:T:A	4.64252e-09	-1.98419e-10	-1.09548
105496835	chr4:105496835:T:C	5.53145e-09	-1.98419e-10	-0.920285
105497078	chr4:105497078:C:T	4.06597e-09	-1.98419e-10	-1.22808
105497103	chr4:105497103:G:T	1.36364e-07	2.28459	-2.95295e-10
105497229	chr4:105497229:C:T	1.73048e-08	1.37297	-1.15272
105497367	chr4:105497367:A:G	6.22327e-09	-1.98419e-10	-0.802441
105497465	chr4:105497465:C:G	3.89585e-09	-1.98419e-10	-1.27082
105497611	chr4:105497611:A:T	2.24181e-08	1.73305	-1.25392
105497613	chr4:105497613:G:A	4.25501e-09	-0.099208	-1.08343
105497657	chr4:105497657:G:A	2.08521e-08	1.66696	-1.26024
105497677	chr4:105497677:G:C	2.54056e-08	1.86175	-1.25751
105497781	chr4:105497781:T:A	6.83432e-10	-1.78124	-1.23013
105497891	chr4:105497891:G:C	2.35733e-08	1.77819	-1.24881
105498347	chr4:105498347:A:G	4.50376e-09	-1.98419e-10	-1.12582
105498361	chr4:105498361:C:T	1.07304e-08	0.987512	-1.24517
105498378	chr4:105498378:T:C	2.61063e-07	4.18561	-1.25159
105498423	chr4:105498423:A:G	4.3197e-09	-0.071949	-1.0956
105498543	chr4:105498543:T:G	2.42808e-08	1.80663	-1.24768
105498963	chr4:105498963:C:T	2.27323e-07	4.04556	-1.24992
105499502	chr4:105499502:A:G	4.55785e-09	-1.98419e-10	-1.11389
105499585	chr4:105499585:A:G	4.58304e-09	-1.98419e-10	-1.10837
105500046	chr4:105500046:A:G	4.43348e-09	-1.98419e-10	-1.14155
105500397	chr4:105500397:G:T	5.06328e-09	-1.98419e-10	-1.00872
105500618	chr4:105500618:T:C	4.07864e-09	-0.140469	-1.0845
105501134	chr4:105501134:G:A	9.53037e-09	0.828872	-1.20512
105501379	chr4:105501379:G:A	4.07613e-09	-0.130745	-1.09484
105501504	chr4:105501504:A:G	2.03724e-08	1.50462	-1.12117
105501537	chr4:105501537:T:C	6.98534e-10	-1.76025	-1.22926
105501601	chr4:105501601:T:C	4.06696e-09	-1.98419e-10	-1.22784
105501694	chr4:105501694:C:G	4.55357e-09	-1.98419e-10	-1.11482
105501883	chr4:105501883:A:G	3.93441e-09	-1.98419e-10	-1.26097
105502112	chr4:105502112:T:C	5.04315e-09	-1.98419e-10	-1.01271
105502423	chr4:105502423:C:T	4.96055e-09	-1.98419e-10	-1.02922
105503388	chr4:105503388:TG:T	9.57912e-07	5.49113	-1.25711
105503389	chr4:105503389:G:T	2.13066e-09	-1.57315	-0.301149
105504149	chr4:105504149:C:T	4.35609e-09	-1.98419e-10	-1.15916
105504666	chr4:105504666:A:G	4.22197e-09	-0.121059	-1.06937
105504673	chr4:105504673:AG:A	4.61522e-09	-1.98419e-10	-1.10138
105505561	chr4:105505561:C:A	2.10757e-07	3.88063	-1.16066
105505588	chr4:105505588:T:A	3.88312e-09	-1.98419e-10	-1.2741
105505947	chr4:105505947:G:A	4.76249e-09	-0.037681	-1.03229
105506813	chr4:105506813:A:T	3.89261e-09	-1.98419e-10	-1.27166
105507297	chr4:105507297:A:G	4.18137e-09	-0.12688	-1.07322
105507378	chr4:105507378:C:A	2.50769e-09	-1.71137	-2.95295e-10
105507453	chr4:105507453:A:G	5.88832e-09	-1.98419e-10	-0.857765
105507500	chr4:105507500:T:G	2.26286e-09	-1.81411	-2.95295e-10
105507653	chr4:105507653:C:T	4.71995e-09	-1.98419e-10	-1.07894
105507913	chr4:105507913:T:C	3.50911e-08	0.927212	-2.95295e-10
105509709	chr4:105509709:A:G	4.31035e-09	-1.98419e-10	-1.16972
105510139	chr4:105510139:T:A	7.80001e-10	-1.64764	-1.23156
105510833	chr4:105510833:C:T	3.91325e-09	-1.98419e-10	-1.26637
105511005	chr4:105511005:G:C	4.17601e-09	-1.98419e-10	-1.20138
105511226	chr4:105511226:TATTC:T	1.89416e-08	1.07553	-0.764907
105511363	chr4:105511363:T:C	3.90495e-09	-1.98419e-10	-1.26849
105511420	chr4:105511420:G:A	1.13806e-09	-1.2272	-1.27421
105511546	chr4:105511546:G:T	2.44966e-09	-0.462969	-1.27182
105512219	chr4:105512219:T:A	1.86265e-09	-0.742041	-1.26669
105512657	chr4:105512657:T:C	1.05102e-09	-1.31564	-1.26533
105512668	chr4:105512668:C:T	1.1843e-09	-1.18729	-1.2743
105512740	chr4:105512740:G:T	2.31036e-09	-0.519124	-1.27421
105512750	chr4:105512750:A:G	1.14004e-09	-1.22614	-1.27353
105512815	chr4:105512815:A:T	3.88271e-09	-1.98419e-10	-1.2742
105512835	chr4:105512835:T:C	4.02533e-09	-1.98419e-10	-1.23813
105512883	chr4:105512883:C:T	2.33193e-09	-0.51042	-1.27362
105513215	chr4:105513215:T:C	3.88612e-09	-1.98419e-10	-1.27333
105513414	chr4:105513414:G:A	2.02812e-08	-1.98419e-10	0.378958
105513495	chr4:105513495:G:A	3.82508e-09	-0.303604	-0.985554
105513541	chr4:105513541:A:G	1.18423e-09	-1.19047	-1.27117
105513938	chr4:105513938:T:G	1.11733e-09	-1.24637	-1.27343
105514333	chr4:105514333:C:T	1.05604e-09	-1.30206	-1.27415
105514711	chr4:105514711:C:T	7.53965e-10	-1.6397	-1.27344
105514738	chr4:105514738:G:A	3.91461e-09	-1.98419e-10	-1.26602
105515544	chr4:105515544:G:A	3.92847e-09	-1.98419e-10	-1.26249
105515858	chr4:105515858:C:T	1.12789e-09	-1.2364	-1.27399
105516221	chr4:105516221:G:A	7.75778e-10	-1.62188	-1.26275
105516422	chr4:105516422:A:G	9.01885e-10	-1.83658	-0.897422
105516476	chr4:105516476:TGTGTGTGA:T	7.08941e-09	-1.98419e-10	-0.672134
105516584	chr4:105516584:C:A	4.23296e-09	-0.0113917	-1.17644
105516640	chr4:105516640:TTTTTAG:T	4.02288e-09	-1.98419e-10	-1.23874
105516649	chr4:105516649:G:GCC	4.06231e-09	-1.98419e-10	-1.22898
105516650	chr4:105516650:AGATGAGGTTT:A	4.0237e-09	-1.98419e-10	-1.23854
105516826	chr4:105516826:T:A	1.14946e-09	-1.21727	-1.27417
105516879	chr4:105516879:C:G	2.37091e-09	-1.76746	-2.95295e-10
105517038	chr4:105517038:T:C	6.73646e-10	-1.75277	-1.27302
105517064	chr4:105517064:TG:T	3.89611e-09	-1.98419e-10	-1.27076
105517283	chr4:105517283:A:G	1.15902e-09	-1.21879	-1.26437
105517306	chr4:105517306:T:C	1.1204e-09	-1.24326	-1.27379
105517342	chr4:105517342:T:C	1.12732e-09	-1.24144	-1.26945
105517371	chr4:105517371:C:T	2.19299e-08	0.457117	-2.95295e-10
105517452	chr4:105517452:C:T	3.92523e-09	-1.98419e-10	-1.26331
105517547	chr4:105517547:G:A	2.85899e-09	-0.306386	-1.27388
105518093	chr4:105518093:A:G	4.05121e-09	-1.98419e-10	-1.23172
105518158	chr4:105518158:G:T	1.11696e-09	-1.24618	-1.27394
105518334	chr4:105518334:T:C	3.03327e-08	0.781491	-2.95295e-10
105518750	chr4:105518750:T:A	1.24657e-09	-1.13605	-1.27429
105519896	chr4:105519896:C:T	3.88277e-09	-1.98419e-10	-1.27419
105520015	chr4:105520015:C:T	2.37733e-08	0.537826	-2.95295e-10
105520059	chr4:105520059:C:A	1.93468e-08	0.331792	-2.95295e-10
105520228	chr4:105520228:A:T	1.10595e-09	-1.25941	-1.27062
105520755	chr4:105520755:G:T	4.08097e-09	-1.98419e-10	-1.2244
105521044	chr4:105521044:C:A	8.09487e-10	-1.80582	-1.03627
105521174	chr4:105521174:T:C	3.88275e-09	-1.98419e-10	-1.27419
105521361	chr4:105521361:C:T	1.18459e-09	-1.18931	-1.27203
105521426	chr4:105521426:A:G	3.97064e-09	-1.98419e-10	-1.25181
105521429	chr4:105521429:C:G	1.15591e-09	-1.21364	-1.27221
105521451	chr4:105521451:A:C	2.75775e-09	-0.342638	-1.27368
105521457	chr4:105521457:A:G	5.34992e-09	-0.953655	-2.95295e-10
105521641	chr4:105521641:G:C	3.99363e-09	-1.98419e-10	-1.24604
105522462	chr4:105522462:CTT:C	3.91225e-09	-1.98419e-10	-1.26662
105522511	chr4:105522511:A:T	7.81717e-10	-1.60303	-1.27397
105522789	chr4:105522789:C:T	1.12428e-09	-1.24142	-1.27217
105523296	chr4:105523296:C:A	1.09733e-09	-1.27306	-1.26479
105523301	chr4:105523301:T:C	3.89093e-09	-1.98419e-10	-1.27209
105523451	chr4:105523451:A:C	1.35515e-09	-1.0555	-1.27133
105523475	chr4:105523475:A:G	1.91557e-09	-0.717465	-1.26325
105523685	chr4:105523685:C:T	2.69094e-08	0.66174	-2.95295e-10
105523920	chr4:105523920:C:T	2.21211e-09	-1.83679	-2.95295e-10
105524195	chr4:105524195:G:A	2.33116e-09	-1.78437	-2.95295e-10
105524258	chr4:105524258:A:G	8.80609e-09	-1.98419e-10	-0.455292
105524439	chr4:105524439:C:CACAG	2.97115e-09	-0.944918	-0.596871
105524687	chr4:105524687:G:A	6.66137e-08	1.56817	-2.95295e-10
105524704	chr4:105524704:A:G	1.3017e-09	-1.09278	-1.27429
105524870	chr4:105524870:A:C	1.76211e-09	-0.792382	-1.27184
105524973	chr4:105524973:G:A	3.96318e-09	-1.98419e-10	-1.25369
105525052	chr4:105525052:C:G	1.27018e-09	-1.84238	-0.549201
105525063	chr4:105525063:G:A	8.80464e-09	-1.98419e-10	-0.455457
105525375	chr4:105525375:G:A	4.06846e-09	-1.98419e-10	-1.22747
105525439	chr4:105525439:A:G	3.95054e-09	-1.98419e-10	-1.25688
105525599	chr4:105525599:G:T	1.21086e-09	-1.16554	-1.27387
105525725	chr4:105525725:T:C	3.88241e-09	-1.98419e-10	-1.27428
105525947	chr4:105525947:C:CT	3.90531e-09	-1.98419e-10	-1.2684
105526278	chr4:105526278:C:A	1.16276e-09	-1.21181	-1.26813
105526845	chr4:105526845:G:A	1.1624e-09	-1.20765	-1.2726
105527739	chr4:105527739:A:C	2.27742e-09	-0.591973	-1.21572
105528025	chr4:105528025:C:T	2.02707e-09	-0.651628	-1.27252
105528326	chr4:105528326:G:A	1.58556e-09	-0.922118	-1.24768
105528602	chr4:105528602:C:T	1.48526e-09	-0.991364	-1.24378
105528700	chr4:105528700:T:A	3.95372e-09	-1.98419e-10	-1.25608
105528916	chr4:105528916:AT:A	2.63032e-09	-1.66363	-2.95295e-10
105529924	chr4:105529924:T:C	4.62521e-08	1.20337	-2.95295e-10
105530106	chr4:105530106:A:G	8.14569e-10	-1.61573	-1.2201
105530154	chr4:105530154:G:A	1.77344e-09	-0.851688	-1.20612
105530546	chr4:105530546:C:G	2.13864e-09	-0.693853	-1.17672
105530551	chr4:105530551:TG:T	2.2704e-09	-0.635451	-1.17533
105530631	chr4:105530631:A:G	9.94105e-10	-1.36258	-1.27407
105530718	chr4:105530718:GTGTTTTTCCCAGC:G	2.06329e-09	-0.720215	-1.18622
105530856	chr4:105530856:A:G	4.20536e-09	-1.98419e-10	-1.19438
105530896	chr4:105530896:G:A	4.1188e-09	-1.98419e-10	-1.21518
105530911	chr4:105530911:A:G	1.61359e-09	-0.974059	-1.17821
105531057	chr4:105531057:C:G	4.28406e-09	-1.98419e-10	-1.17583
105531189	chr4:105531189:G:T	3.13102e-09	-0.223182	-1.2662
105531513	chr4:105531513:C:T	8.67588e-09	-1.98419e-10	-0.470189
105531653	chr4:105531653:C:T	3.20618e-09	-0.205819	-1.25984
105531960	chr4:105531960:T:C	3.92371e-09	-1.98419e-10	-1.2637
105532483	chr4:105532483:G:A	1.5323e-09	-1.06458	-1.13939
105532522	chr4:105532522:C:T	1.51777e-09	-1.06041	-1.15308
105532660	chr4:105532660:C:T	4.93603e-09	0.190529	-1.2247
105533418	chr4:105533418:A:G	6.91328e-09	-1.98419e-10	-0.697292
105533488	chr4:105533488:T:C	4.65124e-09	-1.98419e-10	-1.0936
105533622	chr4:105533622:G:A	1.05154e-09	-1.3062	-1.27427
105533653	chr4:105533653:C:T	1.3171e-09	-1.19626	-1.15904
105533806	chr4:105533806:A:T	1.47741e-09	-1.07804	-1.16241
105533821	chr4:105533821:A:T	1.6124e-09	-0.909767	-1.24325
105534555	chr4:105534555:G:A	3.88232e-09	-1.98419e-10	-1.2743
105534565	chr4:105534565:A:G	4.23536e-09	-1.98419e-10	-1.18727
105534622	chr4:105534622:G:A	3.99e-09	-1.98419e-10	-1.24695
105534937	chr4:105534937:T:C	7.12557e-09	-1.98419e-10	-0.667046
105535219	chr4:105535219:A:G	1.8591e-09	-0.86596	-1.14469
105535292	chr4:105535292:A:G	1.40427e-09	-1.13549	-1.15573
105535341	chr4:105535341:A:G	1.40868e-09	-1.11819	-1.16988
105535344	chr4:105535344:T:A	2.6732e-08	0.655124	-2.95295e-10
105535643	chr4:105535643:A:T	1.43476e-09	-1.07576	-1.19398
105535850	chr4:105535850:A:T	1.62739e-09	-0.881893	-1.26187
105536161	chr4:105536161:T:C	6.65982e-10	-1.8457	-1.19152
105536173	chr4:105536173:T:C	2.68966e-08	0.661265	-2.95295e-10
105536595	chr4:105536595:T:C	5.07618e-09	-1.98419e-10	-1.00618
105536707	chr4:105536707:A:G	1.22711e-09	-1.23863	-1.18745
105536781	chr4:105536781:C:T	4.18118e-09	-0.017966	-1.18218
105536797	chr4:105536797:T:G	1.03999e-08	-1.98419e-10	-0.288942
105537018	chr4:105537018:C:T	5.01535e-09	0.0856475	-1.10388
105537285	chr4:105537285:G:A	1.2004e-09	-1.17482	-1.27326
105537526	chr4:105537526:A:T	4.25707e-09	-1.98419e-10	-1.18216
105537931	chr4:105537931:GA:G	3.88232e-09	-1.98419e-10	-1.2743
105537933	chr4:105537933:A:G	3.88232e-09	-1.98419e-10	-1.2743
105538048	chr4:105538048:A:G	1.06737e-09	-1.29183	-1.27371
105538208	chr4:105538208:C:T	1.3967e-09	-1.10781	-1.18881
105538360	chr4:105538360:A:T	1.05046e-09	-1.30722	-1.27429
105538365	chr4:105538365:T:C	3.8948e-09	-1.98419e-10	-1.27109
105538413	chr4:105538413:G:A	4.24791e-09	-1.98419e-10	-1.18431
105538590	chr4:105538590:G:T	2.97064e-09	-1.54196	-2.95295e-10
105538724	chr4:105538724:C:T	8.49343e-10	-1.68334	-1.11069
105538796	chr4:105538796:T:C	1.0595e-09	-1.29869	-1.27425
105538875	chr4:105538875:T:C	1.10582e-09	-1.25593	-1.27422
105539427	chr4:105539427:G:A	4.04652e-08	1.06971	-2.95295e-10
105539542	chr4:105539542:GC:G	1.40264e-09	-1.10895	-1.18343
105539547	chr4:105539547:C:T	1.38031e-09	-1.12694	-1.18149
105539954	chr4:105539954:G:A	4.29305e-09	-1.98419e-10	-1.17374
105539999	chr4:105539999:C:A	1.38795e-09	-1.14001	-1.1629
105540017	chr4:105540017:T:C	3.09291e-09	-1.50162	-2.95295e-10
105540088	chr4:105540088:T:C	4.12716e-09	-1.98419e-10	-1.21315
105540141	chr4:105540141:G:A	2.38787e-09	-0.576324	-1.18401
105540533	chr4:105540533:A:G	1.47099e-09	-1.06954	-1.17526
105540797	chr4:105540797:A:G	1.07981e-09	-1.28039	-1.27356
105540889	chr4:105540889:T:C	1.38078e-09	-1.14658	-1.16151
105541050	chr4:105541050:A:G	4.22933e-09	-0.0235705	-1.16512
105541263	chr4:105541263:C:T	8.57195e-10	-1.54281	-1.24202
105541528	chr4:105541528:G:A	8.84471e-09	-1.98419e-10	-0.450916
105541541	chr4:105541541:C:T	3.91322e-09	-1.98419e-10	-1.26637
105541552	chr4:105541552:G:A	1.37933e-09	-1.14101	-1.16813
105541906	chr4:105541906:A:C	3.90038e-09	-1.98419e-10	-1.26966
105542067	chr4:105542067:T:C	1.42404e-09	-1.11159	-1.16565
105542447	chr4:105542447:A:T	4.10126e-09	-1.98419e-10	-1.21944
105542507	chr4:105542507:C:T	1.31735e-09	-1.19086	-1.16425
105542556	chr4:105542556:C:T	1.52996e-09	-0.961515	-1.24398
105542960	chr4:105542960:T:C	1.328e-09	-1.1825	-1.16456
105543527	chr4:105543527:G:A	3.89293e-09	-1.98419e-10	-1.27158
105543535	chr4:105543535:A:G	4.36746e-09	-1.98419e-10	-1.15655
105543828	chr4:105543828:G:A	1.40186e-09	-1.13058	-1.16236
105543988	chr4:105543988:T:C	1.01948e-09	-1.34308	-1.26836
105544077	chr4:105544077:T:C	3.88258e-09	-1.98419e-10	-1.27424
105544148	chr4:105544148:T:C	1.66879e-09	-0.863054	-1.25558
105544186	chr4:105544186:T:C	1.68484e-09	-0.857349	-1.25172
105545017	chr4:105545017:C:T	1.4785e-09	-1.08615	-1.15356
105545090	chr4:105545090:A:G	1.27522e-09	-1.2164	-1.17122
105545177	chr4:105545177:A:G	1.22072e-07	2.17387	-2.95295e-10
105545431	chr4:105545431:G:T	1.35778e-09	-1.15178	-1.1731
105545489	chr4:105545489:C:T	3.95968e-09	-1.98419e-10	-1.25457
105545595	chr4:105545595:G:A	4.35933e-09	-1.98419e-10	-1.15842
105545698	chr4:105545698:G:A	2.8222e-08	0.709366	-2.95295e-10
105545969	chr4:105545969:T:C	1.45405e-09	-1.10745	-1.14893
105546610	chr4:105546610:C:T	7.72541e-10	-1.61879	-1.27001
105546674	chr4:105546674:G:A	3.02396e-09	-1.52417	-2.95295e-10
105546756	chr4:105546756:T:C	1.42691e-09	-1.12174	-1.15348
105546766	chr4:105546766:T:A	3.88452e-09	-1.98419e-10	-1.27374
105546867	chr4:105546867:T:G	2.27327e-09	-1.80952	-2.95295e-10
105547257	chr4:105547257:GA:G	3.89023e-09	-0.0490514	-1.22322
105547517	chr4:105547517:T:A	1.52851e-09	-1.05164	-1.1548
105547563	chr4:105547563:C:T	2.19377e-09	-1.84511	-2.95295e-10
105547837	chr4:105547837:C:T	4.2722e-09	-1.98419e-10	-1.17861
105548184	chr4:105548184:T:G	1.42471e-08	-1.80809	1.83391
105548310	chr4:105548310:C:T	1.43814e-08	-1.80964	1.84483
105548471	chr4:105548471:G:A	1.49863e-09	-1.06544	-1.16075
105548754	chr4:105548754:A:T	3.70039e-09	-0.106631	-1.21567
105549155	chr4:105549155:G:A	1.08434e-09	-1.28171	-1.26805
105549460	chr4:105549460:A:G	1.14174e-08	-0.195599	-2.95295e-10
105549999	chr4:105549999:A:G	3.88636e-09	-1.98419e-10	-1.27326
105550127	chr4:105550127:T:A	1.45711e-08	-1.80035	1.84866
105550243	chr4:105550243:T:C	2.22037e-08	-1.98419e-10	0.469524
105550308	chr4:105550308:G:A	3.12313e-08	0.810686	-2.95295e-10
105550316	chr4:105550316:G:A	1.03749e-09	-1.32015	-1.27378
105550485	chr4:105550485:G:A	3.89056e-09	-1.98419e-10	-1.27218
105550592	chr4:105550592:A:G	1.09332e-09	-1.26969	-1.27182
105551315	chr4:105551315:A:T	8.55278e-09	-1.98419e-10	-0.484479
105551420	chr4:105551420:A:C	1.15783e-09	-1.21649	-1.2677
105551648	chr4:105551648:A:C	3.89532e-09	-1.98419e-10	-1.27096
105551740	chr4:105551740:C:CCTTTCTA	5.32358e-09	-1.98419e-10	-0.95859
105551747	chr4:105551747:A:G	3.05098e-09	-0.270806	-1.24447
105552201	chr4:105552201:T:A	1.13992e-08	-1.78088	1.58369
105552826	chr4:105552826:T:C	3.88449e-09	-1.98419e-10	-1.27374
105552921	chr4:105552921:G:A	1.22873e-09	-1.27251	-1.15224
105553068	chr4:105553068:C:T	4.99458e-08	1.2802	-2.95295e-10
105553419	chr4:105553419:A:C	1.5242e-08	1.33118	-1.23787
105553569	chr4:105553569:G:C	3.31208e-09	-0.199766	-1.23339
105553687	chr4:105553687:C:T	4.10215e-09	-0.00111325	-1.21811
105553818	chr4:105553818:C:A	1.03869e-09	-1.32224	-1.27053
105553935	chr4:105553935:C:T	1.42192e-08	1.26993	-1.24607
105554378	chr4:105554378:T:C	1.04835e-09	-1.33313	-1.25039
105554465	chr4:105554465:G:T	9.99639e-10	-1.35798	-1.27312
105554491	chr4:105554491:A:T	7.27094e-10	-1.84248	-1.10696
105554760	chr4:105554760:A:AC	9.42643e-09	-1.98419e-10	-0.387219
105554942	chr4:105554942:A:G	7.12889e-10	-1.84549	-1.12367
105554986	chr4:105554986:T:C	5.27594e-08	1.33501	-2.95295e-10
105554988	chr4:105554988:T:C	2.29661e-09	-1.7993	-2.95295e-10
105555105	chr4:105555105:T:C	7.453e-10	-1.65956	-1.26514
105555920	chr4:105555920:T:C	2.29575e-09	-1.79968	-2.95295e-10
105556260	chr4:105556260:C:T	1.20307e-09	-1.7596	-0.686259
105556598	chr4:105556598:T:A	3.88259e-09	-1.98419e-10	-1.27423
105557092	chr4:105557092:T:A	8.37266e-10	-1.84623	-0.962119
105557158	chr4:105557158:A:G	6.85006e-09	-1.98419e-10	-0.706479
105557272	chr4:105557272:G:A	4.44925e-09	-1.98419e-10	-1.138
105557445	chr4:105557445:C:T	1.21453e-08	-1.98419e-10	-0.133795
105557706	chr4:105557706:A:T	1.03082e-08	0.954717	-1.25252
105557853	chr4:105557853:A:G	9.06548e-10	-1.45513	-1.27372
105558035	chr4:105558035:C:T	2.70899e-09	-0.448207	-1.18595
105558268	chr4:105558268:G:A	2.31537e-09	-0.926964	-0.864203
105558656	chr4:105558656:AG:A	1.25095e-08	1.14343	-1.24768
105558914	chr4:105558914:A:G	3.91832e-09	-1.98419e-10	-1.26507
105558916	chr4:105558916:A:G	3.88385e-09	-1.98419e-10	-1.27391
105559580	chr4:105559580:A:G	7.91199e-09	0.69851	-1.26087
105559676	chr4:105559676:C:T	3.16085e-09	-1.47989	-2.95295e-10
105560018	chr4:105560018:A:T	5.68985e-09	-1.98419e-10	-0.892052
105560115	chr4:105560115:C:T	4.17575e-09	-1.98419e-10	-1.20144
105560244	chr4:105560244:T:C	5.6081e-09	-1.98419e-10	-0.906524
105560516	chr4:105560516:T:C	9.25839e-08	1.89738	-2.95295e-10
105561054	chr4:105561054:C:T	1.05965e-08	-0.270208	-2.95295e-10
105561078	chr4:105561078:G:T	6.93204e-10	-1.72622	-1.27094
105561245	chr4:105561245:A:G	7.77405e-09	-1.98419e-10	-0.579944
105561558	chr4:105561558:G:A	3.21657e-09	-0.276039	-1.18638
105561617	chr4:105561617:C:T	6.45191e-09	-1.98419e-10	-0.766359
105561730	chr4:105561730:A:G	2.0806e-09	-1.21843	-0.679653
105561732	chr4:105561732:A:G	7.9993e-09	-1.98419e-10	-0.551383
105561749	chr4:105561749:T:A	1.03909e-09	-1.3212	-1.27119
105561776	chr4:105561776:G:A	3.91404e-09	-1.98419e-10	-1.26617
105562379	chr4:105562379:T:C	3.88773e-09	-1.98419e-10	-1.27291
105562458	chr4:105562458:A:T	2.02735e-09	-1.41314	-0.51086
105562694	chr4:105562694:C:G	6.95799e-10	-1.77347	-1.21996
105562772	chr4:105562772:C:T	2.19123e-09	-1.84627	-2.95295e-10
105562833	chr4:105562833:GACC:G	5.90748e-09	-1.98419e-10	-0.854517
105563363	chr4:105563363:A:G	7.21964e-09	-1.98419e-10	-0.653931
105563468	chr4:105563468:C:A	3.88338e-09	-1.98419e-10	-1.27403
105563669	chr4:105563669:GT:G	2.03679e-09	-1.36104	-0.558319
105563676	chr4:105563676:G:A	1.99597e-09	-1.37949	-0.560114
105564037	chr4:105564037:A:G	1.45792e-09	-1.31793	-0.935795
105564083	chr4:105564083:A:C	3.23689e-09	-1.45612	-2.95295e-10
105564238	chr4:105564238:C:T	1.98917e-09	-1.3847	-0.558319
105564314	chr4:105564314:C:T	1.08567e-08	-1.98419e-10	-0.245956
105564412	chr4:105564412:C:T	6.77907e-10	-1.83104	-1.18844
105564588	chr4:105564588:T:C	6.87965e-10	-1.73757	-1.26719
105564679	chr4:105564679:C:T	6.74191e-10	-1.78558	-1.2394
105565460	chr4:105565460:T:G	1.93041e-09	-1.40181	-0.57119
105565999	chr4:105565999:C:G	7.84145e-10	-1.61617	-1.25773
105566125	chr4:105566125:A:G	6.33395e-09	-1.98419e-10	-0.784812
105566131	chr4:105566131:G:A	8.79058e-09	-0.457055	-2.95295e-10
105566198	chr4:105566198:G:C	7.29033e-10	-1.68437	-1.2624
105566229	chr4:105566229:G:T	2.19942e-09	-1.84254	-2.95295e-10
105566387	chr4:105566387:C:A	1.8528e-09	-1.45668	-0.557355
105566446	chr4:105566446:G:A	5.68407e-09	-1.98419e-10	-0.893069
105566498	chr4:105566498:A:G	4.36843e-09	-1.98419e-10	-1.15633
105566567	chr4:105566567:C:A	4.60585e-09	-1.98419e-10	-1.10341
105566585	chr4:105566585:A:G	3.88261e-09	-1.98419e-10	-1.27423
105567506	chr4:105567506:A:G	2.18622e-09	-1.59884	-0.249725
105567593	chr4:105567593:A:T	2.33526e-09	-1.53818	-0.244432
105567834	chr4:105567834:A:G	2.27971e-09	-1.55439	-0.2523
105567847	chr4:105567847:C:T	6.92895e-10	-1.84621	-1.1514
105567870	chr4:105567870:C:T	4.6075e-09	-1.98419e-10	-1.10305
105568107	chr4:105568107:C:T	2.1238e-09	-1.63272	-0.244811
105568143	chr4:105568143:T:C	4.15304e-09	-1.98419e-10	-1.2069
105568411	chr4:105568411:C:T	3.47879e-09	-1.38405	-2.95295e-10
105568813	chr4:105568813:T:C	6.71041e-09	-1.98419e-10	-0.727076
105568944	chr4:105568944:A:G	4.58916e-09	-1.98419e-10	-1.10704
105568975	chr4:105568975:A:G	6.33284e-10	-1.82547	-1.26211
105569022	chr4:105569022:A:G	3.9897e-09	-1.98419e-10	-1.24702
105569420	chr4:105569420:G:C	7.70615e-09	-1.98419e-10	-0.588717
105569790	chr4:105569790:T:C	4.74957e-09	-1.98419e-10	-1.07268
105570046	chr4:105570046:T:G	2.13805e-09	-1.59278	-0.278064
105570354	chr4:105570354:T:C	1.43269e-09	-1.35505	-0.916131
105570356	chr4:105570356:G:A	4.04691e-09	-1.98419e-10	-1.23278
105570484	chr4:105570484:G:C	6.28988e-10	-1.84578	-1.2486
105571071	chr4:105571071:A:G	7.48706e-09	-0.199444	-0.418115
105571509	chr4:105571509:A:T	6.46515e-09	-1.98419e-10	-0.76431
105571612	chr4:105571612:C:T	4.42202e-09	-1.98419e-10	-1.14414
105571659	chr4:105571659:C:T	4.69311e-09	-1.98419e-10	-1.08464
105571849	chr4:105571849:C:A	4.00814e-09	-1.98419e-10	-1.24241
105572238	chr4:105572238:C:T	7.9152e-10	-1.80211	-1.06243
105572537	chr4:105572537:C:T	3.8826e-09	-1.98419e-10	-1.27423
105573059	chr4:105573059:GC:G	2.15504e-09	-1.58927	-0.273659
105573143	chr4:105573143:A:G	4.42466e-09	-1.98419e-10	-1.14354
105573176	chr4:105573176:T:C	8.00107e-10	-1.61607	-1.23768
105573249	chr4:105573249:C:A	7.11637e-09	-1.98419e-10	-0.668339
105573763	chr4:105573763:A:C	4.60824e-09	-1.98419e-10	-1.10289
105574445	chr4:105574445:G:A	5.07472e-09	-1.98419e-10	-1.00646
105574564	chr4:105574564:AAAAG:A	4.41837e-09	-1.98419e-10	-1.14497
105574566	chr4:105574566:AAG:A	1.14935e-08	-0.188953	-2.95295e-10
105574728	chr4:105574728:T:A	8.93447e-09	-1.98419e-10	-0.44082
105574733	chr4:105574733:T:C	8.47228e-09	-1.98419e-10	-0.493937
105575792	chr4:105575792:T:G	5.24949e-09	-1.98419e-10	-0.972605
105575823	chr4:105575823:G:A	9.31539e-10	-1.84061	-0.86104
105576020	chr4:105576020:G:A	9.23885e-10	-1.83866	-0.871244
105576597	chr4:105576597:A:G	4.70214e-09	-1.98419e-10	-1.08272
105576874	chr4:105576874:C:T	6.39164e-09	-1.98419e-10	-0.775745
105577010	chr4:105577010:A:G	4.38157e-09	-1.98419e-10	-1.15333
105577491	chr4:105577491:A:G	8.58936e-09	-1.98419e-10	-0.480212
105577513	chr4:105577513:C:T	4.17168e-09	-1.98419e-10	-1.20242
105577561	chr4:105577561:G:A	1.11592e-09	-1.29134	-1.22971
105577615	chr4:105577615:C:T	4.23582e-09	-1.98419e-10	-1.18716
105577781	chr4:105577781:A:G	4.71344e-09	-1.98419e-10	-1.08032
105578152	chr4:105578152:T:C	6.92152e-10	-1.76702	-1.23167
105578360	chr4:105578360:G:A	1.04993e-09	-1.8463	-0.735714
105578422	chr4:105578422:A:G	5.59099e-09	-1.98419e-10	-0.90958
105578902	chr4:105578902:G:T	2.11987e-09	-1.62966	-0.249725
105579268	chr4:105579268:A:T	2.1428e-09	-1.61747	-0.251153
105580014	chr4:105580014:T:C	6.84652e-10	-1.79272	-1.21686
105580015	chr4:105580015:G:A	6.85184e-10	-1.79552	-1.21329
105580022	chr4:105580022:G:A	1.54431e-09	-1.64974	-0.546419
105580189	chr4:105580189:T:G	1.11254e-09	-1.83684	-0.687252
105580414	chr4:105580414:G:A	4.46095e-09	-1.98419e-10	-1.13537
105580544	chr4:105580544:A:G	7.00797e-10	-1.77569	-1.21059
105580587	chr4:105580587:G:C	6.48638e-09	0.501749	-1.26278
105580806	chr4:105580806:T:C	6.96839e-10	-1.78229	-1.20964
105581191	chr4:105581191:TC:T	1.20497e-09	-1.28119	-1.16309
105581324	chr4:105581324:T:G	6.74424e-09	0.505907	-1.22795
105581461	chr4:105581461:T:C	4.35803e-09	-1.98419e-10	-1.15872
105581741	chr4:105581741:G:A	2.48204e-09	-1.59893	-0.122727
105581912	chr4:105581912:T:C	1.99776e-09	-0.939236	-0.999476
105582042	chr4:105582042:G:C	7.36324e-09	0.602395	-1.23663
105582383	chr4:105582383:A:C	5.15074e-09	-1.98419e-10	-0.991597
105582500	chr4:105582500:T:G	3.19305e-09	-1.46976	-2.95295e-10
105582836	chr4:105582836:A:C	6.21768e-09	-1.98419e-10	-0.803339
105583333	chr4:105583333:C:T	6.65284e-10	-1.81051	-1.22776
105583406	chr4:105583406:C:T	6.44148e-09	-1.98419e-10	-0.767978
105583411	chr4:105583411:C:T	1.04534e-09	-1.81822	-0.768174
105583445	chr4:105583445:C:T	7.77777e-10	-1.80821	-1.07384
105583473	chr4:105583473:G:A	2.1215e-09	-1.60167	-0.276944
105583554	chr4:105583554:T:C	6.42656e-09	-1.98419e-10	-0.770296
105583692	chr4:105583692:A:T	2.17785e-09	-1.60267	-0.249725
105583786	chr4:105583786:T:C	1.07655e-09	-1.30475	-1.25223
105584196	chr4:105584196:G:A	1.93218e-09	-1.62339	-0.348698
105584495	chr4:105584495:A:T	4.46526e-09	-1.13441	-2.95295e-10
105585015	chr4:105585015:C:T	8.83649e-10	-1.83552	-0.918907
105585087	chr4:105585087:A:G	4.28599e-09	-0.407213	-0.768171
105585483	chr4:105585483:A:G	1.50429e-08	-1.98419e-10	0.0801671
105585497	chr4:105585497:ACAT:A	1.20568e-09	-1.16972	-1.27398
105585648	chr4:105585648:T:C	4.02267e-09	-1.98419e-10	-1.23879
105585942	chr4:105585942:G:A	2.51943e-09	-0.43419	-1.27251
105585981	chr4:105585981:T:C	2.5631e-09	-0.429191	-1.26033
105586379	chr4:105586379:C:T	1.28052e-09	-1.53323	-0.850248
105586462	chr4:105586462:G:A	6.95463e-09	-1.98419e-10	-0.691328
105587369	chr4:105587369:G:A	1.86978e-09	-1.72451	-0.280408
105587693	chr4:105587693:C:G	6.43377e-08	-1.98419e-10	1.53341
105587709	chr4:105587709:C:T	4.29139e-09	-1.98419e-10	-1.17412
105587936	chr4:105587936:C:T	1.01314e-09	-1.65534	-0.962344
105587938	chr4:105587938:T:C	9.97868e-10	-1.67076	-0.96211
105587953	chr4:105587953:G:T	7.64208e-10	-1.7221	-1.17755
105588817	chr4:105588817:A:C	4.02134e-09	-1.98419e-10	-1.23912
105588973	chr4:105588973:C:T	3.89347e-09	-1.98419e-10	-1.27144
105589313	chr4:105589313:A:G	2.36767e-09	-1.0014	-0.767425
105589525	chr4:105589525:G:A	4.12077e-09	-1.98419e-10	-1.2147
105589965	chr4:105589965:G:A	9.2544e-10	-1.74603	-0.962194
105590156	chr4:105590156:G:GAA	3.92105e-09	-1.98419e-10	-1.26438
105590325	chr4:105590325:A:T	4.84777e-09	-1.98419e-10	-1.05222
105590331	chr4:105590331:G:T	9.1382e-10	-1.74542	-0.975439
105590468	chr4:105590468:A:G	8.34789e-09	-1.98419e-10	-0.508727
105590597	chr4:105590597:C:G	6.44332e-09	-1.98419e-10	-0.767693
105590747	chr4:105590747:A:G	3.88273e-09	-1.98419e-10	-1.2742
105590829	chr4:105590829:T:C	4.04807e-09	-1.98419e-10	-1.2325
105590988	chr4:105590988:C:T	2.57057e-09	-1.68661	-2.95295e-10
105591129	chr4:105591129:C:T	7.98577e-09	-1.98419e-10	-0.553075
105591137	chr4:105591137:TA:T	9.77192e-10	-1.68953	-0.964279
105591315	chr4:105591315:G:A	1.76771e-09	-1.65555	-0.405501
105591744	chr4:105591744:G:A	8.25958e-10	-1.76244	-1.0595
105592012	chr4:105592012:A:G	3.6324e-08	-1.98419e-10	0.961742
105592113	chr4:105592113:A:T	4.76038e-09	-1.98419e-10	-1.07041
105592376	chr4:105592376:C:T	3.34491e-09	-1.4233	-2.95295e-10
105592411	chr4:105592411:C:A	4.22045e-09	-1.98419e-10	-1.19079
105592460	chr4:105592460:T:A	6.26372e-09	-1.98419e-10	-0.795962
105592831	chr4:105592831:C:T	6.62876e-10	-1.79364	-1.24827
105592909	chr4:105592909:T:A	2.31442e-09	-1.79158	-2.95295e-10
105593270	chr4:105593270:C:T	7.19859e-10	-1.83509	-1.12435
105593384	chr4:105593384:A:T	3.88699e-09	-1.98419e-10	-1.2731
105593406	chr4:105593406:C:T	1.01314e-09	-1.71909	-0.898599
105593554	chr4:105593554:A:G	4.85918e-09	-1.45496	0.405093
105593640	chr4:105593640:T:C	6.34152e-10	-1.81333	-1.27287
105594082	chr4:105594082:T:A	6.18353e-10	-1.83951	-1.27192
105594136	chr4:105594136:T:A	4.27919e-09	-1.98419e-10	-1.17697
105594251	chr4:105594251:T:C	3.88505e-09	-1.98419e-10	-1.2736
105594411	chr4:105594411:A:G	4.17399e-09	-1.98419e-10	-1.20186
105594597	chr4:105594597:A:G	3.90065e-08	-1.98419e-10	1.03299
105594656	chr4:105594656:C:G	6.21444e-10	-1.84582	-1.26062
105594731	chr4:105594731:C:T	3.9456e-09	-1.98419e-10	-1.25814
105594760	chr4:105594760:G:A	3.92829e-08	-1.98419e-10	1.04005
105594827	chr4:105594827:A:G	4.22066e-09	-1.98419e-10	-1.19074
105594871	chr4:105594871:C:T	6.24549e-10	-1.83159	-1.26987
105594956	chr4:105594956:G:A	3.95841e-09	-1.98419e-10	-1.25489
105595058	chr4:105595058:T:C	4.46803e-09	-1.98419e-10	-1.13379
105595105	chr4:105595105:A:G	9.73035e-10	-1.80006	-0.858014
105595529	chr4:105595529:A:G	8.5145e-10	-1.71179	-1.07976
105595567	chr4:105595567:A:G	8.58052e-10	-1.69776	-1.08607
105595813	chr4:105595813:AATAATGAT:A	4.70043e-09	-1.98419e-10	-1.08308
105596181	chr4:105596181:T:C	3.88512e-09	-1.98419e-10	-1.27358
105596602	chr4:105596602:T:C	4.37092e-09	-1.98419e-10	-1.15576
105596842	chr4:105596842:C:G	7.06414e-10	-1.73646	-1.24183
105597040	chr4:105597040:T:A	2.36134e-09	-1.77151	-2.95295e-10
105597041	chr4:105597041:C:A	2.35719e-09	-1.77327	-2.95295e-10
105597156	chr4:105597156:A:G	4.13964e-09	-1.98419e-10	-1.21013
105597360	chr4:105597360:A:G	3.89713e-09	-1.98419e-10	-1.27049
105597759	chr4:105597759:G:A	7.35694e-10	-1.84354	-1.09413
105598330	chr4:105598330:G:C	5.05001e-09	-1.01135	-2.95295e-10
105598470	chr4:105598470:G:T	9.23126e-10	-1.82478	-0.885944
105598506	chr4:105598506:G:A	6.49938e-10	-1.80487	-1.25675
105598604	chr4:105598604:C:T	7.97115e-08	-1.98419e-10	1.74768
105598787	chr4:105598787:A:T	6.77764e-10	-1.84547	-1.17422
105598904	chr4:105598904:G:A	3.9975e-09	-1.98419e-10	-1.24507
105599168	chr4:105599168:A:G	9.65042e-09	-0.363735	-2.95295e-10
105599278	chr4:105599278:T:A	7.78967e-10	-1.84542	-1.0351
105599585	chr4:105599585:C:T	7.97524e-10	-1.77816	-1.07881
105599695	chr4:105599695:C:T	2.45451e-09	-1.73281	-2.95295e-10
105599697	chr4:105599697:A:G	4.16231e-09	-1.98419e-10	-1.20467
105600546	chr4:105600546:A:G	3.88232e-09	-1.98419e-10	-1.2743
105600689	chr4:105600689:A:G	1.05447e-09	-1.82183	-0.755865
105600702	chr4:105600702:C:G	1.0279e-09	-1.82987	-0.773344
105600709	chr4:105600709:C:T	1.04987e-09	-1.8262	-0.755865
105600713	chr4:105600713:T:A	1.04696e-09	-1.82898	-0.755865
105600980	chr4:105600980:G:A	4.42043e-09	-1.98419e-10	-1.1445
105601322	chr4:105601322:C:G	6.40537e-10	-1.80395	-1.27223
105601613	chr4:105601613:C:G	4.04869e-09	-1.98419e-10	-1.23234
105601646	chr4:105601646:C:T	7.73825e-08	-1.98419e-10	1.71802
105601845	chr4:105601845:C:T	2.3027e-08	-1.98419e-10	0.505933
105601889	chr4:105601889:A:G	1.18257e-08	-1.98419e-10	-0.160465
105602132	chr4:105602132:T:C	1.52206e-09	-1.82831	-0.382365
105602162	chr4:105602162:G:A	1.15809e-09	-1.80482	-0.679138
105602406	chr4:105602406:G:A	2.56406e-09	-1.68914	-2.95295e-10
105602606	chr4:105602606:C:T	4.16463e-09	-1.98419e-10	-1.20411
105602775	chr4:105602775:C:A	1.19083e-09	-1.64571	-0.810374
105602820	chr4:105602820:T:C	6.3329e-10	-1.82383	-1.26374
105602912	chr4:105602912:C:G	1.0412e-08	-1.98419e-10	-0.287782
105603005	chr4:105603005:C:T	3.89728e-09	-1.98419e-10	-1.27046
105603270	chr4:105603270:C:T	1.93239e-08	-1.98419e-10	0.330609
105603287	chr4:105603287:G:A	8.43618e-08	-1.98419e-10	1.80438
105603526	chr4:105603526:G:T	4.15549e-09	-1.98419e-10	-1.20631
105603573	chr4:105603573:T:G	2.72539e-09	-1.62813	-2.95295e-10
105603797	chr4:105603797:C:T	1.92725e-09	-1.61429	-0.360354
105604546	chr4:105604546:A:G	8.04105e-10	-1.84157	-1.00719
105604563	chr4:105604563:T:C	3.90366e-09	-1.98419e-10	-1.26882
105604812	chr4:105604812:C:T	4.15539e-09	-1.98419e-10	-1.20633
105605387	chr4:105605387:T:C	1.26513e-09	-1.81102	-0.584547
105605388	chr4:105605388:C:T	1.01327e-08	-1.98419e-10	-0.314967
105605830	chr4:105605830:A:G	1.48281e-09	-1.76535	-0.471452
105605861	chr4:105605861:T:C	6.48396e-10	-1.82972	-1.23427
105605909	chr4:105605909:G:C	6.57865e-10	-1.83004	-1.21945
105605949	chr4:105605949:C:T	6.72093e-10	-1.81767	-1.21043
105606008	chr4:105606008:A:G	6.64756e-10	-1.82347	-1.2156
105606224	chr4:105606224:A:G	1.13012e-09	-1.80343	-0.704975
105606243	chr4:105606243:A:C	6.3328e-10	-1.82133	-1.26625
105606267	chr4:105606267:A:G	3.89664e-09	-1.98419e-10	-1.27062
105606351	chr4:105606351:T:G	1.83535e-09	-1.61771	-0.405792
105606411	chr4:105606411:C:T	1.12461e-09	-1.79687	-0.716433
105606456	chr4:105606456:A:G	1.15945e-09	-1.80396	-0.678832
105606651	chr4:105606651:T:G	4.04538e-09	-1.98419e-10	-1.23316
105606716	chr4:105606716:T:A	4.24206e-09	-1.98419e-10	-1.18569
105606739	chr4:105606739:T:C	8.8822e-10	-1.50015	-1.24912
105606787	chr4:105606787:T:A	8.46396e-08	-1.98419e-10	1.80767
105607066	chr4:105607066:A:G	1.48828e-08	0.0694712	-2.95295e-10
105607441	chr4:105607441:A:C	8.41704e-09	-1.98419e-10	-0.500478
105607519	chr4:105607519:T:TG	6.45627e-10	-1.8048	-1.26347
105607827	chr4:105607827:AG:A	6.71527e-10	-1.83315	-1.19578
105607969	chr4:105607969:A:T	2.28624e-09	-1.80383	-2.95295e-10
105608424	chr4:105608424:A:T	2.21644e-09	-1.83484	-2.95295e-10
105609292	chr4:105609292:T:G	7.64369e-09	-1.98419e-10	-0.596856
105609680	chr4:105609680:G:A	7.40072e-08	1.67343	-2.95295e-10
105609793	chr4:105609793:G:A	8.76164e-10	-1.82596	-0.93698
105609980	chr4:105609980:G:A	4.0978e-09	-1.98419e-10	-1.22029
105610587	chr4:105610587:T:C	8.84119e-08	-1.98419e-10	1.85127
105610601	chr4:105610601:A:G	7.23703e-10	-1.68206	-1.27205
105610678	chr4:105610678:A:G	8.85671e-08	-1.98419e-10	1.85302
105610764	chr4:105610764:T:A	4.04919e-09	-1.98419e-10	-1.23222
105610781	chr4:105610781:G:T	1.73078e-08	-1.98419e-10	0.220422
105610859	chr4:105610859:T:C	8.86791e-08	-1.98419e-10	1.85429
105610875	chr4:105610875:C:T	1.69827e-08	-1.98419e-10	0.20146
105610916	chr4:105610916:A:C	3.93605e-09	-1.98419e-10	-1.26056
105611043	chr4:105611043:T:C	3.92595e-09	-1.98419e-10	-1.26313
105611172	chr4:105611172:A:G	6.60348e-10	-1.8313	-1.21442
105611343	chr4:105611343:T:C	7.72568e-10	-1.83339	-1.05538
105611643	chr4:105611643:T:C	4.04649e-09	-1.98419e-10	-1.23289
105611757	chr4:105611757:T:C	8.6572e-09	-1.98419e-10	-0.472345
105612039	chr4:105612039:C:A	9.04602e-10	-1.81241	-0.918589
105612145	chr4:105612145:A:T	4.472e-09	-1.98419e-10	-1.1329
105612189	chr4:105612189:ACC:A	3.96008e-09	-1.98419e-10	-1.25447
105612308	chr4:105612308:A:G	5.01866e-09	-0.387134	-0.630439
105612315	chr4:105612315:C:T	4.50765e-09	-1.12496	-2.95295e-10
105612585	chr4:105612585:A:G	1.69511e-07	-1.98419e-10	2.50218
105612953	chr4:105612953:A:G	7.815e-10	-1.68738	-1.1899
105613374	chr4:105613374:G:C	4.20241e-09	-1.98419e-10	-1.19508
105613443	chr4:105613443:A:G	4.22731e-09	-1.98419e-10	-1.18917
105613534	chr4:105613534:A:G	4.81652e-09	-1.74802	0.689336
105613619	chr4:105613619:T:C	4.1389e-09	-1.98419e-10	-1.21031
105613650	chr4:105613650:G:A	1.07126e-07	-1.98419e-10	2.04327
105613795	chr4:105613795:G:A	3.88731e-09	-1.98419e-10	-1.27302
105614210	chr4:105614210:C:G	4.00852e-09	-1.98419e-10	-1.24231
105614509	chr4:105614509:T:G	1.00609e-09	-1.6704	-0.954273
105614964	chr4:105614964:C:T	3.92298e-09	-1.98419e-10	-1.26388
105616643	chr4:105616643:A:T	4.30871e-09	-1.98419e-10	-1.1701
105617042	chr4:105617042:GCAAA:G	5.99453e-09	-1.98419e-10	-0.839889
105617054	chr4:105617054:A:G	4.23374e-09	-1.98419e-10	-1.18765
105617327	chr4:105617327:C:T	5.3057e-09	-1.98419e-10	-0.961954
105617380	chr4:105617380:T:C	3.43288e-09	-1.39734	-2.95295e-10
105617872	chr4:105617872:A:T	8.39133e-08	-1.98419e-10	1.79905
105617944	chr4:105617944:A:G	9.04426e-08	-1.98419e-10	1.87398
105617973	chr4:105617973:A:G	4.80279e-09	-1.98419e-10	-1.06154
105618053	chr4:105618053:CA:C	3.99199e-09	-1.98419e-10	-1.24645
105618204	chr4:105618204:T:C	3.89985e-09	-1.98419e-10	-1.2698
105618244	chr4:105618244:TA:T	4.04836e-09	-1.98419e-10	-1.23242
105618311	chr4:105618311:A:G	8.85507e-08	-1.98419e-10	1.85284
105618425	chr4:105618425:C:T	8.75896e-08	-1.98419e-10	1.84193
105618477	chr4:105618477:C:T	4.98464e-08	-1.98419e-10	1.27821
105618494	chr4:105618494:AC:A	8.44961e-09	-1.98419e-10	-0.496616
105618602	chr4:105618602:C:G	4.3629e-09	-1.98419e-10	-1.1576
105618645	chr4:105618645:A:G	4.73927e-08	-1.98419e-10	1.22773
105619211	chr4:105619211:TCA:T	2.02727e-08	-1.98419e-10	0.378539
105619446	chr4:105619446:T:C	4.19189e-09	-1.98419e-10	-1.19759
105619541	chr4:105619541:A:G	2.31954e-09	-1.78937	-2.95295e-10
105620152	chr4:105620152:G:A	4.10144e-09	-1.98419e-10	-1.2194
105620247	chr4:105620247:G:C	9.31643e-09	-1.98419e-10	-0.398956
105620439	chr4:105620439:T:A	4.82399e-09	-1.98419e-10	-1.05713
105620603	chr4:105620603:A:G	3.53768e-08	-1.98419e-10	0.935321
105620825	chr4:105620825:TG:T	9.17267e-10	-1.68178	-1.03531
105621321	chr4:105621321:T:C	4.10375e-09	-1.98419e-10	-1.21883
105621375	chr4:105621375:A:T	4.40481e-08	-1.98419e-10	1.15455
105622280	chr4:105622280:G:A	4.86749e-08	-1.98419e-10	1.25443
105622687	chr4:105622687:A:G	4.12832e-08	-1.98419e-10	1.08972
105622844	chr4:105622844:T:C	4.29379e-09	-1.98419e-10	-1.17357
105623166	chr4:105623166:G:A	3.61648e-08	-1.98419e-10	0.957351
105623292	chr4:105623292:G:A	4.41341e-08	-1.98419e-10	1.1565
105623369	chr4:105623369:A:G	9.43461e-10	-1.62382	-1.06512
105623415	chr4:105623415:G:A	4.35631e-09	-1.98419e-10	-1.15911
105623534	chr4:105623534:C:CA	3.84194e-08	-1.98419e-10	1.01783
105623545	chr4:105623545:C:T	7.16012e-10	-1.80884	-1.15595
105623914	chr4:105623914:A:G	4.0183e-08	-1.98419e-10	1.06271
105624146	chr4:105624146:T:C	2.23678e-08	-1.98419e-10	0.476886
105624466	chr4:105624466:A:G	7.62704e-08	-1.98419e-10	1.70355
105624924	chr4:105624924:G:T	2.37751e-09	-1.76468	-2.95295e-10
105625181	chr4:105625181:T:A	2.20644e-09	-1.83936	-2.95295e-10
105625203	chr4:105625203:C:T	4.33249e-09	-1.98419e-10	-1.16459
105625456	chr4:105625456:G:A	4.10338e-09	-1.98419e-10	-1.21892
105625651	chr4:105625651:C:T	1.82258e-08	-1.98419e-10	0.272102
105625723	chr4:105625723:A:G	8.44631e-09	-1.98419e-10	-0.497006
105625755	chr4:105625755:G:A	1.53783e-09	-1.11763	-1.08274
105625806	chr4:105625806:A:G	6.51259e-09	-1.98419e-10	-0.757
105625950	chr4:105625950:C:A	3.89469e-09	-1.98419e-10	-1.27112
105625959	chr4:105625959:A:G	7.33374e-08	-1.98419e-10	1.66433
105626126	chr4:105626126:C:T	2.67768e-08	-1.98419e-10	0.656802
105626302	chr4:105626302:T:C	1.00451e-08	-0.323652	-2.95295e-10
105626743	chr4:105626743:C:A	7.75295e-09	-1.98419e-10	-0.582662
105626803	chr4:105626803:T:G	6.79999e-10	-1.81013	-1.20627
105627066	chr4:105627066:C:T	9.71105e-09	-1.98419e-10	-0.357471
105627476	chr4:105627476:C:T	6.79261e-10	-1.82709	-1.1904
105627516	chr4:105627516:A:G	1.92764e-08	-1.98419e-10	0.328148
105627863	chr4:105627863:A:T	1.00118e-08	-0.326972	-2.95295e-10
105628371	chr4:105628371:C:T	4.08952e-09	-1.98419e-10	-1.22231
105628542	chr4:105628542:C:T	4.02535e-09	-1.98419e-10	-1.23812
105628629	chr4:105628629:C:T	2.26138e-09	-1.81476	-2.95295e-10
105628637	chr4:105628637:T:C	5.47947e-08	-1.98419e-10	1.37286
105629115	chr4:105629115:C:A	7.65856e-10	-1.65884	-1.23865
105629414	chr4:105629414:T:C	1.77736e-09	-0.904352	-1.15125
105629779	chr4:105629779:C:T	7.48042e-10	-1.66005	-1.26098
105629928	chr4:105629928:A:G	1.25064e-08	-1.98419e-10	-0.104497
105630095	chr4:105630095:A:G	2.93169e-09	-0.699763	-0.855394
105630392	chr4:105630392:T:G	7.50539e-10	-1.65301	-1.26469
105631331	chr4:105631331:T:A	4.33074e-09	-1.98419e-10	-1.165
105631576	chr4:105631576:A:T	8.06405e-10	-1.5749	-1.27101
105632076	chr4:105632076:G:A	6.00396e-09	-1.98419e-10	-0.838316
105632090	chr4:105632090:A:G	3.03823e-09	-0.781151	-0.738309
105632638	chr4:105632638:A:G	4.36048e-09	-1.98419e-10	-1.15815
105633001	chr4:105633001:G:T	4.31935e-09	-0.47941	-0.688221
105633272	chr4:105633272:T:C	4.24825e-09	-1.98419e-10	-1.18423
105633796	chr4:105633796:T:C	4.26762e-09	-1.98419e-10	-1.17968
105634182	chr4:105634182:C:T	8.66498e-09	-1.98419e-10	-0.471446
105634382	chr4:105634382:G:A	3.87801e-09	-0.601463	-0.673951
105634725	chr4:105634725:G:GT	1.49678e-09	-1.32288	-0.904543
105634866	chr4:105634866:C:T	1.79749e-08	-1.98419e-10	0.25824
105635241	chr4:105635241:CAA:C	2.92735e-09	-1.55664	-2.95295e-10
105635804	chr4:105635804:A:T	8.39209e-10	-1.53181	-1.27422
105636575	chr4:105636575:C:T	3.92305e-09	-1.98419e-10	-1.26387
105636948	chr4:105636948:A:T	1.22621e-09	-1.84381	-0.583003
105637449	chr4:105637449:C:T	3.83042e-08	-1.98419e-10	1.01482
105637720	chr4:105637720:A:C	4.14716e-09	-1.98419e-10	-1.20831
105637736	chr4:105637736:G:A	7.35651e-10	-1.67824	-1.25949
105637812	chr4:105637812:A:T	3.29343e-08	-1.98419e-10	0.86378
105637964	chr4:105637964:T:C	4.5149e-09	-1.98419e-10	-1.12335
105638027	chr4:105638027:A:G	3.91283e-09	-1.98419e-10	-1.26647
105638193	chr4:105638193:T:C	3.92028e-09	-1.98419e-10	-1.26457
105638732	chr4:105638732:CTCATTCA:C	8.06601e-10	-1.57686	-1.26881
105638827	chr4:105638827:T:C	5.05058e-09	-1.98419e-10	-1.01123
105640364	chr4:105640364:C:T	3.19477e-08	-1.98419e-10	0.833363
105640485	chr4:105640485:T:C	1.62122e-09	-1.30186	-0.845694
105640588	chr4:105640588:C:T	4.63311e-09	-1.98419e-10	-1.09751
105641380	chr4:105641380:G:A	6.99525e-10	-1.80526	-1.18283
105641450	chr4:105641450:T:C	8.06901e-10	-1.5817	-1.26359
105641478	chr4:105641478:A:T	3.90412e-09	-1.98419e-10	-1.2687
105641521	chr4:105641521:A:G	3.23632e-09	-1.4563	-2.95295e-10
105641566	chr4:105641566:T:A	4.59128e-09	-1.98419e-10	-1.10658
105641661	chr4:105641661:CT:C	7.63192e-09	-1.98419e-10	-0.598396
105642009	chr4:105642009:A:G	7.94083e-10	-1.59301	-1.26829
105642116	chr4:105642116:T:C	4.53073e-09	-1.98419e-10	-1.11985
105642127	chr4:105642127:A:G	2.11207e-09	-1.06193	-0.821138
105642154	chr4:105642154:G:A	3.89874e-09	-1.98419e-10	-1.27008
105642185	chr4:105642185:G:T	8.13748e-10	-1.57162	-1.26522
105642195	chr4:105642195:C:A	8.07489e-10	-1.58029	-1.26427
105642222	chr4:105642222:C:T	8.85144e-10	-1.51574	-1.237
105642223	chr4:105642223:G:A	3.93418e-09	-1.98419e-10	-1.26103
105642250	chr4:105642250:T:A	8.1142e-10	-1.5696	-1.2701
105642278	chr4:105642278:C:A	6.62344e-09	-1.98419e-10	-0.740122
105642407	chr4:105642407:T:A	3.43129e-09	-1.3978	-2.95295e-10
105642443	chr4:105642443:A:G	8.00255e-10	-1.58911	-1.26445
105642663	chr4:105642663:G:A	1.75447e-08	-1.98419e-10	0.234018
105642750	chr4:105642750:G:A	4.91334e-09	-1.98419e-10	-1.03878
105643037	chr4:105643037:C:T	1.10835e-09	-1.5051	-1.02276
105643093	chr4:105643093:T:C	8.21758e-10	-1.55439	-1.27266
105643780	chr4:105643780:C:G	5.47197e-09	-1.98419e-10	-0.931098
105643793	chr4:105643793:A:G	5.38353e-09	-1.98419e-10	-0.947392
105643877	chr4:105643877:T:TC	2.23424e-09	-1.82683	-2.95295e-10
105644150	chr4:105644150:A:G	6.9643e-09	0.475566	-1.16551
105644215	chr4:105644215:T:C	4.04528e-09	-1.98419e-10	-1.23318
105644324	chr4:105644324:T:A	4.11429e-09	-1.98419e-10	-1.21627
105644396	chr4:105644396:G:C	4.80068e-09	-1.98419e-10	-1.06198
105644557	chr4:105644557:A:G	5.00484e-09	-1.98419e-10	-1.02033
105644858	chr4:105644858:T:C	4.68991e-09	-1.98419e-10	-1.08532
105645151	chr4:105645151:A:G	4.88525e-09	-1.98419e-10	-1.04452
105645214	chr4:105645214:G:T	4.04729e-09	-1.98419e-10	-1.23269
105645241	chr4:105645241:G:A	4.5788e-09	-1.98419e-10	-1.1093
105645657	chr4:105645657:G:A	2.24615e-09	-1.82152	-2.95295e-10
105645722	chr4:105645722:A:G	5.60944e-09	-0.906285	-2.95295e-10
105646060	chr4:105646060:A:G	2.34908e-09	-1.77671	-2.95295e-10
105646122	chr4:105646122:C:A	4.49194e-09	-1.98419e-10	-1.12845
105647028	chr4:105647028:G:A	1.07699e-08	-1.98419e-10	-0.253985
105647155	chr4:105647155:A:G	3.94484e-09	-1.98419e-10	-1.25833
105647280	chr4:105647280:C:G	4.09544e-09	-1.98419e-10	-1.22086
105647359	chr4:105647359:T:A	3.90807e-09	-1.98419e-10	-1.26769
105647444	chr4:105647444:T:C	4.11224e-09	-1.98419e-10	-1.21677
105647978	chr4:105647978:C:T	4.23772e-09	-1.98419e-10	-1.18671
105648858	chr4:105648858:C:A	3.89018e-09	-1.98419e-10	-1.27228
105648905	chr4:105648905:C:T	3.91e-09	-1.98419e-10	-1.2672
105649224	chr4:105649224:G:C	3.92107e-09	-1.98419e-10	-1.26437
105649227	chr4:105649227:A:G	4.4597e-09	-1.98419e-10	-1.13566
105649341	chr4:105649341:A:G	4.17534e-09	-1.98419e-10	-1.20154
105649411	chr4:105649411:T:C	3.88262e-09	-1.98419e-10	-1.27423
105650037	chr4:105650037:G:T	5.97762e-09	-1.98419e-10	-0.842714
105650611	chr4:105650611:C:T	1.45176e-09	-1.33038	-0.927577
105650739	chr4:105650739:A:T	3.13307e-09	-1.48872	-2.95295e-10
105651348	chr4:105651348:C:G	9.6141e-09	-1.98419e-10	-0.367506
105651974	chr4:105651974:C:A	2.20686e-09	-1.83917	-2.95295e-10
105652104	chr4:105652104:C:T	3.88269e-09	-1.98419e-10	-1.27421
105652381	chr4:105652381:T:C	6.67901e-09	-1.98419e-10	-0.731766
105652758	chr4:105652758:A:G	3.88286e-09	-1.98419e-10	-1.27416
105653379	chr4:105653379:A:G	1.15665e-09	-1.5122	-0.973016
105653415	chr4:105653415:C:T	2.98834e-09	-1.53602	-2.95295e-10
105653557	chr4:105653557:G:A	3.92915e-09	-1.98419e-10	-1.26231
105653567	chr4:105653567:C:T	3.2249e-09	-1.45983	-2.95295e-10
105654112	chr4:105654112:A:G	7.29671e-10	-1.78919	-1.15671
105655872	chr4:105655872:T:A	3.91186e-09	-1.98419e-10	-1.26672
105656086	chr4:105656086:G:T	1.05569e-08	-1.98419e-10	-0.273959
105656887	chr4:105656887:C:A	4.13366e-09	-1.98419e-10	-1.21157
105656994	chr4:105656994:G:A	8.8553e-10	-1.50861	-1.24369
105657597	chr4:105657597:A:G	1.03367e-09	-1.52429	-1.07334
105657997	chr4:105657997:G:A	2.45778e-09	-1.73148	-2.95295e-10
105658027	chr4:105658027:A:T	3.90809e-09	-1.98419e-10	-1.26769
105658135	chr4:105658135:C:T	5.25649e-09	-1.98419e-10	-0.971273
105658676	chr4:105658676:T:C	4.07717e-09	-1.98419e-10	-1.22533
105659044	chr4:105659044:C:A	3.98645e-09	-1.98419e-10	-1.24784
105659937	chr4:105659937:G:A	3.95605e-09	-1.98419e-10	-1.25549
105660409	chr4:105660409:A:G	3.89684e-09	-1.98419e-10	-1.27057
105660620	chr4:105660620:A:G	3.88236e-09	-1.98419e-10	-1.27429
105661123	chr4:105661123:A:G	7.26205e-10	-1.67877	-1.27189
105661174	chr4:105661174:C:T	3.88496e-09	-1.98419e-10	-1.27362
105661316	chr4:105661316:C:T	3.64154e-09	-1.33833	-2.95295e-10
105661542	chr4:105661542:G:A	2.19757e-09	-1.84338	-2.95295e-10
105661660	chr4:105661660:T:A	3.88889e-09	-1.98419e-10	-1.27261
105661885	chr4:105661885:T:C	5.98765e-09	-0.841036	-2.95295e-10
105661987	chr4:105661987:G:A	2.49164e-09	-1.7178	-2.95295e-10
105662273	chr4:105662273:T:C	3.97117e-09	-1.98419e-10	-1.25168
105662327	chr4:105662327:T:C	4.85229e-09	-1.98419e-10	-1.05129
105663041	chr4:105663041:A:C	8.55815e-09	-1.98419e-10	-0.483852
105663359	chr4:105663359:T:C	3.98009e-09	-1.98419e-10	-1.24943
105663421	chr4:105663421:C:T	4.60901e-09	-1.10272	-2.95295e-10
105663491	chr4:105663491:A:T	6.61477e-09	-1.98419e-10	-0.741431
105663904	chr4:105663904:A:G	1.52578e-09	-1.09326	-1.11497
105664099	chr4:105664099:C:A	2.49591e-09	-1.71608	-2.95295e-10
105664212	chr4:105664212:C:T	2.19123e-09	-1.84627	-2.95295e-10
105664548	chr4:105664548:T:C	1.45487e-08	-1.98419e-10	0.0467648
105664794	chr4:105664794:T:C	2.19184e-09	-1.84599	-2.95295e-10
105664860	chr4:105664860:T:A	7.145e-10	-1.69353	-1.27338
105665223	chr4:105665223:G:A	3.92418e-09	-1.98419e-10	-1.26358
105665260	chr4:105665260:C:T	4.20761e-09	-1.98419e-10	-1.19384
105666159	chr4:105666159:T:C	2.00137e-09	-0.757473	-1.17943
105666375	chr4:105666375:A:G	3.99595e-09	-1.98419e-10	-1.24545
105666673	chr4:105666673:G:A	5.92051e-09	-1.98419e-10	-0.852314
105667352	chr4:105667352:C:T	7.41444e-10	-1.66594	-1.26395
105668593	chr4:105668593:T:C	5.4975e-09	-1.98419e-10	-0.926443
105668625	chr4:105668625:A:C	2.89208e-09	-1.56876	-2.95295e-10
105668970	chr4:105668970:G:A	6.9682e-10	-1.74358	-1.24839
105669048	chr4:105669048:G:T	4.02877e-09	-1.98419e-10	-1.23728
105669121	chr4:105669121:G:A	3.88313e-09	-1.98419e-10	-1.27409
105669131	chr4:105669131:A:T	8.88079e-10	-1.6131	-1.13633
105669553	chr4:105669553:C:T	8.87022e-10	-1.58471	-1.16591
105669673	chr4:105669673:A:C	3.08955e-09	-1.50271	-2.95295e-10
105669890	chr4:105669890:A:C	2.25676e-09	-1.81681	-2.95295e-10
105670048	chr4:105670048:T:C	4.00478e-09	-1.98419e-10	-1.24325
105670270	chr4:105670270:T:G	4.41702e-09	-1.98419e-10	-1.14527
105670659	chr4:105670659:A:G	1.10721e-09	-1.78126	-0.747633
105671623	chr4:105671623:T:C	1.31283e-08	-1.98419e-10	-0.0559685
105672126	chr4:105672126:G:A	5.31817e-09	-1.98419e-10	-0.959608
105672417	chr4:105672417:T:C	8.91113e-10	-1.61121	-1.13481
105672693	chr4:105672693:A:G	6.82483e-10	-1.82576	-1.18699
105672729	chr4:105672729:C:G	4.43705e-09	-1.14075	-2.95295e-10
105672815	chr4:105672815:G:A	4.74912e-09	-1.98419e-10	-1.07278
105673011	chr4:105673011:A:G	8.80201e-10	-1.57978	-1.17856
105673232	chr4:105673232:C:G	3.98542e-09	-1.98419e-10	-1.24809
105673468	chr4:105673468:G:A	6.37029e-10	-1.81022	-1.27146
105673486	chr4:105673486:C:T	5.8407e-09	-1.98419e-10	-0.865885
105673633	chr4:105673633:T:C	4.50447e-09	-1.98419e-10	-1.12567
105673638	chr4:105673638:T:A	5.79081e-09	-1.98419e-10	-0.874464
105673720	chr4:105673720:G:A	5.77531e-09	-1.98419e-10	-0.877145
105673898	chr4:105673898:A:C	8.43037e-10	-1.60312	-1.19836
105674372	chr4:105674372:C:A	5.22026e-09	-1.98419e-10	-0.978188
105674630	chr4:105674630:T:C	5.74342e-09	-1.98419e-10	-0.882681
105674913	chr4:105674913:A:T	4.3161e-09	-1.98419e-10	-1.16838
105675142	chr4:105675142:G:C	2.27288e-09	-1.80969	-2.95295e-10
105675149	chr4:105675149:T:A	2.26086e-09	-1.81499	-2.95295e-10
105675150	chr4:105675150:C:T	2.27263e-09	-1.8098	-2.95295e-10
105675528	chr4:105675528:T:C	2.83073e-09	-1.24959	-0.340617
105676057	chr4:105676057:A:C	4.62538e-09	-1.98419e-10	-1.09918
105676114	chr4:105676114:G:T	6.26552e-10	-1.84276	-1.2555
105676154	chr4:105676154:C:T	4.35843e-09	-1.98419e-10	-1.15862
105676181	chr4:105676181:T:G	4.6225e-09	-1.98419e-10	-1.0998
105676288	chr4:105676288:A:G	4.04484e-09	-1.98419e-10	-1.23329
105676295	chr4:105676295:T:C	7.37804e-10	-1.72232	-1.2125
105676424	chr4:105676424:TC:T	1.40575e-08	1.1314	-1.11898
105676491	chr4:105676491:A:T	7.80408e-09	-0.57609	-2.95295e-10
105676601	chr4:105676601:C:G	6.21285e-09	-1.98419e-10	-0.804117
105677092	chr4:105677092:T:C	3.27119e-09	-1.44558	-2.95295e-10
105678186	chr4:105678186:A:G	4.2721e-09	-1.98419e-10	-1.17863
105678330	chr4:105678330:C:G	7.80231e-09	-0.576316	-2.95295e-10
105678517	chr4:105678517:TTA:T	6.45236e-09	-1.98419e-10	-0.766289
105678657	chr4:105678657:C:T	1.03257e-09	-1.51172	-1.08696
105678815	chr4:105678815:TG:T	3.87401e-09	-1.27645	-2.95295e-10
105678960	chr4:105678960:A:AC	4.56013e-09	-1.98419e-10	-1.11338
105679181	chr4:105679181:A:C	1.04082e-09	-1.52225	-1.06848
105679465	chr4:105679465:T:A	4.97277e-09	-0.800358	-0.226401
105679681	chr4:105679681:G:A	6.1356e-10	-1.84578	-1.27344
105680012	chr4:105680012:A:C	6.11515e-09	-1.98419e-10	-0.819967
105680183	chr4:105680183:CCTTT:C	4.87751e-09	-1.98419e-10	-1.0461
105680479	chr4:105680479:C:T	2.23325e-09	-1.82728	-2.95295e-10
105680548	chr4:105680548:CAGTT:C	4.87818e-09	-1.98419e-10	-1.04596
105681025	chr4:105681025:T:C	6.14576e-10	-1.84346	-1.2741
105681107	chr4:105681107:T:G	8.78669e-10	-1.82134	-0.938743
105681151	chr4:105681151:A:C	8.02885e-10	-1.57618	-1.2741
105681466	chr4:105681466:CAT:C	1.68168e-09	-1.09732	-1.01363
105681857	chr4:105681857:G:A	9.585e-10	-1.55743	-1.11569
105681941	chr4:105681941:T:C	6.28322e-10	-1.84213	-1.25331
105682115	chr4:105682115:G:A	7.98821e-10	-1.60149	-1.25387
105682778	chr4:105682778:T:C	9.4054e-09	-1.98419e-10	-0.389452
105683033	chr4:105683033:A:G	7.66689e-10	-1.64255	-1.25387
105683627	chr4:105683627:T:G	6.96197e-09	-1.98419e-10	-0.690273
105683629	chr4:105683629:G:C	1.01543e-09	-1.52568	-1.08974
105683672	chr4:105683672:A:C	8.7911e-10	-1.82962	-0.929962
105683892	chr4:105683892:G:A	4.61723e-09	-1.98419e-10	-1.10094
105683948	chr4:105683948:T:C	3.8824e-09	-1.98419e-10	-1.27428
105684085	chr4:105684085:G:A	3.91364e-09	-1.98419e-10	-1.26627
105684176	chr4:105684176:T:C	3.8057e-09	-1.29424	-2.95295e-10
105684302	chr4:105684302:T:C	7.32709e-09	-1.98419e-10	-0.639158
105684563	chr4:105684563:A:C	9.96179e-10	-1.547	-1.08756
105684736	chr4:105684736:CAAG:C	4.09059e-09	-1.98419e-10	-1.22205
105684795	chr4:105684795:T:A	4.2915e-09	-1.98419e-10	-1.1741
105685154	chr4:105685154:T:C	6.59139e-09	-1.98419e-10	-0.744972
105685451	chr4:105685451:A:G	1.06155e-09	-1.48748	-1.08352
105685816	chr4:105685816:T:C	4.32835e-09	-1.98419e-10	-1.16555
105686084	chr4:105686084:T:C	7.63969e-10	-1.63276	-1.2672
105686157	chr4:105686157:G:A	2.28027e-09	-1.80644	-2.95295e-10
105686336	chr4:105686336:G:A	5.858e-09	-1.98419e-10	-0.862928
105687771	chr4:105687771:G:A	3.88575e-09	-1.98419e-10	-1.27342
105687821	chr4:105687821:C:T	3.9015e-09	-1.98419e-10	-1.26938
105689499	chr4:105689499:C:T	6.86099e-09	-1.98419e-10	-0.704884
105689530	chr4:105689530:TATA:T	5.83851e-09	-1.98419e-10	-0.866261
105689764	chr4:105689764:G:C	3.9545e-09	-1.98419e-10	-1.25588
105689774	chr4:105689774:C:T	8.00579e-10	-1.5995	-1.25366
105689857	chr4:105689857:G:A	3.97391e-09	-1.98419e-10	-1.25098
105690052	chr4:105690052:A:T	4.26895e-09	-1.98419e-10	-1.17937
105690103	chr4:105690103:A:C	7.23527e-10	-1.68025	-1.2741
105690380	chr4:105690380:A:C	9.88099e-10	-1.56063	-1.08207
105690458	chr4:105690458:CAT:C	6.24069e-10	-1.82817	-1.27406
105690486	chr4:105690486:G:A	1.15623e-08	-1.98419e-10	-0.182988
105690950	chr4:105690950:G:T	4.5671e-09	-1.98419e-10	-1.11186
105691461	chr4:105691461:T:C	5.85496e-09	-1.98419e-10	-0.863448
105691692	chr4:105691692:T:C	3.90972e-09	-1.98419e-10	-1.26727
105691839	chr4:105691839:A:G	4.08307e-09	-1.98419e-10	-1.22389
105692054	chr4:105692054:G:C	4.32097e-09	-1.98419e-10	-1.16726
105692596	chr4:105692596:T:C	8.68833e-10	-1.5826	-1.18874
105692664	chr4:105692664:A:G	6.24685e-10	-1.84165	-1.25959
105693570	chr4:105693570:T:C	7.39206e-09	-1.98419e-10	-0.630329
105693649	chr4:105693649:T:C	2.9692e-09	-1.24041	-0.302037
105694446	chr4:105694446:C:T	9.75597e-10	-1.56616	-1.08928
105694581	chr4:105694581:T:C	4.82943e-09	-1.98419e-10	-1.05601
105695210	chr4:105695210:C:T	3.35122e-09	-1.18714	-0.234276
105695979	chr4:105695979:G:A	2.967e-09	-1.39273	-0.150454
105696093	chr4:105696093:C:T	3.8163e-09	-1.29145	-2.95295e-10
105696133	chr4:105696133:G:A	5.7039e-09	-0.889586	-2.95295e-10
105696204	chr4:105696204:G:A	9.72643e-10	-1.56219	-1.09628
105697062	chr4:105697062:A:G	1.00031e-09	-1.55188	-1.07855
105697205	chr4:105697205:T:C	3.4826e-09	-1.35426	-0.028694
105697382	chr4:105697382:T:C	4.33152e-09	-1.98419e-10	-1.16482
105697429	chr4:105697429:G:GA	7.8361e-10	-1.62071	-1.25387
105697791	chr4:105697791:T:C	4.04717e-09	-1.98419e-10	-1.23272
105697793	chr4:105697793:T:C	4.96647e-09	-1.98419e-10	-1.02803
105697912	chr4:105697912:T:C	6.13556e-10	-1.846	-1.27322
105697983	chr4:105697983:G:T	1.0211e-09	-1.53887	-1.07098
105698072	chr4:105698072:A:G	4.37012e-09	-1.98419e-10	-1.15595
105698220	chr4:105698220:T:A	3.40767e-09	-1.38935	-0.0153591
105698914	chr4:105698914:C:G	5.75009e-09	-0.881521	-2.95295e-10
105699348	chr4:105699348:T:C	3.03721e-09	-1.5198	-2.95295e-10
105699826	chr4:105699826:C:T	7.70658e-10	-1.62678	-1.26447
105700100	chr4:105700100:A:G	5.49266e-09	-1.98419e-10	-0.927323
105700361	chr4:105700361:C:T	4.90588e-09	-1.98419e-10	-1.0403
105700486	chr4:105700486:T:C	6.14126e-10	-1.84405	-1.27424
105701033	chr4:105701033:T:C	1.0117e-09	-1.53876	-1.08034
105702066	chr4:105702066:A:G	9.98485e-10	-1.59409	-1.03817
105702285	chr4:105702285:G:A	9.99169e-10	-1.54673	-1.08484
105702464	chr4:105702464:A:T	5.44712e-09	-1.98419e-10	-0.935649
105702517	chr4:105702517:A:T	9.72237e-10	-1.55377	-1.10513
105703000	chr4:105703000:G:A	1.74549e-08	-1.98419e-10	0.228883
105703001	chr4:105703001:C:A	1.74518e-08	-1.98419e-10	0.228706
105703128	chr4:105703128:C:T	7.88634e-10	-1.61449	-1.25369
105703372	chr4:105703372:C:T	7.95392e-10	-1.6055	-1.25416
105704223	chr4:105704223:G:A	5.29094e-09	-1.98419e-10	-0.964739
105704250	chr4:105704250:A:G	4.45712e-09	-1.98419e-10	-1.13623
105704253	chr4:105704253:C:T	4.92286e-09	-1.98419e-10	-1.03685
105704917	chr4:105704917:A:T	3.91979e-09	-1.98419e-10	-1.2647
105705027	chr4:105705027:C:A	8.6384e-10	-1.82372	-0.953386
105705115	chr4:105705115:G:A	5.06508e-09	-1.98419e-10	-1.00837
105706469	chr4:105706469:C:T	5.85853e-09	-1.98419e-10	-0.862838
105706618	chr4:105706618:G:A	2.20862e-09	-1.83837	-2.95295e-10
105706681	chr4:105706681:C:T	2.99312e-09	-1.33782	-0.196595
105706791	chr4:105706791:C:T	9.92999e-09	0.490118	-0.825294
105706807	chr4:105706807:A:C	6.59157e-09	-1.98419e-10	-0.744945
105707223	chr4:105707223:G:T	3.9062e-09	-1.98419e-10	-1.26817
105707798	chr4:105707798:C:T	9.83408e-10	-1.57756	-1.0699
105707852	chr4:105707852:G:A	7.25599e-10	-1.67822	-1.27327
105708410	chr4:105708410:A:G	8.98619e-10	-1.82528	-0.912354
105708836	chr4:105708836:A:G	6.22111e-09	-1.98419e-10	-0.802788
105708862	chr4:105708862:T:A	4.25516e-09	-1.98419e-10	-1.1826
105709546	chr4:105709546:A:T	4.82306e-09	-1.98419e-10	-1.05733
105709655	chr4:105709655:C:G	3.96799e-09	-1.98419e-10	-1.25248
105709792	chr4:105709792:C:T	7.28005e-10	-1.67602	-1.27216
105709970	chr4:105709970:T:C	4.836e-09	-1.98419e-10	-1.05465
105710199	chr4:105710199:C:T	2.71923e-09	-1.63039	-2.95295e-10
105710481	chr4:105710481:G:A	4.44461e-09	-1.98419e-10	-1.13904
105710531	chr4:105710531:T:C	4.87542e-09	-1.98419e-10	-1.04653
105710713	chr4:105710713:A:G	7.97993e-10	-1.62209	-1.2343
105711023	chr4:105711023:T:A	5.98319e-09	-1.98419e-10	-0.841782
105711206	chr4:105711206:CAT:C	3.92592e-09	-1.98419e-10	-1.26314
105711279	chr4:105711279:A:G	2.62366e-09	-1.24947	-0.416701
105711500	chr4:105711500:G:A	1.05347e-09	-1.54396	-1.03469
105711523	chr4:105711523:A:G	3.88377e-09	-1.98419e-10	-1.27393
105711872	chr4:105711872:A:G	1.09074e-09	-1.49149	-1.05239
105711888	chr4:105711888:T:A	1.06293e-09	-1.50695	-1.06276
105713114	chr4:105713114:G:T	6.17058e-10	-1.84074	-1.27279
105713201	chr4:105713201:CAA:C	4.12276e-09	-1.98419e-10	-1.21421
105714011	chr4:105714011:T:C	3.97731e-09	-1.98419e-10	-1.25013
105714400	chr4:105714400:A:G	1.10132e-08	-0.231641	-2.95295e-10
105714420	chr4:105714420:C:T	1.03082e-08	-1.98419e-10	-0.297801
105714745	chr4:105714745:A:G	1.02516e-09	-1.52818	-1.0777
105715441	chr4:105715441:A:G	8.82744e-10	-1.60296	-1.15249
105715480	chr4:105715480:A:G	4.61985e-09	-1.98419e-10	-1.10037
105715542	chr4:105715542:ATTAT:A	5.05143e-09	-1.98419e-10	-1.01106
105716030	chr4:105716030:G:A	1.1101e-08	-1.98419e-10	-0.223704
105716254	chr4:105716254:C:T	4.30443e-09	-1.98419e-10	-1.17109
105716695	chr4:105716695:C:T	3.8645e-09	-1.29099	0.0120887
105717099	chr4:105717099:T:G	1.024e-09	-1.54348	-1.06354
105717149	chr4:105717149:A:G	6.18126e-09	-1.98419e-10	-0.809213
105717468	chr4:105717468:A:G	7.81447e-09	-1.98419e-10	-0.574758
105717540	chr4:105717540:A:G	1.06453e-09	-1.50273	-1.06547
105718154	chr4:105718154:C:A	6.1923e-09	-1.98419e-10	-0.80743
105718285	chr4:105718285:G:T	4.42116e-09	-1.98419e-10	-1.14433
105718555	chr4:105718555:A:G	8.93421e-10	-1.60454	-1.1389
105719027	chr4:105719027:C:A	7.6626e-10	-1.62936	-1.26761
105719230	chr4:105719230:G:A	3.94291e-09	-1.98419e-10	-1.25882
105720068	chr4:105720068:G:A	3.58902e-09	-1.36494	0.0120887
105720766	chr4:105720766:C:T	6.16511e-10	-1.84084	-1.27358
105720951	chr4:105720951:T:C	1.02513e-09	-1.52655	-1.07937
105721754	chr4:105721754:A:G	3.2521e-09	-1.30497	-0.146463
105722004	chr4:105722004:G:A	1.01304e-09	-1.54788	-1.0699
105722246	chr4:105722246:A:G	8.74837e-10	-1.81392	-0.950532
105722288	chr4:105722288:G:A	7.19444e-10	-1.6899	-1.27011
105722661	chr4:105722661:T:A	1.00125e-09	-1.56295	-1.06654
105723400	chr4:105723400:G:T	3.90637e-09	-1.98419e-10	-1.26813
105723628	chr4:105723628:C:T	7.9437e-09	-1.98419e-10	-0.558357
105724080	chr4:105724080:A:G	3.96958e-09	-1.98419e-10	-1.25208
105724413	chr4:105724413:A:T	4.29027e-09	-1.98419e-10	-1.17439
105724511	chr4:105724511:T:A	3.92584e-09	-1.98419e-10	-1.26316
105724614	chr4:105724614:G:A	6.13848e-10	-1.84537	-1.27338
105724624	chr4:105724624:AAACACAAAAAAATGG:A	2.3279e-09	-1.78577	-2.95295e-10
105725025	chr4:105725025:G:T	2.2895e-09	-1.8024	-2.95295e-10
105725192	chr4:105725192:A:G	6.99735e-10	-1.71473	-1.27306
105725361	chr4:105725361:A:G	4.86867e-09	-1.98419e-10	-1.04792
105725975	chr4:105725975:T:C	6.13542e-10	-1.84552	-1.27372
105726047	chr4:105726047:G:A	4.61927e-09	-1.98419e-10	-1.1005
105726049	chr4:105726049:AAC:A	9.06459e-10	-1.57558	-1.15337
105726142	chr4:105726142:A:G	8.89765e-10	-1.5939	-1.15363
105726209	chr4:105726209:C:T	1.02711e-09	-1.53408	-1.0699
105726320	chr4:105726320:G:A	3.62387e-09	-1.34319	-2.95295e-10
105726352	chr4:105726352:C:T	4.36778e-09	-1.98419e-10	-1.15648
105726442	chr4:105726442:A:G	4.98865e-09	-1.98419e-10	-1.02357
105726464	chr4:105726464:CATT:C	1.74479e-09	-0.807457	-1.26664
105726522	chr4:105726522:C:T	9.09281e-10	-1.57215	-1.15368
105727191	chr4:105727191:T:C	4.28804e-09	-1.98419e-10	-1.17491
105727441	chr4:105727441:T:C	4.5634e-09	-1.98419e-10	-1.11267
105727481	chr4:105727481:T:C	3.97781e-09	-1.98419e-10	-1.25
105727484	chr4:105727484:C:T	1.01652e-09	-1.55563	-1.05873
105727644	chr4:105727644:T:A	5.89268e-09	-1.98419e-10	-0.857025
105728582	chr4:105728582:AT:A	4.29184e-09	-1.98419e-10	-1.17402
105728840	chr4:105728840:A:G	4.45631e-09	-1.98419e-10	-1.13642
105728881	chr4:105728881:A:G	8.77546e-10	-1.60866	-1.1527
105728959	chr4:105728959:G:A	8.13751e-10	-1.60257	-1.23427
105729032	chr4:105729032:T:A	4.89116e-09	-1.98419e-10	-1.04331
105729368	chr4:105729368:A:G	4.01024e-09	-1.98419e-10	-1.24188
105730094	chr4:105730094:A:G	1.04337e-09	-1.51838	-1.0699
105730191	chr4:105730191:C:T	5.18495e-09	-1.98419e-10	-0.984977
105730480	chr4:105730480:T:G	4.31313e-09	-1.98419e-10	-1.16907
105730684	chr4:105730684:C:T	6.17765e-10	-1.83811	-1.27427
105730796	chr4:105730796:G:T	1.06366e-09	-1.48223	-1.08679
105730806	chr4:105730806:A:G	6.00542e-09	-0.0250598	-0.813014
105730951	chr4:105730951:T:C	7.80767e-09	-1.98419e-10	-0.575629
105730980	chr4:105730980:A:G	8.34136e-10	-1.59399	-1.21811
105731751	chr4:105731751:G:A	4.30472e-09	-1.98419e-10	-1.17102
105731975	chr4:105731975:G:A	4.43313e-09	-1.98419e-10	-1.14163
105732110	chr4:105732110:G:A	6.13195e-10	-1.84588	-1.27393
105732164	chr4:105732164:T:C	3.93273e-09	-1.98419e-10	-1.2614
105732166	chr4:105732166:T:C	3.90907e-09	-1.98419e-10	-1.26744
105732477	chr4:105732477:A:G	9.81259e-10	-1.54441	-1.10525
105732498	chr4:105732498:T:C	4.56522e-09	-1.98419e-10	-1.11227
105732527	chr4:105732527:G:A	4.114e-09	-1.98419e-10	-1.21634
105732659	chr4:105732659:T:A	7.15891e-10	-1.69106	-1.2739
105732722	chr4:105732722:C:T	4.66713e-09	-1.98419e-10	-1.09019
105732785	chr4:105732785:G:T	4.48018e-09	-1.98419e-10	-1.13107
105732887	chr4:105732887:T:C	4.4818e-09	-1.98419e-10	-1.13071
105732985	chr4:105732985:T:C	8.20232e-10	-1.59009	-1.23882
105733173	chr4:105733173:G:A	5.00501e-09	-1.98419e-10	-1.0203
105733255	chr4:105733255:C:G	3.93079e-09	-1.98419e-10	-1.2619
105733816	chr4:105733816:G:A	7.0061e-10	-1.71493	-1.2716
105733826	chr4:105733826:G:A	7.86064e-09	0.46936	-1.03823
105734092	chr4:105734092:C:T	3.91958e-09	-1.98419e-10	-1.26475
105734278	chr4:105734278:G:A	3.92082e-09	-1.98419e-10	-1.26443
105734326	chr4:105734326:A:G	3.93875e-09	-1.98419e-10	-1.25987
105734480	chr4:105734480:A:G	4.69215e-09	-0.791771	-0.293074
105734562	chr4:105734562:T:C	9.78168e-10	-1.56184	-1.09097
105734673	chr4:105734673:T:C	6.24192e-10	-1.84631	-1.25572
105734919	chr4:105734919:A:G	1.01773e-09	-1.55831	-1.05485
105735041	chr4:105735041:G:A	4.82655e-09	-1.98419e-10	-1.0566
105735066	chr4:105735066:C:T	7.09098e-10	-1.70375	-1.27075
105735079	chr4:105735079:A:G	3.88275e-09	-1.98419e-10	-1.27419
105735345	chr4:105735345:T:G	5.26297e-09	-1.98419e-10	-0.97004
105735397	chr4:105735397:G:A	2.22654e-09	-1.83029	-2.95295e-10
105735457	chr4:105735457:C:T	7.6582e-10	-1.62676	-1.27078
105735622	chr4:105735622:C:T	7.79411e-09	-1.98419e-10	-0.577367
105735811	chr4:105735811:G:A	6.10686e-09	-0.821324	-2.95295e-10
105735994	chr4:105735994:G:A	4.80271e-09	-1.26073	0.199172
105736034	chr4:105736034:TTGGTTTTAAGCTAAA:T	1.04081e-09	-1.52117	-1.06957
105736156	chr4:105736156:A:C	7.99385e-09	-1.98419e-10	-0.552064
105736168	chr4:105736168:A:G	3.97154e-09	-1.98419e-10	-1.25158
105736501	chr4:105736501:T:G	8.16854e-10	-1.59933	-1.2337
105737092	chr4:105737092:T:A	7.07382e-10	-1.7039	-1.27302
105737501	chr4:105737501:G:A	9.53105e-10	-1.57926	-1.0995
105737678	chr4:105737678:C:T	3.89582e-09	-1.98419e-10	-1.27083
105737759	chr4:105737759:A:C	5.85947e-09	-1.98419e-10	-0.862677
105738188	chr4:105738188:C:A	9.02666e-10	-1.57951	-1.15363
105738889	chr4:105738889:G:A	3.89318e-09	-1.98419e-10	-1.27151
105739452	chr4:105739452:T:C	1.26936e-09	-1.66074	-0.731481
105739801	chr4:105739801:C:T	3.92623e-09	-1.98419e-10	-1.26306
105740037	chr4:105740037:G:A	8.22498e-10	-1.59176	-1.23439
105740639	chr4:105740639:C:A	4.57861e-08	-1.98419e-10	1.19324
105740813	chr4:105740813:A:G	1.06048e-09	-1.52834	-1.04367
105740847	chr4:105740847:A:G	6.25369e-10	-1.84411	-1.25604
105740961	chr4:105740961:G:A	6.12737e-10	-1.84628	-1.27428
105741139	chr4:105741139:A:G	4.72773e-08	-1.98419e-10	1.22529
105741142	chr4:105741142:T:C	5.86078e-09	-1.98419e-10	-0.862454
105741184	chr4:105741184:C:T	1.91191e-09	-1.28716	-0.69548
105741535	chr4:105741535:G:C	1.02218e-09	-1.53743	-1.07137
105741789	chr4:105741789:C:T	7.08352e-10	-1.70142	-1.27413
105741819	chr4:105741819:T:C	4.72372e-09	-1.98419e-10	-1.07814
105741955	chr4:105741955:AG:A	3.92723e-09	-1.98419e-10	-1.2628
105742384	chr4:105742384:T:C	7.02053e-10	-1.7187	-1.26579
105742500	chr4:105742500:C:T	9.81724e-10	-1.55718	-1.092
105742762	chr4:105742762:T:C	4.25781e-09	-1.98419e-10	-1.18198
105742822	chr4:105742822:C:T	4.30346e-09	-1.98419e-10	-1.17132
105742875	chr4:105742875:T:A	4.89355e-09	-1.98419e-10	-1.04282
105742954	chr4:105742954:T:C	1.0346e-09	-1.48479	-1.11193
105743007	chr4:105743007:TGCCGCGATCTCAGCTCACTGCAAGC:T	2.4297e-09	-1.74297	-2.95295e-10
105743032	chr4:105743032:C:T	1.09644e-09	-1.53159	-1.00708
105743054	chr4:105743054:A:T	7.02264e-10	-1.72098	-1.2632
105743267	chr4:105743267:T:C	1.15993e-09	-1.50214	-0.980234
105743398	chr4:105743398:C:T	8.14322e-10	-1.66625	-1.16989
105743611	chr4:105743611:T:G	4.40259e-09	-1.98419e-10	-1.14854
105743714	chr4:105743714:G:A	3.88243e-09	-1.98419e-10	-1.27428
105744838	chr4:105744838:T:A	8.61976e-10	-1.62683	-1.15244
105744886	chr4:105744886:AT:A	7.33725e-10	-1.70372	-1.23663
105745154	chr4:105745154:C:T	4.22932e-09	-1.98419e-10	-1.1887
105745178	chr4:105745178:C:G	1.02407e-09	-1.58923	-1.01772
105745202	chr4:105745202:T:C	2.09743e-09	-1.34198	-0.548043
105745423	chr4:105745423:A:G	6.1359e-10	-1.84535	-1.27381
105746682	chr4:105746682:C:T	4.5141e-09	-1.98419e-10	-1.12353
105746868	chr4:105746868:T:C	7.83057e-10	-1.64101	-1.23428
105747149	chr4:105747149:G:T	5.63864e-09	-1.98419e-10	-0.901093
105747389	chr4:105747389:G:A	1.15238e-09	-1.57166	-0.917255
105747552	chr4:105747552:G:A	4.47404e-09	-1.98419e-10	-1.13244
105747670	chr4:105747670:T:C	3.91412e-09	-1.98419e-10	-1.26614
105747814	chr4:105747814:A:G	8.896e-09	-1.98419e-10	-0.445134
105747866	chr4:105747866:C:A	8.73042e-10	-1.67958	-1.08693
105748137	chr4:105748137:C:T	7.89403e-10	-1.63271	-1.23451
105748187	chr4:105748187:G:A	6.14091e-10	-1.84462	-1.27372
105748437	chr4:105748437:G:A	9.5265e-10	-1.81756	-0.861683
105749202	chr4:105749202:T:C	4.52354e-09	-1.98419e-10	-1.12144
105749466	chr4:105749466:G:A	6.22336e-10	-1.83209	-1.27292
105749493	chr4:105749493:A:G	4.70167e-09	-1.98419e-10	-1.08282
105749548	chr4:105749548:C:T	5.15065e-09	-1.98419e-10	-0.991613
105750056	chr4:105750056:G:A	6.00905e-09	-1.98419e-10	-0.837469
105750725	chr4:105750725:C:T	4.51214e-09	-1.98419e-10	-1.12396
105750835	chr4:105750835:A:G	3.93637e-09	-1.98419e-10	-1.26048
105751041	chr4:105751041:T:C	9.50167e-10	-1.8454	-0.836458
105751176	chr4:105751176:A:G	4.39314e-09	-1.98419e-10	-1.15069
105751350	chr4:105751350:T:A	6.89541e-09	-1.98419e-10	-0.699881
105751734	chr4:105751734:AAGG:A	8.83869e-10	-1.84378	-0.910399
105752736	chr4:105752736:T:C	2.22854e-09	-1.82939	-2.95295e-10
105752896	chr4:105752896:G:T	4.4548e-09	-1.98419e-10	-1.13675
105753909	chr4:105753909:G:A	3.89385e-09	-1.98419e-10	-1.27134
105754484	chr4:105754484:TTTTA:T	9.93965e-10	-1.58411	-1.05268
105754757	chr4:105754757:G:A	4.5471e-09	-1.98419e-10	-1.11625
105754789	chr4:105754789:A:T	9.97558e-10	-1.58016	-1.05302
105754893	chr4:105754893:T:A	4.60639e-09	-1.98419e-10	-1.10329
105755078	chr4:105755078:A:T	1.14245e-09	-1.56193	-0.935632
105755144	chr4:105755144:A:G	2.66627e-09	-1.65005	-2.95295e-10
105755609	chr4:105755609:G:A	1.12336e-09	-1.50948	-1.00493
105755986	chr4:105755986:C:T	4.53715e-09	-1.98419e-10	-1.11844
105756227	chr4:105756227:G:A	9.01608e-10	-1.65655	-1.07777
105756384	chr4:105756384:A:T	9.53328e-10	-1.61545	-1.06308
105756396	chr4:105756396:G:A	7.6434e-09	-1.98419e-10	-0.596893
105756584	chr4:105756584:A:G	7.3941e-10	-1.71782	-1.21482
105756586	chr4:105756586:A:G	4.44391e-09	-1.98419e-10	-1.1392
105756588	chr4:105756588:A:G	3.90413e-09	-1.98419e-10	-1.2687
105756599	chr4:105756599:TATA:T	7.04742e-09	-1.98419e-10	-0.678075
105756842	chr4:105756842:C:T	8.88222e-10	-1.64805	-1.10122
105757801	chr4:105757801:T:C	4.58976e-09	-1.98419e-10	-1.10691
105758440	chr4:105758440:G:A	6.18626e-10	-1.84627	-1.26472
105758508	chr4:105758508:A:G	4.59125e-09	-1.98419e-10	-1.10658
105758535	chr4:105758535:A:G	9.04935e-10	-1.63802	-1.0926
105758728	chr4:105758728:G:C	5.03586e-09	-1.98419e-10	-1.01415
105759116	chr4:105759116:T:C	4.82986e-09	-1.98419e-10	-1.05592
105759294	chr4:105759294:G:A	4.76075e-09	-1.98419e-10	-1.07033
105759320	chr4:105759320:T:C	3.96731e-09	-1.98419e-10	-1.25265
105759607	chr4:105759607:G:A	6.14304e-10	-1.84454	-1.27346
105759879	chr4:105759879:A:G	7.26455e-10	-1.68819	-1.26213
105760022	chr4:105760022:A:G	9.17289e-10	-1.62788	-1.08919
105760126	chr4:105760126:G:A	3.85944e-09	-1.28021	-2.95295e-10
105760572	chr4:105760572:G:A	2.92431e-09	-1.55768	-2.95295e-10
105761192	chr4:105761192:T:C	4.57786e-09	-1.98419e-10	-1.1095
105761279	chr4:105761279:T:C	8.97079e-10	-1.6493	-1.09004
105761362	chr4:105761362:T:C	8.71163e-10	-1.83756	-0.931101
105761595	chr4:105761595:C:T	8.56567e-08	1.81961	-2.95295e-10
105761674	chr4:105761674:G:A	4.1375e-09	-1.98419e-10	-1.21064
105762294	chr4:105762294:C:T	3.45384e-09	-1.39125	-2.95295e-10
105762374	chr4:105762374:G:A	7.32492e-09	-1.98419e-10	-0.639454
105762530	chr4:105762530:G:A	5.31071e-09	-1.98419e-10	-0.961011
105763047	chr4:105763047:T:G	6.60743e-10	-1.77676	-1.26837
105763388	chr4:105763388:G:A	1.39541e-09	-1.08227	-1.21527
105763510	chr4:105763510:C:T	1.11365e-09	-1.62187	-0.901221
105763771	chr4:105763771:T:C	2.24784e-09	-1.82076	-2.95295e-10
105763821	chr4:105763821:A:G	7.99414e-10	-1.75942	-1.09519
105763850	chr4:105763850:T:C	3.91333e-09	-1.98419e-10	-1.26635
105764371	chr4:105764371:G:A	5.16017e-09	-1.98419e-10	-0.989766
105764388	chr4:105764388:A:G	6.91227e-09	-1.98419e-10	-0.697439
105764400	chr4:105764400:A:G	5.32056e-09	-1.98419e-10	-0.959158
105764414	chr4:105764414:A:C	6.86329e-09	-1.98419e-10	-0.704549
105764476	chr4:105764476:T:C	9.45452e-10	-1.60773	-1.0791
105764533	chr4:105764533:CT:C	9.525e-10	-1.59626	-1.08314
105764668	chr4:105764668:C:A	9.23766e-10	-1.61743	-1.0926
105764919	chr4:105764919:C:T	5.75294e-09	-1.98419e-10	-0.881024
105764939	chr4:105764939:T:G	4.92608e-09	-1.03619	-2.95295e-10
105765704	chr4:105765704:T:C	4.61536e-09	-1.98419e-10	-1.10135
105766576	chr4:105766576:A:G	8.85277e-10	-1.66883	-1.08376
105767198	chr4:105767198:G:C	3.93721e-09	-1.98419e-10	-1.26026
105767217	chr4:105767217:A:C	7.87876e-10	-1.75351	-1.11564
105767494	chr4:105767494:TTTATTA:T	1.12986e-09	-1.6319	-0.876741
105767505	chr4:105767505:T:C	1.12337e-09	-1.63969	-0.874715
105767509	chr4:105767509:T:G	1.13617e-09	-1.6285	-0.874578
105767510	chr4:105767510:AGGTT:A	1.17335e-09	-1.60947	-0.861405
105767747	chr4:105767747:A:G	9.62567e-10	-1.59596	-1.07293
105767819	chr4:105767819:T:C	1.51035e-09	-1.02611	-1.19228
105768265	chr4:105768265:C:T	4.99656e-09	-1.98419e-10	-1.02199
105768417	chr4:105768417:G:A	3.99363e-09	-1.98419e-10	-1.24604
105768693	chr4:105768693:A:G	5.52857e-09	-1.98419e-10	-0.920806
105768889	chr4:105768889:A:G	2.24357e-09	-1.82267	-2.95295e-10
105769199	chr4:105769199:A:G	1.41423e-09	-1.0845	-1.19965
105770885	chr4:105770885:C:T	2.20842e-09	-1.83846	-2.95295e-10
105771186	chr4:105771186:C:T	4.99126e-09	-1.98419e-10	-1.02305
105771324	chr4:105771324:A:G	7.90442e-10	-1.65287	-1.21302
105771787	chr4:105771787:C:T	9.21678e-10	-1.61084	-1.10145
105771799	chr4:105771799:A:G	4.92946e-09	-1.98419e-10	-1.03551
105773017	chr4:105773017:T:A	2.72236e-09	-1.62924	-2.95295e-10
105773061	chr4:105773061:G:A	6.35966e-09	-1.98419e-10	-0.780762
105773163	chr4:105773163:C:A	4.58155e-09	-1.98419e-10	-1.1087
105773311	chr4:105773311:C:T	6.60808e-09	-1.98419e-10	-0.742442
105773327	chr4:105773327:T:C	5.85496e-09	-1.98419e-10	-0.863448
105773464	chr4:105773464:T:C	7.60965e-10	-1.66981	-1.23409
105773831	chr4:105773831:G:A	6.56358e-10	-1.78993	-1.26186
105773899	chr4:105773899:T:C	1.14921e-09	-1.61012	-0.881543
105774733	chr4:105774733:C:T	6.89541e-09	-1.98419e-10	-0.699881
105774817	chr4:105774817:T:C	5.8487e-09	-1.98419e-10	-0.864516
105775003	chr4:105775003:AG:A	7.81281e-10	-1.6983	-1.17925
105775106	chr4:105775106:G:A	4.31077e-09	-1.98419e-10	-1.16962
105775319	chr4:105775319:G:A	7.89094e-10	-1.68646	-1.18114
105775620	chr4:105775620:G:C	7.93596e-10	-1.65441	-1.20751
105775757	chr4:105775757:A:G	5.03591e-09	-1.98419e-10	-1.01414
105776097	chr4:105776097:G:A	7.6095e-10	-1.64206	-1.26186
105776143	chr4:105776143:G:A	5.85496e-09	-1.98419e-10	-0.863448
105776237	chr4:105776237:C:T	3.9363e-09	-1.98419e-10	-1.26049
105776656	chr4:105776656:G:A	4.03516e-09	-1.98419e-10	-1.23569
105777543	chr4:105777543:C:A	9.0567e-10	-1.66676	-1.06305
105777735	chr4:105777735:T:C	9.37129e-10	-1.81669	-0.878983
105778201	chr4:105778201:G:A	5.80494e-09	-1.98419e-10	-0.872026
105779652	chr4:105779652:A:G	4.41833e-09	-1.98419e-10	-1.14497
105779665	chr4:105779665:C:G	9.24161e-10	-1.63223	-1.07737
105780434	chr4:105780434:T:C	2.19177e-09	-1.84603	-2.95295e-10
105780522	chr4:105780522:A:T	9.57777e-10	-1.61142	-1.06246
105781239	chr4:105781239:A:T	2.40552e-09	-1.75297	-2.95295e-10
105781542	chr4:105781542:C:T	4.14105e-09	-1.98419e-10	-1.20979
105781709	chr4:105781709:G:T	3.90079e-09	-1.98419e-10	-1.26956
105782053	chr4:105782053:G:A	4.22565e-09	-1.98419e-10	-1.18956
105782215	chr4:105782215:C:T	4.63557e-09	-1.98419e-10	-1.09698
105782237	chr4:105782237:C:T	9.18718e-10	-1.62287	-1.09264
105782386	chr4:105782386:A:G	9.22159e-10	-1.61692	-1.09485
105782475	chr4:105782475:G:C	1.24617e-08	-0.108073	-2.95295e-10
105783009	chr4:105783009:A:G	6.62443e-10	-1.77755	-1.26501
105783207	chr4:105783207:C:A	4.16721e-09	-1.98419e-10	-1.20349
105783245	chr4:105783245:G:C	4.31001e-09	-1.98419e-10	-1.1698
105783574	chr4:105783574:A:G	8.44257e-10	-1.81246	-0.987577
105783616	chr4:105783616:A:G	1.40439e-09	-1.53154	-0.75959
```
