## Supplementary material for "Characterization of shared and ancestry-specific signals driving complex traits using multi-ancestry fine-mapping": susiex_nc1.cs80.cs

```
CS_ID	SNP	BP	REF_ALLELE	ALT_ALLELE	REF_FRQ	BETA	SE	-LOG10P	CS_PIP	OVRL_PIP
1	chr4:109927638:A:G	109927638	G,G	A,A	1,1	inf,inf	inf,inf	11.7661,0.100366	0.113246	0.113246
1	chr4:109952770:T:C	109952770	C,C	T,T	1,1	inf,inf	inf,inf	11.7714,0.0108113	0.111051	0.111051
1	chr4:109953217:T:C	109953217	C,C	T,T	1,1	inf,inf	inf,inf	11.5884,0.00810061	0.0740303	0.0740303
1	chr4:109933275:G:A	109933275	A,A	G,G	1,1	inf,-inf	inf,inf	11.5208,0.0316446	0.0639426	0.0639426
1	chr4:109971007:T:C	109971007	C,C	T,T	1,1	inf,inf	inf,inf	11.5135,0.014984	0.0627428	0.0627428
1	chr4:109936627:T:G	109936627	G,G	T,T	1,1	inf,-inf	inf,inf	11.511,0.00667997	0.0623672	0.0623672
1	chr4:109929980:G:A	109929980	A,A	G,G	1,1	inf,-inf	inf,inf	11.4658,0.0618161	0.0571423	0.0571423
1	chr4:109924551:T:C	109924551	C,C	T,T	1,1	inf,-inf	inf,inf	11.4551,0.0829429	0.0563354	0.0563354
1	chr4:109922104:A:G	109922104	G,G	A,A	1,1	inf,-inf	inf,inf	11.4224,0.147761	0.0546052	0.0546052
1	chr4:109917706:C:T	109917706	T,T	C,C	1,1	inf,inf	inf,inf	11.2386,0.388304	0.0468204	0.0468204
1	chr4:109979635:G:A	109979635	A,A	G,G	1,1	inf,inf	inf,inf	11.3432,0.076558	0.0438397	0.0438397
1	chr4:109916970:G:A	109916970	A,A	G,G	1,1	inf,inf	inf,inf	11.1808,0.322959	0.0380302	0.0380302
1	chr4:109980042:G:A	109980042	A,A	G,G	1,1	inf,inf	inf,inf	11.2208,0.0680669	0.0333077	0.0333077
```
