## Supplementary material for "Characterization of shared and ancestry-specific signals driving complex traits using multi-ancestry fine-mapping": susiex_nc1.cs80.snp

```
BP	SNP	PIP(CS1)	LogBF(CS1,Pop1)	LogBF(CS1,Pop2)
109453118	chr4:109453118:A:C	3.26727e-11	-2.52431e-10	-0.806768
109453636	chr4:109453636:A:G	3.99447e-11	-2.52431e-10	-0.605812
109453781	chr4:109453781:G:A	1.20222e-11	-1.80656	-3.28476e-10
109453818	chr4:109453818:A:G	2.06174e-11	-1.26717	-3.28476e-10
109453831	chr4:109453831:G:A	3.1649e-11	-2.52431e-10	-0.8386
109454628	chr4:109454628:C:T	3.27325e-11	-2.52431e-10	-0.804938
109455240	chr4:109455240:A:G	8.02797e-12	-1.8863	-0.32408
109455251	chr4:109455251:G:T	3.77358e-11	-0.662698	-3.28476e-10
109455617	chr4:109455617:A:G	2.07403e-11	-2.52431e-10	-1.26123
109455770	chr4:109455770:C:T	3.93555e-12	-1.62366	-1.2996
109456095	chr4:109456095:T:C	3.71252e-11	-0.679012	-3.28476e-10
109456169	chr4:109456169:C:T	2.96077e-12	-1.90693	-1.30093
109456693	chr4:109456693:C:T	4.94835e-11	-2.52431e-10	-0.391669
109456700	chr4:109456700:T:A	1.45365e-11	-1.61665	-3.28476e-10
109456975	chr4:109456975:G:A	4.33226e-11	-2.52431e-10	-0.524632
109457101	chr4:109457101:A:G	2.17983e-11	-2.52431e-10	-1.21148
109457126	chr4:109457126:A:T	3.82947e-12	-1.65341	-1.29717
109457196	chr4:109457196:G:A	5.46497e-12	-1.43628	-1.15867
109457532	chr4:109457532:A:G	1.17778e-11	-1.13976	-0.687328
109458387	chr4:109458387:A:G	2.75469e-11	-2.52431e-10	-0.977417
109458514	chr4:109458514:G:T	3.45176e-12	-1.80472	-1.24971
109458789	chr4:109458789:T:A	1.2752e-11	-0.642867	-1.10475
109459232	chr4:109459232:G:A	2.26653e-11	-2.52431e-10	-1.17247
109459328	chr4:109459328:C:T	3.20104e-11	-2.52431e-10	-0.827247
109459960	chr4:109459960:C:T	1.94907e-11	-2.52431e-10	-1.32337
109460191	chr4:109460191:A:G	1.23328e-11	-1.78105	-3.28476e-10
109460241	chr4:109460241:G:T	2.55596e-11	-2.52431e-10	-1.05229
109460646	chr4:109460646:G:A	3.93848e-12	-1.63836	-1.28415
109460796	chr4:109460796:G:A	7.90332e-12	-1.88154	-0.344485
109461564	chr4:109461564:T:G	2.73268e-11	-2.52431e-10	-0.98544
109461578	chr4:109461578:G:A	3.81843e-11	-2.52431e-10	-0.650881
109461768	chr4:109461768:A:G	2.46124e-11	-2.52431e-10	-1.09006
109462381	chr4:109462381:A:G	2.14162e-11	-2.52431e-10	-1.22916
109463782	chr4:109463782:T:C	1.50025e-11	-1.5591	-0.0259899
109464020	chr4:109464020:T:C	4.28484e-12	-1.56817	-1.27005
109464238	chr4:109464238:C:G	3.81277e-11	-2.52431e-10	-0.652366
109464389	chr4:109464389:C:T	4.21764e-12	-1.8328	-1.02123
109464445	chr4:109464445:A:G	8.42939e-12	-1.82709	-0.334497
109464636	chr4:109464636:A:T	2.14358e-11	-2.52431e-10	-1.22825
109464829	chr4:109464829:G:A	3.74895e-11	-2.52431e-10	-0.669247
109465042	chr4:109465042:G:T	3.83285e-12	-1.66606	-1.28364
109465259	chr4:109465259:G:A	1.37254e-11	-1.67406	-3.28476e-10
109465448	chr4:109465448:C:CT	3.01347e-12	-1.88191	-1.3083
109465918	chr4:109465918:T:G	3.83749e-11	-2.52431e-10	-0.645903
109466173	chr4:109466173:C:T	4.35915e-12	-1.83379	-0.987241
109466501	chr4:109466501:T:C	2.8155e-11	-1.44588	0.490292
109466617	chr4:109466617:G:A	2.83582e-11	-2.52431e-10	-0.948392
109466783	chr4:109466783:A:G	1.08291e-11	-1.10092	-0.810154
109466831	chr4:109466831:G:C	2.42671e-11	-2.52431e-10	-1.10419
109467098	chr4:109467098:G:A	2.67321e-11	-2.52431e-10	-1.00744
109467101	chr4:109467101:C:T	2.68991e-11	-2.52431e-10	-1.00121
109467154	chr4:109467154:G:A	9.5537e-12	-1.94928	-0.0870986
109468127	chr4:109468127:AC:A	4.56713e-12	-1.91469	-0.859736
109468424	chr4:109468424:C:A	4.96091e-12	-1.50224	-1.18948
109468902	chr4:109468902:A:G	1.97477e-11	-2.52431e-10	-1.31027
109469173	chr4:109469173:G:A	4.38928e-11	-2.52431e-10	-0.511557
109469486	chr4:109469486:C:T	1.89691e-11	-1.3505	-3.28476e-10
109469531	chr4:109469531:G:A	2.75335e-11	-2.52431e-10	-0.977903
109469535	chr4:109469535:C:T	2.14037e-11	-2.52431e-10	-1.22974
109469677	chr4:109469677:A:G	3.80654e-11	-2.52431e-10	-0.654001
109469972	chr4:109469972:G:T	4.69454e-11	-2.52431e-10	-0.444322
109470479	chr4:109470479:A:G	2.0294e-11	-2.52431e-10	-1.28298
109471088	chr4:109471088:CACAT:C	7.72733e-12	-1.8705	-0.37804
109471121	chr4:109471121:A:G	1.95081e-11	-2.52431e-10	-1.32248
109471700	chr4:109471700:T:C	2.68434e-11	-2.52431e-10	-1.00329
109472246	chr4:109472246:A:G	1.3043e-11	-1.72506	-3.28476e-10
109472307	chr4:109472307:C:T	3.67676e-12	-1.70035	-1.29093
109472494	chr4:109472494:A:G	4.74245e-12	-1.9014	-0.835355
109472889	chr4:109472889:T:TTATTATATAATTATATTATA	2.03107e-11	-2.52431e-10	-1.28216
109473006	chr4:109473006:G:A	3.92976e-11	-2.52431e-10	-0.622143
109473313	chr4:109473313:A:G	5.57533e-11	-2.52431e-10	-0.27237
109473488	chr4:109473488:AG:A	5.8917e-12	-1.35791	-1.16185
109473786	chr4:109473786:T:C	4.22745e-12	-1.58194	-1.26977
109473990	chr4:109473990:T:C	8.98836e-11	0.417012	-0.211803
109474250	chr4:109474250:G:A	3.26356e-12	-1.85874	-1.25175
109474710	chr4:109474710:C:T	3.26565e-11	-2.52431e-10	-0.807264
109474889	chr4:109474889:C:T	2.7375e-11	-2.52431e-10	-0.983676
109475663	chr4:109475663:T:A	1.46595e-11	-1.58361	-0.024613
109475902	chr4:109475902:T:G	2.13804e-11	-2.52431e-10	-1.23083
109476003	chr4:109476003:T:TC	2.59563e-11	-2.52431e-10	-1.03689
109476060	chr4:109476060:C:T	5.86348e-12	-1.32107	-1.20349
109476560	chr4:109476560:G:GA	4.71943e-12	-1.45647	-1.28515
109476564	chr4:109476564:GA:G	4.64812e-12	-1.45609	-1.30076
109476568	chr4:109476568:T:A	4.6553e-12	-1.45454	-1.30076
109476814	chr4:109476814:A:G	1.59073e-11	-1.56238	0.0358496
109477257	chr4:109477257:C:A	4.65405e-12	-1.54006	-1.21551
109477514	chr4:109477514:TGA:T	1.48422e-11	-1.59583	-3.28476e-10
109477683	chr4:109477683:T:A	2.42766e-11	-2.52431e-10	-1.10379
109478075	chr4:109478075:A:G	5.005e-12	-1.40209	-1.28078
109478147	chr4:109478147:G:A	2.77859e-11	-2.52431e-10	-0.968777
109479210	chr4:109479210:A:G	5.58865e-12	-1.45781	-1.11476
109479232	chr4:109479232:G:A	3.19898e-11	-2.52431e-10	-0.827889
109479506	chr4:109479506:G:A	2.64376e-11	-2.52431e-10	-1.01852
109479620	chr4:109479620:A:T	4.33938e-12	-1.56035	-1.26522
109481000	chr4:109481000:C:T	2.26666e-11	-2.52431e-10	-1.17242
109481367	chr4:109481367:A:G	3.89994e-11	-2.52431e-10	-0.62976
109482621	chr4:109482621:T:C	3.38702e-11	-2.52431e-10	-0.77077
109483143	chr4:109483143:G:A	3.07601e-11	-2.52431e-10	-0.867088
109483229	chr4:109483229:G:A	3.42249e-12	-1.80963	-1.25331
109483536	chr4:109483536:G:A	4.57025e-12	-1.80573	-0.968006
109483785	chr4:109483785:G:GA	1.98976e-11	-2.52431e-10	-1.30271
109483886	chr4:109483886:AT:A	2.42009e-11	-2.52431e-10	-1.10692
109484956	chr4:109484956:T:C	7.82689e-12	-1.87492	-0.360824
109485471	chr4:109485471:G:A	3.41764e-11	-2.52431e-10	-0.761772
109485482	chr4:109485482:C:T	4.61522e-11	-2.52431e-10	-0.461363
109486332	chr4:109486332:AT:A	3.70522e-11	-2.52431e-10	-0.680981
109486360	chr4:109486360:T:A	2.76469e-11	-2.52431e-10	-0.973793
109486571	chr4:109486571:C:T	4.46535e-11	-2.52431e-10	-0.494374
109486937	chr4:109486937:G:T	3.49919e-12	-1.78723	-1.25355
109487205	chr4:109487205:A:ATTGAGAATG	2.11595e-11	-2.52431e-10	-1.24122
109487236	chr4:109487236:A:G	2.9222e-11	-2.52431e-10	-0.918387
109487852	chr4:109487852:CAAAAT:C	1.14266e-11	-1.85737	-3.28476e-10
109487954	chr4:109487954:T:C	2.87808e-11	-2.52431e-10	-0.933598
109488465	chr4:109488465:A:C	2.95062e-11	-2.52431e-10	-0.908707
109488777	chr4:109488777:A:T	3.37844e-12	-1.82397	-1.25192
109488806	chr4:109488806:T:A	1.96983e-11	-2.52431e-10	-1.31278
109488809	chr4:109488809:G:A	2.14287e-11	-2.52431e-10	-1.22858
109488822	chr4:109488822:G:A	3.81553e-12	-1.66335	-1.29088
109489020	chr4:109489020:T:C	3.82914e-11	-2.52431e-10	-0.648083
109489299	chr4:109489299:G:A	2.29952e-11	-2.52431e-10	-1.15802
109489584	chr4:109489584:G:A	3.80844e-12	-1.64865	-1.30744
109489762	chr4:109489762:G:A	2.62526e-11	-2.52431e-10	-1.02554
109490071	chr4:109490071:G:C	2.43111e-11	-2.52431e-10	-1.10237
109490297	chr4:109490297:CCT:C	2.96412e-12	-1.9011	-1.30562
109490521	chr4:109490521:T:C	2.06464e-11	-2.52431e-10	-1.26577
109490628	chr4:109490628:C:A	2.1886e-11	-2.52431e-10	-1.20746
109490701	chr4:109490701:C:T	2.41812e-11	-2.52431e-10	-1.10773
109490707	chr4:109490707:G:A	3.86082e-12	-1.6564	-1.28603
109491028	chr4:109491028:TTTTG:T	3.83299e-11	-2.52431e-10	-0.647077
109491046	chr4:109491046:CTAGTTTTAA:C	5.7265e-11	-0.245617	-3.28476e-10
109491084	chr4:109491084:A:G	3.8677e-12	-1.65355	-1.28709
109491463	chr4:109491463:G:A	2.43412e-11	-1.10114	-3.28476e-10
109491927	chr4:109491927:T:C	1.96733e-11	-2.52431e-10	-1.31404
109492220	chr4:109492220:C:T	4.87572e-12	-1.90021	-0.808826
109492420	chr4:109492420:A:G	3.65646e-12	-1.80922	-1.18759
109492472	chr4:109492472:T:C	2.82185e-11	-2.52431e-10	-0.95333
109492599	chr4:109492599:A:G	3.2802e-11	-2.52431e-10	-0.802819
109493105	chr4:109493105:C:G	1.9997e-11	-2.52431e-10	-1.29773
109493111	chr4:109493111:G:A	1.81598e-11	-1.51702	0.122917
109493211	chr4:109493211:C:G	3.20443e-11	-2.52431e-10	-0.826188
109493728	chr4:109493728:C:A	2.68562e-11	-2.52431e-10	-1.00281
109493837	chr4:109493837:C:T	3.36567e-12	-1.82762	-1.25206
109493886	chr4:109493886:C:T	2.7614e-11	-2.52431e-10	-0.974985
109494400	chr4:109494400:A:G	4.75107e-11	-2.52431e-10	-0.432352
109494685	chr4:109494685:A:T	2.42003e-11	-2.52431e-10	-1.10694
109495794	chr4:109495794:T:C	3.24501e-11	-2.52431e-10	-0.813604
109496273	chr4:109496273:C:T	5.64256e-11	-2.52431e-10	-0.260384
109496394	chr4:109496394:T:C	3.95909e-12	-1.59886	-1.31843
109497056	chr4:109497056:G:A	2.98798e-12	-1.88405	-1.31466
109497180	chr4:109497180:G:A	4.61522e-11	-2.52431e-10	-0.461363
109498340	chr4:109498340:T:C	2.108e-11	-2.52431e-10	-1.24498
109498426	chr4:109498426:C:T	3.8916e-11	-2.52431e-10	-0.631902
109498510	chr4:109498510:G:A	5.4183e-12	-1.41902	-1.1845
109498675	chr4:109498675:G:A	3.78283e-12	-1.68734	-1.2755
109498804	chr4:109498804:C:T	1.45947e-10	0.951602	-0.261669
109498901	chr4:109498901:A:G	4.00192e-12	-1.63252	-1.27402
109498917	chr4:109498917:G:C	3.2105e-11	-2.52431e-10	-0.824295
109499281	chr4:109499281:CTTA:C	2.41335e-11	-2.52431e-10	-1.10971
109499313	chr4:109499313:A:G	3.80983e-11	-2.52431e-10	-0.653136
109499468	chr4:109499468:T:C	3.37197e-11	-2.52431e-10	-0.775224
109499609	chr4:109499609:G:T	3.91492e-12	-1.64852	-1.27999
109500331	chr4:109500331:G:A	1.98621e-11	-2.52431e-10	-1.30449
109500527	chr4:109500527:A:G	2.95638e-11	-2.52431e-10	-0.906758
109500641	chr4:109500641:G:A	6.90229e-11	-2.52431e-10	-0.0588683
109500689	chr4:109500689:T:A	7.22333e-12	-1.82959	-0.486399
109500842	chr4:109500842:A:C	4.58675e-11	-2.52431e-10	-0.46755
109501084	chr4:109501084:T:C	1.59103e-11	-1.3985	-0.127837
109501120	chr4:109501120:T:C	3.35608e-12	-1.82994	-1.2526
109503189	chr4:109503189:A:C	3.61007e-11	-2.52431e-10	-0.706994
109503292	chr4:109503292:C:T	5.15783e-12	-1.43626	-1.21653
109503369	chr4:109503369:G:C	5.45327e-12	-1.33559	-1.2615
109503623	chr4:109503623:G:T	2.97442e-12	-1.89883	-1.30443
109503737	chr4:109503737:A:G	2.09263e-11	-2.52431e-10	-1.2523
109504001	chr4:109504001:T:C	3.22318e-11	-2.52431e-10	-0.820352
109505013	chr4:109505013:T:C	2.27228e-11	-2.52431e-10	-1.16994
109505039	chr4:109505039:T:G	3.81678e-11	-2.52431e-10	-0.651314
109505468	chr4:109505468:C:T	2.84411e-11	-2.52431e-10	-0.945471
109505477	chr4:109505477:A:G	4.21627e-12	-1.83115	-1.0232
109505532	chr4:109505532:C:T	1.51628e-10	0.711057	0.0170651
109506584	chr4:109506584:G:C	1.23215e-11	-1.78196	-3.28476e-10
109506603	chr4:109506603:G:T	5.55325e-12	-1.3373	-1.24163
109506843	chr4:109506843:C:A	1.09665e-11	-1.54963	-0.348833
109506861	chr4:109506861:G:A	3.89386e-12	-1.65572	-1.27819
109506967	chr4:109506967:A:G	2.05359e-11	-2.52431e-10	-1.27113
109507056	chr4:109507056:A:G	4.78418e-11	-2.52431e-10	-0.425408
109507355	chr4:109507355:A:G	5.70822e-12	-1.42069	-1.13071
109508157	chr4:109508157:A:C	2.89826e-11	-2.52431e-10	-0.92661
109508277	chr4:109508277:C:T	1.10621e-11	-1.50487	-0.38491
109508346	chr4:109508346:C:T	2.72731e-11	-2.52431e-10	-0.987407
109508504	chr4:109508504:T:C	3.3841e-11	-2.52431e-10	-0.771635
109508891	chr4:109508891:C:T	3.51604e-11	-2.52431e-10	-0.733386
109509176	chr4:109509176:C:T	5.35681e-12	-1.43054	-1.1844
109509440	chr4:109509440:G:A	4.68485e-11	-2.52431e-10	-0.446388
109510200	chr4:109510200:A:G	1.95001e-11	-2.52431e-10	-1.32289
109510444	chr4:109510444:A:G	3.37838e-12	-1.85069	-1.22522
109510545	chr4:109510545:T:G	6.02867e-12	-1.35532	-1.14146
109510760	chr4:109510760:G:A	1.04189e-11	-1.56727	-0.382419
109510922	chr4:109510922:G:T	2.91783e-11	-0.919882	-3.28476e-10
109511570	chr4:109511570:C:T	2.81493e-11	-2.52431e-10	-0.955783
109511694	chr4:109511694:A:G	3.88766e-12	-1.65304	-1.28246
109512817	chr4:109512817:A:C	2.91053e-11	-2.52431e-10	-0.922387
109513092	chr4:109513092:A:T	4.69708e-12	-1.48383	-1.26254
109513103	chr4:109513103:T:A	2.69327e-11	-2.52431e-10	-0.999966
109513289	chr4:109513289:T:A	2.01063e-11	-2.52431e-10	-1.29228
109513290	chr4:109513290:T:A	3.98075e-12	-1.64542	-1.26641
109513388	chr4:109513388:A:G	1.27449e-11	-1.74818	-3.28476e-10
109513430	chr4:109513430:C:G	3.38169e-12	-1.86378	-1.21116
109513531	chr4:109513531:C:T	3.37298e-12	-1.85396	-1.22356
109514437	chr4:109514437:G:A	3.56704e-12	-1.70701	-1.31456
109514497	chr4:109514497:A:G	5.82392e-12	-1.90809	-0.623245
109515152	chr4:109515152:G:C	2.18895e-11	-2.52431e-10	-1.2073
109515201	chr4:109515201:C:T	5.90955e-12	-1.84926	-0.667474
109515291	chr4:109515291:C:T	6.17812e-12	-1.21791	-1.25438
109515337	chr4:109515337:G:A	2.80403e-11	-2.52431e-10	-0.959665
109516374	chr4:109516374:C:T	5.59271e-12	-1.38963	-1.18221
109516714	chr4:109516714:C:T	1.50287e-11	-1.58334	-3.28476e-10
109516777	chr4:109516777:C:T	8.95612e-12	-1.04065	-1.06032
109517611	chr4:109517611:A:G	3.81137e-11	-2.52431e-10	-0.652733
109517896	chr4:109517896:T:A	4.50638e-12	-1.51892	-1.26889
109517918	chr4:109517918:G:C	3.69288e-11	-0.684315	-3.28476e-10
109517975	chr4:109517975:ATTTATTTT:A	6.68166e-11	-2.52431e-10	-0.0913554
109518181	chr4:109518181:T:C	5.80696e-12	-1.37338	-1.16087
109518522	chr4:109518522:A:G	2.4226e-11	-2.52431e-10	-1.10588
109518724	chr4:109518724:T:C	4.75303e-11	-2.52431e-10	-0.431941
109519026	chr4:109519026:C:T	2.05016e-11	-2.52431e-10	-1.2728
109519344	chr4:109519344:A:G	2.13234e-11	-2.52431e-10	-1.2335
109520262	chr4:109520262:C:T	6.17455e-12	-1.91507	-0.557805
109520396	chr4:109520396:A:T	6.80768e-11	-2.52431e-10	-0.07267
109520496	chr4:109520496:G:A	2.80935e-11	-2.52431e-10	-0.957767
109520750	chr4:109520750:T:C	2.80478e-11	-2.52431e-10	-0.959398
109520976	chr4:109520976:G:A	3.00619e-11	-2.52431e-10	-0.89005
109520992	chr4:109520992:C:CA	5.67818e-12	-1.43243	-1.12424
109522034	chr4:109522034:T:A	1.61958e-11	-1.53809	0.029536
109522047	chr4:109522047:T:A	2.15405e-11	-1.22337	-3.28476e-10
109522100	chr4:109522100:G:A	2.77005e-12	-1.9587	-1.31575
109522195	chr4:109522195:C:T	3.2416e-12	-1.86338	-1.25385
109522350	chr4:109522350:G:A	3.94233e-12	-1.64309	-1.27845
109522392	chr4:109522392:G:A	3.35665e-12	-1.8346	-1.24776
109522440	chr4:109522440:A:G	4.53678e-12	-1.50117	-1.27992
109522694	chr4:109522694:C:T	1.9843e-11	-2.52431e-10	-1.30546
109522969	chr4:109522969:A:G	5.81973e-12	-1.93751	-0.594542
109523110	chr4:109523110:A:G	1.41821e-11	-1.64132	-3.28476e-10
109523114	chr4:109523114:G:T	2.97488e-11	-2.52431e-10	-0.900517
109523373	chr4:109523373:G:A	1.88612e-11	-1.3562	-3.28476e-10
109523684	chr4:109523684:AAC:A	2.02736e-11	-2.52431e-10	-1.28399
109524527	chr4:109524527:G:A	2.93932e-11	-2.52431e-10	-0.912543
109524679	chr4:109524679:G:A	3.84814e-12	-1.65929	-1.28642
109524743	chr4:109524743:C:CT	2.11357e-11	-2.52431e-10	-1.24234
109524789	chr4:109524789:A:G	5.75054e-12	-1.90878	-0.63523
109524980	chr4:109524980:C:T	3.22123e-12	-1.8728	-1.25074
109525043	chr4:109525043:A:G	1.13822e-11	-1.52887	-0.332385
109525164	chr4:109525164:A:G	5.80762e-12	-1.89538	-0.638751
109525190	chr4:109525190:A:G	2.02289e-11	-2.52431e-10	-1.2862
109525253	chr4:109525253:T:C	3.75259e-12	-1.92449	-1.04638
109525298	chr4:109525298:A:G	1.35683e-11	-0.570207	-1.11536
109525549	chr4:109525549:A:G	3.83092e-11	-2.52431e-10	-0.647616
109525590	chr4:109525590:T:C	3.21465e-11	-2.52431e-10	-0.823004
109526007	chr4:109526007:T:C	1.07909e-11	-1.9146	-3.28476e-10
109526051	chr4:109526051:C:T	2.05353e-11	-2.52431e-10	-1.27116
109526795	chr4:109526795:A:T	3.82168e-11	-2.52431e-10	-0.650032
109526941	chr4:109526941:T:C	2.92993e-11	-2.52431e-10	-0.915743
109527501	chr4:109527501:C:G	2.92099e-11	-2.52431e-10	-0.918798
109527546	chr4:109527546:A:G	1.00796e-11	-1.59988	-0.382917
109527728	chr4:109527728:C:CATCACTCCA	2.46056e-11	-2.52431e-10	-1.09033
109527974	chr4:109527974:T:C	4.39586e-11	-2.52431e-10	-0.510059
109528745	chr4:109528745:AACTTAG:A	5.56623e-12	-1.451	-1.12559
109528840	chr4:109528840:C:T	4.04776e-12	-1.60032	-1.29482
109528965	chr4:109528965:C:T	1.4789e-11	-1.59942	-3.28476e-10
109528966	chr4:109528966:G:A	1.99934e-11	-2.52431e-10	-1.29791
109528980	chr4:109528980:A:G	3.96921e-12	-1.63195	-1.28279
109529498	chr4:109529498:G:A	3.10044e-11	-2.52431e-10	-0.859178
109529680	chr4:109529680:A:G	2.16514e-11	-2.52431e-10	-1.21824
109530025	chr4:109530025:T:C	2.90138e-11	-2.52431e-10	-0.925534
109530228	chr4:109530228:C:G	6.17254e-11	-2.52431e-10	-0.170611
109530234	chr4:109530234:T:C	5.50578e-12	-1.91522	-0.67229
109530522	chr4:109530522:C:T	1.11386e-11	-1.49658	-0.386309
109530683	chr4:109530683:G:A	1.08406e-11	-1.50484	-0.405167
109530856	chr4:109530856:G:A	1.1197e-11	-1.87766	-3.28476e-10
109530864	chr4:109530864:C:A	6.24423e-12	-1.88329	-0.578362
109531219	chr4:109531219:C:T	5.83279e-12	-1.90884	-0.620971
109531309	chr4:109531309:G:A	6.94924e-11	-0.0520894	-3.28476e-10
109531342	chr4:109531342:A:G	3.19632e-11	-2.52431e-10	-0.828721
109531363	chr4:109531363:AC:A	4.60376e-11	-2.52431e-10	-0.46385
109531380	chr4:109531380:T:C	3.37757e-12	-1.82886	-1.24729
109531554	chr4:109531554:A:G	2.02003e-11	-2.52431e-10	-1.28761
109531849	chr4:109531849:T:C	1.95005e-11	-2.52431e-10	-1.32287
109531865	chr4:109531865:A:T	3.96489e-12	-1.60837	-1.30746
109531953	chr4:109531953:A:G	5.00168e-11	-2.52431e-10	-0.380949
109531964	chr4:109531964:A:G	4.03753e-11	-2.52431e-10	-0.595089
109532883	chr4:109532883:T:C	3.93708e-12	-1.62632	-1.29655
109533150	chr4:109533150:G:A	5.84193e-12	-1.92034	-0.607908
109533188	chr4:109533188:G:A	4.01492e-12	-1.62369	-1.2796
109533416	chr4:109533416:A:G	4.38655e-12	-1.8425	-0.972263
109533569	chr4:109533569:T:C	4.69611e-11	-2.52431e-10	-0.443987
109534702	chr4:109534702:G:C	2.86097e-11	-2.52431e-10	-0.93956
109534744	chr4:109534744:A:C	3.89957e-11	-2.52431e-10	-0.629855
109534983	chr4:109534983:G:T	4.59502e-11	-2.52431e-10	-0.465749
109535120	chr4:109535120:G:A	1.9491e-11	-2.52431e-10	-1.32335
109535139	chr4:109535139:T:C	2.79941e-11	-2.52431e-10	-0.961313
109536251	chr4:109536251:A:T	3.19083e-11	-2.52431e-10	-0.83044
109536406	chr4:109536406:G:GA	6.41896e-12	-1.27487	-1.15919
109538342	chr4:109538342:A:G	2.83436e-11	-2.52431e-10	-0.948907
109538428	chr4:109538428:T:A	3.81794e-12	-1.96163	-0.991966
109538993	chr4:109538993:C:G	2.82394e-11	-2.52431e-10	-0.952589
109539171	chr4:109539171:A:C	1.77628e-11	-1.4162	-3.28476e-10
109539271	chr4:109539271:A:AT	2.67275e-11	-2.52431e-10	-1.00762
109539274	chr4:109539274:T:A	3.80098e-11	-2.52431e-10	-0.655463
109539342	chr4:109539342:A:G	3.87069e-11	-0.637289	-3.28476e-10
109539463	chr4:109539463:T:C	2.76918e-11	-2.52431e-10	-0.972171
109539491	chr4:109539491:G:A	3.80626e-12	-1.96401	-0.992647
109539728	chr4:109539728:C:A	4.41265e-12	-1.54023	-1.2686
109540319	chr4:109540319:CAGTT:C	3.1391e-11	-2.52431e-10	-0.846787
109540528	chr4:109540528:A:T	2.81755e-11	-2.52431e-10	-0.954855
109541008	chr4:109541008:A:G	3.81736e-12	-1.962	-0.991746
109541095	chr4:109541095:C:T	5.39292e-12	-1.3606	-1.24762
109541376	chr4:109541376:A:T	4.00469e-11	-0.603257	-3.28476e-10
109541747	chr4:109541747:T:A	1.15234e-11	-1.58126	-0.267672
109542165	chr4:109542165:G:A	2.84154e-12	-1.96392	-1.28504
109542386	chr4:109542386:G:C	3.90411e-12	-1.6115	-1.31978
109542726	chr4:109542726:T:G	2.93704e-11	-2.52431e-10	-0.913321
109542780	chr4:109542780:A:G	1.69057e-11	-1.46566	-3.28476e-10
109543163	chr4:109543163:G:A	2.74085e-11	-2.52431e-10	-0.982453
109543296	chr4:109543296:G:A	3.97973e-11	0.545942	-1.15545
109543603	chr4:109543603:C:T	2.05531e-11	-2.52431e-10	-1.27029
109543823	chr4:109543823:A:G	2.41785e-11	-2.52431e-10	-1.10784
109543887	chr4:109543887:A:G	3.94089e-12	-1.59889	-1.32302
109544305	chr4:109544305:ACACT:A	4.39207e-11	-2.52431e-10	-0.510922
109545257	chr4:109545257:G:A	6.00266e-12	-1.93959	-0.56151
109545602	chr4:109545602:A:C	2.74949e-12	-1.96177	-1.32012
109545677	chr4:109545677:T:G	2.01353e-11	-2.52431e-10	-1.29083
109546393	chr4:109546393:TTCTC:T	4.76519e-11	-2.52431e-10	-0.429384
109546408	chr4:109546408:G:A	2.95834e-11	-2.52431e-10	-0.906093
109546597	chr4:109546597:C:T	5.74661e-12	-1.94107	-0.603629
109547393	chr4:109547393:A:T	4.07845e-12	-1.56871	-1.31888
109547734	chr4:109547734:TATTAGTCTA:T	4.62497e-11	-2.52431e-10	-0.459252
109547829	chr4:109547829:G:A	4.45576e-11	0.44231	-0.938834
109548683	chr4:109548683:G:A	2.45569e-11	-2.52431e-10	-1.09231
109548739	chr4:109548739:A:G	1.7284e-11	-1.44352	-3.28476e-10
109548798	chr4:109548798:T:C	1.01038e-10	-2.52431e-10	0.322188
109548855	chr4:109548855:G:A	2.68425e-11	-2.52431e-10	-1.00332
109549305	chr4:109549305:G:A	2.90463e-11	-2.52431e-10	-0.924416
109549637	chr4:109549637:AT:A	3.70277e-12	-1.9432	-1.04103
109549641	chr4:109549641:T:A	3.93826e-12	-1.94379	-0.978774
109549660	chr4:109549660:G:GAAAC	3.625e-12	-1.95402	-1.05143
109549676	chr4:109549676:T:C	1.27461e-11	-1.74808	-3.28476e-10
109550005	chr4:109550005:AC:A	4.12137e-12	-1.56618	-1.31095
109550425	chr4:109550425:T:C	2.64946e-11	-2.52431e-10	-1.01637
109550736	chr4:109550736:AGTGCAGTGGCCAATC:A	1.48553e-11	-1.59495	-3.28476e-10
109550775	chr4:109550775:C:T	3.06644e-12	-1.87013	-1.30266
109551098	chr4:109551098:A:G	3.00814e-12	-1.8857	-1.30628
109551818	chr4:109551818:G:A	8.70194e-11	-2.52431e-10	0.172824
109551937	chr4:109551937:TG:T	2.18706e-11	-2.52431e-10	-1.20816
109552072	chr4:109552072:G:A	3.95225e-12	-1.90261	-1.01641
109552196	chr4:109552196:C:T	3.80283e-11	-2.52431e-10	-0.654976
109552248	chr4:109552248:G:A	5.0208e-12	-1.36767	-1.31205
109552385	chr4:109552385:A:G	1.94905e-11	-2.52431e-10	-1.32338
109552507	chr4:109552507:A:G	7.02322e-11	-2.52431e-10	-0.0415004
109552572	chr4:109552572:C:T	2.10021e-11	-2.52431e-10	-1.24868
109552592	chr4:109552592:T:C	2.16886e-11	-2.52431e-10	-1.21652
109552636	chr4:109552636:G:A	2.53741e-11	-2.52431e-10	-1.05958
109552639	chr4:109552639:G:A	1.85801e-10	-2.52431e-10	0.931368
109552729	chr4:109552729:T:C	5.24873e-12	-1.56378	-1.07154
109552972	chr4:109552972:C:T	2.71987e-11	-1.04123	0.051088
109553147	chr4:109553147:G:A	3.27412e-12	-1.78399	-1.32327
109553165	chr4:109553165:A:G	2.41922e-11	-0.993878	-0.113398
109553291	chr4:109553291:T:A	3.62001e-12	-1.96228	-1.04455
109553411	chr4:109553411:G:A	1.13285e-11	-1.86599	-3.28476e-10
109553449	chr4:109553449:C:T	3.14777e-11	-2.52431e-10	-0.844029
109553504	chr4:109553504:C:T	6.12443e-12	-1.24367	-1.23735
109553913	chr4:109553913:T:C	8.10461e-12	-1.02114	-1.17973
109554044	chr4:109554044:T:G	3.37747e-11	-2.52431e-10	-0.773594
109554094	chr4:109554094:G:T	5.89505e-12	-1.27592	-1.24327
109554230	chr4:109554230:C:T	3.05384e-12	-1.87219	-1.30472
109554461	chr4:109554461:G:A	3.84795e-12	-1.63361	-1.31216
109554689	chr4:109554689:C:T	1.37143e-11	-1.03542	-0.639444
109554736	chr4:109554736:G:A	3.99173e-12	-1.95895	-0.95013
109554991	chr4:109554991:C:T	4.85445e-11	-2.52431e-10	-0.410827
109555126	chr4:109555126:A:G	4.70767e-12	-1.46324	-1.28087
109555531	chr4:109555531:T:C	1.12818e-11	-1.87012	-3.28476e-10
109555714	chr4:109555714:G:C	1.05662e-11	-1.52653	-0.409125
109555973	chr4:109555973:T:C	4.58167e-12	-1.49824	-1.27301
109556139	chr4:109556139:T:C	3.80028e-11	-2.52431e-10	-0.655647
109556241	chr4:109556241:C:CTCCATATT	2.09391e-11	-2.52431e-10	-1.25169
109556250	chr4:109556250:C:T	2.83729e-11	-2.52431e-10	-0.947871
109556355	chr4:109556355:C:T	1.30651e-11	-1.53177	-0.191592
109556740	chr4:109556740:T:C	4.58374e-11	-2.52431e-10	-0.468206
109557288	chr4:109557288:G:C	3.36981e-11	-2.52431e-10	-0.775866
109557300	chr4:109557300:C:T	1.67755e-11	-1.95297	0.479581
109557345	chr4:109557345:T:C	2.42122e-11	-2.52431e-10	-1.10645
109557460	chr4:109557460:G:A	6.15893e-11	-2.52431e-10	-0.172818
109557595	chr4:109557595:G:A	3.2736e-11	-2.52431e-10	-0.80483
109557602	chr4:109557602:G:A	4.78577e-12	-1.4394	-1.28826
109557746	chr4:109557746:G:A	6.01727e-12	-1.56711	-0.931563
109557799	chr4:109557799:C:T	4.05857e-11	-2.52431e-10	-0.589892
109557920	chr4:109557920:A:C	4.09188e-12	-1.91423	-0.970071
109558177	chr4:109558177:A:G	3.34996e-12	-1.78322	-1.30114
109558318	chr4:109558318:A:G	6.24801e-12	-1.52722	-0.933827
109558328	chr4:109558328:A:C	3.57243e-12	-1.7041	-1.31597
109558515	chr4:109558515:C:T	3.41625e-12	-1.76127	-1.30349
109558594	chr4:109558594:C:T	1.7323e-11	-1.44127	-3.28476e-10
109558612	chr4:109558612:A:G	8.66628e-12	-1.67679	-0.457072
109559045	chr4:109559045:C:T	1.97243e-11	-2.52431e-10	-1.31146
109560095	chr4:109560095:T:C	2.12923e-11	-2.52431e-10	-1.23496
109560887	chr4:109560887:C:A	3.42459e-12	-1.74611	-1.31622
109560910	chr4:109560910:G:A	2.30777e-11	-2.52431e-10	-1.15444
109560988	chr4:109560988:C:T	5.71778e-11	-2.52431e-10	-0.247142
109561375	chr4:109561375:TC:T	2.1824e-11	-2.52431e-10	-1.21029
109562413	chr4:109562413:C:T	1.17555e-11	-1.82899	-3.28476e-10
109562534	chr4:109562534:A:T	3.90246e-12	-1.92007	-1.01163
109563036	chr4:109563036:T:C	1.95384e-11	-2.52431e-10	-1.32092
109563187	chr4:109563187:T:C	8.04601e-12	-1.34717	-0.860958
109563233	chr4:109563233:C:A	1.00784e-10	-2.52431e-10	0.319668
109563381	chr4:109563381:AC:A	1.94352e-11	-1.32622	-3.28476e-10
109563402	chr4:109563402:T:G	3.08111e-11	-2.52431e-10	-0.865431
109563956	chr4:109563956:T:C	2.16059e-11	-2.52431e-10	-1.22034
109564219	chr4:109564219:G:A	2.48951e-11	-2.52431e-10	-1.07864
109564442	chr4:109564442:A:G	1.38123e-10	-2.52431e-10	0.63484
109564469	chr4:109564469:C:T	5.32746e-12	-1.29701	-1.32342
109564566	chr4:109564566:G:C	4.20298e-12	-1.86363	-0.993888
109564627	chr4:109564627:G:A	1.9497e-11	-2.52431e-10	-1.32304
109565336	chr4:109565336:A:C	5.44682e-12	-1.89448	-0.7038
109565363	chr4:109565363:T:C	1.98006e-11	-2.52431e-10	-1.3076
109566271	chr4:109566271:T:C	2.9474e-12	-1.96122	-1.25116
109566895	chr4:109566895:A:G	2.9266e-12	-1.9573	-1.26217
109566917	chr4:109566917:C:T	1.08324e-11	-1.91077	-3.28476e-10
109566920	chr4:109566920:G:A	1.1127e-11	-1.88393	-3.28476e-10
109566990	chr4:109566990:A:G	1.95429e-11	-2.52431e-10	-1.3207
109567408	chr4:109567408:G:A	1.73187e-11	-1.44152	-3.28476e-10
109567665	chr4:109567665:C:T	3.78121e-12	-1.79579	-1.16747
109567882	chr4:109567882:A:G	2.12754e-11	-2.52431e-10	-1.23576
109568097	chr4:109568097:T:C	4.00007e-12	-1.77378	-1.13321
109568112	chr4:109568112:C:A	4.53637e-12	-1.76923	-1.01195
109568579	chr4:109568579:A:G	1.96556e-11	-1.31494	-3.28476e-10
109568676	chr4:109568676:C:T	2.85406e-12	-1.96428	-1.28028
109568827	chr4:109568827:CAAAT:C	1.9561e-11	-2.52431e-10	-1.31977
109569207	chr4:109569207:C:T	2.91684e-11	-2.52431e-10	-0.920222
109569466	chr4:109569466:G:A	1.97027e-11	-2.52431e-10	-1.31255
109570509	chr4:109570509:A:C	5.37058e-12	-1.38755	-1.22482
109571092	chr4:109571092:A:G	2.72264e-11	-2.52431e-10	-0.989122
109571120	chr4:109571120:T:G	1.95472e-11	-2.52431e-10	-1.32047
109571452	chr4:109571452:A:G	3.57197e-11	-2.52431e-10	-0.717604
109571727	chr4:109571727:T:C	5.03349e-12	-1.65943	-1.01776
109571936	chr4:109571936:T:C	3.35628e-12	-1.84326	-1.23921
109572307	chr4:109572307:A:G	4.00759e-12	-1.89428	-1.01084
109573309	chr4:109573309:C:T	2.51106e-11	-2.52431e-10	-1.07002
109573361	chr4:109573361:C:G	3.23138e-12	-1.95832	-1.16207
109573576	chr4:109573576:T:G	4.22099e-12	-1.66303	-1.19021
109573600	chr4:109573600:G:A	6.65163e-12	-1.62331	-0.77513
109573617	chr4:109573617:T:C	2.03315e-11	-2.52431e-10	-1.28114
109573803	chr4:109573803:G:A	1.96092e-11	-2.52431e-10	-1.31731
109573827	chr4:109573827:G:A	1.15149e-11	-1.84967	-3.28476e-10
109573831	chr4:109573831:G:T	5.57744e-12	-1.96331	-0.611272
109573975	chr4:109573975:C:CAA	3.29451e-11	-2.52431e-10	-0.798464
109573989	chr4:109573989:C:T	3.88958e-11	-2.52431e-10	-0.632421
109574269	chr4:109574269:A:G	5.67912e-12	-1.91934	-0.637169
109574667	chr4:109574667:T:C	3.73972e-11	-2.52431e-10	-0.671711
109574702	chr4:109574702:A:G	3.4029e-12	-1.96084	-1.10783
109575048	chr4:109575048:C:T	8.65359e-11	-2.52431e-10	0.167253
109575350	chr4:109575350:A:G	7.02623e-12	-1.23264	-1.11102
109575610	chr4:109575610:C:T	4.92107e-11	-2.52431e-10	-0.397197
109575743	chr4:109575743:A:G	1.97932e-11	-2.52431e-10	-1.30797
109575744	chr4:109575744:T:C	3.88604e-11	-2.52431e-10	-0.633331
109575800	chr4:109575800:C:A	2.68643e-11	-2.52431e-10	-1.00251
109575908	chr4:109575908:C:G	6.98921e-12	-1.25182	-1.09712
109575912	chr4:109575912:TATC:T	3.40677e-11	-2.52431e-10	-0.764958
109576163	chr4:109576163:C:T	3.17578e-11	-2.52431e-10	-0.83517
109576247	chr4:109576247:A:G	2.66126e-11	-2.52431e-10	-1.01192
109576270	chr4:109576270:C:T	6.37215e-11	0.621121	-0.759906
109576384	chr4:109576384:A:C	3.64218e-11	-2.52431e-10	-0.69814
109576918	chr4:109576918:C:G	3.68749e-12	-1.94728	-1.04108
109576970	chr4:109576970:G:T	3.42005e-11	-2.52431e-10	-0.761067
109577009	chr4:109577009:G:A	2.04372e-11	-2.52431e-10	-1.27595
109577368	chr4:109577368:C:T	8.46986e-12	-1.28796	-0.868831
109577446	chr4:109577446:G:A	4.92103e-12	-1.58735	-1.11244
109577978	chr4:109577978:A:G	2.44378e-11	-2.52431e-10	-1.09717
109578241	chr4:109578241:A:G	3.56031e-11	-2.52431e-10	-0.720875
109578246	chr4:109578246:A:G	5.04535e-12	-1.96226	-0.712575
109578717	chr4:109578717:C:T	2.315e-11	-2.52431e-10	-1.15131
109578770	chr4:109578770:A:T	1.17295e-10	-2.52431e-10	0.471385
109578802	chr4:109578802:A:G	2.76749e-12	-1.96365	-1.31171
109578847	chr4:109578847:A:T	2.39826e-11	-2.52431e-10	-1.11598
109578944	chr4:109578944:G:A	7.56001e-11	-2.52431e-10	0.0321509
109579238	chr4:109579238:ACT:A	2.01683e-11	-2.52431e-10	-1.2892
109579321	chr4:109579321:T:C	1.15296e-10	-2.52431e-10	0.454195
109579367	chr4:109579367:A:G	1.34063e-09	-2.52431e-10	2.90759
109579406	chr4:109579406:C:T	4.48616e-12	-1.71776	-1.07455
109579598	chr4:109579598:G:A	3.0441e-09	-2.52431e-10	3.72765
109579666	chr4:109579666:G:A	1.08974e-11	-1.90478	-3.28476e-10
109579928	chr4:109579928:C:A	1.16065e-11	-1.4585	-0.383242
109580438	chr4:109580438:C:T	2.8754e-12	-1.94121	-1.29591
109580590	chr4:109580590:C:T	1.28542e-10	-2.52431e-10	0.562947
109580764	chr4:109580764:T:C	1.9527e-11	-2.52431e-10	-1.32151
109580860	chr4:109580860:T:G	3.48165e-11	-2.52431e-10	-0.743216
109580897	chr4:109580897:C:T	1.95032e-11	-2.52431e-10	-1.32273
109581370	chr4:109581370:G:C	1.99522e-11	-2.52431e-10	-1.29997
109581498	chr4:109581498:C:A	5.22792e-12	-1.4602	-1.17909
109581773	chr4:109581773:A:G	5.04607e-12	-1.96388	-0.710815
109581824	chr4:109581824:G:A	9.35375e-11	-2.52431e-10	0.245055
109582149	chr4:109582149:C:T	1.30366e-11	-1.9608	0.235253
109582150	chr4:109582150:G:A	6.96947e-11	-2.52431e-10	-0.0491831
109582434	chr4:109582434:A:T	3.40734e-11	-2.52431e-10	-0.764789
109582567	chr4:109582567:A:C	8.29646e-12	-1.38167	-0.795813
109582570	chr4:109582570:A:C	2.11908e-11	-2.52431e-10	-1.23974
109583091	chr4:109583091:T:A	9.60589e-12	-1.48255	-0.548382
109583110	chr4:109583110:A:G	6.00862e-12	-1.25608	-1.24403
109583375	chr4:109583375:T:C	8.96714e-12	-1.49008	-0.609661
109583418	chr4:109583418:C:T	2.61912e-09	-2.52431e-10	3.57729
109583597	chr4:109583597:G:A	1.18551e-10	-2.52431e-10	0.482033
109583599	chr4:109583599:G:A	5.43883e-12	-1.96127	-0.638471
109584247	chr4:109584247:A:G	1.94982e-11	-2.52431e-10	-1.32299
109584445	chr4:109584445:T:C	3.56511e-11	-2.52431e-10	-0.719529
109584446	chr4:109584446:G:A	4.04385e-11	-2.52431e-10	-0.593525
109584448	chr4:109584448:C:T	3.53614e-11	-2.52431e-10	-0.727687
109584699	chr4:109584699:C:T	9.42191e-11	-2.52431e-10	0.252316
109584900	chr4:109584900:T:C	5.15213e-12	-1.4447	-1.2092
109584988	chr4:109584988:T:G	2.02001e-11	-2.52431e-10	-1.28762
109585013	chr4:109585013:A:T	8.91775e-11	-2.52431e-10	0.197321
109585125	chr4:109585125:G:GT	3.49149e-12	-1.8025	-1.24048
109585768	chr4:109585768:A:G	1.97016e-11	-2.52431e-10	-1.31261
109585885	chr4:109585885:T:C	6.545e-12	-1.19177	-1.22284
109585978	chr4:109585978:T:C	5.08745e-12	-1.96421	-0.70232
109586173	chr4:109586173:C:T	2.44751e-11	-2.52431e-10	-1.09565
109586279	chr4:109586279:C:T	2.65419e-11	-2.52431e-10	-1.01458
109586342	chr4:109586342:G:A	1.17679e-10	-2.52431e-10	0.474651
109586447	chr4:109586447:A:G	1.15283e-10	-2.52431e-10	0.454084
109586476	chr4:109586476:C:T	3.58399e-11	-2.52431e-10	-0.714245
109586632	chr4:109586632:G:T	8.69305e-12	-1.467	-0.66378
109586735	chr4:109586735:T:G	2.40567e-11	-2.52431e-10	-1.11289
109586832	chr4:109586832:T:C	1.13474e-10	-2.52431e-10	0.438268
109586870	chr4:109586870:G:A	3.54915e-11	-2.52431e-10	-0.724014
109586913	chr4:109586913:C:T	7.14881e-12	-1.80025	-0.526113
109587123	chr4:109587123:A:C	5.80926e-12	-1.28618	-1.24767
109587332	chr4:109587332:G:A	1.13929e-10	-2.52431e-10	0.442267
109587425	chr4:109587425:G:A	1.286e-09	-2.52431e-10	2.86598
109587426	chr4:109587426:A:ATGCCC	8.425e-12	-1.70036	-0.461744
109587532	chr4:109587532:C:T	2.08015e-11	-2.52431e-10	-1.25828
109587595	chr4:109587595:G:A	9.25389e-12	-1.38591	-0.682353
109587717	chr4:109587717:C:CTA	1.15076e-10	-2.52431e-10	0.452288
109588030	chr4:109588030:G:T	9.11788e-12	-1.42617	-0.656901
109588333	chr4:109588333:A:G	2.37022e-11	-0.690086	-0.437656
109588924	chr4:109588924:G:A	8.94089e-12	-1.50629	-0.596381
109589186	chr4:109589186:C:T	1.13929e-10	-2.52431e-10	0.442267
109589553	chr4:109589553:C:G	1.14128e-10	-2.52431e-10	0.444015
109589790	chr4:109589790:C:T	1.95439e-11	-2.52431e-10	-1.32065
109589813	chr4:109589813:G:A	1.13929e-10	-2.52431e-10	0.442267
109590185	chr4:109590185:GAGTA:G	5.08362e-12	-1.94218	-0.725098
109590805	chr4:109590805:T:A	1.09904e-10	-2.52431e-10	0.4063
109591337	chr4:109591337:T:C	2.86391e-12	-1.9179	-1.32322
109591501	chr4:109591501:T:C	2.01912e-11	-2.52431e-10	-1.28806
109591668	chr4:109591668:T:A	2.78232e-11	-2.52431e-10	-0.967436
109591765	chr4:109591765:T:C	7.60503e-12	-1.55071	-0.713785
109591803	chr4:109591803:A:G	5.58825e-12	-1.96425	-0.608391
109592054	chr4:109592054:C:A	5.00168e-12	-1.96025	-0.723283
109592231	chr4:109592231:G:A	3.22267e-11	-2.52431e-10	-0.820512
109592335	chr4:109592335:G:A	3.05e-11	-2.52431e-10	-0.87558
109592826	chr4:109592826:A:G	9.71268e-11	-2.52431e-10	0.28271
109592827	chr4:109592827:C:G	1.53297e-09	-2.52431e-10	3.04165
109592974	chr4:109592974:C:T	1.95955e-11	-2.52431e-10	-1.31801
109593034	chr4:109593034:C:T	2.17283e-11	-2.52431e-10	-1.21469
109593068	chr4:109593068:A:G	3.76948e-11	-2.52431e-10	-0.663786
109593159	chr4:109593159:A:G	5.57741e-11	-2.52431e-10	-0.271998
109593303	chr4:109593303:CAG:C	6.86251e-12	-1.33765	-1.02958
109593791	chr4:109593791:A:T	7.93086e-12	-1.68778	-0.53477
109594203	chr4:109594203:G:A	2.71964e-11	-2.52431e-10	-0.990223
109594315	chr4:109594315:G:A	2.89814e-12	-1.96091	-1.26833
109594405	chr4:109594405:A:G	9.26802e-12	-0.870922	-1.19582
109594854	chr4:109594854:A:AAAT	3.07183e-11	-2.52431e-10	-0.868449
109596388	chr4:109596388:AGAG:A	2.44373e-11	-2.52431e-10	-1.0972
109596541	chr4:109596541:T:G	2.84305e-12	-1.92825	-1.32018
109596668	chr4:109596668:G:T	4.33057e-12	-1.89713	-0.930474
109596723	chr4:109596723:TTC:T	1.08828e-11	-1.90612	-3.28476e-10
109597098	chr4:109597098:A:G	2.40935e-11	-2.52431e-10	-1.11137
109597777	chr4:109597777:A:T	2.35993e-11	-2.52431e-10	-1.13209
109597804	chr4:109597804:A:G	5.20855e-12	-1.94751	-0.695498
109597897	chr4:109597897:C:T	2.74497e-11	-2.52431e-10	-0.98095
109597969	chr4:109597969:A:G	2.91413e-12	-1.92039	-1.30335
109598013	chr4:109598013:C:T	3.04117e-11	-2.52431e-10	-0.878481
109598244	chr4:109598244:G:A	2.31069e-11	-2.52431e-10	-1.15317
109598368	chr4:109598368:G:A	2.17063e-11	-1.8208	0.6051
109598538	chr4:109598538:T:G	4.10208e-11	-2.52431e-10	-0.579229
109598574	chr4:109598574:A:G	6.7608e-11	-1.2834	1.20382
109598583	chr4:109598583:G:A	3.87202e-11	-2.52431e-10	-0.636945
109598615	chr4:109598615:G:A	2.78626e-12	-1.96054	-1.30807
109598682	chr4:109598682:T:C	2.92124e-11	-2.52431e-10	-0.918715
109598869	chr4:109598869:A:G	1.96571e-11	-2.52431e-10	-1.31487
109599355	chr4:109599355:G:T	2.23725e-11	-2.52431e-10	-1.18548
109599386	chr4:109599386:C:T	2.7468e-12	-1.96214	-1.32073
109599661	chr4:109599661:A:G	3.78498e-11	-2.52431e-10	-0.659682
109599680	chr4:109599680:TA:T	2.19796e-11	-2.52431e-10	-1.20319
109599795	chr4:109599795:A:G	2.17552e-11	-1.82171	0.608252
109599900	chr4:109599900:C:A	2.35889e-11	-2.52431e-10	-1.13253
109600172	chr4:109600172:A:T	2.82901e-12	-1.93359	-1.31979
109600303	chr4:109600303:G:T	4.45052e-12	-1.86622	-0.934063
109600679	chr4:109600679:C:T	1.98225e-11	-2.52431e-10	-1.30649
109600856	chr4:109600856:A:G	2.8487e-12	-1.92827	-1.31817
109601422	chr4:109601422:A:G	2.232e-11	-2.52431e-10	-1.18782
109601635	chr4:109601635:T:C	2.14034e-11	-2.52431e-10	-1.22976
109602448	chr4:109602448:G:T	1.97741e-11	-2.52431e-10	-1.30893
109603040	chr4:109603040:C:T	2.85309e-12	-1.92706	-1.31784
109603252	chr4:109603252:C:T	1.95336e-11	-2.52431e-10	-1.32117
109603261	chr4:109603261:G:T	3.8784e-11	-2.52431e-10	-0.635299
109603314	chr4:109603314:C:T	3.01509e-12	-1.90082	-1.28886
109603318	chr4:109603318:G:A	2.89538e-12	-1.91442	-1.31577
109603328	chr4:109603328:C:T	2.0357e-11	-1.83091	0.551024
109603521	chr4:109603521:G:A	2.56571e-11	-2.52431e-10	-1.04849
109603740	chr4:109603740:C:T	1.95211e-11	-2.52431e-10	-1.32181
109603784	chr4:109603784:C:T	2.76534e-12	-1.96402	-1.31212
109603829	chr4:109603829:A:G	3.04429e-11	-2.52431e-10	-0.877453
109603874	chr4:109603874:G:A	1.97644e-11	-2.52431e-10	-1.30943
109604137	chr4:109604137:G:A	1.9563e-11	-2.52431e-10	-1.31967
109604172	chr4:109604172:G:A	2.20791e-11	-2.52431e-10	-1.19868
109604310	chr4:109604310:C:T	2.68575e-11	-2.52431e-10	-1.00276
109604329	chr4:109604329:G:A	2.91557e-11	-2.52431e-10	-0.920657
109604588	chr4:109604588:C:T	4.27341e-12	-1.90324	-0.937654
109604640	chr4:109604640:T:A	1.96964e-11	-2.52431e-10	-1.31287
109604683	chr4:109604683:A:G	2.40585e-11	-2.52431e-10	-1.11282
109605696	chr4:109605696:A:G	1.96075e-11	-2.52431e-10	-1.3174
109605829	chr4:109605829:C:G	1.95835e-11	-2.52431e-10	-1.31862
109605854	chr4:109605854:G:A	2.36242e-11	-2.52431e-10	-1.13104
109606132	chr4:109606132:G:A	5.16956e-11	-2.52431e-10	-0.347934
109606551	chr4:109606551:C:T	1.03784e-11	-1.95358	-3.28476e-10
109607141	chr4:109607141:G:GT	1.97156e-11	-2.52431e-10	-1.3119
109607142	chr4:109607142:A:T	1.97138e-11	-2.52431e-10	-1.31199
109607160	chr4:109607160:C:T	2.5461e-11	-2.52431e-10	-1.05616
109607622	chr4:109607622:C:T	2.01227e-11	-2.52431e-10	-1.29146
109607668	chr4:109607668:G:A	3.70025e-11	-2.52431e-10	-0.682323
109607909	chr4:109607909:T:C	2.01376e-11	-2.52431e-10	-1.29072
109608081	chr4:109608081:T:A	1.95798e-11	-2.52431e-10	-1.31881
109608187	chr4:109608187:C:T	4.29485e-11	-2.52431e-10	-0.533306
109608358	chr4:109608358:GT:G	1.98047e-11	-2.52431e-10	-1.30739
109608530	chr4:109608530:C:T	2.13731e-11	-2.52431e-10	-1.23118
109608702	chr4:109608702:C:T	2.81439e-12	-1.94098	-1.31759
109608797	chr4:109608797:G:A	7.51584e-11	-1.18286	1.20915
109609041	chr4:109609041:T:C	2.82556e-12	-1.95745	-1.29715
109609142	chr4:109609142:A:G	2.88015e-12	-1.93776	-1.29771
109609185	chr4:109609185:T:G	1.97019e-11	-2.52431e-10	-1.31259
109609250	chr4:109609250:G:A	2.82779e-12	-1.95607	-1.29774
109609758	chr4:109609758:G:A	2.8644e-12	-1.94497	-1.29598
109609805	chr4:109609805:A:G	5.61458e-12	-1.54391	-1.02403
109610179	chr4:109610179:C:T	2.48733e-11	-2.52431e-10	-1.07951
109610195	chr4:109610195:T:C	2.81668e-12	-1.95804	-1.29971
109610276	chr4:109610276:C:T	1.21632e-11	-1.79489	-3.28476e-10
109610367	chr4:109610367:G:A	6.28086e-11	-2.52431e-10	-0.153215
109610412	chr4:109610412:A:G	1.95638e-11	-2.52431e-10	-1.31963
109610487	chr4:109610487:A:G	3.24196e-11	-2.52431e-10	-0.814543
109610643	chr4:109610643:T:A	4.46074e-12	-1.59819	-1.1998
109610768	chr4:109610768:A:T	2.36691e-11	-2.52431e-10	-1.12913
109610970	chr4:109610970:TGGGTGGCAG:CGGGTGGCAG	2.80969e-12	-1.94415	-1.31608
109611063	chr4:109611063:AAAGAGAGAGAAAAACTTTTATTCCTTTGAGATAGGAT:A	8.04758e-11	-2.52431e-10	0.0946496
109611429	chr4:109611429:G:A	1.12947e-11	-1.86898	-3.28476e-10
109611451	chr4:109611451:G:C	2.31039e-11	-2.52431e-10	-1.15331
109611461	chr4:109611461:C:G	2.05509e-11	-2.52431e-10	-1.2704
109611674	chr4:109611674:T:G	1.94895e-11	-2.52431e-10	-1.32343
109612181	chr4:109612181:G:A	6.37495e-11	-2.52431e-10	-0.138345
109612243	chr4:109612243:T:TTC	5.98886e-11	-2.52431e-10	-0.200822
109612379	chr4:109612379:A:G	2.73814e-11	-2.52431e-10	-0.983445
109612415	chr4:109612415:T:A	1.94924e-11	-2.52431e-10	-1.32328
109612419	chr4:109612419:A:G	1.73688e-10	-2.52431e-10	0.863953
109612486	chr4:109612486:G:A	2.00794e-11	-2.52431e-10	-1.29361
109612517	chr4:109612517:C:T	2.78026e-12	-1.95685	-1.31392
109612770	chr4:109612770:G:T	1.97943e-11	-2.52431e-10	-1.30791
109612882	chr4:109612882:G:A	6.18674e-11	-2.52431e-10	-0.168314
109612917	chr4:109612917:T:C	4.39334e-12	-1.54335	-1.26987
109612930	chr4:109612930:T:C	4.77347e-11	-2.52431e-10	-0.427648
109612933	chr4:109612933:C:T	4.97065e-11	-2.52431e-10	-0.387171
109613028	chr4:109613028:C:T	1.45123e-11	-1.61831	-3.28476e-10
109613637	chr4:109613637:C:T	5.24687e-12	-1.95538	-0.680292
109614261	chr4:109614261:CAG:C	1.56329e-11	-1.82915	0.285218
109614296	chr4:109614296:G:A	1.02863e-11	-1.9625	-3.28476e-10
109614432	chr4:109614432:C:T	3.24491e-12	-1.96409	-1.15213
109614720	chr4:109614720:G:A	2.06433e-11	-2.52431e-10	-1.26591
109615272	chr4:109615272:T:C	2.95694e-11	-2.52431e-10	-0.906567
109615532	chr4:109615532:A:G	7.30389e-12	-1.59455	-0.710354
109615568	chr4:109615568:C:T	2.81872e-12	-1.95371	-1.30331
109616095	chr4:109616095:T:C	1.05975e-11	-1.93269	-3.28476e-10
109616222	chr4:109616222:C:T	6.8931e-11	-2.52431e-10	-0.0602016
109616274	chr4:109616274:CATTTT:C	7.04645e-12	-1.435	-0.905782
109616411	chr4:109616411:A:G	6.59676e-12	-1.96207	-0.444655
109616693	chr4:109616693:A:C	6.59785e-12	-1.96081	-0.445756
109617051	chr4:109617051:AACC:A	2.80988e-12	-1.95039	-1.30977
109617188	chr4:109617188:A:T	2.77971e-12	-1.96227	-1.30869
109617273	chr4:109617273:A:G	5.06831e-12	-1.69241	-0.977886
109617603	chr4:109617603:G:A	2.79559e-12	-1.96263	-1.30264
109617846	chr4:109617846:T:C	2.79103e-12	-1.96346	-1.30344
109618286	chr4:109618286:A:G	2.97247e-12	-1.94389	-1.26002
109618768	chr4:109618768:T:TA	7.09159e-12	-1.96027	-0.374129
109618880	chr4:109618880:C:G	1.30585e-11	-1.72387	-3.28476e-10
109619089	chr4:109619089:T:C	4.81423e-12	-1.81654	-0.905188
109619298	chr4:109619298:C:T	3.98649e-12	-1.95921	-0.951188
109619824	chr4:109619824:A:G	3.19653e-12	-1.86925	-1.26199
109620076	chr4:109620076:C:T	3.07451e-12	-1.95888	-1.21128
109621090	chr4:109621090:G:A	1.03499e-11	-1.95633	-3.28476e-10
109621668	chr4:109621668:T:C	1.64995e-10	-2.52431e-10	0.812607
109622031	chr4:109622031:G:A	2.74968e-12	-1.96415	-1.31767
109622134	chr4:109622134:G:T	3.95397e-11	-2.52431e-10	-0.616002
109622219	chr4:109622219:A:G	1.94977e-11	-2.52431e-10	-1.32301
109622694	chr4:109622694:A:G	1.02741e-11	-1.96368	-3.28476e-10
109623127	chr4:109623127:A:C	7.83924e-12	-1.85631	-0.37786
109623215	chr4:109623215:G:A	1.95052e-11	-2.52431e-10	-1.32262
109623439	chr4:109623439:T:C	7.68776e-12	-1.67591	-0.577771
109623479	chr4:109623479:T:C	2.00017e-11	-2.52431e-10	-1.29749
109623687	chr4:109623687:A:T	1.95578e-11	-2.52431e-10	-1.31993
109624291	chr4:109624291:A:G	1.95878e-11	-2.52431e-10	-1.3184
109624863	chr4:109624863:A:T	4.04431e-11	-2.52431e-10	-0.59341
109625454	chr4:109625454:A:G	9.40159e-11	-1.67658	1.92674
109625872	chr4:109625872:C:A	2.13859e-11	-2.52431e-10	-1.23058
109625893	chr4:109625893:C:T	2.01337e-11	-2.52431e-10	-1.29091
109626012	chr4:109626012:T:C	2.13694e-11	-2.52431e-10	-1.23135
109626273	chr4:109626273:GA:G	2.28426e-11	-2.52431e-10	-1.16468
109626579	chr4:109626579:G:A	1.94977e-11	-2.52431e-10	-1.32301
109626724	chr4:109626724:T:A	6.75272e-12	-1.62088	-0.762483
109626735	chr4:109626735:C:A	8.2148e-12	-1.69869	-0.488679
109626768	chr4:109626768:ATGCCATTG:A	5.43463e-12	-1.73431	-0.866202
109626992	chr4:109626992:T:C	2.82973e-12	-1.93892	-1.31421
109627238	chr4:109627238:T:C	4.54646e-12	-1.91539	-0.863571
109627540	chr4:109627540:G:A	2.12917e-11	-2.52431e-10	-1.23499
109628710	chr4:109628710:G:A	4.32447e-12	-1.63125	-1.19776
109628763	chr4:109628763:C:A	3.07306e-12	-1.93904	-1.23159
109628903	chr4:109628903:A:G	2.45128e-11	-2.52431e-10	-1.09411
109629467	chr4:109629467:C:T	1.6486e-11	-1.49079	-3.28476e-10
109629565	chr4:109629565:G:T	2.21966e-11	-2.52431e-10	-1.19337
109629662	chr4:109629662:C:G	4.31032e-12	-1.54607	-1.28622
109629715	chr4:109629715:A:G	1.95026e-11	-2.52431e-10	-1.32276
109629795	chr4:109629795:T:C	4.37998e-11	-2.52431e-10	-0.513678
109629898	chr4:109629898:C:G	1.95902e-11	-2.52431e-10	-1.31828
109629903	chr4:109629903:C:G	2.20283e-11	-2.52431e-10	-1.20098
109630032	chr4:109630032:C:T	2.36805e-11	-1.12866	-3.28476e-10
109630233	chr4:109630233:G:A	5.14473e-11	-2.52431e-10	-0.352749
109630727	chr4:109630727:A:G	1.29515e-11	-1.73209	-3.28476e-10
109631614	chr4:109631614:G:A	4.548e-11	-2.52431e-10	-0.476035
109631984	chr4:109631984:A:G	5.1626e-11	-2.52431e-10	-0.349281
109632322	chr4:109632322:G:A	1.40109e-11	-1.84822	0.194741
109632356	chr4:109632356:AAATCT:A	4.59778e-11	-2.52431e-10	-0.465148
109632398	chr4:109632398:C:T	4.47783e-12	-1.91104	-0.88313
109632679	chr4:109632679:G:A	2.88903e-11	-2.52431e-10	-0.9298
109632857	chr4:109632857:C:T	8.45535e-12	-1.95456	-0.203945
109633148	chr4:109633148:CAG:C	2.17879e-10	-2.52431e-10	1.09063
109633241	chr4:109633241:G:A	5.25457e-11	-2.52431e-10	-0.331625
109633353	chr4:109633353:C:T	2.03529e-11	-2.52431e-10	-1.28008
109633504	chr4:109633504:C:T	1.5003e-11	-1.58506	-3.28476e-10
109633894	chr4:109633894:G:C	3.73292e-11	-2.52431e-10	-0.673532
109634312	chr4:109634312:A:G	5.77366e-12	-1.68346	-0.856543
109634522	chr4:109634522:G:A	5.1669e-12	-1.95124	-0.699793
109634861	chr4:109634861:C:T	1.98072e-11	-2.52431e-10	-1.30726
109635172	chr4:109635172:T:C	5.15796e-11	-2.52431e-10	-0.350181
109635904	chr4:109635904:T:TTA	5.37319e-12	-1.54714	-1.06474
109635926	chr4:109635926:T:C	1.99309e-11	-2.52431e-10	-1.30104
109636097	chr4:109636097:T:A	5.38841e-12	-1.5355	-1.07355
109636260	chr4:109636260:C:A	3.00539e-12	-1.95631	-1.2366
109636564	chr4:109636564:G:A	2.24174e-11	-2.52431e-10	-1.18347
109636766	chr4:109636766:C:T	2.71599e-11	-2.52431e-10	-0.991567
109636797	chr4:109636797:C:T	5.46877e-12	-1.56093	-1.03333
109636870	chr4:109636870:A:C	1.94927e-11	-2.52431e-10	-1.32327
109637082	chr4:109637082:G:C	2.48425e-11	-2.52431e-10	-1.08075
109637105	chr4:109637105:G:T	2.14031e-11	-2.52431e-10	-1.22977
109637320	chr4:109637320:G:A	3.20235e-11	-2.52431e-10	-0.826838
109637536	chr4:109637536:G:A	5.13296e-11	-2.52431e-10	-0.355039
109637634	chr4:109637634:A:T	1.02912e-11	-1.96202	-3.28476e-10
109637655	chr4:109637655:A:G	2.20283e-11	-2.52431e-10	-1.20098
109637867	chr4:109637867:C:T	3.41463e-11	-0.762652	-3.28476e-10
109638436	chr4:109638436:A:G	4.27723e-11	-2.52431e-10	-0.537416
109638465	chr4:109638465:G:A	2.45212e-11	-2.52431e-10	-1.09377
109639127	chr4:109639127:A:G	2.7363e-11	-2.52431e-10	-0.984115
109639339	chr4:109639339:T:C	1.11661e-11	-1.52217	-0.358257
109639752	chr4:109639752:G:T	5.20049e-11	-2.52431e-10	-0.341969
109639950	chr4:109639950:A:G	4.56044e-12	-1.51582	-1.26006
109640151	chr4:109640151:A:G	9.38703e-12	-1.4285	-0.625481
109640195	chr4:109640195:C:T	1.94908e-11	-2.52431e-10	-1.32337
109640203	chr4:109640203:C:T	1.60919e-11	-1.81636	0.301369
109640784	chr4:109640784:T:C	3.3543e-11	-2.52431e-10	-0.780478
109641087	chr4:109641087:A:G	4.40783e-12	-1.84436	-0.965562
109641122	chr4:109641122:TAG:T	1.3273e-10	-2.52431e-10	0.595009
109641141	chr4:109641141:C:T	1.9509e-11	-2.52431e-10	-1.32243
109641209	chr4:109641209:C:T	1.94886e-11	-2.52431e-10	-1.32348
109641416	chr4:109641416:TATTA:T	3.88351e-11	-2.52431e-10	-0.633983
109641430	chr4:109641430:G:A	9.4631e-11	0.256678	-3.28476e-10
109641804	chr4:109641804:A:G	1.03609e-11	-1.95526	-3.28476e-10
109641843	chr4:109641843:T:A	2.32149e-11	-2.52431e-10	-1.14851
109642084	chr4:109642084:C:T	3.1836e-10	1.46988	-3.28476e-10
109642294	chr4:109642294:A:G	3.85641e-12	-1.81911	-1.12446
109642482	chr4:109642482:T:C	4.64181e-12	-1.93545	-0.822752
109642605	chr4:109642605:T:A	1.96222e-11	-2.52431e-10	-1.31664
109642636	chr4:109642636:G:GA	4.4232e-12	-1.53935	-1.26709
109642939	chr4:109642939:G:A	1.0639e-11	-1.92878	-3.28476e-10
109643170	chr4:109643170:T:G	1.96137e-11	-2.52431e-10	-1.31708
109643275	chr4:109643275:T:TC	2.74427e-12	-1.96426	-1.31953
109644450	chr4:109644450:A:C	2.2851e-11	-2.52431e-10	-1.16431
109644721	chr4:109644721:C:T	5.34408e-12	-1.72187	-0.895447
109645578	chr4:109645578:G:A	5.47945e-12	-1.61831	-0.973994
109645811	chr4:109645811:C:T	6.69324e-11	-2.52431e-10	-0.0896236
109646000	chr4:109646000:G:A	1.9748e-11	-2.52431e-10	-1.31025
109646025	chr4:109646025:C:T	4.71695e-12	-1.66901	-1.07314
109646118	chr4:109646118:C:G	4.45659e-12	-1.85938	-0.939545
109646130	chr4:109646130:A:G	2.04327e-11	-2.52431e-10	-1.27617
109646256	chr4:109646256:T:G	4.58192e-12	-1.65625	-1.11494
109646489	chr4:109646489:T:C	6.82545e-11	-2.52431e-10	-0.0700639
109646602	chr4:109646602:A:G	3.11399e-12	-1.88035	-1.27705
109646642	chr4:109646642:A:G	5.39069e-12	-1.41395	-1.19468
109646900	chr4:109646900:T:C	2.11399e-11	-2.52431e-10	-1.24215
109647066	chr4:109647066:G:A	4.46844e-12	-1.66298	-1.13329
109647346	chr4:109647346:C:G	4.814e-12	-1.81399	-0.907793
109647460	chr4:109647460:T:G	3.09868e-11	-2.52431e-10	-0.859746
109647555	chr4:109647555:C:T	5.44251e-12	-1.39411	-1.20496
109647635	chr4:109647635:C:T	1.28225e-10	-1.9536	2.51407
109647714	chr4:109647714:T:TA	8.28066e-11	-2.52431e-10	0.123201
109647935	chr4:109647935:G:A	5.24026e-12	-1.43284	-1.2041
109648391	chr4:109648391:T:C	5.27462e-12	-1.38309	-1.24731
109648399	chr4:109648399:G:A	5.38e-12	-1.42292	-1.18769
109648464	chr4:109648464:C:T	2.82411e-10	1.35005	-3.28476e-10
109648826	chr4:109648826:G:C	2.04985e-11	-2.52431e-10	-1.27296
109648939	chr4:109648939:G:T	5.36077e-12	-1.38118	-1.23302
109648953	chr4:109648953:C:T	2.94337e-11	-2.52431e-10	-0.911166
109649024	chr4:109649024:C:A	5.32861e-12	-1.38092	-1.2393
109649095	chr4:109649095:A:G	1.96889e-11	-2.52431e-10	-1.31325
109649111	chr4:109649111:A:G	5.27875e-12	-1.39077	-1.23885
109649155	chr4:109649155:TC:T	2.09843e-11	-2.52431e-10	-1.24953
109649761	chr4:109649761:A:T	4.44677e-11	-2.52431e-10	-0.498545
109649835	chr4:109649835:A:G	3.66492e-12	-1.90862	-1.08588
109649952	chr4:109649952:A:G	4.34186e-11	-2.52431e-10	-0.522419
109650025	chr4:109650025:T:C	4.58078e-12	-1.61252	-1.15892
109650054	chr4:109650054:C:A	4.83282e-12	-1.55604	-1.16184
109650208	chr4:109650208:C:T	3.46572e-11	-2.52431e-10	-0.747803
109650967	chr4:109650967:C:A	7.62661e-11	-2.52431e-10	0.0409209
109651187	chr4:109651187:C:G	8.13114e-12	-1.62293	-0.574672
109651446	chr4:109651446:C:T	7.67673e-11	-2.52431e-10	0.0474714
109652174	chr4:109652174:A:G	2.054e-11	-2.52431e-10	-1.27093
109652183	chr4:109652183:C:T	3.67339e-12	-1.91823	-1.07396
109652264	chr4:109652264:G:A	7.32354e-11	-2.52431e-10	0.000371239
109652693	chr4:109652693:T:C	5.10112e-12	-1.42443	-1.23942
109652890	chr4:109652890:C:T	3.28144e-11	-2.52431e-10	-0.802441
109652893	chr4:109652893:C:T	2.39813e-11	-1.4645	0.348466
109653089	chr4:109653089:C:T	8.57909e-12	-1.32611	-0.817872
109653114	chr4:109653114:C:T	1.92049e-11	-1.66545	0.327309
109653357	chr4:109653357:G:A	4.97449e-12	-1.45262	-1.23637
109653453	chr4:109653453:A:G	4.9284e-12	-1.46735	-1.23094
109653502	chr4:109653502:G:A	2.04177e-11	-2.52431e-10	-1.27691
109653884	chr4:109653884:C:A	4.33205e-12	-1.73376	-1.09351
109653899	chr4:109653899:T:C	3.06892e-11	-2.52431e-10	-0.869395
109654241	chr4:109654241:C:A	7.88483e-11	-2.52431e-10	0.0742188
109654792	chr4:109654792:T:G	5.04995e-12	-1.44309	-1.23083
109654897	chr4:109654897:C:T	4.90438e-12	-1.51722	-1.18596
109655327	chr4:109655327:C:G	2.03206e-11	-2.52431e-10	-1.28167
109655332	chr4:109655332:T:C	4.79258e-12	-1.48167	-1.24457
109655547	chr4:109655547:G:A	5.00736e-12	-1.44335	-1.23905
109655741	chr4:109655741:G:A	2.48115e-11	-2.52431e-10	-1.082
109655818	chr4:109655818:C:G	3.75675e-12	-1.89329	-1.07646
109656207	chr4:109656207:T:C	4.56446e-12	-1.58536	-1.18964
109656652	chr4:109656652:G:T	4.87896e-12	-1.48624	-1.22213
109656726	chr4:109656726:A:G	3.85947e-12	-1.89277	-1.05
109656777	chr4:109656777:T:C	4.4323e-11	-2.52431e-10	-0.501802
109657410	chr4:109657410:AT:A	7.57932e-11	-2.52431e-10	0.0347012
109657467	chr4:109657467:C:T	4.07304e-12	-1.59063	-1.29829
109657562	chr4:109657562:G:GCC	2.06692e-11	-2.52431e-10	-1.26466
109657847	chr4:109657847:C:A	4.0359e-12	-1.73673	-1.16135
109657849	chr4:109657849:A:T	2.28686e-11	-2.52431e-10	-1.16354
109658229	chr4:109658229:G:T	2.29718e-11	-2.52431e-10	-1.15904
109658237	chr4:109658237:T:C	2.06363e-11	-2.52431e-10	-1.26625
109658331	chr4:109658331:C:T	8.19111e-11	-2.52431e-10	0.112327
109658337	chr4:109658337:A:G	4.24862e-12	-1.72759	-1.11913
109658379	chr4:109658379:A:C	5.51472e-12	-1.80135	-0.784535
109658630	chr4:109658630:C:T	4.04091e-12	-1.85831	-1.03852
109658928	chr4:109658928:G:T	5.73924e-12	-1.75327	-0.792708
109659313	chr4:109659313:C:T	2.09766e-11	-2.52431e-10	-1.2499
109659375	chr4:109659375:A:C	2.08728e-11	-2.52431e-10	-1.25486
109659403	chr4:109659403:A:G	2.1393e-11	-2.52431e-10	-1.23024
109659760	chr4:109659760:C:T	4.75328e-12	-1.7452	-0.989268
109659763	chr4:109659763:C:T	1.06299e-11	-1.92963	-3.28476e-10
109659829	chr4:109659829:C:T	4.2164e-12	-1.75109	-1.10324
109659856	chr4:109659856:C:T	4.24961e-12	-1.76716	-1.07932
109659949	chr4:109659949:T:C	3.45077e-11	-2.52431e-10	-0.752125
109660092	chr4:109660092:G:A	3.72353e-11	-2.52431e-10	-0.676051
109660207	chr4:109660207:T:A	4.31565e-12	-1.73379	-1.09727
109660591	chr4:109660591:C:T	4.0827e-12	-1.75441	-1.13214
109660645	chr4:109660645:C:T	3.38019e-11	-2.52431e-10	-0.772791
109660717	chr4:109660717:G:A	4.35486e-11	-2.52431e-10	-0.51943
109660849	chr4:109660849:A:T	3.81558e-11	-2.52431e-10	-0.65163
109660944	chr4:109660944:T:C	8.06715e-12	-1.47203	-0.733471
109661047	chr4:109661047:C:T	2.7133e-11	-2.52431e-10	-0.992557
109661268	chr4:109661268:A:G	2.41817e-11	-2.52431e-10	-1.10771
109661269	chr4:109661269:C:T	4.23178e-12	-1.74508	-1.1056
109661651	chr4:109661651:G:A	2.07295e-11	-2.52431e-10	-1.26175
109661793	chr4:109661793:G:A	2.10426e-11	-2.52431e-10	-1.24676
109662168	chr4:109662168:G:A	2.08207e-11	-2.52431e-10	-1.25736
109662461	chr4:109662461:C:T	4.14872e-11	-2.52431e-10	-0.567922
109662878	chr4:109662878:C:T	7.78873e-11	0.0619559	-3.28476e-10
109662912	chr4:109662912:G:T	3.02683e-11	-0.883207	-3.28476e-10
109662975	chr4:109662975:A:G	1.94882e-11	-2.52431e-10	-1.3235
109663131	chr4:109663131:A:G	4.7049e-12	-1.52684	-1.21786
109663447	chr4:109663447:A:G	1.94885e-11	-2.52431e-10	-1.32348
109663540	chr4:109663540:A:G	8.42303e-11	-2.52431e-10	0.140247
109663639	chr4:109663639:A:C	2.35837e-11	-2.52431e-10	-1.13275
109664489	chr4:109664489:G:A	5.09068e-12	-1.40705	-1.25884
109664567	chr4:109664567:T:C	4.0605e-11	-2.52431e-10	-0.589415
109664631	chr4:109664631:G:T	3.7172e-11	-2.52431e-10	-0.677751
109665049	chr4:109665049:G:A	3.52992e-11	-2.52431e-10	-0.729446
109665123	chr4:109665123:C:T	3.86626e-11	-2.52431e-10	-0.638434
109665337	chr4:109665337:G:T	6.83286e-11	-2.52431e-10	-0.0689786
109665366	chr4:109665366:C:G	2.28656e-11	-1.89755	0.733878
109665418	chr4:109665418:A:G	3.89446e-11	-2.52431e-10	-0.631167
109665678	chr4:109665678:G:A	4.07154e-12	-1.78551	-1.10378
109665993	chr4:109665993:A:G	4.25271e-11	-2.52431e-10	-0.543166
109666433	chr4:109666433:C:T	1.95943e-11	-2.52431e-10	-1.31807
109666443	chr4:109666443:A:G	1.9536e-11	-2.52431e-10	-1.32105
109666552	chr4:109666552:T:TG	1.16619e-11	-1.72805	-0.108935
109666783	chr4:109666783:C:T	1.96374e-11	-2.52431e-10	-1.31587
109667122	chr4:109667122:C:T	2.599e-11	-2.52431e-10	-1.03559
109667213	chr4:109667213:G:A	3.61091e-11	-2.52431e-10	-0.706763
109667428	chr4:109667428:A:C	1.96169e-11	-2.52431e-10	-1.31691
109667575	chr4:109667575:A:G	3.59267e-11	-2.52431e-10	-0.711826
109667662	chr4:109667662:TCTA:T	2.03987e-11	-2.52431e-10	-1.27783
109667801	chr4:109667801:C:T	5.00366e-12	-1.70466	-0.97848
109667962	chr4:109667962:G:C	3.92804e-11	-2.52431e-10	-0.622583
109668120	chr4:109668120:G:C	1.96376e-11	-2.52431e-10	-1.31586
109668322	chr4:109668322:TAGG:T	3.91915e-11	-2.52431e-10	-0.624848
109668823	chr4:109668823:T:C	2.26439e-11	-2.52431e-10	-1.17342
109669401	chr4:109669401:C:T	4.97413e-12	-1.70685	-0.982202
109669665	chr4:109669665:G:A	3.40726e-12	-1.90331	-1.16408
109669998	chr4:109669998:G:A	3.43179e-11	-2.52431e-10	-0.757639
109670118	chr4:109670118:G:A	4.94913e-12	-1.69012	-1.00397
109670191	chr4:109670191:A:G	4.38012e-11	-2.52431e-10	-0.513647
109670310	chr4:109670310:AC:A	1.99312e-11	-2.52431e-10	-1.30102
109670319	chr4:109670319:TGA:T	2.00223e-11	-2.52431e-10	-1.29646
109670323	chr4:109670323:GTTGGGTTTTT:G	1.99438e-11	-2.52431e-10	-1.30039
109670334	chr4:109670334:CTTT:C	2.00153e-11	-2.52431e-10	-1.29681
109670584	chr4:109670584:C:T	4.34235e-12	-1.72934	-1.09555
109670685	chr4:109670685:C:T	3.44012e-11	-2.52431e-10	-0.755215
109670934	chr4:109670934:G:A	8.3419e-12	-1.5389	-0.633115
109671220	chr4:109671220:A:G	2.64709e-11	-2.52431e-10	-1.01726
109671748	chr4:109671748:G:A	2.07939e-11	-2.52431e-10	-1.25865
109672304	chr4:109672304:A:C	6.19707e-12	-1.71507	-0.754163
109672444	chr4:109672444:A:T	4.54044e-12	-1.70977	-1.07051
109672518	chr4:109672518:G:C	2.06094e-11	-2.52431e-10	-1.26756
109673475	chr4:109673475:G:A	1.95776e-11	-2.52431e-10	-1.31892
109673793	chr4:109673793:TGGC:T	1.9552e-11	-2.52431e-10	-1.32023
109673849	chr4:109673849:G:A	2.09718e-11	-2.52431e-10	-1.25013
109673906	chr4:109673906:C:T	4.32214e-11	-2.52431e-10	-0.526971
109674130	chr4:109674130:G:A	4.32337e-11	-2.52431e-10	-0.526687
109674334	chr4:109674334:A:G	2.1215e-11	-2.52431e-10	-1.2386
109674542	chr4:109674542:A:T	1.3135e-11	-1.71803	-3.28476e-10
109674674	chr4:109674674:T:G	2.09551e-11	-2.52431e-10	-1.25092
109674716	chr4:109674716:C:T	2.06527e-11	-2.52431e-10	-1.26546
109674977	chr4:109674977:T:C	2.03812e-11	-2.52431e-10	-1.27869
109675024	chr4:109675024:C:A	2.09574e-11	-2.52431e-10	-1.25081
109675760	chr4:109675760:T:A	9.90182e-12	-1.49888	-0.50171
109675761	chr4:109675761:C:G	9.91043e-12	-1.49801	-0.50171
109675771	chr4:109675771:G:T	1.22859e-11	-1.78486	-3.28476e-10
109677184	chr4:109677184:C:T	4.07311e-11	-2.52431e-10	-0.586316
109677374	chr4:109677374:A:C	2.52424e-11	-2.52431e-10	-1.06478
109677467	chr4:109677467:C:T	3.05653e-11	-2.52431e-10	-0.873442
109677653	chr4:109677653:C:T	4.30958e-11	-2.52431e-10	-0.529882
109677656	chr4:109677656:G:A	2.16693e-11	-2.52431e-10	-1.21741
109677980	chr4:109677980:G:C	4.13758e-11	-2.52431e-10	-0.570611
109678058	chr4:109678058:G:A	1.95839e-11	-2.52431e-10	-1.3186
109678068	chr4:109678068:C:T	9.98658e-11	-2.52431e-10	0.31052
109678072	chr4:109678072:G:A	2.05244e-11	-2.52431e-10	-1.27169
109678097	chr4:109678097:T:G	1.99781e-11	-2.52431e-10	-1.29867
109678221	chr4:109678221:G:A	3.58657e-12	-1.91134	-1.10477
109678261	chr4:109678261:C:T	2.09786e-11	-2.52431e-10	-1.2498
109678417	chr4:109678417:G:A	6.67843e-11	-2.52431e-10	-0.0918388
109678516	chr4:109678516:G:A	2.02521e-11	-2.52431e-10	-1.28505
109679240	chr4:109679240:C:T	2.00922e-11	-2.52431e-10	-1.29297
109679249	chr4:109679249:G:A	2.01017e-11	-2.52431e-10	-1.2925
109679325	chr4:109679325:G:A	2.99487e-11	-2.52431e-10	-0.893821
109679406	chr4:109679406:G:A	4.70267e-11	-2.52431e-10	-0.442591
109679412	chr4:109679412:G:A	4.74335e-12	-1.69971	-1.03686
109679454	chr4:109679454:C:T	3.44033e-11	-2.52431e-10	-0.755154
109679598	chr4:109679598:G:A	4.0951e-11	-2.52431e-10	-0.58093
109679836	chr4:109679836:G:C	5.67295e-12	-1.41984	-1.13775
109679840	chr4:109679840:C:T	6.00283e-12	-1.40128	-1.09979
109679841	chr4:109679841:A:G	5.96773e-12	-1.4141	-1.09284
109680518	chr4:109680518:A:G	2.15248e-11	-2.52431e-10	-1.2241
109680880	chr4:109680880:A:G	5.07941e-12	-1.58778	-1.08033
109681543	chr4:109681543:G:A	3.16012e-10	1.46247	-3.28476e-10
109681959	chr4:109681959:T:C	1.08007e-11	-1.9137	-3.28476e-10
109682075	chr4:109682075:CTGGT:C	4.57184e-12	-1.4633	-1.31009
109682122	chr4:109682122:G:A	1.96582e-11	-2.52431e-10	-1.31481
109682180	chr4:109682180:T:C	2.71355e-11	-2.52431e-10	-0.992463
109682628	chr4:109682628:T:C	6.14612e-12	-1.46905	-1.00844
109683940	chr4:109683940:T:A	5.0201e-12	-1.45357	-1.22629
109684278	chr4:109684278:G:C	1.01952e-10	-2.52431e-10	0.331197
109684403	chr4:109684403:T:C	2.02999e-11	-2.52431e-10	-1.28269
109684588	chr4:109684588:A:T	3.45671e-12	-1.93586	-1.11713
109684593	chr4:109684593:A:G	4.93597e-11	-2.52431e-10	-0.394172
109684944	chr4:109684944:G:C	2.13442e-11	-2.52431e-10	-1.23253
109684987	chr4:109684987:C:T	1.28353e-11	-1.74111	-3.28476e-10
109685557	chr4:109685557:T:C	4.76479e-12	-1.7124	-1.01966
109685570	chr4:109685570:A:C	3.16427e-11	-2.52431e-10	-0.838799
109686182	chr4:109686182:C:G	6.74244e-12	-1.32637	-1.05851
109686302	chr4:109686302:T:C	5.21407e-12	-1.35552	-1.28643
109686355	chr4:109686355:T:A	3.16427e-11	-2.52431e-10	-0.838799
109686398	chr4:109686398:C:G	2.4862e-11	-2.52431e-10	-1.07997
109686965	chr4:109686965:T:G	2.3018e-10	1.14556	-3.28476e-10
109687013	chr4:109687013:CTG:C	4.53848e-11	-2.52431e-10	-0.478129
109687105	chr4:109687105:G:A	3.32001e-12	-1.92895	-1.16439
109687174	chr4:109687174:G:A	2.17642e-11	-2.52431e-10	-1.21304
109687367	chr4:109687367:T:A	2.21829e-11	-2.52431e-10	-1.19398
109687811	chr4:109687811:G:A	4.3577e-12	-1.65402	-1.16734
109688337	chr4:109688337:C:CTGA	2.68071e-11	-2.52431e-10	-1.00464
109688587	chr4:109688587:CA:C	6.80284e-11	-2.52431e-10	-0.0733819
109688635	chr4:109688635:C:T	5.23355e-12	-1.42207	-1.21615
109689826	chr4:109689826:A:G	1.97535e-11	-2.52431e-10	-1.30998
109690030	chr4:109690030:C:G	2.65712e-11	-2.52431e-10	-1.01348
109690042	chr4:109690042:T:G	4.93518e-12	-1.43642	-1.2605
109690156	chr4:109690156:G:A	1.96428e-11	-2.52431e-10	-1.3156
109690199	chr4:109690199:A:T	3.46374e-12	-1.94762	-1.10334
109690949	chr4:109690949:T:A	3.14651e-11	-2.52431e-10	-0.844428
109691027	chr4:109691027:A:G	2.25381e-11	-2.52431e-10	-1.1781
109691254	chr4:109691254:G:T	1.96168e-11	-2.52431e-10	-1.31692
109691381	chr4:109691381:G:A	4.64733e-12	-1.45982	-1.2972
109691571	chr4:109691571:T:C	3.67549e-12	-1.76937	-1.22225
109691785	chr4:109691785:A:G	5.89632e-11	-2.52431e-10	-0.216393
109691921	chr4:109691921:G:A	3.31279e-11	-2.52431e-10	-0.792932
109692073	chr4:109692073:T:C	2.25668e-11	-2.52431e-10	-1.17683
109692498	chr4:109692498:T:C	4.00385e-11	-2.52431e-10	-0.603465
109692502	chr4:109692502:A:G	4.96409e-12	-1.92121	-0.769869
109692549	chr4:109692549:A:G	1.23976e-10	-2.52431e-10	0.526783
109692671	chr4:109692671:T:A	1.04646e-11	-1.94531	-3.28476e-10
109692909	chr4:109692909:C:T	1.96839e-11	-2.52431e-10	-1.3135
109693194	chr4:109693194:A:G	4.03779e-12	-1.96079	-0.936822
109693195	chr4:109693195:G:A	4.07309e-12	-1.96063	-0.928279
109693616	chr4:109693616:C:T	2.73307e-11	-2.52431e-10	-0.985297
109693982	chr4:109693982:C:T	2.22287e-11	-2.52431e-10	-1.19192
109694493	chr4:109694493:T:C	1.96839e-11	-2.52431e-10	-1.31351
109694675	chr4:109694675:G:A	2.6944e-11	-2.52431e-10	-0.999547
109694683	chr4:109694683:C:T	3.89595e-11	-2.52431e-10	-0.630785
109694757	chr4:109694757:C:T	3.23331e-12	-1.91019	-1.20961
109695215	chr4:109695215:A:T	2.30435e-11	-2.52431e-10	-1.15592
109695356	chr4:109695356:A:G	3.09097e-12	-1.92127	-1.24355
109695437	chr4:109695437:G:A	1.56157e-10	-2.52431e-10	0.757553
109696135	chr4:109696135:T:C	1.7187e-11	-1.44915	-3.28476e-10
109696147	chr4:109696147:T:C	4.11167e-11	-2.52431e-10	-0.576892
109696197	chr4:109696197:G:C	2.14836e-11	-2.52431e-10	-1.22602
109696202	chr4:109696202:A:T	2.2079e-11	-2.52431e-10	-1.19868
109696336	chr4:109696336:C:T	6.01211e-11	-2.52431e-10	-0.196947
109696493	chr4:109696493:G:A	4.25483e-11	-2.52431e-10	-0.542667
109697054	chr4:109697054:G:A	3.96342e-11	-2.52431e-10	-0.613616
109697136	chr4:109697136:C:T	5.53571e-11	-2.52431e-10	-0.279503
109697894	chr4:109697894:G:A	2.10754e-11	-2.52431e-10	-1.2452
109698378	chr4:109698378:T:G	5.11627e-12	-1.46018	-1.2007
109698651	chr4:109698651:G:A	2.91969e-12	-1.91126	-1.31057
109698652	chr4:109698652:G:C	2.65915e-11	-2.52431e-10	-1.01272
109698698	chr4:109698698:C:T	2.66186e-11	-2.52431e-10	-1.0117
109699039	chr4:109699039:A:G	2.77727e-11	-2.52431e-10	-0.969254
109699300	chr4:109699300:T:C	1.54929e-11	-1.55293	-3.28476e-10
109699469	chr4:109699469:G:T	6.82626e-11	-2.52431e-10	-0.0699452
109699524	chr4:109699524:C:T	3.59819e-11	-2.52431e-10	-0.71029
109699560	chr4:109699560:A:T	2.20773e-11	-2.52431e-10	-1.19876
109699685	chr4:109699685:C:CA	2.44106e-11	-2.52431e-10	-1.09829
109700602	chr4:109700602:G:T	2.38312e-11	-2.52431e-10	-1.12231
109700664	chr4:109700664:A:G	3.43637e-12	-1.73562	-1.32327
109700853	chr4:109700853:T:G	1.95532e-11	-2.52431e-10	-1.32017
109700854	chr4:109700854:T:C	4.97536e-11	-2.52431e-10	-0.386225
109701001	chr4:109701001:T:C	7.05108e-12	-1.31489	-1.02524
109701028	chr4:109701028:G:A	2.46142e-11	-2.52431e-10	-1.08998
109701211	chr4:109701211:C:CTA	1.95541e-11	-2.52431e-10	-1.32012
109701563	chr4:109701563:G:A	2.20654e-11	-2.52431e-10	-1.1993
109701638	chr4:109701638:C:G	3.09778e-12	-1.9328	-1.22982
109701746	chr4:109701746:T:A	2.2528e-11	-2.52431e-10	-1.17855
109701754	chr4:109701754:T:C	5.73899e-12	-1.25133	-1.29469
109701810	chr4:109701810:G:A	2.30321e-11	-2.52431e-10	-1.15642
109701842	chr4:109701842:C:T	2.19882e-11	-2.52431e-10	-1.2028
109702112	chr4:109702112:G:T	4.25475e-11	-2.52431e-10	-0.542686
109702454	chr4:109702454:C:T	7.57249e-12	-1.24247	-1.02632
109702544	chr4:109702544:C:T	2.28581e-11	-2.52431e-10	-1.164
109702865	chr4:109702865:C:T	2.29682e-11	-2.52431e-10	-1.15919
109702971	chr4:109702971:C:T	3.35088e-11	-2.52431e-10	-0.7815
109703291	chr4:109703291:C:G	3.40793e-12	-1.75228	-1.31493
109703334	chr4:109703334:C:T	1.37809e-11	-1.67002	-3.28476e-10
109703765	chr4:109703765:C:G	4.31588e-12	-1.83615	-0.994857
109704042	chr4:109704042:G:A	1.97886e-11	-2.52431e-10	-1.3082
109704379	chr4:109704379:A:G	1.95133e-11	-2.52431e-10	-1.32221
109704749	chr4:109704749:C:T	4.0212e-11	-2.52431e-10	-0.599141
109705323	chr4:109705323:G:A	8.10837e-12	-1.27263	-0.927777
109705350	chr4:109705350:T:C	4.42034e-12	-1.59246	-1.21463
109705415	chr4:109705415:C:T	1.9491e-11	-2.52431e-10	-1.32336
109705567	chr4:109705567:G:T	2.13951e-11	-2.52431e-10	-1.23014
109705583	chr4:109705583:C:T	2.14333e-11	-2.52431e-10	-1.22836
109705640	chr4:109705640:A:T	1.96396e-11	-2.52431e-10	-1.31576
109705735	chr4:109705735:T:C	4.48244e-12	-1.57006	-1.22307
109706380	chr4:109706380:G:A	1.13102e-11	-1.8676	-3.28476e-10
109706549	chr4:109706549:G:A	4.31876e-12	-1.81687	-1.01347
109706680	chr4:109706680:C:T	3.79601e-11	-2.52431e-10	-0.65677
109706892	chr4:109706892:A:G	7.97015e-12	-1.30746	-0.910143
109706958	chr4:109706958:T:C	4.80335e-11	-2.52431e-10	-0.421409
109707163	chr4:109707163:C:T	5.7755e-12	-1.28191	-1.25777
109707225	chr4:109707225:C:T	3.48671e-11	-2.52431e-10	-0.741764
109707317	chr4:109707317:T:C	2.94867e-12	-1.89209	-1.31986
109707429	chr4:109707429:C:T	2.02858e-11	-2.52431e-10	-1.28338
109707531	chr4:109707531:C:T	2.12564e-11	-2.52431e-10	-1.23665
109707591	chr4:109707591:G:C	1.95364e-11	-2.52431e-10	-1.32103
109707615	chr4:109707615:A:G	6.75412e-12	-1.3437	-1.03946
109707676	chr4:109707676:C:T	2.24371e-11	-2.52431e-10	-1.18259
109707738	chr4:109707738:C:T	7.97079e-12	-1.26638	-0.951148
109707938	chr4:109707938:A:G	1.97811e-11	-2.52431e-10	-1.30858
109708232	chr4:109708232:C:T	3.42428e-12	-1.91449	-1.14792
109708341	chr4:109708341:G:C	4.53516e-12	-1.4645	-1.31695
109708738	chr4:109708738:T:C	5.94056e-12	-1.22072	-1.29079
109708982	chr4:109708982:A:G	2.43805e-11	-2.52431e-10	-1.09952
109709425	chr4:109709425:G:A	2.09829e-11	-2.52431e-10	-1.2496
109710302	chr4:109710302:T:C	1.96309e-11	-2.52431e-10	-1.3162
109710465	chr4:109710465:A:G	4.12469e-12	-1.84874	-1.02758
109710951	chr4:109710951:T:C	2.2084e-11	-2.52431e-10	-1.19846
109711173	chr4:109711173:C:T	2.12551e-11	-2.52431e-10	-1.23671
109711516	chr4:109711516:T:C	2.02426e-11	-2.52431e-10	-1.28552
109712476	chr4:109712476:G:A	1.95233e-09	3.28347	-3.28476e-10
109712637	chr4:109712637:T:G	3.45544e-11	-2.52431e-10	-0.750774
109713124	chr4:109713124:A:G	1.9905e-11	-2.52431e-10	-1.30233
109713179	chr4:109713179:A:G	8.253e-11	-2.52431e-10	0.119855
109713764	chr4:109713764:A:C	6.51593e-11	-2.52431e-10	-0.116473
109714257	chr4:109714257:TTTAAG:T	2.8469e-11	-0.944491	-3.28476e-10
109715056	chr4:109715056:CTGACT:C	2.57311e-11	-2.52431e-10	-1.04561
109715262	chr4:109715262:G:A	3.88179e-11	-2.52431e-10	-0.634426
109715503	chr4:109715503:C:A	2.2174e-11	-2.52431e-10	-1.19439
109715963	chr4:109715963:G:T	6.40238e-11	-2.52431e-10	-0.134052
109717039	chr4:109717039:C:G	1.02751e-11	-1.96358	-3.28476e-10
109717654	chr4:109717654:C:T	9.79345e-12	-1.10871	-0.902883
109718113	chr4:109718113:A:G	3.62078e-12	-1.70204	-1.30458
109718346	chr4:109718346:G:A	4.47445e-12	-1.62211	-1.17281
109718418	chr4:109718418:C:A	1.94905e-11	-2.52431e-10	-1.32338
109720089	chr4:109720089:A:T	2.18707e-11	-2.52431e-10	-1.20816
109720797	chr4:109720797:G:A	4.03656e-11	-2.52431e-10	-0.595329
109720889	chr4:109720889:C:T	7.08393e-12	-1.08558	-1.2499
109721293	chr4:109721293:T:C	3.10122e-12	-1.96208	-1.19943
109721349	chr4:109721349:C:T	6.11567e-11	-2.52431e-10	-0.179868
109721398	chr4:109721398:C:T	1.32898e-11	-1.70631	-3.28476e-10
109721632	chr4:109721632:C:T	3.58164e-11	-0.7149	-3.28476e-10
109721639	chr4:109721639:A:G	5.1493e-11	-2.52431e-10	-0.351862
109722272	chr4:109722272:T:A	3.38998e-12	-1.93209	-1.1404
109722735	chr4:109722735:A:G	3.38898e-12	-1.93792	-1.13486
109722770	chr4:109722770:T:A	2.53342e-11	-2.52431e-10	-1.06115
109722876	chr4:109722876:G:C	3.60403e-11	-0.70867	-3.28476e-10
109722945	chr4:109722945:G:A	1.23666e-10	-2.52431e-10	0.524276
109723302	chr4:109723302:C:CT	2.53832e-11	-2.52431e-10	-1.05922
109723846	chr4:109723846:G:A	3.79773e-11	-2.52431e-10	-0.656318
109724039	chr4:109724039:G:T	1.08426e-11	-1.23896	-0.670866
109724371	chr4:109724371:C:T	1.97134e-11	-2.52431e-10	-1.31201
109724610	chr4:109724610:T:C	2.35873e-11	-2.52431e-10	-1.1326
109724998	chr4:109724998:T:C	8.19598e-12	-1.22438	-0.965286
109725118	chr4:109725118:C:T	2.18593e-11	-2.52431e-10	-1.20868
109725552	chr4:109725552:A:G	2.42549e-11	-2.52431e-10	-1.10469
109725666	chr4:109725666:G:A	3.41565e-12	-1.74999	-1.31495
109725846	chr4:109725846:C:T	1.96221e-11	-2.52431e-10	-1.31665
109725905	chr4:109725905:A:T	3.20134e-11	-2.52431e-10	-0.827154
109725987	chr4:109725987:C:A	5.70766e-11	-2.52431e-10	-0.248913
109726039	chr4:109726039:A:G	7.91424e-12	-1.27867	-0.94597
109726548	chr4:109726548:T:C	2.81895e-12	-1.94415	-1.31279
109727378	chr4:109727378:T:C	1.95091e-11	-2.52431e-10	-1.32243
109727476	chr4:109727476:T:A	5.56321e-12	-1.41005	-1.16708
109728030	chr4:109728030:C:T	2.71762e-11	-2.52431e-10	-0.990966
109728422	chr4:109728422:G:A	1.96027e-11	-2.52431e-10	-1.31764
109728492	chr4:109728492:T:C	2.12194e-11	-2.52431e-10	-1.23839
109728612	chr4:109728612:C:T	3.45179e-12	-1.9597	-1.09471
109728735	chr4:109728735:G:T	9.79123e-12	-1.45998	-0.551836
109729013	chr4:109729013:T:C	3.05237e-11	-2.52431e-10	-0.874804
109729059	chr4:109729059:G:A	5.24711e-11	-2.52431e-10	-0.333045
109729096	chr4:109729096:G:A	3.97777e-11	-2.52431e-10	-0.61
109729184	chr4:109729184:A:C	1.41006e-11	-1.64709	-3.28476e-10
109729990	chr4:109729990:C:A	8.92794e-12	-1.12842	-0.975696
109730495	chr4:109730495:C:G	2.02878e-11	-2.52431e-10	-1.28329
109730655	chr4:109730655:G:C	2.31522e-11	-2.52431e-10	-1.15122
109730821	chr4:109730821:A:G	6.19691e-11	-2.52431e-10	-0.166672
109730852	chr4:109730852:A:T	3.84545e-11	-2.52431e-10	-0.643832
109731050	chr4:109731050:C:A	3.16472e-11	-2.52431e-10	-0.838657
109731234	chr4:109731234:T:C	3.6077e-11	-2.52431e-10	-0.707652
109732097	chr4:109732097:C:T	2.90237e-11	-2.52431e-10	-0.925193
109732335	chr4:109732335:A:G	1.11682e-11	-1.88023	-3.28476e-10
109732639	chr4:109732639:C:T	3.90363e-12	-1.61312	-1.31828
109732925	chr4:109732925:A:G	4.70424e-11	-2.52431e-10	-0.442259
109733096	chr4:109733096:C:T	5.41201e-11	-2.52431e-10	-0.302102
109733484	chr4:109733484:G:A	3.24966e-12	-1.79156	-1.32319
109733520	chr4:109733520:AG:A	2.0226e-11	-2.52431e-10	-1.28634
109733630	chr4:109733630:T:TG	2.11698e-11	-2.52431e-10	-1.24073
109733899	chr4:109733899:G:A	2.01704e-11	-2.52431e-10	-1.28909
109733950	chr4:109733950:G:A	2.45295e-11	-2.52431e-10	-1.09343
109734125	chr4:109734125:T:C	8.03049e-12	-1.40272	-0.807342
109734681	chr4:109734681:G:A	3.78813e-11	-0.658849	-3.28476e-10
109734800	chr4:109734800:T:A	6.90783e-12	-1.61828	-0.742373
109734801	chr4:109734801:C:A	6.77162e-12	-1.63194	-0.748631
109735053	chr4:109735053:G:A	6.12448e-12	-1.25612	-1.22489
109735106	chr4:109735106:T:G	2.97598e-11	-2.52431e-10	-0.900149
109735232	chr4:109735232:G:T	1.02719e-11	-1.9639	-3.28476e-10
109735484	chr4:109735484:A:G	4.96324e-11	-2.52431e-10	-0.388662
109735546	chr4:109735546:A:G	2.35052e-11	-2.52431e-10	-1.13608
109735574	chr4:109735574:G:A	9.23903e-12	-1.71979	-0.350082
109735718	chr4:109735718:G:A	1.96678e-11	-2.52431e-10	-1.31432
109736092	chr4:109736092:T:C	3.15547e-12	-1.82081	-1.32336
109736138	chr4:109736138:T:C	6.30499e-11	-2.52431e-10	-0.149381
109736548	chr4:109736548:G:T	3.69274e-11	-2.52431e-10	-0.684354
109736823	chr4:109736823:G:A	1.28647e-11	-1.73882	-3.28476e-10
109737159	chr4:109737159:T:G	1.98644e-11	-2.52431e-10	-1.30438
109737163	chr4:109737163:C:T	1.96987e-11	-2.52431e-10	-1.31275
109737326	chr4:109737326:C:T	3.35784e-11	-2.52431e-10	-0.779426
109737469	chr4:109737469:A:G	1.66946e-11	-1.47822	-3.28476e-10
109737700	chr4:109737700:C:G	6.81612e-12	-1.65828	-0.715739
109737911	chr4:109737911:T:C	4.98741e-12	-1.43711	-1.24928
109738117	chr4:109738117:T:C	4.84044e-11	-2.52431e-10	-0.413717
109738365	chr4:109738365:G:T	1.97839e-11	-2.52431e-10	-1.30844
109738793	chr4:109738793:A:G	2.36822e-11	-2.52431e-10	-1.12858
109739286	chr4:109739286:A:C	4.94264e-11	-2.52431e-10	-0.392822
109739315	chr4:109739315:G:T	4.63176e-11	-2.52431e-10	-0.457785
109739342	chr4:109739342:G:A	4.72478e-11	-0.984039	0.546138
109739486	chr4:109739486:G:GT	1.97716e-11	-2.52431e-10	-1.30906
109739535	chr4:109739535:C:G	4.11295e-11	-2.52431e-10	-0.576582
109740031	chr4:109740031:C:T	3.96759e-11	-2.52431e-10	-0.612562
109740195	chr4:109740195:G:T	2.02772e-11	-2.52431e-10	-1.28381
109740361	chr4:109740361:AGAAG:A	2.08434e-11	-2.52431e-10	-1.25627
109740403	chr4:109740403:C:A	1.22293e-11	-1.78947	-3.28476e-10
109740679	chr4:109740679:T:C	2.45748e-11	-2.52431e-10	-1.09159
109740749	chr4:109740749:A:G	1.95862e-11	-2.52431e-10	-1.31848
109740781	chr4:109740781:G:A	2.52513e-11	-2.52431e-10	-1.06443
109740886	chr4:109740886:C:A	1.9886e-11	-2.52431e-10	-1.30329
109741297	chr4:109741297:C:T	1.9529e-11	-2.52431e-10	-1.32141
109741593	chr4:109741593:A:G	2.30816e-11	-2.52431e-10	-1.15427
109741777	chr4:109741777:T:C	1.95304e-11	-2.52431e-10	-1.32134
109742285	chr4:109742285:C:T	1.66464e-10	-2.52431e-10	0.821472
109742486	chr4:109742486:C:A	3.76972e-11	-0.663722	-3.28476e-10
109742708	chr4:109742708:A:G	1.44785e-11	-1.35513	-0.265519
109742735	chr4:109742735:G:A	2.10641e-11	-2.52431e-10	-1.24574
109742841	chr4:109742841:T:C	2.73684e-11	-2.52431e-10	-0.983917
109742883	chr4:109742883:T:G	2.26356e-11	-2.52431e-10	-1.17378
109743047	chr4:109743047:G:T	4.50135e-11	-2.52431e-10	-0.486345
109743474	chr4:109743474:T:C	2.91591e-12	-1.93948	-1.28364
109743501	chr4:109743501:A:C	2.25e-11	-2.52431e-10	-1.17979
109743561	chr4:109743561:T:C	4.26879e-11	-2.52431e-10	-0.539392
109743641	chr4:109743641:C:A	3.96822e-12	-1.91605	-0.998939
109744073	chr4:109744073:T:C	2.65044e-11	-2.52431e-10	-1.016
109744325	chr4:109744325:T:C	8.40322e-12	-1.44412	-0.720577
109745015	chr4:109745015:T:A	8.93627e-12	-0.913813	-1.18938
109745136	chr4:109745136:G:A	8.74178e-12	-1.27272	-0.852474
109745152	chr4:109745152:A:G	2.38519e-11	-2.52431e-10	-1.12144
109745171	chr4:109745171:C:T	2.97252e-12	-1.88249	-1.32141
109745275	chr4:109745275:C:T	3.02756e-12	-1.89671	-1.28884
109745687	chr4:109745687:G:A	3.74119e-11	-2.52431e-10	-0.671319
109745723	chr4:109745723:C:T	2.14445e-11	-2.52431e-10	-1.22784
109745916	chr4:109745916:A:T	2.66482e-11	-2.52431e-10	-1.01059
109746189	chr4:109746189:T:C	1.24608e-11	-1.83158	0.0608644
109746445	chr4:109746445:G:A	2.04236e-11	-2.52431e-10	-1.27662
109747150	chr4:109747150:C:T	1.1215e-11	-1.87605	-3.28476e-10
109747172	chr4:109747172:G:A	2.15188e-11	0.0304483	-1.25483
109747495	chr4:109747495:G:A	7.44791e-12	-0.966608	-1.31877
109747744	chr4:109747744:G:A	1.25198e-10	-2.52431e-10	0.536587
109747745	chr4:109747745:G:A	3.26563e-11	-2.52431e-10	-0.807268
109747824	chr4:109747824:C:G	2.35326e-11	-2.52431e-10	-1.13492
109748045	chr4:109748045:C:A	2.39093e-11	-2.52431e-10	-1.11904
109748105	chr4:109748105:A:T	7.46836e-12	-0.966544	-1.31609
109748264	chr4:109748264:T:C	1.07794e-11	-0.604643	-1.31103
109748644	chr4:109748644:A:G	2.19371e-11	-0.104003	-1.10113
109748691	chr4:109748691:G:A	3.26492e-11	-2.52431e-10	-0.807488
109748696	chr4:109748696:C:T	2.12063e-11	-0.120834	-1.11817
109748876	chr4:109748876:C:T	2.78865e-12	-1.96422	-1.30353
109749651	chr4:109749651:G:C	2.22172e-11	-2.52431e-10	-1.19244
109749873	chr4:109749873:C:T	1.97873e-11	-2.52431e-10	-1.30827
109750082	chr4:109750082:C:T	1.04361e-11	-0.669171	-1.27887
109750280	chr4:109750280:A:G	1.95599e-11	-2.52431e-10	-1.31983
109750384	chr4:109750384:A:G	1.98738e-11	-2.52431e-10	-1.30391
109750545	chr4:109750545:C:T	1.09839e-11	-0.619159	-1.27772
109750709	chr4:109750709:C:T	3.77628e-11	-2.52431e-10	-0.661981
109750770	chr4:109750770:A:T	1.31851e-11	-1.71422	-3.28476e-10
109751128	chr4:109751128:C:T	1.97372e-11	-2.52431e-10	-1.3108
109751129	chr4:109751129:A:G	1.04477e-11	-0.674483	-1.27245
109751534	chr4:109751534:C:T	3.07953e-11	-2.52431e-10	-0.865945
109751614	chr4:109751614:A:G	7.57717e-12	-0.944735	-1.32343
109751629	chr4:109751629:T:A	1.04887e-11	-0.680134	-1.26288
109752041	chr4:109752041:C:A	2.89552e-12	-1.94397	-1.28617
109752729	chr4:109752729:CTA:C	3.68317e-11	-2.52431e-10	-0.686947
109752864	chr4:109752864:A:G	2.2388e-11	-2.52431e-10	-1.18478
109753984	chr4:109753984:T:A	1.29212e-11	-1.73443	-3.28476e-10
109754119	chr4:109754119:G:A	1.97222e-11	-1.31156	-3.28476e-10
109754200	chr4:109754200:T:C	1.75287e-11	-0.111863	-1.31761
109754621	chr4:109754621:C:T	5.04321e-11	-2.52431e-10	-0.372679
109754762	chr4:109754762:G:C	1.9975e-11	-2.52431e-10	-1.29883
109755858	chr4:109755858:T:C	2.20255e-11	-1.20111	-3.28476e-10
109756071	chr4:109756071:A:G	1.98769e-11	-2.52431e-10	-1.30375
109756440	chr4:109756440:AAGG:A	5.61179e-12	-1.24605	-1.32239
109756848	chr4:109756848:A:G	2.03574e-11	-2.52431e-10	-1.27986
109757275	chr4:109757275:C:T	3.80455e-11	-0.654524	-3.28476e-10
109757663	chr4:109757663:CA:C	1.37598e-11	-0.902422	-0.769132
109757769	chr4:109757769:T:C	1.99307e-11	-2.52431e-10	-1.30104
109757846	chr4:109757846:G:T	1.99288e-11	-2.52431e-10	-1.30114
109758222	chr4:109758222:T:C	1.94921e-11	-2.52431e-10	-1.3233
109758968	chr4:109758968:C:A	3.02564e-11	-2.52431e-10	-0.883599
109759476	chr4:109759476:A:G	1.42687e-11	-1.63524	-3.28476e-10
109759642	chr4:109759642:C:T	4.39463e-11	-2.52431e-10	-0.510339
109759965	chr4:109759965:G:A	1.98935e-11	-2.52431e-10	-1.30291
109759984	chr4:109759984:A:C	4.19734e-11	-2.52431e-10	-0.556271
109760101	chr4:109760101:G:A	2.72752e-11	-2.52431e-10	-0.987328
109760349	chr4:109760349:C:T	1.25583e-11	-0.927053	-0.835872
109760462	chr4:109760462:C:T	2.01166e-11	-2.52431e-10	-1.29176
109760984	chr4:109760984:G:C	2.50658e-11	-2.52431e-10	-1.0718
109761331	chr4:109761331:T:C	2.53988e-11	-0.675048	-0.383556
109762298	chr4:109762298:G:A	1.96975e-11	-0.32575	-0.987065
109762323	chr4:109762323:G:A	2.06148e-11	-2.52431e-10	-1.2673
109762389	chr4:109762389:G:A	1.9523e-11	-2.52431e-10	-1.32171
109762394	chr4:109762394:C:T	1.94129e-11	-0.336944	-0.990423
109762498	chr4:109762498:T:G	1.95537e-11	-2.52431e-10	-1.32014
109762517	chr4:109762517:C:T	2.62887e-11	-2.52431e-10	-1.02417
109763154	chr4:109763154:T:C	2.00365e-11	-2.52431e-10	-1.29575
109763220	chr4:109763220:G:T	2.28356e-11	-2.52431e-10	-1.16498
109763239	chr4:109763239:T:C	7.31489e-11	-2.52431e-10	-0.000810423
109763588	chr4:109763588:T:C	1.62017e-11	-0.185745	-1.32244
109763631	chr4:109763631:A:G	2.60676e-11	-2.52431e-10	-1.03261
109763673	chr4:109763673:A:G	1.97223e-11	-2.52431e-10	-1.31156
109763940	chr4:109763940:C:T	1.96549e-11	-2.52431e-10	-1.31498
109763946	chr4:109763946:C:T	6.22158e-11	-2.52431e-10	-0.162698
109764523	chr4:109764523:A:T	1.95468e-11	-2.52431e-10	-1.32049
109764898	chr4:109764898:A:C	1.96038e-11	-2.52431e-10	-1.31758
109764928	chr4:109764928:A:G	1.96653e-11	-2.52431e-10	-1.31445
109765013	chr4:109765013:A:T	3.02972e-11	-2.52431e-10	-0.882253
109765040	chr4:109765040:C:T	1.60059e-11	-1.52035	-3.28476e-10
109765620	chr4:109765620:C:G	1.5639e-11	-0.79066	-0.75288
109765776	chr4:109765776:TG:T	1.27875e-11	-0.81905	-0.92579
109765893	chr4:109765893:C:T	1.67634e-11	-0.155457	-1.31865
109766113	chr4:109766113:G:A	2.51313e-11	-2.52431e-10	-1.06919
109767169	chr4:109767169:A:G	1.94929e-11	-2.52431e-10	-1.32326
109767206	chr4:109767206:A:T	1.95001e-11	-2.52431e-10	-1.32289
109767270	chr4:109767270:A:C	2.18348e-11	-2.52431e-10	-1.2098
109767348	chr4:109767348:C:T	1.95739e-11	-2.52431e-10	-1.31911
109767556	chr4:109767556:G:A	1.66159e-11	-1.48295	-3.28476e-10
109767608	chr4:109767608:C:T	2.41176e-11	-0.165972	-0.944392
109767611	chr4:109767611:T:A	1.96691e-11	-2.52431e-10	-1.31426
109767771	chr4:109767771:C:T	5.70423e-12	-1.83433	-0.717771
109767931	chr4:109767931:A:C	1.65272e-11	-0.169919	-1.31838
109767988	chr4:109767988:T:C	2.04411e-11	-2.52431e-10	-1.27576
109768188	chr4:109768188:C:T	2.35655e-11	-2.52431e-10	-1.13352
109768201	chr4:109768201:G:A	6.0402e-11	-2.52431e-10	-0.192285
109768478	chr4:109768478:A:G	1.86764e-11	-1.36605	-3.28476e-10
109768583	chr4:109768583:A:G	1.96587e-11	-2.52431e-10	-1.31479
109768614	chr4:109768614:C:T	1.9546e-11	-2.52431e-10	-1.32054
109768739	chr4:109768739:T:C	1.95514e-11	-2.52431e-10	-1.32026
109768781	chr4:109768781:T:C	2.42977e-11	-2.52431e-10	-1.10293
109768979	chr4:109768979:G:A	1.95188e-11	-2.52431e-10	-1.32193
109769181	chr4:109769181:T:C	2.4452e-11	-2.52431e-10	-1.0966
109769430	chr4:109769430:C:G	3.98659e-11	0.687706	-1.29549
109769480	chr4:109769480:T:A	3.05224e-12	-1.85442	-1.32301
109769503	chr4:109769503:A:T	8.28286e-12	-0.855826	-1.32329
109769862	chr4:109769862:A:G	1.32378e-11	-0.393834	-1.31639
109769960	chr4:109769960:G:A	3.83802e-11	-2.52431e-10	-0.645766
109770349	chr4:109770349:C:T	1.66105e-11	-1.48327	-3.28476e-10
109770502	chr4:109770502:GC:G	1.95498e-11	-2.52431e-10	-1.32034
109770507	chr4:109770507:G:A	1.95336e-11	-2.52431e-10	-1.32117
109770827	chr4:109770827:G:T	2.2573e-11	-2.52431e-10	-1.17655
109771075	chr4:109771075:G:A	3.11571e-11	0.464072	-1.31834
109771098	chr4:109771098:G:A	9.46978e-12	-1.88254	-0.16266
109771596	chr4:109771596:C:A	5.31637e-12	-1.73336	-0.889154
109772294	chr4:109772294:T:C	4.67252e-12	-1.76423	-0.987379
109772391	chr4:109772391:C:T	1.94893e-11	-2.52431e-10	-1.32344
109772413	chr4:109772413:G:A	1.007e-10	0.891142	-0.572307
109772653	chr4:109772653:A:C	2.61834e-11	-2.52431e-10	-1.02818
109772667	chr4:109772667:C:A	2.29158e-11	0.14481	-1.30629
109772784	chr4:109772784:A:G	2.63725e-11	0.29299	-1.31398
109772823	chr4:109772823:A:G	3.73515e-12	-1.96231	-1.01321
109772859	chr4:109772859:C:T	1.95579e-11	-2.52431e-10	-1.31993
109773213	chr4:109773213:C:G	2.08471e-11	-2.52431e-10	-1.25609
109773465	chr4:109773465:G:A	4.67207e-12	-1.74911	-1.00259
109773473	chr4:109773473:G:A	2.55966e-11	-2.52431e-10	-1.05085
109773597	chr4:109773597:T:C	1.9928e-11	-1.30118	-3.28476e-10
109773811	chr4:109773811:C:T	5.96691e-11	0.860853	-1.06535
109773983	chr4:109773983:A:G	2.07997e-11	-2.52431e-10	-1.25837
109774100	chr4:109774100:T:C	2.58694e-11	-2.52431e-10	-1.04024
109774404	chr4:109774404:GAGCA:G	5.53908e-12	-1.72903	-0.852446
109774434	chr4:109774434:G:A	3.6261e-11	0.524269	-1.22683
109774595	chr4:109774595:G:A	8.95315e-11	-2.52431e-10	0.201283
109774913	chr4:109774913:T:C	1.95886e-11	-2.52431e-10	-1.31836
109775063	chr4:109775063:T:C	2.58513e-11	-2.52431e-10	-1.04094
109775069	chr4:109775069:C:T	9.01347e-11	-2.52431e-10	0.207998
109775112	chr4:109775112:G:A	2.025e-11	-2.52431e-10	-1.28515
109775213	chr4:109775213:G:A	1.98457e-11	-2.52431e-10	-1.30532
109775755	chr4:109775755:T:C	8.22504e-11	0.935406	-0.818945
109775820	chr4:109775820:T:A	2.58712e-11	-2.52431e-10	-1.04018
109775993	chr4:109775993:A:G	2.56148e-11	-2.52431e-10	-1.05014
109776071	chr4:109776071:G:A	3.71166e-12	-1.9581	-1.02372
109776288	chr4:109776288:G:T	2.58293e-11	-2.52431e-10	-1.0418
109776453	chr4:109776453:C:A	2.01645e-11	-2.52431e-10	-1.28938
109776499	chr4:109776499:A:G	1.29268e-10	1.86552	-1.29694
109776631	chr4:109776631:G:C	2.58694e-11	-2.52431e-10	-1.04024
109776972	chr4:109776972:A:G	1.33581e-10	1.89233	-1.29093
109777068	chr4:109777068:C:T	2.39544e-11	-2.52431e-10	-1.11715
109777249	chr4:109777249:C:T	3.51326e-11	-0.734177	-3.28476e-10
109777293	chr4:109777293:T:C	2.5939e-11	-2.52431e-10	-1.03756
109777342	chr4:109777342:A:G	5.36845e-12	-1.77465	-0.838114
109777388	chr4:109777388:T:C	7.90463e-11	0.913492	-0.836766
109777450	chr4:109777450:T:C	1.23821e-10	1.82075	-1.29521
109777530	chr4:109777530:A:AATAATAT	6.24638e-11	-1.75938	1.60066
109777708	chr4:109777708:C:T	9.33865e-11	-2.52431e-10	0.24344
109777873	chr4:109777873:C:T	1.35531e-10	1.91903	-1.30313
109778047	chr4:109778047:A:T	3.9286e-11	-2.52431e-10	-0.622438
109778274	chr4:109778274:T:C	2.58412e-11	-2.52431e-10	-1.04134
109778917	chr4:109778917:C:T	2.23746e-11	-2.52431e-10	-1.18538
109778977	chr4:109778977:G:A	2.46935e-11	0.236706	-1.32347
109779129	chr4:109779129:A:C	6.4935e-11	0.851224	-0.971145
109779151	chr4:109779151:A:G	2.14448e-11	-2.52431e-10	-1.22783
109779169	chr4:109779169:A:G	9.57538e-11	0.693536	-0.425063
109779344	chr4:109779344:C:T	3.36119e-12	-1.9638	-1.11721
109779693	chr4:109779693:A:C	2.58572e-11	-2.52431e-10	-1.04072
109779699	chr4:109779699:A:G	1.95439e-11	-2.52431e-10	-1.32064
109779724	chr4:109779724:C:T	1.62378e-11	-1.50596	-3.28476e-10
109779778	chr4:109779778:A:G	4.36877e-11	0.518192	-1.03443
109779799	chr4:109779799:C:T	4.09726e-12	-1.56907	-1.31392
109779805	chr4:109779805:A:G	2.58449e-11	-2.52431e-10	-1.04119
109779911	chr4:109779911:G:A	2.51374e-11	-2.52431e-10	-1.06895
109780333	chr4:109780333:G:A	2.88077e-10	-2.52431e-10	1.36992
109780500	chr4:109780500:G:A	2.37406e-11	-2.52431e-10	-1.12612
109780631	chr4:109780631:G:A	2.58694e-11	-2.52431e-10	-1.04024
109781049	chr4:109781049:T:C	2.27531e-11	0.14871	-1.31732
109781238	chr4:109781238:T:C	2.59198e-11	-2.52431e-10	-1.0383
109781354	chr4:109781354:C:T	2.22673e-11	-2.52431e-10	-1.19019
109781369	chr4:109781369:G:A	2.36127e-11	0.185589	-1.31711
109781500	chr4:109781500:A:G	1.00408e-11	-1.83575	-0.1509
109781795	chr4:109781795:A:T	1.9539e-11	-2.52431e-10	-1.32089
109781819	chr4:109781819:G:A	4.90887e-12	-1.80177	-0.900489
109781879	chr4:109781879:CACA:C	8.31219e-12	-0.894708	-1.28088
109781904	chr4:109781904:A:G	4.44163e-11	-2.52431e-10	-0.499701
109781907	chr4:109781907:G:A	1.95513e-11	-2.52431e-10	-1.32026
109782092	chr4:109782092:A:T	5.10003e-12	-1.76755	-0.896512
109782313	chr4:109782313:G:A	2.06946e-11	-2.52431e-10	-1.26344
109782976	chr4:109782976:T:C	2.42097e-11	0.212105	-1.31866
109783975	chr4:109783975:G:A	2.10426e-11	0.0629475	-1.30971
109784472	chr4:109784472:A:G	2.58639e-11	-2.52431e-10	-1.04046
109784830	chr4:109784830:C:A	2.89389e-11	-2.52431e-10	-0.928121
109784893	chr4:109784893:GA:G	1.51075e-10	1.95526	-1.23079
109785052	chr4:109785052:C:A	4.01417e-11	0.706185	-1.30708
109785091	chr4:109785091:A:C	8.61033e-11	1.37631	-1.21407
109785183	chr4:109785183:G:A	3.9191e-11	0.674239	-1.2991
109785328	chr4:109785328:T:C	2.31266e-11	-2.52431e-10	-1.15232
109785375	chr4:109785375:T:C	4.67516e-12	-1.71897	-1.03207
109785480	chr4:109785480:T:C	1.78781e-11	-1.54974	0.140006
109786077	chr4:109786077:A:C	2.66385e-11	-2.52431e-10	-1.01095
109786082	chr4:109786082:G:A	1.94885e-11	-2.52431e-10	-1.32348
109786385	chr4:109786385:T:G	9.22049e-11	-1.54059	1.7713
109786583	chr4:109786583:C:A	7.23903e-11	1.3075	-1.31873
109786977	chr4:109786977:G:A	2.03866e-11	-2.52431e-10	-1.27843
109787147	chr4:109787147:T:G	3.74767e-11	0.653909	-1.3235
109787250	chr4:109787250:T:C	7.98689e-11	1.4052	-1.31812
109787361	chr4:109787361:A:C	3.71526e-11	0.63341	-1.31168
109787417	chr4:109787417:G:A	2.9961e-10	1.56712	-0.157948
109787720	chr4:109787720:A:C	2.25572e-11	-2.52431e-10	-1.17725
109787796	chr4:109787796:A:T	4.77391e-11	-2.52431e-10	-0.427556
109787865	chr4:109787865:T:A	1.6107e-11	-1.51405	-3.28476e-10
109788006	chr4:109788006:A:G	4.2239e-12	-1.53751	-1.31503
109788117	chr4:109788117:C:T	1.95473e-11	-2.52431e-10	-1.32047
109788137	chr4:109788137:A:G	5.98307e-10	3.07556	-0.974768
109788951	chr4:109788951:A:G	2.88246e-12	-1.91277	-1.32189
109789134	chr4:109789134:A:G	5.63902e-11	-2.52431e-10	-0.261012
109789423	chr4:109789423:A:G	2.9922e-11	-2.52431e-10	-0.894713
109789441	chr4:109789441:G:GAC	2.48754e-11	-2.52431e-10	-1.07943
109789925	chr4:109789925:G:A	2.35058e-11	-2.52431e-10	-1.13606
109790007	chr4:109790007:T:C	2.4711e-11	-2.52431e-10	-1.08606
109790467	chr4:109790467:T:C	5.00802e-10	3.11104	-1.18814
109790531	chr4:109790531:C:G	2.97435e-11	-2.52431e-10	-0.900697
109790791	chr4:109790791:G:A	2.66504e-11	-2.52431e-10	-1.0105
109791203	chr4:109791203:G:A	3.6377e-11	-2.52431e-10	-0.69937
109791385	chr4:109791385:G:A	1.95096e-11	-2.52431e-10	-1.3224
109792091	chr4:109792091:C:T	3.55718e-11	0.576841	-1.2986
109792327	chr4:109792327:T:C	4.57796e-10	3.08045	-1.24733
109792376	chr4:109792376:G:A	2.37453e-11	-2.52431e-10	-1.12592
109792523	chr4:109792523:C:T	3.52886e-11	0.563644	-1.29339
109792697	chr4:109792697:C:T	3.63718e-11	-2.52431e-10	-0.699514
109792748	chr4:109792748:G:A	3.01574e-11	-2.52431e-10	-0.886876
109792755	chr4:109792755:G:C	3.46829e-11	0.558299	-1.30536
109792789	chr4:109792789:C:T	2.93639e-11	-2.52431e-10	-0.913542
109792941	chr4:109792941:T:A	1.96661e-11	-2.52431e-10	-1.31441
109793147	chr4:109793147:C:T	4.23182e-12	-1.79808	-1.0526
109793748	chr4:109793748:C:T	3.02088e-11	-2.52431e-10	-0.885175
109793854	chr4:109793854:T:C	3.20768e-11	-2.52431e-10	-0.825173
109793994	chr4:109793994:C:T	2.17652e-09	3.39218	-3.28476e-10
109794033	chr4:109794033:C:T	4.00551e-11	-2.52431e-10	-0.603051
109794043	chr4:109794043:T:C	2.55075e-11	-2.52431e-10	-1.05434
109794237	chr4:109794237:T:C	4.82587e-11	-2.52431e-10	-0.416732
109794303	chr4:109794303:G:T	4.11067e-11	0.720503	-1.29764
109794317	chr4:109794317:C:T	1.98568e-11	-2.52431e-10	-1.30476
109794410	chr4:109794410:A:G	1.95363e-11	-2.52431e-10	-1.32103
109794535	chr4:109794535:T:C	2.43492e-11	-2.52431e-10	-1.10081
109794612	chr4:109794612:G:A	1.75285e-11	-1.42948	-3.28476e-10
109795204	chr4:109795204:A:T	3.83501e-11	0.64867	-1.29522
109795323	chr4:109795323:C:G	1.59909e-11	-1.52129	-3.28476e-10
109795447	chr4:109795447:T:C	1.99289e-11	-2.52431e-10	-1.30113
109795488	chr4:109795488:C:A	2.18785e-11	-2.52431e-10	-1.2078
109795731	chr4:109795731:T:C	9.01262e-12	-0.808762	-1.28592
109795742	chr4:109795742:T:A	1.98953e-11	-2.52431e-10	-1.30282
109795751	chr4:109795751:C:T	4.30668e-12	-1.67289	-1.16025
109796072	chr4:109796072:T:A	2.4466e-11	-2.52431e-10	-1.09602
109796087	chr4:109796087:G:A	2.18244e-11	-2.52431e-10	-1.21028
109796380	chr4:109796380:G:A	2.70356e-11	-2.52431e-10	-0.996153
109796422	chr4:109796422:C:T	1.99194e-11	-2.52431e-10	-1.30161
109796495	chr4:109796495:G:A	2.43471e-11	-2.52431e-10	-1.10089
109796547	chr4:109796547:T:A	2.18494e-11	-2.52431e-10	-1.20913
109796682	chr4:109796682:T:C	2.16975e-11	-2.52431e-10	-1.21611
109796738	chr4:109796738:C:T	2.4488e-11	-2.52431e-10	-1.09512
109796812	chr4:109796812:A:G	1.64007e-10	-2.52431e-10	0.806602
109797088	chr4:109797088:T:C	4.01629e-12	-1.69776	-1.20519
109797156	chr4:109797156:C:A	4.6178e-10	3.09411	-1.25233
109797544	chr4:109797544:G:A	8.3422e-12	-0.87228	-1.2997
109797568	chr4:109797568:GAC:G	2.415e-11	-2.52431e-10	-1.10902
109797708	chr4:109797708:A:C	2.20841e-11	-2.52431e-10	-1.19845
109797765	chr4:109797765:A:G	2.19883e-11	-2.52431e-10	-1.2028
109797786	chr4:109797786:G:A	2.04858e-11	-1.43435	0.160773
109798008	chr4:109798008:A:G	2.39729e-11	-2.52431e-10	-1.11638
109798217	chr4:109798217:A:G	2.11432e-11	-2.52431e-10	-1.24199
109798303	chr4:109798303:C:T	2.3928e-11	-2.52431e-10	-1.11826
109798378	chr4:109798378:T:C	2.37157e-11	-2.52431e-10	-1.12717
109798471	chr4:109798471:T:C	3.01745e-11	-2.52431e-10	-0.886311
109798534	chr4:109798534:A:G	1.95486e-11	-2.52431e-10	-1.32041
109798599	chr4:109798599:A:T	1.95348e-11	-2.52431e-10	-1.32111
109798789	chr4:109798789:CA:C	4.07057e-11	-2.52431e-10	-0.586938
109798877	chr4:109798877:CAAG:C	3.05269e-12	-1.96163	-1.21565
109798916	chr4:109798916:C:T	2.82022e-11	-2.52431e-10	-0.953907
109799365	chr4:109799365:A:G	3.70354e-12	-1.70429	-1.27973
109799830	chr4:109799830:T:C	2.59095e-11	-2.52431e-10	-1.0387
109799835	chr4:109799835:T:A	3.8987e-12	-1.62691	-1.30576
109799902	chr4:109799902:G:A	7.0777e-12	-1.90823	-0.428131
109800056	chr4:109800056:T:TTTTTGG	1.08876e-11	-0.747803	-1.15788
109800755	chr4:109800755:A:G	2.28332e-11	-2.52431e-10	-1.16509
109800756	chr4:109800756:T:C	4.81598e-11	-2.52431e-10	-0.418782
109801349	chr4:109801349:G:A	1.94998e-11	-2.52431e-10	-1.3229
109801590	chr4:109801590:C:T	2.77325e-11	-2.52431e-10	-0.970702
109801730	chr4:109801730:T:C	8.52256e-11	1.46301	-1.31102
109801861	chr4:109801861:T:C	2.7784e-11	-2.52431e-10	-0.968846
109802258	chr4:109802258:C:G	1.97432e-11	-2.52431e-10	-1.3105
109802323	chr4:109802323:A:G	4.25432e-11	-2.52431e-10	-0.542787
109802334	chr4:109802334:A:AT	2.76296e-12	-1.95355	-1.32345
109802411	chr4:109802411:A:G	2.14995e-11	-1.51485	0.289568
109802654	chr4:109802654:T:C	2.29355e-11	-2.52431e-10	-1.16062
109802906	chr4:109802906:A:ACAGC	2.85726e-11	-2.52431e-10	-0.94086
109803042	chr4:109803042:T:TC	2.8401e-12	-1.95148	-1.29799
109803046	chr4:109803046:T:C	3.13289e-11	-2.52431e-10	-0.848768
109803524	chr4:109803524:T:G	3.11264e-11	-2.52431e-10	-0.85525
109803606	chr4:109803606:G:A	2.87325e-11	-2.52431e-10	-0.935278
109803627	chr4:109803627:C:T	2.21572e-11	-2.52431e-10	-1.19514
109804592	chr4:109804592:G:C	5.97188e-12	-1.38637	-1.11988
109804830	chr4:109804830:T:C	5.82206e-11	-2.52431e-10	-0.229068
109804854	chr4:109804854:T:C	3.10334e-11	-2.52431e-10	-0.858242
109804947	chr4:109804947:A:G	2.39254e-10	2.5066	-1.32239
109804967	chr4:109804967:T:C	6.03584e-12	-1.37829	-1.11731
109804991	chr4:109804991:G:T	4.23756e-12	-1.63882	-1.2105
109805049	chr4:109805049:G:A	1.97182e-11	-2.52431e-10	-1.31176
109805166	chr4:109805166:C:A	4.33524e-12	-1.62818	-1.19835
109805483	chr4:109805483:A:G	4.15158e-12	-1.64274	-1.22708
109805512	chr4:109805512:A:G	1.96603e-11	-2.52431e-10	-1.3147
109806030	chr4:109806030:AG:A	1.52739e-11	-1.56716	-3.28476e-10
109806317	chr4:109806317:A:G	5.98031e-12	-1.42706	-1.07777
109806514	chr4:109806514:G:A	1.97748e-11	-2.52431e-10	-1.3089
109806882	chr4:109806882:A:G	3.59688e-11	0.612546	-1.3232
109807192	chr4:109807192:T:C	3.12486e-11	-2.52431e-10	-0.851334
109807266	chr4:109807266:A:G	7.50348e-11	-2.52431e-10	0.0246453
109807267	chr4:109807267:G:A	1.97684e-11	-2.52431e-10	-1.30922
109807298	chr4:109807298:C:T	1.9505e-11	-2.52431e-10	-1.32264
109808022	chr4:109808022:C:T	2.43846e-11	-2.52431e-10	-1.09936
109808170	chr4:109808170:T:A	1.9513e-11	-2.52431e-10	-1.32223
109808247	chr4:109808247:A:G	2.85834e-11	-2.52431e-10	-0.940479
109808416	chr4:109808416:A:G	1.9994e-11	-2.52431e-10	-1.29787
109808545	chr4:109808545:A:G	1.97143e-11	-2.52431e-10	-1.31196
109808549	chr4:109808549:C:T	1.97989e-11	-2.52431e-10	-1.30768
109808933	chr4:109808933:C:T	2.06068e-10	1.40011	-0.365214
109809016	chr4:109809016:T:C	4.6237e-11	0.85848	-1.31801
109809468	chr4:109809468:G:A	8.48098e-12	-1.81919	-0.33629
109809518	chr4:109809518:G:T	1.49346e-10	-2.52431e-10	0.712957
109809552	chr4:109809552:C:T	1.55872e-11	-1.54686	-3.28476e-10
109809646	chr4:109809646:A:G	3.16136e-11	-2.52431e-10	-0.83972
109809967	chr4:109809967:G:A	4.33894e-12	-1.70281	-1.12287
109810310	chr4:109810310:T:C	2.83058e-12	-1.9298	-1.32303
109810804	chr4:109810804:T:TCA	1.95158e-11	-2.52431e-10	-1.32208
109811105	chr4:109811105:TAC:T	1.9976e-11	-2.52431e-10	-1.29877
109811208	chr4:109811208:C:T	1.81484e-11	-1.39473	-3.28476e-10
109811328	chr4:109811328:G:A	1.94966e-11	-2.52431e-10	-1.32307
109811384	chr4:109811384:C:T	8.5144e-12	-1.89317	-0.258379
109811903	chr4:109811903:T:C	2.02245e-11	-2.52431e-10	-1.28641
109811920	chr4:109811920:C:T	4.98223e-11	-2.52431e-10	-0.384845
109812003	chr4:109812003:A:G	8.90394e-12	-1.86461	-0.242201
109812190	chr4:109812190:A:G	2.83824e-12	-1.92743	-1.32269
109812627	chr4:109812627:A:G	2.3553e-11	-2.52431e-10	-1.13405
109812686	chr4:109812686:T:C	8.52846e-12	-1.88534	-0.264558
109812692	chr4:109812692:A:G	2.02047e-11	-2.52431e-10	-1.28739
109812770	chr4:109812770:G:A	1.95405e-11	-2.52431e-10	-1.32082
109813025	chr4:109813025:G:A	4.73711e-11	-2.52431e-10	-0.435295
109813047	chr4:109813047:T:C	3.05721e-11	-2.52431e-10	-0.873219
109813207	chr4:109813207:C:T	5.41195e-11	0.986075	-1.28819
109813342	chr4:109813342:G:A	7.29135e-12	-1.50386	-0.80276
109813770	chr4:109813770:C:T	2.01111e-11	-2.52431e-10	-1.29203
109814030	chr4:109814030:G:C	7.80005e-12	-1.47505	-0.764129
109814449	chr4:109814449:G:A	1.94926e-11	-2.52431e-10	-1.32327
109814520	chr4:109814520:T:C	3.42246e-11	-2.52431e-10	-0.760362
109814662	chr4:109814662:A:G	9.42546e-12	-1.88296	-0.166935
109814885	chr4:109814885:A:G	4.99231e-11	-0.382823	-3.28476e-10
109814902	chr4:109814902:A:G	9.5835e-12	-1.89223	-0.141035
109815271	chr4:109815271:G:C	3.41979e-11	-2.52431e-10	-0.761143
109815919	chr4:109815919:G:A	1.96806e-11	-2.52431e-10	-1.31368
109816022	chr4:109816022:T:C	1.94902e-11	-2.52431e-10	-1.3234
109816233	chr4:109816233:T:C	2.46736e-10	2.1816	-0.96659
109816393	chr4:109816393:G:A	3.78532e-11	-2.52431e-10	-0.659593
109816593	chr4:109816593:G:A	2.2085e-11	-2.52431e-10	-1.19841
109816731	chr4:109816731:C:T	8.49694e-11	0.148984	-3.28476e-10
109816956	chr4:109816956:A:G	5.43919e-11	-2.52431e-10	-0.297093
109816962	chr4:109816962:A:G	1.96625e-11	-2.52431e-10	-1.31459
109816963	chr4:109816963:C:T	4.71453e-10	2.88241	-1.0199
109817000	chr4:109817000:G:A	5.78746e-11	-2.52431e-10	-0.235028
109817024	chr4:109817024:T:A	5.00852e-11	-2.52431e-10	-0.379583
109817123	chr4:109817123:A:T	3.36654e-11	-2.52431e-10	-0.776838
109817220	chr4:109817220:T:G	1.96333e-11	-2.52431e-10	-1.31608
109817269	chr4:109817269:A:G	2.51749e-11	-2.52431e-10	-1.06746
109817564	chr4:109817564:G:A	2.73832e-11	-2.52431e-10	-0.983378
109817686	chr4:109817686:A:G	2.99856e-11	-2.52431e-10	-0.892589
109817869	chr4:109817869:C:G	1.29711e-11	-1.73058	-3.28476e-10
109818684	chr4:109818684:C:T	1.38885e-09	3.39628	-0.453357
109818856	chr4:109818856:C:T	2.09229e-11	-2.52431e-10	-1.25246
109819508	chr4:109819508:TA:T	1.9928e-11	-2.52431e-10	-1.30118
109819709	chr4:109819709:T:A	2.13035e-11	-2.52431e-10	-1.23444
109820040	chr4:109820040:A:G	3.47099e-11	-2.52431e-10	-0.746283
109820065	chr4:109820065:G:A	3.82253e-11	-2.52431e-10	-0.649811
109820134	chr4:109820134:A:C	2.14587e-11	-2.52431e-10	-1.22718
109820454	chr4:109820454:A:G	1.97606e-11	-2.52431e-10	-1.30962
109820479	chr4:109820479:A:G	3.2614e-11	-2.52431e-10	-0.808565
109820700	chr4:109820700:A:G	1.96124e-11	-2.52431e-10	-1.31715
109820836	chr4:109820836:T:C	1.95653e-11	-2.52431e-10	-1.31955
109820980	chr4:109820980:AATT:A	1.34543e-09	3.40563	-0.494468
109821645	chr4:109821645:G:A	2.26062e-11	-2.52431e-10	-1.17508
109821834	chr4:109821834:G:A	3.38827e-11	-2.52431e-10	-0.770402
109822487	chr4:109822487:C:T	2.20604e-11	-2.52431e-10	-1.19952
109822933	chr4:109822933:C:T	1.94954e-11	-2.52431e-10	-1.32313
109823073	chr4:109823073:A:T	2.1798e-11	-2.52431e-10	-1.21149
109823210	chr4:109823210:G:A	1.99322e-11	-2.52431e-10	-1.30097
109824316	chr4:109824316:CATT:C	4.20614e-11	-2.52431e-10	-0.554176
109824657	chr4:109824657:CTG:C	1.9508e-11	-2.52431e-10	-1.32248
109824670	chr4:109824670:A:G	1.97116e-11	-2.52431e-10	-1.3121
109824698	chr4:109824698:C:G	1.23118e-09	3.72621	-0.903796
109824752	chr4:109824752:G:C	1.07231e-11	-1.92091	-3.28476e-10
109824782	chr4:109824782:A:G	2.12858e-11	-2.52431e-10	-1.23527
109825046	chr4:109825046:A:G	1.95761e-11	-2.52431e-10	-1.319
109825275	chr4:109825275:G:C	2.51429e-11	-2.52431e-10	-1.06873
109825574	chr4:109825574:T:C	6.11323e-12	-1.42758	-1.05527
109825738	chr4:109825738:G:A	2.43852e-11	-2.52431e-10	-1.09933
109826028	chr4:109826028:T:C	6.73788e-11	-2.52431e-10	-0.0829762
109826708	chr4:109826708:C:T	2.65002e-11	-2.52431e-10	-1.01615
109827049	chr4:109827049:A:G	1.95e-11	-2.52431e-10	-1.32289
109827227	chr4:109827227:A:G	2.22116e-11	-2.52431e-10	-1.19269
109827389	chr4:109827389:T:A	2.07093e-11	-2.52431e-10	-1.26272
109827495	chr4:109827495:A:G	2.02946e-11	-2.52431e-10	-1.28295
109827623	chr4:109827623:A:G	2.21886e-11	-2.52431e-10	-1.19373
109827869	chr4:109827869:A:G	2.38895e-11	-2.52431e-10	-1.11987
109828080	chr4:109828080:C:T	2.2174e-11	-2.52431e-10	-1.19439
109828297	chr4:109828297:C:CT	1.03161e-11	-1.9596	-3.28476e-10
109828360	chr4:109828360:TAGTGATGGCC:T	2.21481e-11	-2.52431e-10	-1.19555
109828411	chr4:109828411:T:G	1.95204e-11	-2.52431e-10	-1.32185
109828648	chr4:109828648:G:A	3.54462e-11	-2.52431e-10	-0.725292
109829246	chr4:109829246:A:G	2.08164e-11	-2.52431e-10	-1.25757
109829336	chr4:109829336:A:T	1.98754e-11	-2.52431e-10	-1.30382
109829506	chr4:109829506:C:A	2.26386e-11	-2.52431e-10	-1.17365
109829836	chr4:109829836:T:C	1.53294e-09	3.60029	-0.558656
109829867	chr4:109829867:T:G	2.5667e-11	-2.52431e-10	-1.0481
109830218	chr4:109830218:T:G	2.39464e-11	-2.52431e-10	-1.11749
109830242	chr4:109830242:G:T	2.2174e-11	-2.52431e-10	-1.19439
109830611	chr4:109830611:G:A	3.74409e-11	-2.52431e-10	-0.670543
109831117	chr4:109831117:C:T	1.95454e-11	-2.52431e-10	-1.32057
109831414	chr4:109831414:C:T	1.94909e-11	-2.52431e-10	-1.32336
109831596	chr4:109831596:G:C	1.95385e-11	-2.52431e-10	-1.32092
109831617	chr4:109831617:T:C	2.14709e-11	-2.52431e-10	-1.22661
109831805	chr4:109831805:G:C	1.32413e-11	-1.70997	-3.28476e-10
109832062	chr4:109832062:A:T	2.30976e-11	-2.52431e-10	-1.15358
109832257	chr4:109832257:C:T	2.30408e-11	-2.52431e-10	-1.15604
109832272	chr4:109832272:C:T	1.9718e-11	-2.52431e-10	-1.31178
109832732	chr4:109832732:T:C	2.13913e-11	-2.52431e-10	-1.23032
109833343	chr4:109833343:T:C	2.29829e-11	-2.52431e-10	-1.15856
109833363	chr4:109833363:A:G	2.21307e-11	-2.52431e-10	-1.19634
109833578	chr4:109833578:C:T	2.33335e-11	-2.52431e-10	-1.14342
109833764	chr4:109833764:T:G	7.58162e-12	-1.29404	-0.973541
109833837	chr4:109833837:G:C	3.52677e-11	-2.52431e-10	-0.730341
109833844	chr4:109833844:C:CT	2.53565e-09	4.84672	-1.30182
109833953	chr4:109833953:T:C	2.01188e-11	-2.52431e-10	-1.29165
109834059	chr4:109834059:T:C	2.18103e-11	-2.52431e-10	-1.21092
109834165	chr4:109834165:G:T	2.59881e-09	4.3437	-0.7742
109834399	chr4:109834399:C:T	1.2133e-11	-1.51204	-0.285335
109834487	chr4:109834487:G:A	2.12209e-11	-2.52431e-10	-1.23832
109834529	chr4:109834529:A:G	2.47071e-11	-2.52431e-10	-1.08622
109834677	chr4:109834677:G:A	1.97636e-11	-2.52431e-10	-1.30946
109834730	chr4:109834730:A:G	7.38413e-12	-1.27799	-1.01599
109835055	chr4:109835055:A:G	1.97585e-11	-2.52431e-10	-1.30972
109835216	chr4:109835216:C:T	1.9957e-11	-2.52431e-10	-1.29973
109835225	chr4:109835225:T:C	2.17376e-11	-2.52431e-10	-1.21427
109835496	chr4:109835496:A:G	2.85015e-11	-0.943351	-3.28476e-10
109835514	chr4:109835514:G:A	1.89329e-11	-1.35241	-3.28476e-10
109835527	chr4:109835527:A:G	1.95752e-11	-2.52431e-10	-1.31904
109835686	chr4:109835686:A:G	2.27057e-11	-1.17069	-3.28476e-10
109835857	chr4:109835857:T:C	3.16822e-11	-2.52431e-10	-0.837551
109836131	chr4:109836131:G:A	1.94927e-11	-2.52431e-10	-1.32327
109836737	chr4:109836737:T:C	1.97128e-11	-2.52431e-10	-1.31204
109836833	chr4:109836833:T:G	2.27663e-11	-2.52431e-10	-1.16803
109836961	chr4:109836961:G:A	2.0105e-11	-2.52431e-10	-1.29234
109837251	chr4:109837251:T:C	2.60549e-11	-2.52431e-10	-1.0331
109837395	chr4:109837395:G:T	1.95691e-11	-2.52431e-10	-1.31935
109837613	chr4:109837613:A:G	6.4035e-12	-1.34774	-1.08872
109837631	chr4:109837631:T:C	1.30806e-10	-2.52431e-10	0.580405
109838136	chr4:109838136:GTCA:G	2.06934e-11	-2.52431e-10	-1.26349
109838329	chr4:109838329:C:T	2.19939e-11	-2.52431e-10	-1.20254
109838476	chr4:109838476:G:A	1.96044e-11	-2.52431e-10	-1.31755
109838738	chr4:109838738:A:G	1.96011e-11	-2.52431e-10	-1.31772
109838809	chr4:109838809:A:G	3.40328e-11	-2.52431e-10	-0.765981
109838971	chr4:109838971:C:A	6.12876e-12	-1.35475	-1.12556
109839550	chr4:109839550:A:G	4.80169e-12	-1.5351	-1.18924
109839652	chr4:109839652:C:T	3.24448e-11	-2.52431e-10	-0.813766
109841431	chr4:109841431:T:C	1.95247e-11	-2.52431e-10	-1.32163
109841449	chr4:109841449:GTCT:G	2.50094e-11	-2.52431e-10	-1.07405
109841796	chr4:109841796:T:G	2.08406e-11	-2.52431e-10	-1.2564
109841834	chr4:109841834:A:C	2.18391e-11	-2.52431e-10	-1.20961
109842257	chr4:109842257:A:G	5.04306e-09	4.74699	-0.514531
109842302	chr4:109842302:GA:G	2.1258e-11	-2.52431e-10	-1.23657
109842324	chr4:109842324:A:G	3.65768e-12	-1.70801	-1.28847
109842774	chr4:109842774:C:T	2.24453e-11	-2.52431e-10	-1.18223
109843051	chr4:109843051:A:G	4.73142e-09	4.9701	-0.801426
109843451	chr4:109843451:C:T	2.63305e-11	-2.52431e-10	-1.02258
109843797	chr4:109843797:G:A	2.12437e-11	-2.52431e-10	-1.23725
109843864	chr4:109843864:A:G	2.00308e-11	-2.52431e-10	-1.29604
109843952	chr4:109843952:G:A	2.79075e-11	-2.52431e-10	-0.964412
109844340	chr4:109844340:T:C	2.3864e-10	2.33355	-1.1519
109844442	chr4:109844442:C:T	2.1884e-11	-2.52431e-10	-1.20755
109844478	chr4:109844478:G:T	2.38445e-11	-2.52431e-10	-1.12175
109844806	chr4:109844806:C:T	3.28889e-11	-2.52431e-10	-0.800172
109844809	chr4:109844809:A:G	1.95106e-11	-2.52431e-10	-1.32235
109844908	chr4:109844908:A:G	1.79489e-11	-0.145877	-1.2599
109845212	chr4:109845212:A:G	3.12229e-12	-1.83129	-1.32345
109845797	chr4:109845797:A:T	2.37262e-11	-2.52431e-10	-1.12673
109845799	chr4:109845799:C:T	2.00332e-11	-2.52431e-10	-1.29592
109845810	chr4:109845810:T:C	2.37547e-11	-2.52431e-10	-1.12553
109846164	chr4:109846164:C:T	6.69557e-11	-2.52431e-10	-0.0892758
109846648	chr4:109846648:G:T	2.21044e-11	-2.52431e-10	-1.19753
109846914	chr4:109846914:A:C	2.02822e-11	-2.52431e-10	-1.28356
109847803	chr4:109847803:G:A	2.00243e-11	-2.52431e-10	-1.29636
109848899	chr4:109848899:A:G	1.95493e-11	-2.52431e-10	-1.32037
109849038	chr4:109849038:AGAGGTTATTTAATAACAAAATCAGGTT:A	1.96294e-11	-2.52431e-10	-1.31628
109849109	chr4:109849109:T:C	1.38936e-10	-2.52431e-10	0.640709
109849609	chr4:109849609:AT:A	2.45064e-11	-2.52431e-10	-1.09437
109849758	chr4:109849758:G:A	2.03253e-11	-2.52431e-10	-1.28144
109849769	chr4:109849769:T:G	1.98636e-11	-2.52431e-10	-1.30442
109849833	chr4:109849833:A:G	1.66007e-11	-0.422442	-1.06142
109850295	chr4:109850295:A:G	1.95326e-11	-2.52431e-10	-1.32122
109850632	chr4:109850632:G:A	4.91359e-09	4.67836	-0.47191
109850701	chr4:109850701:A:T	1.58564e-11	-0.422435	-1.1073
109851339	chr4:109851339:T:C	1.94885e-11	-2.52431e-10	-1.32348
109851413	chr4:109851413:G:A	1.28377e-10	-2.52431e-10	0.561663
109851555	chr4:109851555:C:T	7.1444e-10	2.27819	-3.28476e-10
109851892	chr4:109851892:C:A	1.63041e-11	-1.50189	-3.28476e-10
109851911	chr4:109851911:G:A	1.93422e-09	4.57208	-1.29793
109852026	chr4:109852026:A:G	1.94906e-11	-2.52431e-10	-1.32338
109852875	chr4:109852875:G:T	2.08649e-11	-2.52431e-10	-1.25524
109853147	chr4:109853147:G:A	2.09838e-11	-2.52431e-10	-1.24956
109853211	chr4:109853211:C:T	2.28839e-11	-2.52431e-10	-1.16287
109853402	chr4:109853402:A:G	2.08721e-10	2.36152	-1.31382
109853764	chr4:109853764:TA:T	2.08993e-11	-2.52431e-10	-1.25359
109853809	chr4:109853809:A:C	2.01886e-11	-2.52431e-10	-1.28819
109853943	chr4:109853943:A:G	2.12956e-11	-2.52431e-10	-1.23481
109854549	chr4:109854549:A:G	2.10222e-11	-2.52431e-10	-1.24773
109854756	chr4:109854756:G:A	2.02916e-11	-2.52431e-10	-1.2831
109855843	chr4:109855843:A:T	2.04767e-11	-2.52431e-10	-1.27402
109855926	chr4:109855926:A:G	2.04875e-11	-2.52431e-10	-1.27349
109855951	chr4:109855951:A:G	2.04825e-10	2.34924	-1.32038
109856005	chr4:109856005:A:G	2.68131e-11	-2.52431e-10	-1.00442
109856049	chr4:109856049:A:G	9.95778e-11	1.59136	-1.28373
109856231	chr4:109856231:A:G	1.81225e-10	2.22186	-1.31542
109856625	chr4:109856625:T:G	6.68043e-11	-2.52431e-10	-0.09154
109856694	chr4:109856694:G:T	2.13013e-11	-2.52431e-10	-1.23454
109857490	chr4:109857490:A:G	6.11668e-11	-2.52431e-10	-0.179703
109857562	chr4:109857562:A:G	1.0128e-10	1.62049	-1.29591
109857613	chr4:109857613:A:G	2.09873e-11	-2.52431e-10	-1.24939
109858032	chr4:109858032:T:C	1.00056e-10	1.60825	-1.29582
109858360	chr4:109858360:A:G	2.03467e-11	-2.52431e-10	-1.28039
109858399	chr4:109858399:G:A	3.18687e-11	-2.52431e-10	-0.831684
109858814	chr4:109858814:G:A	1.85625e-10	2.24999	-1.31957
109858935	chr4:109858935:C:T	7.79388e-11	-2.52431e-10	0.0626163
109859298	chr4:109859298:A:C	2.27725e-11	-2.52431e-10	-1.16775
109859422	chr4:109859422:A:T	5.17933e-11	-0.346046	-3.28476e-10
109859503	chr4:109859503:G:A	7.77997e-12	-1.01765	-1.2241
109859665	chr4:109859665:C:T	2.33225e-10	-2.52431e-10	1.15869
109859690	chr4:109859690:A:G	2.93268e-11	-2.52431e-10	-0.914804
109860094	chr4:109860094:G:A	2.93321e-11	-2.52431e-10	-0.914624
109860155	chr4:109860155:G:T	1.59342e-10	2.09002	-1.31228
109860267	chr4:109860267:T:A	2.90229e-11	-2.52431e-10	-0.925221
109861052	chr4:109861052:A:G	1.94995e-11	-2.52431e-10	-1.32292
109861133	chr4:109861133:C:T	2.00919e-11	-2.52431e-10	-1.29299
109861536	chr4:109861536:G:A	2.11897e-11	-2.52431e-10	-1.23979
109862070	chr4:109862070:C:T	2.31976e-11	-2.52431e-10	-1.14926
109862106	chr4:109862106:G:A	2.46757e-11	-2.52431e-10	-1.08749
109862194	chr4:109862194:C:T	1.94917e-11	-2.52431e-10	-1.32332
109862903	chr4:109862903:A:G	8.40105e-11	-2.52431e-10	0.137635
109863223	chr4:109863223:G:A	1.38782e-09	4.24965	-1.30747
109863468	chr4:109863468:C:T	7.33985e-12	-1.05701	-1.24298
109863816	chr4:109863816:A:G	4.12164e-12	-1.59061	-1.28645
109864228	chr4:109864228:G:A	1.97182e-11	-2.52431e-10	-1.31177
109864543	chr4:109864543:G:A	1.1786e-11	-1.82639	-3.28476e-10
109865134	chr4:109865134:C:T	1.21233e-11	-0.547002	-1.25117
109865153	chr4:109865153:C:A	2.16121e-11	-2.52431e-10	-1.22006
109865361	chr4:109865361:A:G	1.97695e-10	2.3122	-1.31878
109865420	chr4:109865420:A:G	2.31976e-11	-2.52431e-10	-1.14926
109865542	chr4:109865542:T:G	2.07055e-11	-2.52431e-10	-1.26291
109866178	chr4:109866178:A:G	3.74775e-11	-2.52431e-10	-0.669567
109866199	chr4:109866199:TTTGTAAAA:T	2.15475e-11	-2.52431e-10	-1.22305
109866214	chr4:109866214:T:A	2.14064e-11	-2.52431e-10	-1.22962
109866320	chr4:109866320:A:G	3.0463e-11	-0.876794	-3.28476e-10
109866837	chr4:109866837:C:A	2.14707e-11	-2.52431e-10	-1.22662
109866926	chr4:109866926:A:C	2.11511e-11	-2.52431e-10	-1.24161
109867213	chr4:109867213:G:A	2.11685e-11	-2.52431e-10	-1.24079
109867384	chr4:109867384:T:C	2.02852e-09	4.62026	-1.29851
109867471	chr4:109867471:C:T	2.40711e-11	-2.52431e-10	-1.11229
109867583	chr4:109867583:G:A	2.07317e-11	-2.52431e-10	-1.26164
109867985	chr4:109867985:C:T	2.12716e-11	-2.52431e-10	-1.23593
109868309	chr4:109868309:A:G	8.68472e-11	1.45406	-1.28321
109868319	chr4:109868319:C:T	2.09945e-11	-2.52431e-10	-1.24904
109868336	chr4:109868336:C:T	2.16914e-11	-2.52431e-10	-1.21639
109868638	chr4:109868638:A:G	2.14559e-11	-2.52431e-10	-1.22731
109869306	chr4:109869306:T:C	1.99794e-11	-2.52431e-10	-1.2986
109869469	chr4:109869469:T:C	2.06062e-11	-2.52431e-10	-1.26771
109869478	chr4:109869478:C:T	2.06609e-11	-2.52431e-10	-1.26507
109869755	chr4:109869755:A:T	1.37876e-09	4.24179	-1.30616
109869975	chr4:109869975:C:T	1.97074e-11	-2.52431e-10	-1.31231
109870191	chr4:109870191:C:T	2.03005e-11	-2.52431e-10	-1.28266
109870257	chr4:109870257:C:T	2.03754e-11	-2.52431e-10	-1.27898
109870297	chr4:109870297:T:C	7.90985e-12	-1.95756	-0.267633
109870387	chr4:109870387:C:T	2.05443e-11	-2.52431e-10	-1.27073
109871021	chr4:109871021:C:G	2.29892e-11	-2.52431e-10	-1.15828
109871473	chr4:109871473:A:G	5.27082e-11	0.961193	-1.28973
109871643	chr4:109871643:C:T	1.94925e-11	-2.52431e-10	-1.32328
109871751	chr4:109871751:A:G	2.355e-11	-2.52431e-10	-1.13418
109871912	chr4:109871912:T:C	3.79183e-09	4.41322	-0.465919
109871983	chr4:109871983:T:A	2.01717e-11	-2.52431e-10	-1.28902
109872060	chr4:109872060:T:C	4.46424e-12	-1.49079	-1.30642
109872179	chr4:109872179:TC:T	2.00523e-11	-2.52431e-10	-1.29496
109872540	chr4:109872540:C:G	8.04745e-11	-2.52431e-10	0.0946331
109872712	chr4:109872712:G:T	1.23672e-08	5.93097	-0.801471
109872879	chr4:109872879:G:A	2.52943e-11	-2.52431e-10	-1.06273
109872903	chr4:109872903:C:T	3.37772e-11	-2.52431e-10	-0.77352
109873451	chr4:109873451:C:T	2.93986e-11	-2.52431e-10	-0.912361
109873630	chr4:109873630:GTTT:G	1.55622e-10	-2.52431e-10	0.754125
109873859	chr4:109873859:G:A	6.6802e-12	-1.07523	-1.31893
109873861	chr4:109873861:C:T	6.66043e-12	-1.08078	-1.31634
109874036	chr4:109874036:C:T	4.84344e-12	-1.40877	-1.30692
109874182	chr4:109874182:A:G	3.74937e-11	-2.52431e-10	-0.669135
109874199	chr4:109874199:G:A	2.74174e-11	-2.52431e-10	-0.982128
109874518	chr4:109874518:A:T	9.26293e-12	-1.37846	-0.688829
109874523	chr4:109874523:C:T	7.8774e-11	-2.52431e-10	0.0732752
109874702	chr4:109874702:G:A	4.31823e-09	5.40041	-1.32311
109874806	chr4:109874806:T:C	1.73781e-10	2.01745	-1.15296
109875205	chr4:109875205:G:A	3.49381e-11	-2.52431e-10	-0.739728
109875368	chr4:109875368:G:A	5.03658e-12	-1.36645	-1.31013
109876143	chr4:109876143:C:T	1.30377e-10	1.73409	-1.15696
109876200	chr4:109876200:C:T	2.0049e-11	-2.52431e-10	-1.29513
109876210	chr4:109876210:G:A	3.57777e-11	-2.52431e-10	-0.715983
109876807	chr4:109876807:T:C	6.00525e-12	-1.47152	-1.02915
109877396	chr4:109877396:T:C	2.21178e-11	-2.52431e-10	-1.19693
109877415	chr4:109877415:A:T	3.30243e-10	2.71651	-1.20999
109877524	chr4:109877524:C:T	2.06527e-11	-2.52431e-10	-1.26546
109877598	chr4:109877598:G:A	2.39768e-11	-2.52431e-10	-1.11622
109877781	chr4:109877781:C:T	5.29417e-12	-1.31304	-1.31366
109878066	chr4:109878066:A:T	3.45394e-11	-2.52431e-10	-0.751206
109878451	chr4:109878451:G:C	1.56844e-10	0.761946	-3.28476e-10
109878610	chr4:109878610:A:G	2.39474e-11	-2.52431e-10	-1.11745
109878866	chr4:109878866:A:T	2.48801e-11	-2.52431e-10	-1.07924
109878884	chr4:109878884:C:G	2.85299e-11	-2.52431e-10	-0.942354
109878941	chr4:109878941:A:G	3.93268e-11	0.145391	-0.766791
109879054	chr4:109879054:C:A	1.96559e-11	-2.52431e-10	-1.31493
109879254	chr4:109879254:G:A	2.75228e-11	-2.52431e-10	-0.978294
109879417	chr4:109879417:T:C	5.3444e-12	-1.89386	-0.723402
109879542	chr4:109879542:C:T	2.0451e-11	-2.52431e-10	-1.27528
109879855	chr4:109879855:C:T	2.07569e-11	-2.52431e-10	-1.26043
109880001	chr4:109880001:G:A	2.70707e-11	-2.52431e-10	-0.994856
109880032	chr4:109880032:G:C	2.53372e-09	4.30148	-0.757338
109880155	chr4:109880155:G:A	2.64406e-11	-2.52431e-10	-1.01841
109880364	chr4:109880364:G:T	2.86567e-11	-2.52431e-10	-0.937922
109880640	chr4:109880640:G:A	2.29195e-11	-2.52431e-10	-1.16132
109880663	chr4:109880663:C:A	2.28178e-11	-2.52431e-10	-1.16577
109881119	chr4:109881119:A:G	4.96437e-12	-1.61137	-1.07965
109881387	chr4:109881387:A:ATGCCTAGGTACTTACTG	5.34816e-12	-1.86228	-0.754278
109881828	chr4:109881828:A:G	4.50915e-12	-1.47461	-1.31259
109882342	chr4:109882342:T:C	2.80642e-11	-2.52431e-10	-0.958814
109882651	chr4:109882651:T:C	5.3951e-12	-1.87371	-0.734102
109882660	chr4:109882660:A:G	4.15464e-12	-1.61392	-1.25516
109882938	chr4:109882938:A:G	2.43008e-11	-1.1028	-3.28476e-10
109882975	chr4:109882975:C:T	3.84292e-11	0.671381	-1.31587
109883176	chr4:109883176:A:G	3.15817e-11	-2.52431e-10	-0.840729
109883258	chr4:109883258:T:C	1.59386e-10	1.88395	-1.10593
109883352	chr4:109883352:G:A	1.09725e-11	-1.89792	-3.28476e-10
109883410	chr4:109883410:A:G	2.98524e-11	-2.52431e-10	-0.897043
109883843	chr4:109883843:A:G	1.96457e-09	4.42969	-1.13997
109884108	chr4:109884108:C:T	2.77476e-11	-1.01581	0.0456477
109884309	chr4:109884309:T:C	4.1485e-12	-1.66493	-1.20563
109884357	chr4:109884357:C:G	1.8785e-09	4.56723	-1.32231
109884575	chr4:109884575:A:G	1.65663e-09	4.2219	-1.10266
109884648	chr4:109884648:A:G	4.07054e-11	-2.52431e-10	-0.586946
109884933	chr4:109884933:C:T	1.06831e-11	-1.92464	-3.28476e-10
109885008	chr4:109885008:A:T	1.30872e-09	4.04869	-1.16519
109885241	chr4:109885241:A:G	2.8485e-11	-2.52431e-10	-0.943931
109885755	chr4:109885755:A:G	3.72888e-12	-1.65598	-1.32122
109885811	chr4:109885811:T:A	3.05806e-10	1.42964	-3.28476e-10
109885836	chr4:109885836:A:T	2.04292e-11	-2.52431e-10	-1.27634
109886315	chr4:109886315:A:G	4.2236e-12	-1.6521	-1.20052
109886332	chr4:109886332:G:C	3.03453e-11	-2.52431e-10	-0.880667
109886596	chr4:109886596:GTCATC:G	1.95487e-11	-2.52431e-10	-1.3204
109886837	chr4:109886837:C:CT	4.91175e-11	-2.52431e-10	-0.399091
109886895	chr4:109886895:G:A	1.81197e-10	1.81823	-0.911956
109886940	chr4:109886940:G:A	4.32197e-12	-1.64015	-1.18945
109887017	chr4:109887017:A:G	1.94627e-10	1.87913	-0.90135
109887165	chr4:109887165:C:T	2.83441e-11	0.347374	-1.29626
109887225	chr4:109887225:T:C	4.27688e-12	-1.6447	-1.19538
109887381	chr4:109887381:G:A	4.0806e-11	-2.52431e-10	-0.584477
109887537	chr4:109887537:C:T	6.26377e-11	-0.902497	0.746557
109887785	chr4:109887785:T:C	2.70389e-11	-0.996032	-3.28476e-10
109887955	chr4:109887955:A:AG	3.65244e-11	0.627944	-1.32327
109888131	chr4:109888131:A:T	1.48926e-08	6.63663	-1.32132
109888289	chr4:109888289:T:C	2.28339e-11	-2.52431e-10	-1.16506
109888303	chr4:109888303:C:T	4.14729e-12	-1.64973	-1.22112
109888359	chr4:109888359:G:A	2.30326e-11	-2.52431e-10	-1.1564
109888473	chr4:109888473:C:T	2.7426e-08	6.70722	-0.781286
109889068	chr4:109889068:A:T	3.95534e-10	3.00882	-1.32189
109889075	chr4:109889075:G:T	2.06955e-11	-2.52431e-10	-1.26339
109889117	chr4:109889117:T:C	3.83816e-11	-2.52431e-10	-0.645729
109889221	chr4:109889221:T:C	2.64095e-11	-2.52431e-10	-1.01958
109889343	chr4:109889343:G:T	1.36261e-11	-0.369684	-1.31164
109889535	chr4:109889535:G:A	1.10515e-11	-0.837212	-1.05353
109889858	chr4:109889858:A:G	3.6053e-08	6.87857	-0.67913
109890297	chr4:109890297:G:A	1.17453e-11	-1.82986	-3.28476e-10
109890357	chr4:109890357:G:A	1.14345e-11	-0.801924	-1.05475
109890419	chr4:109890419:A:G	2.02934e-10	1.91215	-0.892579
109890668	chr4:109890668:CT:C	3.99737e-10	3.021	-1.3235
109891570	chr4:109891570:G:A	6.62169e-12	-1.08809	-1.31487
109891576	chr4:109891576:C:G	3.09085e-11	-2.52431e-10	-0.862275
109891734	chr4:109891734:A:T	1.13276e-11	-0.796945	-1.06912
109891771	chr4:109891771:T:A	1.31785e-11	-0.593558	-1.12117
109892086	chr4:109892086:A:G	2.24928e-11	-2.52431e-10	-1.18011
109892269	chr4:109892269:G:A	4.30324e-11	-2.52431e-10	-0.531355
109892402	chr4:109892402:T:C	2.31184e-11	-2.52431e-10	-1.15268
109892414	chr4:109892414:A:G	3.31635e-11	-2.52431e-10	-0.791858
109892566	chr4:109892566:T:C	4.35389e-11	-0.519651	-3.28476e-10
109892959	chr4:109892959:T:C	1.73986e-10	1.803	-0.937332
109893036	chr4:109893036:A:G	2.89686e-11	-0.927096	-3.28476e-10
109893146	chr4:109893146:A:G	2.07387e-11	-2.52431e-10	-1.26131
109893283	chr4:109893283:T:C	1.98685e-11	-2.52431e-10	-1.30417
109893301	chr4:109893301:A:T	1.73338e-10	2.16441	-1.30248
109893345	chr4:109893345:T:G	2.09856e-11	-2.52431e-10	-1.24947
109893428	chr4:109893428:G:T	1.19241e-10	0.487838	-3.28476e-10
109893489	chr4:109893489:T:C	2.29902e-11	-2.52431e-10	-1.15824
109893986	chr4:109893986:C:A	2.91085e-08	6.77472	-0.789239
109894119	chr4:109894119:G:A	1.15955e-11	-0.823601	-1.01909
109894147	chr4:109894147:T:C	2.05762e-11	-2.52431e-10	-1.26917
109894506	chr4:109894506:A:G	1.49167e-10	1.63582	-0.924057
109894569	chr4:109894569:G:A	6.34988e-12	-1.77876	-0.666115
109894734	chr4:109894734:A:G	3.77508e-11	-2.52431e-10	-0.6623
109894799	chr4:109894799:C:T	1.95129e-11	-2.52431e-10	-1.32223
109894848	chr4:109894848:A:G	1.11269e-11	-1.88394	-3.28476e-10
109894927	chr4:109894927:G:T	6.60865e-09	5.37018	-0.867352
109895135	chr4:109895135:G:T	2.8728e-08	6.74227	-0.769951
109895155	chr4:109895155:T:G	2.14001e-11	-2.52431e-10	-1.22991
109895166	chr4:109895166:ATTTG:A	2.04275e-11	-2.52431e-10	-1.27643
109895201	chr4:109895201:T:C	2.83011e-11	0.347417	-1.29782
109895229	chr4:109895229:A:T	2.12167e-11	-2.52431e-10	-1.23852
109895255	chr4:109895255:G:A	2.26711e-11	-2.52431e-10	-1.17221
109895597	chr4:109895597:A:T	2.08079e-11	-2.52431e-10	-1.25798
109895698	chr4:109895698:T:G	2.12315e-11	-2.52431e-10	-1.23782
109895945	chr4:109895945:T:C	2.58266e-11	-2.52431e-10	-1.0419
109896039	chr4:109896039:A:G	2.31853e-11	0.164916	-1.31471
109896196	chr4:109896196:T:G	1.21825e-11	-0.77518	-1.01813
109896364	chr4:109896364:T:A	1.07612e-11	-1.91736	-3.28476e-10
109896489	chr4:109896489:T:C	1.46798e-10	1.64142	-0.945673
109897212	chr4:109897212:C:T	3.36957e-11	-2.52431e-10	-0.775936
109897493	chr4:109897493:G:C	1.79478e-11	-1.76022	0.354379
109897549	chr4:109897549:T:A	4.07647e-11	-2.52431e-10	-0.585491
109897600	chr4:109897600:T:C	4.07414e-11	-2.52431e-10	-0.586062
109897734	chr4:109897734:A:G	4.47917e-11	-2.52431e-10	-0.491284
109897965	chr4:109897965:T:C	2.17008e-11	-2.52431e-10	-1.21596
109898084	chr4:109898084:A:G	3.07878e-11	-2.52431e-10	-0.866189
109898127	chr4:109898127:A:C	1.60906e-10	1.70036	-0.912849
109898198	chr4:109898198:C:T	1.78945e-10	1.80756	-0.91379
109898230	chr4:109898230:T:C	3.81677e-11	-2.52431e-10	-0.651317
109898269	chr4:109898269:T:C	3.18178e-11	-2.52431e-10	-0.833282
109898290	chr4:109898290:C:T	2.42973e-11	-2.52431e-10	-1.10294
109898312	chr4:109898312:AT:A	3.10077e-11	-2.52431e-10	-0.859073
109898366	chr4:109898366:C:T	1.99979e-11	-2.52431e-10	-1.29768
109898706	chr4:109898706:A:G	1.02694e-11	-1.96414	-3.28476e-10
109898814	chr4:109898814:G:A	2.44448e-11	-2.52431e-10	-1.09689
109898891	chr4:109898891:A:G	2.45454e-08	6.73956	-0.92459
109899044	chr4:109899044:T:C	7.51624e-12	-1.12981	-1.14643
109899061	chr4:109899061:C:T	4.94067e-11	-2.52431e-10	-0.393221
109899066	chr4:109899066:CT:C	2.40396e-11	-2.52431e-10	-1.1136
109899131	chr4:109899131:C:T	2.04859e-11	-2.52431e-10	-1.27357
109899242	chr4:109899242:G:A	3.17561e-11	-2.52431e-10	-0.835221
109899287	chr4:109899287:T:C	1.68588e-10	1.76928	-0.935127
109899892	chr4:109899892:A:G	8.32261e-10	-2.52431e-10	2.43084
109900066	chr4:109900066:T:A	3.87416e-11	-2.52431e-10	-0.636394
109900184	chr4:109900184:C:T	2.04094e-11	-1.27731	-3.28476e-10
109900357	chr4:109900357:G:A	3.27468e-11	-2.52431e-10	-0.804501
109900374	chr4:109900374:G:A	2.33666e-11	-2.52431e-10	-1.142
109900375	chr4:109900375:C:T	3.88745e-11	-2.52431e-10	-0.632968
109900405	chr4:109900405:A:G	1.68745e-10	1.79251	-0.957428
109900565	chr4:109900565:G:A	4.55437e-11	-2.52431e-10	-0.474635
109900631	chr4:109900631:TGAC:T	4.2437e-12	-1.70777	-1.1401
109900763	chr4:109900763:T:C	3.77689e-11	-2.52431e-10	-0.661821
109901011	chr4:109901011:T:C	1.07063e-11	-1.00383	-0.918645
109901101	chr4:109901101:C:A	3.18745e-11	-2.52431e-10	-0.831502
109901211	chr4:109901211:T:G	3.0711e-11	-2.52431e-10	-0.868686
109901335	chr4:109901335:TC:T	1.76212e-10	2.18065	-1.30227
109901344	chr4:109901344:C:T	5.29027e-11	-2.52431e-10	-0.324852
109901452	chr4:109901452:A:G	1.16871e-11	-0.79975	-1.03507
109901493	chr4:109901493:G:T	5.1306e-11	-2.52431e-10	-0.355499
109902130	chr4:109902130:G:A	1.95908e-11	-2.52431e-10	-1.31824
109902206	chr4:109902206:G:A	1.79701e-09	4.32124	-1.12067
109902420	chr4:109902420:C:T	1.07463e-11	-1.91874	-3.28476e-10
109902729	chr4:109902729:T:A	4.43677e-11	-2.52431e-10	-0.500795
109902959	chr4:109902959:G:A	4.85601e-07	9.34454	-0.544707
109903416	chr4:109903416:C:T	2.82914e-11	-2.52431e-10	-0.950749
109903497	chr4:109903497:A:C	2.36117e-11	-2.52431e-10	-1.13156
109903665	chr4:109903665:G:C	3.17401e-11	-2.52431e-10	-0.835728
109903890	chr4:109903890:G:A	2.37215e-11	-2.52431e-10	-1.12692
109903972	chr4:109903972:C:T	2.27299e-11	-2.52431e-10	-1.16962
109905440	chr4:109905440:G:A	2.44459e-11	-2.52431e-10	-1.09684
109905977	chr4:109905977:T:C	4.35648e-12	-1.53925	-1.28239
109906494	chr4:109906494:T:G	1.18026e-11	-1.82499	-3.28476e-10
109906503	chr4:109906503:C:T	2.28364e-11	-2.52431e-10	-1.16495
109906686	chr4:109906686:A:G	2.0895e-11	-2.52431e-10	-1.2538
109906706	chr4:109906706:G:C	0.000471786	16.6918	-1.01308
109906786	chr4:109906786:A:G	0.00058973	16.9155	-1.01362
109907450	chr4:109907450:A:T	1.04686e-10	1.41928	-1.06162
109907521	chr4:109907521:G:A	3.32155e-11	-2.52431e-10	-0.790291
109907647	chr4:109907647:A:G	3.03674e-10	1.79356	-0.370915
109907702	chr4:109907702:T:C	1.10443e-10	1.48232	-1.07114
109908016	chr4:109908016:A:G	1.14197e-10	1.49346	-1.04885
109908344	chr4:109908344:G:A	4.55028e-12	-1.45466	-1.32346
109908578	chr4:109908578:G:A	0.00151988	17.6203	-0.771756
109908655	chr4:109908655:G:A	2.2488e-11	-2.52431e-10	-1.18032
109908950	chr4:109908950:G:T	3.37287e-10	1.90425	-0.376627
109909749	chr4:109909749:C:A	1.09656e-10	-2.52431e-10	0.404045
109909829	chr4:109909829:T:C	4.62341e-10	1.843	-3.28476e-10
109910120	chr4:109910120:A:G	2.28696e-11	-2.52431e-10	-1.1635
109910253	chr4:109910253:C:T	2.56285e-11	-2.52431e-10	-1.0496
109910479	chr4:109910479:C:T	2.49551e-11	-2.52431e-10	-1.07623
109910716	chr4:109910716:T:C	8.01765e-11	-2.52431e-10	0.0909238
109911026	chr4:109911026:G:A	2.57316e-11	-2.52431e-10	-1.04559
109911068	chr4:109911068:C:T	1.11084e-10	1.52563	-1.10866
109911150	chr4:109911150:T:C	1.11259e-10	1.53813	-1.11958
109911514	chr4:109911514:G:A	2.61235e-11	-2.52431e-10	-1.03047
109911570	chr4:109911570:G:A	8.29378e-11	-2.52431e-10	0.124783
109911849	chr4:109911849:C:G	2.7433e-11	-2.52431e-10	-0.981561
109911989	chr4:109911989:A:C	2.76242e-11	-2.52431e-10	-0.974616
109912028	chr4:109912028:C:T	1.15879e-10	0.45924	-3.28476e-10
109912183	chr4:109912183:G:T	3.87343e-11	-2.52431e-10	-0.636583
109912800	chr4:109912800:C:T	1.95241e-11	-2.52431e-10	-1.32166
109912954	chr4:109912954:A:G	0.0127543	19.7358	-0.760014
109913491	chr4:109913491:G:T	2.0019e-11	-2.52431e-10	-1.29663
109913560	chr4:109913560:G:A	2.00343e-11	-2.52431e-10	-1.29586
109913764	chr4:109913764:A:G	3.31705e-11	-2.52431e-10	-0.791647
109913898	chr4:109913898:A:T	2.7008e-11	-2.52431e-10	-0.997174
109914040	chr4:109914040:C:T	1.38516e-11	-1.6649	-3.28476e-10
109914874	chr4:109914874:A:G	5.98285e-11	-0.201826	-3.28476e-10
109914892	chr4:109914892:G:A	7.1801e-07	9.8481	-0.657165
109915408	chr4:109915408:G:A	1.57727e-05	12.5834	-0.302878
109916131	chr4:109916131:C:T	1.33464e-10	1.40172	-0.801199
109916333	chr4:109916333:C:T	1.97715e-11	-2.52431e-10	-1.30906
109916364	chr4:109916364:T:C	1.60051e-09	4.0914	-1.00663
109916417	chr4:109916417:C:A	1.84784e-05	12.649	-0.21023
109916511	chr4:109916511:G:A	0.000558105	16.754	-0.907276
109916574	chr4:109916574:C:T	2.9589e-11	-2.52431e-10	-0.905905
109916729	chr4:109916729:G:A	2.28572e-11	-2.52431e-10	-1.16404
109916970	chr4:109916970:G:A	0.0380302	21.1552	-1.08684
109917706	chr4:109917706:C:T	0.0468204	21.2831	-1.00678
109917779	chr4:109917779:C:T	1.97183e-11	-2.52431e-10	-1.31176
109917780	chr4:109917780:C:A	1.99087e-11	-2.52431e-10	-1.30215
109917799	chr4:109917799:T:C	2.16246e-11	-2.52431e-10	-1.21948
109917835	chr4:109917835:G:A	1.96994e-11	-2.52431e-10	-1.31272
109918514	chr4:109918514:C:T	1.97031e-11	-2.52431e-10	-1.31253
109918671	chr4:109918671:C:T	4.60924e-11	-0.46266	-3.28476e-10
109918798	chr4:109918798:C:T	6.28453e-06	11.9795	-0.619174
109919267	chr4:109919267:T:C	2.2445e-11	-2.52431e-10	-1.18224
109919450	chr4:109919450:C:A	4.6288e-11	-2.52431e-10	-0.458425
109919635	chr4:109919635:G:T	1.94882e-11	-2.52431e-10	-1.3235
109919711	chr4:109919711:G:A	3.96066e-11	-2.52431e-10	-0.614311
109919870	chr4:109919870:C:A	4.89125e-06	11.7565	-0.646835
109919981	chr4:109919981:G:A	4.22115e-11	-2.52431e-10	-0.550615
109920274	chr4:109920274:T:C	5.59588e-11	-2.52431e-10	-0.268692
109920864	chr4:109920864:G:A	2.01848e-11	-0.0185586	-1.26982
109921262	chr4:109921262:C:T	2.3127e-05	12.4662	0.196962
109921357	chr4:109921357:T:G	1.13853e-11	-1.86098	-3.28476e-10
109921984	chr4:109921984:T:C	0.00245464	16.4806	0.847347
109921992	chr4:109921992:T:G	0.000630548	17.2643	-1.29555
109922104	chr4:109922104:A:G	0.0546052	21.6901	-1.26
109922126	chr4:109922126:C:T	1.76192e-11	-1.42432	-3.28476e-10
109922217	chr4:109922217:T:G	1.96206e-11	-1.31673	-3.28476e-10
109923326	chr4:109923326:A:G	4.13524e-11	-2.52431e-10	-0.571177
109923659	chr4:109923659:C:T	1.9878e-11	-2.52431e-10	-1.30369
109924395	chr4:109924395:T:C	1.94978e-11	-2.52431e-10	-1.32301
109924523	chr4:109924523:G:GACATCACTGATCC	3.85049e-11	-2.52431e-10	-0.642522
109924551	chr4:109924551:T:C	0.0563354	21.7624	-1.30109
109924730	chr4:109924730:T:G	1.98628e-05	12.6149	-0.103855
109925361	chr4:109925361:G:A	1.21208e-10	1.48552	-0.981322
109925640	chr4:109925640:A:G	3.76688e-11	-2.52431e-10	-0.664475
109926245	chr4:109926245:C:T	1.22725e-10	1.53922	-1.02258
109926430	chr4:109926430:C:T	2.6565e-11	-2.52431e-10	-1.01371
109927163	chr4:109927163:T:C	1.06848e-06	10.8075	-1.21907
109927579	chr4:109927579:T:C	0.000570079	17.019	-1.151
109927587	chr4:109927587:G:A	1.22574e-10	1.53683	-1.02141
109927638	chr4:109927638:A:G	0.113246	22.4512	-1.29172
109928706	chr4:109928706:C:T	3.00338e-11	-2.52431e-10	-0.890984
109928971	chr4:109928971:T:C	6.09554e-11	-0.183164	-3.28476e-10
109929912	chr4:109929912:T:C	1.95202e-11	-2.52431e-10	-1.32186
109929980	chr4:109929980:G:A	0.0571423	21.786	-1.31053
109931303	chr4:109931303:A:G	4.03163e-07	9.88438	-1.27059
109932057	chr4:109932057:G:A	3.0427e-11	-2.52431e-10	-0.877978
109932081	chr4:109932081:A:C	2.54261e-11	-2.52431e-10	-1.05753
109932187	chr4:109932187:G:A	1.96007e-11	-2.52431e-10	-1.31774
109932539	chr4:109932539:T:G	1.17352e-11	-1.83071	-3.28476e-10
109932546	chr4:109932546:T:G	1.08818e-11	-1.90622	-3.28476e-10
109932621	chr4:109932621:G:A	1.12095e-07	8.57404	-1.24024
109932633	chr4:109932633:C:T	2.0793e-11	-2.52431e-10	-1.25869
109932659	chr4:109932659:G:A	2.14448e-06	11.497	-1.21186
109933275	chr4:109933275:G:A	0.0639426	21.9078	-1.31988
109933278	chr4:109933278:A:G	1.04406e-11	-1.94761	-3.28476e-10
109933532	chr4:109933532:C:T	5.47333e-11	-2.52431e-10	-0.290835
109933781	chr4:109933781:C:T	3.86383e-11	-2.52431e-10	-0.639063
109933893	chr4:109933893:A:G	2.75963e-06	11.8383	-1.30104
109934719	chr4:109934719:A:G	2.09191e-11	-2.52431e-10	-1.25264
109934795	chr4:109934795:C:T	1.79065e-10	1.59902	-0.704575
109934837	chr4:109934837:G:A	2.02575e-11	-2.52431e-10	-1.28478
109934943	chr4:109934943:C:T	2.08327e-11	-2.52431e-10	-1.25678
109935036	chr4:109935036:G:T	1.99664e-11	-2.52431e-10	-1.29926
109935041	chr4:109935041:A:G	1.72466e-10	1.55066	-0.693768
109935278	chr4:109935278:TC:T	5.51611e-11	-2.52431e-10	-0.283049
109935323	chr4:109935323:A:G	1.0535e-11	-1.93861	-3.28476e-10
109935368	chr4:109935368:A:G	2.33357e-11	-2.52431e-10	-1.14332
109935447	chr4:109935447:T:C	1.72105e-10	1.58716	-0.732364
109935456	chr4:109935456:G:A	5.15093e-11	-2.52431e-10	-0.351544
109935475	chr4:109935475:G:A	5.11083e-11	-2.52431e-10	-0.359361
109935476	chr4:109935476:G:A	5.12897e-11	-2.52431e-10	-0.355817
109935530	chr4:109935530:T:C	1.96126e-11	-2.52431e-10	-1.31713
109935613	chr4:109935613:G:C	1.2235e-11	-1.78901	-3.28476e-10
109935900	chr4:109935900:C:T	2.0726e-11	-2.52431e-10	-1.26192
109936011	chr4:109936011:T:C	3.50766e-11	0.573221	-1.30899
109936093	chr4:109936093:A:G	2.03627e-11	-2.52431e-10	-1.2796
109936372	chr4:109936372:T:A	1.40105e-09	4.26449	-1.31282
109936627	chr4:109936627:T:G	0.0623672	21.8863	-1.32333
109937137	chr4:109937137:T:C	2.14882e-06	11.58	-1.29288
109937144	chr4:109937144:C:T	2.03526e-11	-2.52431e-10	-1.2801
109937318	chr4:109937318:C:G	0.0156708	20.3605	-1.17879
109937537	chr4:109937537:A:G	1.89975e-06	11.4628	-1.29892
109937652	chr4:109937652:G:A	2.17204e-10	-2.52431e-10	1.08753
109937824	chr4:109937824:A:G	2.02272e-10	1.71719	-0.700891
109937893	chr4:109937893:A:G	1.93788e-10	1.6961	-0.722645
109938020	chr4:109938020:G:A	4.09223e-11	-2.52431e-10	-0.581633
109938222	chr4:109938222:T:C	2.94488e-11	-2.52431e-10	-0.910655
109938281	chr4:109938281:A:G	1.63902e-11	-1.49662	-3.28476e-10
109938419	chr4:109938419:C:T	1.95616e-11	-2.52431e-10	-1.31974
109938824	chr4:109938824:T:C	2.34686e-11	-1.13765	-3.28476e-10
109939022	chr4:109939022:G:A	1.95136e-11	-2.52431e-10	-1.32219
109939233	chr4:109939233:A:G	2.92492e-11	-2.52431e-10	-0.917456
109939513	chr4:109939513:C:T	4.89334e-11	-2.52431e-10	-0.402846
109939523	chr4:109939523:C:T	2.05363e-11	-2.52431e-10	-1.27111
109939661	chr4:109939661:C:T	2.76898e-11	-2.52431e-10	-0.972242
109939705	chr4:109939705:G:A	4.58564e-11	-2.52431e-10	-0.467791
109939717	chr4:109939717:G:T	4.48204e-11	-2.52431e-10	-0.490645
109939759	chr4:109939759:A:G	2.15091e-11	-2.52431e-10	-1.22483
109940071	chr4:109940071:G:A	2.05899e-11	-2.52431e-10	-1.26851
109940284	chr4:109940284:T:C	2.24927e-11	-2.52431e-10	-1.18012
109940487	chr4:109940487:G:A	2.00162e-11	-2.52431e-10	-1.29676
109940785	chr4:109940785:T:G	1.96103e-11	-2.52431e-10	-1.31725
109940867	chr4:109940867:G:A	2.12929e-11	-2.52431e-10	-1.23493
109941207	chr4:109941207:C:T	4.15706e-11	-2.52431e-10	-0.565914
109941489	chr4:109941489:A:G	2.83524e-11	-2.52431e-10	-0.948595
109941526	chr4:109941526:C:T	1.9492e-11	-2.52431e-10	-1.3233
109941575	chr4:109941575:G:A	1.95705e-11	-2.52431e-10	-1.31928
109942257	chr4:109942257:T:C	3.93387e-11	-2.52431e-10	-0.621098
109942663	chr4:109942663:A:G	2.09492e-11	-2.52431e-10	-1.2512
109942852	chr4:109942852:G:T	2.69124e-11	-2.52431e-10	-1.00072
109942897	chr4:109942897:T:C	1.70342e-10	1.47809	-0.63359
109943377	chr4:109943377:C:T	2.11595e-11	-2.52431e-10	-1.24122
109943702	chr4:109943702:G:A	2.11564e-11	-2.52431e-10	-1.24136
109944168	chr4:109944168:G:A	1.95878e-11	-2.52431e-10	-1.3184
109944210	chr4:109944210:G:A	4.33304e-11	-2.52431e-10	-0.524452
109944276	chr4:109944276:A:G	1.7575e-06	11.2394	-1.15332
109944329	chr4:109944329:T:C	4.36326e-11	-2.52431e-10	-0.517502
109944331	chr4:109944331:C:T	4.4492e-11	-2.52431e-10	-0.497997
109944552	chr4:109944552:A:G	2.24351e-06	11.6278	-1.29752
109945022	chr4:109945022:A:C	2.57734e-06	11.7663	-1.29733
109945104	chr4:109945104:G:C	1.95528e-11	-2.52431e-10	-1.32019
109945210	chr4:109945210:T:A	1.95524e-11	-2.52431e-10	-1.32021
109945286	chr4:109945286:G:A	2.24988e-06	11.6355	-1.30242
109945565	chr4:109945565:G:A	2.05973e-11	-2.52431e-10	-1.26815
109946072	chr4:109946072:C:A	1.99582e-11	-2.52431e-10	-1.29967
109946274	chr4:109946274:A:G	2.69148e-11	-2.52431e-10	-1.00063
109946892	chr4:109946892:A:C	2.02817e-11	-2.52431e-10	-1.28359
109946968	chr4:109946968:A:C	8.71606e-10	-2.52431e-10	2.47703
109946987	chr4:109946987:C:T	1.0414e-11	-1.95016	-3.28476e-10
109947362	chr4:109947362:T:C	2.58671e-11	-2.52431e-10	-1.04033
109947628	chr4:109947628:T:A	1.95493e-11	-2.52431e-10	-1.32037
109947712	chr4:109947712:T:C	2.01313e-11	-2.52431e-10	-1.29103
109947787	chr4:109947787:T:A	2.45534e-11	-2.52431e-10	-1.09246
109947911	chr4:109947911:T:G	2.64556e-11	-2.52431e-10	-1.01784
109947986	chr4:109947986:G:A	2.34927e-11	-2.52431e-10	-1.13662
109948028	chr4:109948028:C:A	2.79823e-09	-2.52431e-10	3.64344
109948105	chr4:109948105:A:G	4.3197e-11	-2.52431e-10	-0.527536
109948660	chr4:109948660:G:A	2.04006e-06	11.5392	-1.30406
109949070	chr4:109949070:T:C	1.38308e-06	11.0941	-1.24757
109949097	chr4:109949097:C:T	4.81879e-11	-2.52431e-10	-0.418198
109949255	chr4:109949255:C:T	2.01584e-11	-2.52431e-10	-1.28968
109949297	chr4:109949297:C:A	1.95031e-11	-2.52431e-10	-1.32273
109949609	chr4:109949609:T:C	5.74924e-10	3.3544	-1.29347
109950164	chr4:109950164:G:A	8.19673e-10	-2.52431e-10	2.4156
109950355	chr4:109950355:T:C	2.85407e-06	11.8917	-1.32074
109950387	chr4:109950387:T:C	2.04469e-11	-2.52431e-10	-1.27547
109950411	chr4:109950411:C:T	7.37805e-11	-2.52431e-10	0.00778765
109950535	chr4:109950535:A:T	2.12532e-11	-2.52431e-10	-1.2368
109950670	chr4:109950670:C:T	4.75154e-11	-2.52431e-10	-0.432253
109951034	chr4:109951034:C:T	1.94915e-11	-2.52431e-10	-1.32333
109951403	chr4:109951403:G:A	1.95604e-11	-2.52431e-10	-1.3198
109951960	chr4:109951960:A:G	8.27913e-10	-2.52431e-10	2.4256
109952596	chr4:109952596:A:G	2.72155e-11	-2.52431e-10	-0.989519
109952601	chr4:109952601:A:G	2.07392e-06	11.5312	-1.27953
109952623	chr4:109952623:T:A	2.09352e-11	-2.52431e-10	-1.25188
109952770	chr4:109952770:T:C	0.111051	22.463	-1.32306
109952910	chr4:109952910:G:C	4.2233e-11	-2.52431e-10	-0.550105
109952954	chr4:109952954:T:C	2.49243e-11	-2.52431e-10	-1.07746
109953217	chr4:109953217:T:C	0.0740303	22.0577	-1.32325
109953869	chr4:109953869:G:A	7.65998e-11	-2.52431e-10	0.0452874
109953957	chr4:109953957:C:T	2.21241e-11	-2.52431e-10	-1.19664
109954106	chr4:109954106:C:T	2.1217e-11	-2.52431e-10	-1.2385
109954194	chr4:109954194:G:A	2.42975e-11	-2.52431e-10	-1.10293
109954505	chr4:109954505:C:T	8.27052e-11	-2.52431e-10	0.121975
109954663	chr4:109954663:C:T	2.66792e-11	-2.52431e-10	-1.00942
109954968	chr4:109954968:G:A	2.57452e-11	-2.52431e-10	-1.04506
109956187	chr4:109956187:A:T	2.15577e-11	-2.52431e-10	-1.22258
109956364	chr4:109956364:C:T	2.69824e-11	-2.52431e-10	-0.998124
109956417	chr4:109956417:TA:T	2.45895e-11	-2.52431e-10	-1.09099
109956822	chr4:109956822:G:T	2.1498e-11	-2.52431e-10	-1.22535
109958135	chr4:109958135:C:T	1.94928e-11	-2.52431e-10	-1.32326
109958725	chr4:109958725:C:T	7.4871e-10	-2.52431e-10	2.32504
109958747	chr4:109958747:G:A	2.48279e-11	-2.52431e-10	-1.08134
109959208	chr4:109959208:T:C	3.1628e-06	11.9495	-1.27581
109959222	chr4:109959222:A:C	4.39717e-11	-2.52431e-10	-0.509762
109960119	chr4:109960119:T:C	2.72756e-11	-2.52431e-10	-0.987314
109960210	chr4:109960210:T:G	1.99438e-11	-2.52431e-10	-1.30039
109960456	chr4:109960456:G:A	1.98499e-11	-2.52431e-10	-1.30511
109960645	chr4:109960645:G:A	2.54666e-06	11.708	-1.25099
109960746	chr4:109960746:C:T	1.99746e-11	-2.52431e-10	-1.29884
109960895	chr4:109960895:T:C	1.13301e-10	0.436738	-3.28476e-10
109961304	chr4:109961304:G:A	1.84851e-06	11.4435	-1.30695
109961309	chr4:109961309:C:G	2.31787e-11	-2.52431e-10	-1.15007
109961434	chr4:109961434:A:G	2.75347e-07	9.55417	-1.32169
109961840	chr4:109961840:T:C	2.37741e-11	-2.52431e-10	-1.12471
109961965	chr4:109961965:G:A	1.74677e-10	1.09306	-0.223426
109962185	chr4:109962185:T:G	4.25733e-10	1.7605	-3.28476e-10
109962449	chr4:109962449:A:G	5.02061e-11	-2.52431e-10	-0.37717
109962731	chr4:109962731:C:T	2.33719e-11	-2.52431e-10	-1.14177
109963163	chr4:109963163:G:T	1.71855e-11	-1.44924	-3.28476e-10
109963240	chr4:109963240:A:G	1.07279e-11	-1.92046	-3.28476e-10
109963589	chr4:109963589:T:C	7.09098e-11	-2.52431e-10	-0.0318989
109963785	chr4:109963785:A:G	6.96556e-12	-1.55887	-0.793454
109963830	chr4:109963830:A:T	2.23388e-11	-2.52431e-10	-1.18698
109964086	chr4:109964086:A:T	3.18526e-07	9.69386	-1.31571
109964587	chr4:109964587:A:G	2.39624e-11	-2.52431e-10	-1.11682
109964712	chr4:109964712:T:C	0.0229238	20.8849	-1.32277
109964993	chr4:109964993:C:T	1.05889e-10	0.819194	-0.450113
109965187	chr4:109965187:G:C	0.00566613	19.4861	-1.32167
109966098	chr4:109966098:T:C	2.01057e-11	-2.52431e-10	-1.2923
109966299	chr4:109966299:A:G	3.31272e-11	-0.792952	-3.28476e-10
109966436	chr4:109966436:C:T	1.11023e-11	-1.88615	-3.28476e-10
109966833	chr4:109966833:G:A	0.01253	20.2728	-1.31476
109967699	chr4:109967699:C:T	5.58677e-11	-2.52431e-10	-0.270321
109968118	chr4:109968118:A:G	2.45804e-11	-2.52431e-10	-1.09136
109968145	chr4:109968145:G:A	2.39468e-11	-2.52431e-10	-1.11747
109968553	chr4:109968553:A:G	5.81646e-11	-2.52431e-10	-0.230031
109968557	chr4:109968557:A:G	5.90776e-11	-2.52431e-10	-0.214455
109968753	chr4:109968753:T:C	5.81302e-10	3.25579	-1.18383
109968887	chr4:109968887:T:C	4.66526e-11	-2.52431e-10	-0.450579
109969373	chr4:109969373:T:A	2.09948e-11	-2.52431e-10	-1.24903
109969604	chr4:109969604:AT:A	4.73821e-11	-2.52431e-10	-0.435063
109970305	chr4:109970305:T:C	2.91845e-11	-2.52431e-10	-0.919669
109970653	chr4:109970653:C:T	5.22576e-12	-1.72823	-0.911479
109971007	chr4:109971007:T:C	0.0627428	21.8917	-1.32266
109971186	chr4:109971186:CA:C	3.94183e-11	-2.52431e-10	-0.619078
109971469	chr4:109971469:G:A	3.86005e-11	0.567108	-1.20715
109971499	chr4:109971499:G:A	3.31504e-11	-2.52431e-10	-0.792252
109972836	chr4:109972836:A:G	4.84201e-11	-2.52431e-10	-0.413392
109973293	chr4:109973293:A:G	5.15065e-07	10.1729	-1.31416
109973366	chr4:109973366:C:T	4.79358e-11	-2.52431e-10	-0.423444
109973470	chr4:109973470:T:C	4.66914e-11	-2.52431e-10	-0.449747
109973710	chr4:109973710:G:T	5.35069e-11	-2.52431e-10	-0.313497
109973902	chr4:109973902:T:A	1.04506e-11	-1.94665	-3.28476e-10
109974277	chr4:109974277:A:G	2.67522e-11	-2.52431e-10	-1.00669
109974894	chr4:109974894:A:C	2.65064e-07	9.34622	-1.1518
109975731	chr4:109975731:T:G	4.54717e-09	5.12109	-0.992138
109976096	chr4:109976096:C:G	1.98064e-11	-2.52431e-10	-1.3073
109976159	chr4:109976159:C:T	2.31525e-10	2.28695	-1.13557
109976306	chr4:109976306:T:TAC	1.61484e-11	-1.51149	-3.28476e-10
109976379	chr4:109976379:G:A	2.90055e-07	9.60304	-1.31852
109976429	chr4:109976429:G:A	7.74655e-12	-1.00185	-1.24421
109977063	chr4:109977063:G:T	1.96149e-11	-2.52431e-10	-1.31702
109977100	chr4:109977100:A:G	2.11341e-11	-2.52431e-10	-1.24242
109977769	chr4:109977769:T:G	5.55466e-09	5.15471	-0.825629
109977833	chr4:109977833:G:A	2.41513e-11	-2.52431e-10	-1.10897
109977886	chr4:109977886:G:A	2.30886e-11	-2.52431e-10	-1.15397
109978237	chr4:109978237:T:C	2.11446e-11	-2.52431e-10	-1.24192
109979187	chr4:109979187:A:G	4.29834e-11	-2.52431e-10	-0.532494
109979450	chr4:109979450:G:A	7.20165e-11	-2.52431e-10	-0.0164113
109979536	chr4:109979536:G:C	0.023458	20.8948	-1.30968
109979635	chr4:109979635:G:A	0.0438397	21.5147	-1.30417
109979991	chr4:109979991:A:G	2.08419e-10	-2.52431e-10	1.04624
109980042	chr4:109980042:G:A	0.0333077	21.2437	-1.30797
109980264	chr4:109980264:G:T	2.42149e-11	-2.52431e-10	-1.10634
109980418	chr4:109980418:G:A	1.33698e-11	-1.70031	-3.28476e-10
109980464	chr4:109980464:G:A	1.94906e-11	-2.52431e-10	-1.32338
109980497	chr4:109980497:T:C	1.27297e-10	-2.52431e-10	0.553214
109980532	chr4:109980532:G:A	2.19788e-11	-2.52431e-10	-1.20323
109980667	chr4:109980667:G:T	2.2959e-11	-2.52431e-10	-1.1596
109980701	chr4:109980701:ATT:GTT	2.12412e-10	-2.52431e-10	1.06522
109980955	chr4:109980955:A:T	1.20529e-11	-0.481378	-1.32262
109981856	chr4:109981856:C:G	7.8164e-11	0.828308	-0.762806
109981913	chr4:109981913:A:G	3.45424e-11	0.39188	-1.143
109982070	chr4:109982070:G:A	2.06457e-11	-2.52431e-10	-1.2658
109982460	chr4:109982460:T:C	1.01059e-10	-2.52431e-10	0.322396
109982658	chr4:109982658:T:C	7.37979e-11	-2.52431e-10	0.00802275
109983292	chr4:109983292:C:T	0.0215291	20.8144	-1.31507
109983334	chr4:109983334:C:T	3.87733e-11	-2.52431e-10	-0.635576
109983346	chr4:109983346:G:A	1.98515e-11	-2.52431e-10	-1.30503
109983817	chr4:109983817:C:T	0.0169974	20.5298	-1.26681
109984648	chr4:109984648:G:A	7.03435e-11	-2.52431e-10	-0.0399167
109984820	chr4:109984820:A:C	2.92124e-11	-2.52431e-10	-0.918713
109984947	chr4:109984947:C:T	1.39555e-10	-2.52431e-10	0.645154
109985226	chr4:109985226:C:G	3.36826e-11	-2.52431e-10	-0.776325
109985453	chr4:109985453:C:T	2.0776e-11	-2.52431e-10	-1.25951
109986000	chr4:109986000:T:A	3.16829e-11	-2.52431e-10	-0.83753
109986006	chr4:109986006:T:A	2.07492e-11	-2.52431e-10	-1.2608
109986330	chr4:109986330:C:T	1.08385e-11	-1.91021	-3.28476e-10
109986481	chr4:109986481:G:A	6.44604e-11	-2.52431e-10	-0.127256
109986687	chr4:109986687:C:T	3.88724e-11	-0.633023	-3.28476e-10
109987154	chr4:109987154:C:T	7.09687e-11	-2.52431e-10	-0.0310681
109987433	chr4:109987433:A:G	7.50106e-11	-2.52431e-10	0.0243226
109987438	chr4:109987438:C:T	5.70301e-11	-2.52431e-10	-0.249728
109987583	chr4:109987583:C:T	9.83288e-11	-2.52431e-10	0.295009
109987724	chr4:109987724:G:A	2.08621e-11	-2.52431e-10	-1.25537
109987725	chr4:109987725:G:A	2.47503e-11	-2.52431e-10	-1.08447
109987777	chr4:109987777:T:C	1.37689e-10	-2.52431e-10	0.631692
109987892	chr4:109987892:A:T	8.60515e-11	-2.52431e-10	0.161639
109987933	chr4:109987933:C:T	2.11338e-11	-2.52431e-10	-1.24244
109988013	chr4:109988013:A:C	9.47804e-11	-2.52431e-10	0.258256
109988141	chr4:109988141:AT:A	3.17006e-11	-2.52431e-10	-0.836973
109988254	chr4:109988254:T:C	2.1094e-11	-2.52431e-10	-1.24432
109988546	chr4:109988546:T:A	5.49117e-11	-2.52431e-10	-0.287581
109988579	chr4:109988579:C:A	2.25901e-11	-2.52431e-10	-1.1758
109988860	chr4:109988860:G:A	0.0229469	20.8858	-1.32264
109989184	chr4:109989184:A:C	1.26344e-10	-2.52431e-10	0.5457
109989451	chr4:109989451:CT:C	8.92699e-11	-2.52431e-10	0.198357
109989664	chr4:109989664:G:A	2.07784e-11	-2.52431e-10	-1.25939
109989859	chr4:109989859:G:A	8.73472e-08	8.35102	-1.26668
109989869	chr4:109989869:A:G	0.00420727	19.1893	-1.32255
109989924	chr4:109989924:T:C	0.00439025	19.2318	-1.32243
109990033	chr4:109990033:T:A	3.26065e-11	-2.52431e-10	-0.808796
109990153	chr4:109990153:T:C	2.81805e-10	1.34791	-3.28476e-10
109990223	chr4:109990223:C:G	1.99107e-11	-2.52431e-10	-1.30205
109990271	chr4:109990271:C:T	2.73655e-11	-2.52431e-10	-0.984023
109990383	chr4:109990383:T:C	1.54103e-11	-0.885069	-0.673202
109990411	chr4:109990411:A:G	0.00209501	18.4728	-1.30326
109990751	chr4:109990751:T:C	2.83186e-07	9.49321	-1.23266
109990789	chr4:109990789:G:A	2.90475e-11	-2.52431e-10	-0.924376
109991370	chr4:109991370:G:A	3.68735e-11	-2.52431e-10	-0.685814
109991426	chr4:109991426:AGTG:A	4.00932e-11	-2.52431e-10	-0.6021
109991546	chr4:109991546:A:T	1.0269e-11	-1.96418	-3.28476e-10
109991784	chr4:109991784:T:C	3.28572e-11	0.201797	-1.00293
109992037	chr4:109992037:A:G	1.66035e-11	-0.212035	-1.27166
109992331	chr4:109992331:G:A	2.04203e-11	-2.52431e-10	-1.27678
109992827	chr4:109992827:C:G	5.099e-11	-2.52431e-10	-0.361678
109992847	chr4:109992847:A:C	2.3987e-11	0.17439	-1.29019
109992990	chr4:109992990:TAA:T	1.77338e-11	-0.109669	-1.30817
109993110	chr4:109993110:TA:T	8.71491e-11	-2.52431e-10	0.174313
109993271	chr4:109993271:A:T	2.2584e-10	-0.534177	1.6607
109993472	chr4:109993472:C:G	6.93418e-11	-0.0542598	-3.28476e-10
109993864	chr4:109993864:A:G	4.23652e-11	-2.52431e-10	-0.546981
109993954	chr4:109993954:A:G	2.27006e-11	-2.52431e-10	-1.17092
109994549	chr4:109994549:G:A	3.0295e-11	-2.52431e-10	-0.882325
109995024	chr4:109995024:G:A	3.55387e-11	-2.52431e-10	-0.722686
109995193	chr4:109995193:G:A	5.4116e-11	-2.52431e-10	-0.302178
109995961	chr4:109995961:T:G	3.28402e-11	-2.52431e-10	-0.801653
109996331	chr4:109996331:T:C	7.75758e-12	-0.929546	-1.31509
109997214	chr4:109997214:G:T	1.17244e-11	-1.83164	-3.28476e-10
109997231	chr4:109997231:G:T	1.97242e-11	-2.52431e-10	-1.31146
109997288	chr4:109997288:GAGC:G	3.63823e-11	-2.52431e-10	-0.699226
109997376	chr4:109997376:C:G	2.31778e-11	-2.52431e-10	-1.15011
109997531	chr4:109997531:A:G	0.0100816	20.0561	-1.31545
109997667	chr4:109997667:G:A	2.41324e-11	-2.52431e-10	-1.10975
109997818	chr4:109997818:G:A	2.94563e-11	-2.52431e-10	-0.910399
109997820	chr4:109997820:A:G	2.62004e-11	-2.52431e-10	-1.02753
109997935	chr4:109997935:C:T	4.96872e-11	-2.52431e-10	-0.387559
109998203	chr4:109998203:T:C	2.00624e-11	-2.52431e-10	-1.29446
109998244	chr4:109998244:C:T	4.97123e-11	-2.52431e-10	-0.387055
109998312	chr4:109998312:C:T	3.67546e-11	-0.689044	-3.28476e-10
109998903	chr4:109998903:A:G	1.18664e-11	-1.8196	-3.28476e-10
109998943	chr4:109998943:A:G	3.69085e-11	-2.52431e-10	-0.684865
109999143	chr4:109999143:A:G	2.647e-11	-2.52431e-10	-1.01729
109999175	chr4:109999175:A:C	4.48801e-11	-2.52431e-10	-0.489312
109999800	chr4:109999800:C:T	1.99725e-11	-2.52431e-10	-1.29895
110000218	chr4:110000218:T:C	1.28398e-07	7.46958	-3.28476e-10
110000259	chr4:110000259:A:G	4.03905e-11	-2.52431e-10	-0.594712
110000832	chr4:110000832:A:G	1.08717e-11	-1.90715	-3.28476e-10
110001423	chr4:110001423:A:G	3.48587e-08	7.44979	-1.28404
110001524	chr4:110001524:G:A	5.98635e-11	-2.52431e-10	-0.201241
110002044	chr4:110002044:C:G	2.35589e-11	-2.52431e-10	-1.1338
110002172	chr4:110002172:G:A	2.89996e-11	-2.52431e-10	-0.926025
110002380	chr4:110002380:C:T	3.29026e-11	-2.52431e-10	-0.799754
110002436	chr4:110002436:T:C	3.37669e-08	7.41182	-1.27789
110002537	chr4:110002537:T:G	2.6592e-11	-2.52431e-10	-1.0127
110002542	chr4:110002542:T:G	1.42741e-10	-2.52431e-10	0.667724
110002559	chr4:110002559:C:A	4.03389e-11	-2.52431e-10	-0.59599
110002635	chr4:110002635:G:C	3.17368e-11	-2.52431e-10	-0.835832
110002783	chr4:110002783:C:T	2.2926e-11	-2.52431e-10	-1.16104
110002875	chr4:110002875:C:T	1.99938e-11	-2.52431e-10	-1.29788
110003056	chr4:110003056:G:A	4.81598e-11	0.874281	-1.29306
110003069	chr4:110003069:G:A	4.81925e-11	-2.52431e-10	-0.418103
110003585	chr4:110003585:A:T	5.40133e-11	-2.52431e-10	-0.304077
110003616	chr4:110003616:C:T	2.02004e-11	-2.52431e-10	-1.2876
110003719	chr4:110003719:A:T	7.53256e-11	-2.52431e-10	0.0285125
110004092	chr4:110004092:T:C	1.14196e-10	-2.52431e-10	0.444611
110004198	chr4:110004198:A:G	1.10684e-11	-1.88922	-3.28476e-10
110004303	chr4:110004303:G:A	1.97981e-11	-2.52431e-10	-1.30772
110004313	chr4:110004313:C:T	1.98124e-11	-2.52431e-10	-1.307
110004336	chr4:110004336:C:A	1.98991e-11	-2.52431e-10	-1.30263
110005574	chr4:110005574:G:A	1.99174e-11	-2.52431e-10	-1.30171
110006236	chr4:110006236:TCAAGAGACTGAAGCAGGAGGGTCACTTGAACC:T	2.01641e-11	-0.0339539	-1.25545
110006377	chr4:110006377:T:C	1.13727e-10	-2.52431e-10	0.440491
110006407	chr4:110006407:G:C	1.55845e-05	13.2761	-1.00761
110006477	chr4:110006477:T:A	2.11505e-11	-2.52431e-10	-1.24164
110006709	chr4:110006709:A:T	1.97443e-11	-2.52431e-10	-1.31044
110006772	chr4:110006772:G:A	1.97278e-11	-2.52431e-10	-1.31128
110006851	chr4:110006851:G:A	2.76636e-11	-2.52431e-10	-0.973188
110007659	chr4:110007659:A:T	2.62301e-11	0.244979	-1.27138
110007730	chr4:110007730:A:G	3.08792e-11	-2.52431e-10	-0.863224
110007793	chr4:110007793:T:G	1.96945e-11	-2.52431e-10	-1.31297
110007807	chr4:110007807:C:G	2.35658e-11	-2.52431e-10	-1.13351
110007972	chr4:110007972:G:A	3.78039e-11	0.662506	-1.3234
110008382	chr4:110008382:G:A	4.01599e-11	-2.52431e-10	-0.600438
110008403	chr4:110008403:G:A	2.37236e-11	-2.52431e-10	-1.12684
110008497	chr4:110008497:G:A	6.90016e-12	-1.06038	-1.30138
110008601	chr4:110008601:A:G	1.98859e-11	-2.52431e-10	-1.3033
110008657	chr4:110008657:C:G	3.88046e-11	-2.52431e-10	-0.634768
110009057	chr4:110009057:A:G	2.58621e-11	-2.52431e-10	-1.04053
110009410	chr4:110009410:A:ATTCT	2.22234e-11	-2.52431e-10	-1.19216
110009520	chr4:110009520:A:G	3.77104e-11	-2.52431e-10	-0.663371
110009949	chr4:110009949:T:C	1.94928e-11	-2.52431e-10	-1.32326
110009957	chr4:110009957:A:G	2.5497e-11	-2.52431e-10	-1.05475
110010064	chr4:110010064:G:A	2.64138e-11	-2.52431e-10	-1.01942
110010279	chr4:110010279:A:T	1.96925e-11	-2.52431e-10	-1.31307
110010630	chr4:110010630:A:G	1.95241e-11	-2.52431e-10	-1.32166
110010790	chr4:110010790:G:T	1.95806e-11	-2.52431e-10	-1.31877
110011848	chr4:110011848:T:C	5.48754e-12	-1.49759	-1.09323
110011938	chr4:110011938:C:T	4.1819e-11	-2.52431e-10	-0.559956
110012677	chr4:110012677:A:G	2.23916e-11	-2.52431e-10	-1.18462
110012699	chr4:110012699:T:C	1.94935e-11	-2.52431e-10	-1.32322
110012890	chr4:110012890:T:C	2.09127e-11	-2.52431e-10	-1.25295
110013029	chr4:110013029:G:A	1.97766e-11	-2.52431e-10	-1.30881
110013649	chr4:110013649:T:C	1.95159e-11	-2.52431e-10	-1.32208
110013729	chr4:110013729:C:T	1.95834e-11	-2.52431e-10	-1.31862
110013867	chr4:110013867:G:T	8.78311e-10	3.70989	-1.22519
110014068	chr4:110014068:A:G	2.0276e-11	-2.52431e-10	-1.28387
110014069	chr4:110014069:T:C	1.94993e-11	-2.52431e-10	-1.32293
110014253	chr4:110014253:A:G	3.75433e-11	-2.52431e-10	-0.667813
110014618	chr4:110014618:A:C	1.10399e-08	6.33923	-1.32326
110014716	chr4:110014716:G:T	6.90038e-11	0.918516	-0.977661
110014760	chr4:110014760:T:A	2.11127e-11	-2.52431e-10	-1.24343
110014784	chr4:110014784:T:C	2.8337e-11	-2.52431e-10	-0.949139
110015233	chr4:110015233:G:A	1.95181e-11	-2.52431e-10	-1.32197
110015296	chr4:110015296:T:C	4.1955e-12	-1.53622	-1.32307
110015601	chr4:110015601:T:C	1.95615e-11	-2.52431e-10	-1.31974
110015670	chr4:110015670:A:G	2.12014e-11	-2.52431e-10	-1.23924
110015900	chr4:110015900:G:A	4.59478e-12	-1.56272	-1.20566
110016221	chr4:110016221:T:TA	1.95543e-11	-2.52431e-10	-1.32011
110016272	chr4:110016272:T:C	1.95668e-11	-2.52431e-10	-1.31947
110016328	chr4:110016328:ATAAT:A	2.04291e-11	-2.52431e-10	-1.27635
110016929	chr4:110016929:G:A	4.34065e-12	-1.55513	-1.27015
110017518	chr4:110017518:A:T	2.49457e-11	-2.52431e-10	-1.07661
110018245	chr4:110018245:T:C	4.30618e-12	-1.51031	-1.32294
110018274	chr4:110018274:C:G	2.00371e-11	-2.52431e-10	-1.29572
110018889	chr4:110018889:T:C	2.16634e-11	-2.52431e-10	-1.21768
110019041	chr4:110019041:A:G	4.94951e-11	0.845521	-1.23695
110019208	chr4:110019208:G:A	1.02903e-11	-1.96211	-3.28476e-10
110019474	chr4:110019474:G:A	2.41278e-11	-2.52431e-10	-1.10994
110019550	chr4:110019550:G:A	2.8209e-11	-2.52431e-10	-0.953667
110019668	chr4:110019668:T:TA	0.000190227	16.0938	-1.3234
110019834	chr4:110019834:G:C	3.87207e-11	-2.52431e-10	-0.636932
110019881	chr4:110019881:A:G	3.96244e-11	-2.52431e-10	-0.613863
110020060	chr4:110020060:G:A	4.95097e-08	7.5568	-1.04018
110020068	chr4:110020068:A:G	8.55512e-09	5.98056	-1.21959
110020132	chr4:110020132:T:C	4.72001e-12	-1.53917	-1.20232
110020946	chr4:110020946:G:C	8.53665e-09	5.94554	-1.18673
110021088	chr4:110021088:C:T	1.14707e-11	-1.85351	-3.28476e-10
110021121	chr4:110021121:G:C	6.95406e-07	10.4814	-1.32247
110021162	chr4:110021162:T:C	2.67116e-11	-2.52431e-10	-1.00821
110021343	chr4:110021343:A:G	2.05784e-11	-2.52431e-10	-1.26907
110021395	chr4:110021395:T:TAAC	8.21621e-05	15.2504	-1.31947
110021440	chr4:110021440:A:G	7.12828e-05	15.1052	-1.3163
110022150	chr4:110022150:A:G	4.9417e-11	-2.52431e-10	-0.393012
110022200	chr4:110022200:C:T	4.21861e-11	-2.52431e-10	-0.551217
110022207	chr4:110022207:T:A	6.1612e-11	-2.52431e-10	-0.17245
110022746	chr4:110022746:G:T	4.42673e-11	-2.52431e-10	-0.50306
110023049	chr4:110023049:C:T	2.00838e-11	-2.52431e-10	-1.29339
110023143	chr4:110023143:G:A	2.99226e-11	-2.52431e-10	-0.894694
110023416	chr4:110023416:G:A	2.01454e-11	-2.52431e-10	-1.29033
110023639	chr4:110023639:A:G	8.87066e-11	0.192027	-3.28476e-10
110023956	chr4:110023956:G:C	2.2357e-11	-2.52431e-10	-1.18617
110024066	chr4:110024066:T:C	3.89673e-11	-2.52431e-10	-0.630585
110024100	chr4:110024100:C:T	2.35507e-06	11.1042	-0.725389
110024417	chr4:110024417:G:C	4.97081e-11	-2.52431e-10	-0.38714
110024462	chr4:110024462:G:A	2.14292e-11	-2.52431e-10	-1.22855
110024703	chr4:110024703:G:C	1.9561e-11	-2.52431e-10	-1.31977
110024810	chr4:110024810:C:T	2.54462e-06	11.2422	-0.786014
110024831	chr4:110024831:G:A	4.95817e-11	-2.52431e-10	-0.389686
110024898	chr4:110024898:C:T	2.18364e-11	-2.52431e-10	-1.20973
110024985	chr4:110024985:AG:A	3.06508e-11	-2.52431e-10	-0.870648
110025093	chr4:110025093:C:A	8.88459e-09	6.11981	-1.32105
110025528	chr4:110025528:T:G	4.48101e-11	-2.52431e-10	-0.490874
110026322	chr4:110026322:A:G	1.97733e-06	11.4587	-1.25479
110026378	chr4:110026378:T:C	2.0051e-11	-2.52431e-10	-1.29503
110026726	chr4:110026726:A:G	1.96801e-11	-2.52431e-10	-1.3137
110026779	chr4:110026779:T:C	1.97347e-11	-2.52431e-10	-1.31093
110026855	chr4:110026855:G:T	7.35974e-10	3.51585	-1.20796
110026863	chr4:110026863:A:G	2.1511e-11	-2.52431e-10	-1.22474
110026904	chr4:110026904:G:C	3.6973e-11	-2.52431e-10	-0.68312
110027243	chr4:110027243:G:C	2.69364e-11	-2.52431e-10	-0.999827
110027510	chr4:110027510:G:C	3.55554e-11	-2.52431e-10	-0.722216
110027540	chr4:110027540:A:G	3.92665e-11	-2.52431e-10	-0.622937
110027638	chr4:110027638:T:C	4.04136e-11	-2.52431e-10	-0.594141
110027686	chr4:110027686:A:G	1.98426e-11	-2.52431e-10	-1.30547
110027907	chr4:110027907:G:A	5.72566e-12	-1.24501	-1.30334
110027939	chr4:110027939:A:G	1.28812e-11	-0.5958	-1.14174
110027968	chr4:110027968:G:A	1.96333e-11	-2.52431e-10	-1.31608
110029204	chr4:110029204:G:A	4.5574e-11	-2.52431e-10	-0.473969
110029821	chr4:110029821:CCA:C	1.99267e-11	-2.52431e-10	-1.30125
110030096	chr4:110030096:G:C	1.06909e-11	-0.67541	-1.2485
110030106	chr4:110030106:A:G	1.11614e-11	-0.582274	-1.29857
110030294	chr4:110030294:T:C	4.22171e-11	-0.550482	-3.28476e-10
110030471	chr4:110030471:A:G	4.49716e-12	-1.49584	-1.29402
110030878	chr4:110030878:G:A	3.13618e-11	-2.52431e-10	-0.847717
110031612	chr4:110031612:C:A	2.0089e-11	-2.52431e-10	-1.29314
110031808	chr4:110031808:T:C	1.9566e-11	-2.52431e-10	-1.31951
110032317	chr4:110032317:C:T	2.02006e-11	-2.52431e-10	-1.28759
110032748	chr4:110032748:G:A	4.63771e-12	-1.65262	-1.10647
110032753	chr4:110032753:G:A	3.37584e-11	0.530859	-1.30494
110032784	chr4:110032784:T:C	1.98288e-11	-2.52431e-10	-1.30617
110032957	chr4:110032957:A:G	9.27608e-10	3.86105	-1.32175
110034094	chr4:110034094:A:T	3.9114e-11	-2.52431e-10	-0.626827
110034125	chr4:110034125:C:T	2.33079e-11	-2.52431e-10	-1.14451
110034337	chr4:110034337:C:G	1.39233e-10	1.88363	-1.24079
110034656	chr4:110034656:C:T	1.95048e-11	-2.52431e-10	-1.32265
110034949	chr4:110034949:A:T	2.16096e-11	-2.52431e-10	-1.22017
110035176	chr4:110035176:A:G	2.32271e-11	-2.52431e-10	-1.14799
110035631	chr4:110035631:G:C	2.25451e-11	-2.52431e-10	-1.17779
110035927	chr4:110035927:T:C	4.99055e-12	-1.65321	-1.03255
110035951	chr4:110035951:G:A	2.03619e-11	-2.52431e-10	-1.27964
110036108	chr4:110036108:C:G	8.38205e-11	-2.52431e-10	0.13537
110036187	chr4:110036187:T:A	2.25399e-10	2.40916	-1.28459
110036816	chr4:110036816:G:A	1.31818e-10	0.588116	-3.28476e-10
110037245	chr4:110037245:A:T	8.36016e-11	-2.52431e-10	0.132755
110037467	chr4:110037467:G:A	4.10932e-11	-2.52431e-10	-0.577464
110037619	chr4:110037619:T:C	1.98186e-11	-2.52431e-10	-1.30669
110037752	chr4:110037752:C:T	4.42984e-11	-2.52431e-10	-0.50236
110038093	chr4:110038093:G:A	2.06826e-11	-2.52431e-10	-1.26402
110038205	chr4:110038205:C:T	1.96458e-11	-2.52431e-10	-1.31544
110038349	chr4:110038349:C:G	2.56587e-11	-2.52431e-10	-1.04843
110038766	chr4:110038766:A:G	1.55341e-11	-0.396291	-1.15398
110038960	chr4:110038960:C:T	1.98125e-11	-2.52431e-10	-1.307
110039321	chr4:110039321:C:T	2.69188e-11	-2.52431e-10	-1.00048
110039451	chr4:110039451:G:A	2.13951e-11	-2.52431e-10	-1.23015
110039514	chr4:110039514:C:T	2.53582e-11	-2.52431e-10	-1.06021
110039678	chr4:110039678:C:T	1.29009e-11	-1.73601	-3.28476e-10
110040189	chr4:110040189:A:G	8.13438e-12	-0.886669	-1.31054
110040344	chr4:110040344:G:T	2.24313e-11	-2.52431e-10	-1.18285
110040493	chr4:110040493:G:GA	2.32197e-11	-2.52431e-10	-1.14831
110040644	chr4:110040644:C:T	2.54801e-11	0.203164	-1.25857
110040766	chr4:110040766:C:T	1.00828e-11	-0.994955	-0.987524
110041036	chr4:110041036:A:G	7.4505e-12	-1.02937	-1.25566
110041127	chr4:110041127:T:G	1.96679e-11	-2.52431e-10	-1.31432
110041203	chr4:110041203:C:T	2.18965e-11	-2.52431e-10	-1.20698
110041321	chr4:110041321:C:G	9.37453e-11	-2.52431e-10	0.247274
110041391	chr4:110041391:T:C	3.89358e-11	-2.52431e-10	-0.631392
110041671	chr4:110041671:A:G	2.13243e-11	-2.52431e-10	-1.23346
110041685	chr4:110041685:T:C	8.88096e-11	-2.52431e-10	0.193188
110042147	chr4:110042147:T:C	3.52332e-11	-2.52431e-10	-0.731318
110042399	chr4:110042399:T:C	3.38102e-11	-2.52431e-10	-0.772546
110042492	chr4:110042492:G:A	2.99045e-09	4.98383	-1.27396
110043116	chr4:110043116:C:T	4.00843e-11	0.714675	-1.317
110043131	chr4:110043131:C:T	1.9978e-11	-2.52431e-10	-1.29867
110043206	chr4:110043206:A:G	8.14191e-12	-1.46858	-0.727703
110043661	chr4:110043661:T:TA	1.86211e-11	-0.192554	-1.17646
110043670	chr4:110043670:T:A	2.21468e-11	-2.52431e-10	-1.19561
110043961	chr4:110043961:T:C	2.09334e-11	-2.52431e-10	-1.25196
110044397	chr4:110044397:A:C	1.95016e-11	-2.52431e-10	-1.32281
110044964	chr4:110044964:T:C	5.99675e-12	-1.92706	-0.575027
110045007	chr4:110045007:G:A	1.42195e-11	-0.321712	-1.31698
110045298	chr4:110045298:A:G	1.08329e-11	-0.611093	-1.29963
110045364	chr4:110045364:G:C	2.05964e-11	-2.52431e-10	-1.26819
110045416	chr4:110045416:C:A	2.9293e-11	-2.52431e-10	-0.915957
110046108	chr4:110046108:C:T	1.97311e-11	-2.52431e-10	-1.31111
110046154	chr4:110046154:A:G	2.48388e-11	-0.174379	-0.90652
110046407	chr4:110046407:C:T	2.20381e-11	-2.52431e-10	-1.20053
110046444	chr4:110046444:C:T	1.37671e-10	-2.52431e-10	0.631557
110046496	chr4:110046496:C:T	2.63739e-11	-2.52431e-10	-1.02093
110046513	chr4:110046513:T:A	3.56955e-12	-1.75939	-1.26148
110046587	chr4:110046587:G:A	3.79549e-11	-2.52431e-10	-0.656907
110046632	chr4:110046632:T:G	1.20833e-11	-0.584166	-1.21732
110047354	chr4:110047354:C:G	8.43935e-12	-1.85537	-0.305029
110047676	chr4:110047676:G:A	1.11701e-11	-1.88006	-3.28476e-10
110048416	chr4:110048416:C:T	2.7743e-11	-0.0720611	-0.898264
110048429	chr4:110048429:C:T	1.01712e-10	1.26635	-0.937509
110048549	chr4:110048549:C:T	2.14001e-11	-2.52431e-10	-1.22991
110049609	chr4:110049609:C:T	1.94905e-11	-2.52431e-10	-1.32338
110049655	chr4:110049655:C:CCA	3.13051e-11	-2.52431e-10	-0.849527
110049695	chr4:110049695:G:A	2.79963e-11	-2.52431e-10	-0.961234
110049831	chr4:110049831:T:C	3.15037e-11	-2.52431e-10	-0.843201
110049975	chr4:110049975:T:G	2.11417e-11	-2.52431e-10	-1.24206
110050146	chr4:110050146:C:A	2.80689e-11	-2.52431e-10	-0.958645
110050312	chr4:110050312:A:G	3.39794e-11	-2.52431e-10	-0.767553
110050522	chr4:110050522:C:A	1.98822e-11	-2.52431e-10	-1.30348
110050995	chr4:110050995:T:A	1.04536e-10	1.66235	-1.30613
110051869	chr4:110051869:A:G	3.91389e-11	0.486114	-1.11231
110052212	chr4:110052212:A:G	4.88337e-12	-1.95176	-0.755708
110052509	chr4:110052509:C:T	1.3951e-10	1.23553	-0.590704
110052813	chr4:110052813:T:C	1.51621e-11	-1.04398	-0.530527
110053000	chr4:110053000:C:T	5.18121e-12	-1.37465	-1.27362
110053318	chr4:110053318:C:G	6.92557e-12	-1.05074	-1.30735
110053334	chr4:110053334:A:G	6.61111e-12	-1.09768	-1.30688
110054079	chr4:110054079:G:A	1.94898e-11	-2.52431e-10	-1.32342
110054138	chr4:110054138:T:C	1.95096e-11	-2.52431e-10	-1.3224
110054277	chr4:110054277:T:C	7.57393e-12	-1.41075	-0.857848
110054529	chr4:110054529:C:T	4.72677e-12	-1.41659	-1.32347
110055000	chr4:110055000:T:C	2.97096e-11	-2.52431e-10	-0.901838
110055164	chr4:110055164:T:C	7.0574e-11	0.940613	-0.977259
110055602	chr4:110055602:C:T	1.64707e-11	-1.49172	-3.28476e-10
110055659	chr4:110055659:G:A	2.87285e-12	-1.93987	-1.29813
110055687	chr4:110055687:G:GAGCT	4.31204e-12	-1.95474	-0.877154
110055691	chr4:110055691:T:TAGCC	5.97194e-10	2.09893	-3.28476e-10
110055923	chr4:110055923:C:T	6.77591e-11	0.880233	-0.957582
110055980	chr4:110055980:G:A	1.99058e-11	-2.52431e-10	-1.30229
110056515	chr4:110056515:C:G	2.03701e-11	-2.52431e-10	-1.27924
110056866	chr4:110056866:G:A	1.15711e-11	-1.8448	-3.28476e-10
110058082	chr4:110058082:T:G	4.44544e-11	-0.498843	-3.28476e-10
110058393	chr4:110058393:T:G	5.72228e-11	-0.246355	-3.28476e-10
110058483	chr4:110058483:T:C	2.78745e-11	-2.52431e-10	-0.965596
110058507	chr4:110058507:C:T	1.95555e-11	-2.52431e-10	-1.32005
110058520	chr4:110058520:T:C	2.82783e-12	-1.942	-1.31179
110058551	chr4:110058551:C:T	6.48891e-11	1.17685	-1.29748
110058991	chr4:110058991:C:T	2.00423e-11	-2.52431e-10	-1.29546
110060455	chr4:110060455:C:A	3.95355e-12	-1.9003	-1.01839
110060528	chr4:110060528:G:A	1.15495e-11	-1.84667	-3.28476e-10
110060606	chr4:110060606:AACAC:AAC	2.44306e-11	-2.52431e-10	-1.09747
110060841	chr4:110060841:G:A	3.11231e-12	-1.94001	-1.21793
110060990	chr4:110060990:A:G	1.14382e-11	-0.575906	-1.28045
110061071	chr4:110061071:T:C	4.75413e-11	0.876799	-1.30851
110061092	chr4:110061092:A:G	2.18863e-11	-2.52431e-10	-1.20745
110061116	chr4:110061116:C:A	6.18033e-12	-1.77594	-0.695999
110062423	chr4:110062423:C:A	2.13329e-10	2.14534	-1.07581
110062472	chr4:110062472:C:T	2.20613e-11	-1.13137	-0.0681126
110063007	chr4:110063007:T:A	6.80496e-11	-2.52431e-10	-0.073071
110063214	chr4:110063214:C:T	2.15853e-11	-2.52431e-10	-1.22129
110063399	chr4:110063399:G:A	3.68641e-12	-1.79605	-1.19261
110063558	chr4:110063558:A:T	3.87035e-11	0.680432	-1.31781
110064236	chr4:110064236:G:A	3.35883e-12	-1.76741	-1.3143
110064245	chr4:110064245:AGGTGG:A	2.34468e-10	2.24954	-1.08553
110064246	chr4:110064246:G:A	7.80692e-12	-1.00668	-1.23161
110064577	chr4:110064577:C:T	1.37014e-10	0.626773	-3.28476e-10
110065621	chr4:110065621:C:G	3.72613e-11	-2.52431e-10	-0.675353
110065689	chr4:110065689:C:T	2.85146e-11	-2.52431e-10	-0.94289
110066351	chr4:110066351:C:T	4.16087e-11	0.747061	-1.31206
110066449	chr4:110066449:A:G	6.77426e-12	-1.15487	-1.22531
110066531	chr4:110066531:C:T	2.91922e-11	-2.52431e-10	-0.919405
110066537	chr4:110066537:G:T	3.07729e-11	-0.866671	-3.28476e-10
110066801	chr4:110066801:A:G	4.19958e-11	-2.52431e-10	-0.555737
110066812	chr4:110066812:A:C	7.79258e-12	-1.40565	-0.834483
110066888	chr4:110066888:G:GT	1.11825e-11	-1.87896	-3.28476e-10
110067065	chr4:110067065:A:G	2.41926e-11	-2.52431e-10	-1.10726
110067131	chr4:110067131:T:C	5.27605e-11	0.984242	-1.31179
110067418	chr4:110067418:C:T	1.96182e-11	-2.52431e-10	-1.31685
110067521	chr4:110067521:C:T	2.04641e-11	-2.52431e-10	-1.27463
110067589	chr4:110067589:C:T	1.13849e-11	-1.86102	-3.28476e-10
110067792	chr4:110067792:A:G	2.64237e-11	-2.52431e-10	-1.01905
110067859	chr4:110067859:C:T	5.91482e-11	-2.52431e-10	-0.213261
110068048	chr4:110068048:A:G	2.43855e-11	-2.52431e-10	-1.09932
110068324	chr4:110068324:A:G	2.66151e-11	-2.52431e-10	-1.01183
110068453	chr4:110068453:C:T	2.03584e-10	-2.52431e-10	1.02277
110068534	chr4:110068534:G:T	5.23663e-11	-2.52431e-10	-0.335045
110068563	chr4:110068563:C:T	4.74963e-11	-2.52431e-10	-0.432655
110068781	chr4:110068781:G:A	1.94882e-11	-2.52431e-10	-1.3235
110068872	chr4:110068872:A:G	3.42535e-11	-2.52431e-10	-0.75952
110068899	chr4:110068899:T:C	1.88118e-11	-1.35882	-3.28476e-10
110068964	chr4:110068964:G:A	2.68723e-11	-2.52431e-10	-1.00221
110069106	chr4:110069106:G:A	4.9845e-11	0.925577	-1.30997
110069164	chr4:110069164:TAATAATAGG:T	1.07426e-10	-2.52431e-10	0.383491
110069170	chr4:110069170:TAGG:T	2.46363e-09	3.51608	-3.28476e-10
110069178	chr4:110069178:C:T	3.29065e-11	-0.799638	-3.28476e-10
110070013	chr4:110070013:C:T	1.95649e-11	-2.52431e-10	-1.31957
110070050	chr4:110070050:A:T	3.68474e-11	-2.52431e-10	-0.686523
110070412	chr4:110070412:G:A	1.09074e-10	0.39872	-3.28476e-10
110070555	chr4:110070555:C:T	8.08723e-11	-2.52431e-10	0.0995638
110070594	chr4:110070594:A:G	1.04174e-11	-1.94983	-3.28476e-10
110071026	chr4:110071026:C:T	2.56805e-11	-2.52431e-10	-1.04758
110071482	chr4:110071482:G:C	4.08095e-11	-2.52431e-10	-0.584393
110071608	chr4:110071608:A:G	4.0611e-11	-0.3007	-0.288569
110071714	chr4:110071714:G:A	2.36346e-11	-2.52431e-10	-1.1306
110071766	chr4:110071766:T:C	2.50477e-11	-2.52431e-10	-1.07253
110071888	chr4:110071888:G:A	1.9528e-11	-2.52431e-10	-1.32146
110072130	chr4:110072130:A:G	1.97357e-11	-2.52431e-10	-1.31088
110072238	chr4:110072238:G:T	8.86151e-11	1.49231	-1.30132
110072399	chr4:110072399:T:G	1.72508e-11	-1.44545	-3.28476e-10
110072582	chr4:110072582:ATGGGCCACCCTCCAAATGTGCCACAC:A	2.33557e-11	-0.648664	-0.493803
110072854	chr4:110072854:T:C	6.65078e-12	-1.24755	-1.15102
110072861	chr4:110072861:T:C	1.96319e-11	-2.52431e-10	-1.31615
110072913	chr4:110072913:G:A	4.45921e-11	0.782153	-1.2779
110072930	chr4:110072930:A:G	1.01368e-11	-0.812988	-1.16415
110073087	chr4:110073087:C:T	2.43953e-11	-0.786233	-0.312683
110073177	chr4:110073177:A:T	6.92355e-11	-2.52431e-10	-0.0557939
110073451	chr4:110073451:G:A	2.11497e-11	-1.24168	-3.28476e-10
110073614	chr4:110073614:T:C	5.36002e-11	-2.52431e-10	-0.311755
110073722	chr4:110073722:C:T	2.71536e-10	-0.24904	1.55983
110073783	chr4:110073783:G:A	2.38316e-11	-0.743802	-0.378491
110074502	chr4:110074502:G:A	1.18516e-11	-0.662884	-1.15796
110074662	chr4:110074662:C:T	1.17032e-11	-0.639598	-1.19385
110075015	chr4:110075015:C:A	8.38655e-12	-0.851181	-1.3155
110075287	chr4:110075287:A:C	1.09953e-11	-1.89584	-3.28476e-10
110076193	chr4:110076193:A:G	2.33273e-11	-2.52431e-10	-1.14368
110076425	chr4:110076425:C:T	5.044e-11	-2.52431e-10	-0.372523
110076823	chr4:110076823:C:T	1.78842e-11	-1.40939	-3.28476e-10
110076933	chr4:110076933:A:G	2.95622e-11	-0.393232	-0.513578
110076966	chr4:110076966:G:A	1.43449e-11	-0.484221	-1.14569
110077042	chr4:110077042:G:T	1.02684e-11	-1.96424	-3.28476e-10
110077101	chr4:110077101:C:A	2.67733e-10	-1.04156	2.33824
110077116	chr4:110077116:C:T	6.58192e-11	-2.52431e-10	-0.106395
110077312	chr4:110077312:C:T	1.47185e-11	-1.6042	-3.28476e-10
110077671	chr4:110077671:A:T	2.94382e-11	-2.52431e-10	-0.911015
110077713	chr4:110077713:C:G	2.23687e-11	-2.52431e-10	-1.18565
110078341	chr4:110078341:A:C	2.00675e-11	-2.52431e-10	-1.2942
110078837	chr4:110078837:G:A	2.02857e-11	-1.28339	-3.28476e-10
110079402	chr4:110079402:G:A	5.77231e-12	-1.39681	-1.14342
110079447	chr4:110079447:C:T	1.40363e-11	-1.79648	0.144825
110079550	chr4:110079550:AAGAC:A	2.23687e-11	-2.52431e-10	-1.18565
110079835	chr4:110079835:G:A	2.943e-11	-2.52431e-10	-0.911293
110079903	chr4:110079903:G:A	1.75074e-09	-0.445067	3.61955
110079917	chr4:110079917:C:T	3.58634e-11	-2.52431e-10	-0.713589
110079948	chr4:110079948:G:A	4.54218e-11	-2.52431e-10	-0.477315
110079952	chr4:110079952:G:A	1.62196e-09	-0.477814	3.5759
110079997	chr4:110079997:T:A	1.55546e-10	-2.52431e-10	0.753634
110080114	chr4:110080114:A:T	1.68575e-09	-0.419582	3.55624
110080182	chr4:110080182:T:C	8.99383e-11	-1.85638	2.06219
110080207	chr4:110080207:T:C	2.23381e-11	-2.52431e-10	-1.18701
110080218	chr4:110080218:G:A	1.00702e-11	-0.933843	-1.04988
110080455	chr4:110080455:G:A	1.55151e-09	-0.529662	3.58334
110080541	chr4:110080541:G:A	5.2677e-12	-1.31269	-1.31903
110080611	chr4:110080611:C:T	2.23521e-11	-2.52431e-10	-1.18639
110080612	chr4:110080612:G:A	3.42894e-12	-1.77174	-1.28931
110080676	chr4:110080676:T:C	5.02456e-11	-0.317522	-0.0588621
110080704	chr4:110080704:C:A	6.51187e-12	-1.38024	-1.03944
110080722	chr4:110080722:G:A	1.9643e-11	-2.52431e-10	-1.31558
110081016	chr4:110081016:C:G	1.55797e-09	-0.490051	3.54788
110081165	chr4:110081165:G:T	5.2561e-12	-1.93726	-0.696656
110081466	chr4:110081466:A:T	5.62605e-11	0.966555	-1.22987
110081567	chr4:110081567:C:T	1.02701e-11	-1.96407	-3.28476e-10
110081599	chr4:110081599:G:A	2.40371e-10	1.18887	-3.28476e-10
110081905	chr4:110081905:C:T	1.95997e-11	-2.52431e-10	-1.31779
110081929	chr4:110081929:T:C	2.83171e-09	-2.52431e-10	3.65533
110082487	chr4:110082487:C:T	3.12027e-12	-1.83339	-1.322
110082549	chr4:110082549:A:T	3.17446e-11	-2.52431e-10	-0.835584
110082635	chr4:110082635:C:T	2.76868e-10	-2.52431e-10	1.33023
110082700	chr4:110082700:A:T	8.51758e-12	-0.829165	-1.32201
110082734	chr4:110082734:C:T	1.724e-09	-0.394189	3.55329
110082937	chr4:110082937:T:A	1.52948e-09	-0.281513	3.32089
110083112	chr4:110083112:C:T	5.1322e-11	-0.355189	-3.28476e-10
110083291	chr4:110083291:G:A	6.91566e-11	-1.84702	1.79009
110083300	chr4:110083300:C:T	2.62813e-11	-1.15791	0.133457
110083324	chr4:110083324:G:A	2.02466e-11	-2.52431e-10	-1.28532
110083389	chr4:110083389:C:T	6.71838e-11	-1.84258	1.7567
110083598	chr4:110083598:T:C	1.3599e-11	-0.41589	-1.26742
110083731	chr4:110083731:T:G	3.06454e-11	-2.52431e-10	-0.870825
110083742	chr4:110083742:T:C	8.12175e-11	-2.52431e-10	0.103823
110083870	chr4:110083870:A:G	1.08478e-10	-2.52431e-10	0.393242
110084746	chr4:110084746:C:T	4.45068e-11	-2.52431e-10	-0.497665
110084814	chr4:110084814:C:T	3.09919e-11	-2.52431e-10	-0.859582
110084823	chr4:110084823:G:C	2.90993e-10	-2.52431e-10	1.37999
110084962	chr4:110084962:T:G	5.5767e-11	1.01038	-1.2825
110085291	chr4:110085291:G:A	2.37271e-11	-2.52431e-10	-1.12669
110085608	chr4:110085608:G:A	2.86052e-11	-2.52431e-10	-0.939718
110085629	chr4:110085629:G:A	1.67665e-11	-1.76478	0.290859
110086027	chr4:110086027:A:C	8.13163e-11	-2.52431e-10	0.105039
110086154	chr4:110086154:C:G	2.34936e-10	-2.52431e-10	1.166
110086189	chr4:110086189:G:A	1.95598e-09	-0.449002	3.73434
110086581	chr4:110086581:A:G	8.80389e-11	-1.88421	2.06869
110086621	chr4:110086621:C:T	1.89675e-11	-1.35058	-3.28476e-10
110086935	chr4:110086935:C:G	2.38418e-11	0.168765	-1.29063
110087212	chr4:110087212:G:A	1.7615e-11	-1.42455	-3.28476e-10
110087239	chr4:110087239:C:T	2.00006e-11	-1.29754	-3.28476e-10
110087412	chr4:110087412:T:C	2.12511e-11	-2.52431e-10	-1.2369
110087611	chr4:110087611:T:G	3.07035e-11	-2.52431e-10	-0.868932
110087652	chr4:110087652:C:T	2.00097e-11	-2.52431e-10	-1.29709
110087823	chr4:110087823:C:T	7.00407e-12	-1.36178	-0.985038
110087832	chr4:110087832:A:T	2.10506e-11	-1.2444	-0.00198078
110087891	chr4:110087891:C:T	2.692e-11	-2.52431e-10	-1.00044
110087967	chr4:110087967:C:T	1.98329e-09	-0.500738	3.79994
110087998	chr4:110087998:A:AT	2.00317e-11	-2.52431e-10	-1.29599
110088115	chr4:110088115:C:T	8.5651e-12	-1.03319	-1.11243
110088220	chr4:110088220:G:T	7.88704e-11	-2.52431e-10	0.0744994
110088232	chr4:110088232:A:T	8.1123e-11	-1.88023	1.98289
110088344	chr4:110088344:C:T	2.15127e-11	-2.52431e-10	-1.22466
110088437	chr4:110088437:T:G	2.01672e-11	-2.52431e-10	-1.28925
110089150	chr4:110089150:ATTTAT:A	2.06267e-11	-1.26672	-3.28476e-10
110089286	chr4:110089286:C:T	7.45493e-12	-1.3083	-0.97613
110089309	chr4:110089309:T:C	8.68998e-11	-1.87358	2.04503
110089581	chr4:110089581:T:G	8.66347e-11	-1.88971	2.05811
110089589	chr4:110089589:A:G	2.28165e-11	-2.52431e-10	-1.16582
110089698	chr4:110089698:TGA:T	1.29986e-10	-0.101877	0.675999
110089841	chr4:110089841:T:C	4.54664e-11	-2.52431e-10	-0.476334
110090137	chr4:110090137:A:T	2.93562e-11	-2.52431e-10	-0.913804
110090148	chr4:110090148:T:C	2.30843e-11	-0.101475	-1.05268
110090371	chr4:110090371:T:C	1.55324e-11	-1.55038	-3.28476e-10
110090446	chr4:110090446:T:C	2.6885e-11	-2.52431e-10	-1.00174
110090559	chr4:110090559:A:G	9.33438e-12	-0.739369	-1.32023
110090638	chr4:110090638:C:T	2.76277e-12	-1.95523	-1.32184
110090836	chr4:110090836:T:C	9.10546e-12	-0.764967	-1.31947
110090854	chr4:110090854:C:T	2.4458e-11	-2.52431e-10	-1.09635
110091763	chr4:110091763:C:T	9.4722e-12	-0.874113	-1.17083
110091765	chr4:110091765:CCT:C	1.0191e-11	-1.54384	-0.427969
110092103	chr4:110092103:G:T	2.7871e-11	-2.52431e-10	-0.965721
110092343	chr4:110092343:G:A	2.23991e-11	-2.52431e-10	-1.18429
110092591	chr4:110092591:G:A	1.96872e-11	-2.52431e-10	-1.31334
110092631	chr4:110092631:C:T	2.93581e-10	-2.52431e-10	1.38885
110092741	chr4:110092741:G:T	9.65234e-12	-1.12628	-0.89983
110092795	chr4:110092795:C:A	7.4614e-11	-1.89966	1.91868
110093057	chr4:110093057:G:A	1.97173e-11	-2.52431e-10	-1.31181
110093354	chr4:110093354:T:C	2.20965e-11	-2.52431e-10	-1.19789
110093439	chr4:110093439:T:C	3.55485e-11	-0.722408	-3.28476e-10
110093499	chr4:110093499:T:G	2.02481e-11	-1.81123	0.525986
110094030	chr4:110094030:T:C	7.59981e-12	-1.33366	-0.931521
110094088	chr4:110094088:A:C	2.80632e-11	-2.52431e-10	-0.958849
110094118	chr4:110094118:A:G	8.80969e-12	-0.800719	-1.31674
110094239	chr4:110094239:A:C	2.5723e-11	-2.52431e-10	-1.04592
110094858	chr4:110094858:T:C	6.98405e-12	-1.04577	-1.30391
110095535	chr4:110095535:T:A	2.64894e-11	-2.52431e-10	-1.01656
110095549	chr4:110095549:C:T	1.98159e-11	-2.52431e-10	-1.30682
110095663	chr4:110095663:A:G	1.95853e-11	-2.52431e-10	-1.31853
110095807	chr4:110095807:G:GA	9.82737e-12	-1.59639	-0.411741
110095921	chr4:110095921:T:C	1.97276e-11	-1.31129	-3.28476e-10
110095936	chr4:110095936:A:G	3.37332e-11	-1.88285	1.10803
110096003	chr4:110096003:C:T	7.18722e-12	-1.60898	-0.712023
110096388	chr4:110096388:G:A	2.55915e-11	-2.52431e-10	-1.05105
110096400	chr4:110096400:T:G	4.14152e-12	-1.73757	-1.13467
110096407	chr4:110096407:G:A	2.54607e-11	-2.52431e-10	-1.05617
110097034	chr4:110097034:G:A	7.88638e-12	-1.81327	-0.414899
110097074	chr4:110097074:G:A	5.17416e-12	-1.8447	-0.80493
110097126	chr4:110097126:C:T	1.54041e-11	-1.95276	0.394085
110097167	chr4:110097167:G:A	1.98556e-11	-2.52431e-10	-1.30482
110097502	chr4:110097502:T:A	1.98436e-11	-2.52431e-10	-1.30542
110097533	chr4:110097533:T:A	1.92385e-11	-1.83174	0.495346
110098023	chr4:110098023:AG:A	1.94889e-11	-2.52431e-10	-1.32346
110098024	chr4:110098024:G:C	9.57455e-12	-1.80217	-0.232029
110098070	chr4:110098070:C:T	4.83385e-12	-1.89786	-0.819805
110098076	chr4:110098076:T:C	1.99583e-11	-2.52431e-10	-1.29966
110098270	chr4:110098270:A:T	1.30516e-11	-1.72439	-3.28476e-10
110098289	chr4:110098289:TACA:T	6.36492e-12	-1.67798	-0.764522
110098468	chr4:110098468:C:T	2.75566e-11	-2.52431e-10	-0.977064
110098480	chr4:110098480:A:G	1.95391e-11	-1.85502	0.534129
110098491	chr4:110098491:A:G	9.34491e-12	-0.858672	-1.1998
110098606	chr4:110098606:G:T	4.25975e-12	-1.7469	-1.0972
110098775	chr4:110098775:T:C	1.96127e-11	-1.83842	0.521287
110098809	chr4:110098809:C:T	4.93871e-12	-1.958	-0.738199
110098838	chr4:110098838:T:C	2.37647e-11	-2.52431e-10	-1.12511
110098973	chr4:110098973:G:A	6.00909e-12	-1.73437	-0.765662
110099208	chr4:110099208:C:T	2.41046e-11	-1.84077	0.729864
110099258	chr4:110099258:TA:T	2.37775e-11	-1.83668	0.712109
110099562	chr4:110099562:C:G	1.94888e-11	-2.52431e-10	-1.32347
110099751	chr4:110099751:A:G	2.1024e-11	-1.84152	0.593883
110099862	chr4:110099862:G:A	6.06362e-12	-1.6782	-0.812804
110099952	chr4:110099952:C:A	2.1207e-11	-2.52431e-10	-1.23898
110100111	chr4:110100111:G:A	1.94946e-11	-2.52431e-10	-1.32317
110100136	chr4:110100136:CTGGCCATATTTATAA:C	2.16665e-11	0.01706	-1.2346
110100238	chr4:110100238:G:C	1.02685e-11	-1.96422	-3.28476e-10
110100505	chr4:110100505:T:A	2.28317e-11	-2.52431e-10	-1.16516
110100538	chr4:110100538:T:C	2.10951e-11	-2.52431e-10	-1.24427
110100602	chr4:110100602:A:T	2.21627e-11	-1.8511	0.656205
110100835	chr4:110100835:A:G	2.29077e-11	-2.52431e-10	-1.16184
110100913	chr4:110100913:A:G	4.20917e-12	-1.84075	-1.01529
110101127	chr4:110101127:C:T	2.27508e-11	-1.89592	0.727211
110101173	chr4:110101173:A:G	2.11023e-11	-1.89356	0.649638
110101198	chr4:110101198:C:T	2.635e-11	-2.52431e-10	-1.02184
110101207	chr4:110101207:T:C	2.21184e-11	-1.88582	0.688919
110101260	chr4:110101260:G:A	2.23749e-11	-1.85811	0.672741
110101464	chr4:110101464:A:G	1.97937e-11	-1.887	0.579054
110101518	chr4:110101518:T:C	1.82854e-11	-1.87205	0.484839
110102551	chr4:110102551:T:C	3.34631e-12	-1.85073	-1.23472
110103372	chr4:110103372:A:G	2.00311e-11	-1.92399	0.627973
110103482	chr4:110103482:T:C	2.04351e-11	-2.52431e-10	-1.27606
110103603	chr4:110103603:T:C	2.47401e-11	-2.52431e-10	-1.08488
110103649	chr4:110103649:G:A	1.8503e-11	-1.37537	-3.28476e-10
110103697	chr4:110103697:C:T	4.58909e-12	-1.57875	-1.19088
110103783	chr4:110103783:AAGTGTAAAG:A	1.85144e-11	-1.90919	0.534432
110104079	chr4:110104079:T:G	2.13679e-11	-1.91157	0.680153
110104158	chr4:110104158:A:G	1.15955e-11	-1.96399	0.121292
110104360	chr4:110104360:G:A	2.13141e-11	-2.52431e-10	-1.23394
110104378	chr4:110104378:T:C	4.30499e-12	-1.58896	-1.24457
110104564	chr4:110104564:T:C	9.02921e-12	-0.990704	-1.10214
110104655	chr4:110104655:C:T	1.12305e-11	-1.87467	-3.28476e-10
110105037	chr4:110105037:C:CT	2.64123e-11	-2.52431e-10	-1.01948
110105269	chr4:110105269:T:C	1.98962e-11	-2.52431e-10	-1.30278
110105363	chr4:110105363:C:T	2.2767e-11	-2.52431e-10	-1.168
110105364	chr4:110105364:A:G	2.37608e-11	-1.90492	0.779653
110105657	chr4:110105657:A:G	2.3375e-11	-2.52431e-10	-1.14164
110105858	chr4:110105858:G:A	1.96194e-11	-2.52431e-10	-1.31679
110105906	chr4:110105906:A:C	2.0817e-11	-2.52431e-10	-1.25753
110105941	chr4:110105941:A:G	2.0849e-11	-1.8857	0.629697
110106013	chr4:110106013:T:C	2.74405e-11	-2.52431e-10	-0.981286
110106079	chr4:110106079:G:T	2.11193e-11	-2.52431e-10	-1.24312
110106141	chr4:110106141:T:C	2.08828e-11	-2.52431e-10	-1.25438
110106506	chr4:110106506:G:C	2.17995e-11	-1.87497	0.663551
110106665	chr4:110106665:T:C	4.66916e-12	-1.5155	-1.23682
110106787	chr4:110106787:TA:T	2.02151e-11	-1.88018	0.593304
110106897	chr4:110106897:A:G	2.0895e-11	-1.88757	0.633777
110107320	chr4:110107320:A:G	4.84588e-12	-1.94025	-0.774926
110107494	chr4:110107494:A:G	2.04641e-11	-2.52431e-10	-1.27464
110107576	chr4:110107576:T:C	1.66436e-11	-0.37889	-1.10239
110108722	chr4:110108722:T:C	1.94896e-11	-2.52431e-10	-1.32342
110108919	chr4:110108919:T:C	1.34164e-11	-1.9431	0.246271
110109060	chr4:110109060:C:T	2.21211e-11	-2.52431e-10	-1.19678
110109163	chr4:110109163:T:C	2.17248e-11	-2.52431e-10	-1.21485
110109586	chr4:110109586:C:A	2.05446e-11	-2.52431e-10	-1.27071
110109631	chr4:110109631:T:C	6.99216e-12	-1.25693	-1.09159
110109980	chr4:110109980:G:A	1.14497e-10	-2.52431e-10	0.447243
110110824	chr4:110110824:C:A	6.6542e-12	-1.25364	-1.14442
110110892	chr4:110110892:G:A	3.0224e-12	-1.95641	-1.23085
110111154	chr4:110111154:G:A	1.44604e-11	-1.62189	-3.28476e-10
110111333	chr4:110111333:A:G	1.83605e-11	-0.59156	-0.791546
110111864	chr4:110111864:A:G	5.69553e-12	-1.38354	-1.17009
110112024	chr4:110112024:A:G	1.01089e-11	-1.96321	-0.0166794
110112318	chr4:110112318:T:C	2.02227e-11	-1.2865	-3.28476e-10
110112394	chr4:110112394:T:C	2.6285e-11	-1.94497	0.920663
110112780	chr4:110112780:A:T	2.50186e-11	-2.52431e-10	-1.07369
110112922	chr4:110112922:C:G	4.39441e-11	-1.19941	0.689021
110112943	chr4:110112943:G:A	2.70561e-11	-2.52431e-10	-0.995395
110113408	chr4:110113408:CT:C	1.33921e-11	-0.443819	-1.25482
110113444	chr4:110113444:G:A	2.71329e-11	-2.52431e-10	-0.992559
110113537	chr4:110113537:C:T	2.21464e-11	-2.52431e-10	-1.19563
110113621	chr4:110113621:A:G	2.10939e-11	-2.52431e-10	-1.24432
110114049	chr4:110114049:G:A	1.1062e-11	-1.88979	-3.28476e-10
110114077	chr4:110114077:T:C	5.80993e-10	3.38308	-1.31165
110114650	chr4:110114650:T:G	1.3576e-11	-1.685	-3.28476e-10
110115030	chr4:110115030:C:T	2.17408e-11	-2.52431e-10	-1.21412
110115181	chr4:110115181:G:A	2.59512e-11	-2.52431e-10	-1.03709
110115246	chr4:110115246:C:T	6.21004e-12	-1.94777	-0.519373
110115540	chr4:110115540:C:T	2.86815e-12	-1.94338	-1.29626
110115625	chr4:110115625:C:T	2.81439e-12	-1.94081	-1.31776
110115696	chr4:110115696:C:A	3.85397e-12	-1.70791	-1.2363
110115820	chr4:110115820:G:A	1.98478e-11	-2.52431e-10	-1.30521
110115913	chr4:110115913:C:T	2.03516e-11	-2.52431e-10	-1.28015
110116088	chr4:110116088:A:AT	1.99545e-11	-2.52431e-10	-1.29985
110116093	chr4:110116093:A:C	1.19935e-10	1.54875	-1.05511
110116198	chr4:110116198:T:C	2.65954e-11	-2.52431e-10	-1.01257
110116416	chr4:110116416:C:T	2.41587e-11	-2.52431e-10	-1.10866
110116495	chr4:110116495:A:C	2.27004e-11	-2.52431e-10	-1.17092
110117463	chr4:110117463:A:C	2.02927e-11	-2.52431e-10	-1.28305
110118482	chr4:110118482:T:C	2.39056e-11	-2.52431e-10	-1.1192
110119496	chr4:110119496:G:C	1.5694e-11	-1.54003	-3.28476e-10
110119579	chr4:110119579:C:T	2.15832e-11	-2.52431e-10	-1.22139
110119921	chr4:110119921:A:G	2.35411e-11	-2.52431e-10	-1.13456
110120331	chr4:110120331:CAAAAAAT:C	1.15022e-11	-1.85077	-3.28476e-10
110120668	chr4:110120668:G:C	1.07714e-11	-1.96407	0.0476572
110121042	chr4:110121042:C:G	2.39492e-11	-2.52431e-10	-1.11737
110121180	chr4:110121180:G:T	4.15012e-11	-2.52431e-10	-0.567584
110121486	chr4:110121486:G:A	1.97795e-11	-2.52431e-10	-1.30866
110121517	chr4:110121517:T:C	1.04661e-10	-2.52431e-10	0.35742
110121684	chr4:110121684:T:G	3.14302e-12	-1.8307	-1.31742
110121786	chr4:110121786:T:A	1.51211e-10	-0.129254	0.854624
110121965	chr4:110121965:G:C	4.26956e-11	-2.52431e-10	-0.539211
110122361	chr4:110122361:T:A	1.95434e-11	-2.52431e-10	-1.32067
110123089	chr4:110123089:C:T	5.44144e-12	-1.9641	-0.635166
110123177	chr4:110123177:T:C	2.43049e-11	-2.52431e-10	-1.10263
110123180	chr4:110123180:T:C	2.51671e-11	-2.52431e-10	-1.06777
110123710	chr4:110123710:C:T	2.10471e-11	-2.52431e-10	-1.24654
110123861	chr4:110123861:C:T	4.81649e-11	0.833185	-1.25186
110123875	chr4:110123875:A:G	1.72896e-11	-1.4432	-3.28476e-10
110123999	chr4:110123999:C:A	3.39221e-11	-2.52431e-10	-0.769241
110124115	chr4:110124115:C:T	2.10389e-11	-2.52431e-10	-1.24693
110124517	chr4:110124517:G:C	9.77927e-12	-1.9641	-0.0489401
110124789	chr4:110124789:G:A	1.94896e-11	-2.52431e-10	-1.32342
110125393	chr4:110125393:C:T	2.3566e-11	-2.52431e-10	-1.1335
110126304	chr4:110126304:C:T	2.22949e-11	-2.52431e-10	-1.18895
110126641	chr4:110126641:T:A	9.90635e-11	-0.797293	1.09975
110127523	chr4:110127523:T:A	9.16871e-11	-2.52431e-10	0.225075
110128182	chr4:110128182:C:G	2.90354e-11	-2.52431e-10	-0.924792
110128334	chr4:110128334:T:C	1.83139e-10	-0.078343	0.99528
110128469	chr4:110128469:T:C	2.20445e-11	-2.52431e-10	-1.20024
110128737	chr4:110128737:C:T	2.29426e-11	-2.52431e-10	-1.16031
110128774	chr4:110128774:C:T	4.90372e-12	-1.86088	-0.842437
110129047	chr4:110129047:T:C	1.14671e-11	-1.85382	-3.28476e-10
110129677	chr4:110129677:G:A	2.18586e-11	-2.52431e-10	-1.20871
110130106	chr4:110130106:C:T	3.85036e-11	-2.52431e-10	-0.642555
110130330	chr4:110130330:C:T	6.1855e-12	-1.18471	-1.28639
110130365	chr4:110130365:T:C	1.08979e-11	-1.90474	-3.28476e-10
110130741	chr4:110130741:A:G	2.53891e-11	-2.52431e-10	-1.05899
110130900	chr4:110130900:C:T	6.97688e-12	-1.09934	-1.25137
110131166	chr4:110131166:T:A	7.88049e-11	-0.963913	1.03758
110131336	chr4:110131336:T:C	2.21408e-11	-2.52431e-10	-1.19588
110131814	chr4:110131814:C:T	1.16887e-11	-1.83468	-3.28476e-10
110131966	chr4:110131966:AG:A	2.48349e-11	-2.52431e-10	-1.08106
110132189	chr4:110132189:G:A	2.3468e-11	-2.52431e-10	-1.13767
110132470	chr4:110132470:AAG:A	2.60054e-11	-2.52431e-10	-1.035
110132496	chr4:110132496:G:A	1.733e-11	-0.164067	-1.2768
110132592	chr4:110132592:C:T	2.01459e-11	-2.52431e-10	-1.29031
110132768	chr4:110132768:A:T	1.85012e-11	-1.37547	-3.28476e-10
110132939	chr4:110132939:G:A	2.12489e-11	-2.52431e-10	-1.237
110133060	chr4:110133060:C:T	2.56561e-09	4.44788	-0.891236
110133096	chr4:110133096:A:T	4.2072e-12	-1.55699	-1.29952
110133184	chr4:110133184:A:G	2.42763e-11	-2.52431e-10	-1.10381
110133239	chr4:110133239:G:C	1.04449e-11	-1.9472	-3.28476e-10
110133326	chr4:110133326:G:T	2.30088e-11	-2.52431e-10	-1.15743
110133576	chr4:110133576:G:A	2.65567e-11	-2.52431e-10	-1.01403
110134020	chr4:110134020:T:C	3.8907e-12	-1.6877	-1.24702
110134249	chr4:110134249:C:T	1.36391e-11	-1.68037	-3.28476e-10
110134279	chr4:110134279:G:A	5.36039e-12	-1.39763	-1.21664
110134365	chr4:110134365:G:C	2.4761e-11	-2.52431e-10	-1.08404
110134402	chr4:110134402:C:T	3.50573e-09	4.76158	-0.892728
110136203	chr4:110136203:T:C	2.01464e-11	-2.52431e-10	-1.29028
110136389	chr4:110136389:C:T	2.31832e-11	-2.52431e-10	-1.14988
110136662	chr4:110136662:C:T	2.24091e-11	-2.52431e-10	-1.18384
110137099	chr4:110137099:A:C	4.16169e-12	-1.75039	-1.117
110137221	chr4:110137221:T:C	1.64252e-11	-1.49449	-3.28476e-10
110137482	chr4:110137482:T:C	2.7934e-11	-2.52431e-10	-0.963462
110137969	chr4:110137969:G:A	4.27912e-11	-0.706414	0.169439
110138026	chr4:110138026:T:C	2.4431e-11	-2.52431e-10	-1.09745
110138042	chr4:110138042:G:A	2.17608e-11	-2.52431e-10	-1.2132
110138636	chr4:110138636:C:G	1.35663e-11	-1.68572	-3.28476e-10
110138762	chr4:110138762:C:T	2.36656e-11	-2.52431e-10	-1.12928
110139339	chr4:110139339:A:G	1.96634e-11	-2.52431e-10	-1.31455
110139426	chr4:110139426:T:C	6.14667e-11	-0.174812	-3.28476e-10
110139449	chr4:110139449:A:G	1.96628e-11	-2.52431e-10	-1.31458
110139787	chr4:110139787:T:A	2.75212e-11	-2.52431e-10	-0.978352
110139798	chr4:110139798:A:G	1.74667e-11	-1.43301	-3.28476e-10
110139842	chr4:110139842:G:A	1.29836e-11	-1.81135	0.0817272
110139960	chr4:110139960:G:A	2.74651e-11	-2.52431e-10	-0.980393
110140187	chr4:110140187:A:G	1.07283e-11	-1.92042	-3.28476e-10
110140307	chr4:110140307:T:C	4.88143e-11	-2.52431e-10	-0.405285
110140501	chr4:110140501:T:C	3.73238e-11	-2.52431e-10	-0.673677
110140748	chr4:110140748:G:A	2.39842e-11	-1.79437	0.67846
110140853	chr4:110140853:T:C	2.77574e-11	-2.52431e-10	-0.969806
110140974	chr4:110140974:G:A	3.59088e-11	-2.52431e-10	-0.712324
110141219	chr4:110141219:A:G	2.27218e-11	-2.52431e-10	-1.16998
110141227	chr4:110141227:C:G	4.269e-12	-1.6946	-1.14733
110141264	chr4:110141264:T:C	3.52493e-12	-1.75354	-1.27991
110141272	chr4:110141272:A:G	1.98987e-11	-2.52431e-10	-1.30265
110141490	chr4:110141490:G:C	1.97631e-11	-2.52431e-10	-1.30949
110141650	chr4:110141650:T:G	9.01886e-12	-1.3864	-0.707594
110141823	chr4:110141823:C:G	1.94946e-11	-2.52431e-10	-1.32317
110142079	chr4:110142079:T:C	2.22441e-11	-2.52431e-10	-1.19123
110142102	chr4:110142102:G:A	2.48081e-11	-2.52431e-10	-1.08214
110142163	chr4:110142163:T:C	6.51801e-11	-0.116154	-3.28476e-10
110142455	chr4:110142455:C:CA	2.17053e-11	-2.52431e-10	-1.21575
110142633	chr4:110142633:G:A	2.24312e-11	-2.52431e-10	-1.18286
110142647	chr4:110142647:G:A	3.32642e-11	-2.52431e-10	-0.788825
110142759	chr4:110142759:C:T	2.26212e-11	-2.52431e-10	-1.17442
110142810	chr4:110142810:G:A	2.94996e-12	-1.93586	-1.27566
110142834	chr4:110142834:A:G	2.34415e-11	-1.1388	-3.28476e-10
110142936	chr4:110142936:A:G	5.9112e-11	0.724519	-0.938393
110143188	chr4:110143188:G:A	2.74481e-12	-1.96013	-1.32346
110143295	chr4:110143295:T:C	3.01508e-12	-1.86896	-1.32072
110143385	chr4:110143385:G:A	2.11292e-11	-2.52431e-10	-1.24265
110143508	chr4:110143508:TTCTTA:T	3.41998e-11	-2.52431e-10	-0.761086
110143629	chr4:110143629:AC:A	2.27092e-11	-2.52431e-10	-1.17054
110143793	chr4:110143793:C:T	2.25191e-11	-2.52431e-10	-1.17894
110143826	chr4:110143826:C:T	3.46393e-11	-2.52431e-10	-0.748318
110144041	chr4:110144041:C:T	2.65278e-11	-1.01511	-3.28476e-10
110144221	chr4:110144221:T:C	2.94504e-12	-1.91337	-1.29981
110144355	chr4:110144355:A:G	5.48006e-12	-1.7333	-0.858887
110144378	chr4:110144378:C:T	2.83521e-12	-1.94796	-1.30323
110144440	chr4:110144440:G:T	2.83975e-12	-1.92755	-1.32205
110144476	chr4:110144476:G:A	3.09623e-12	-1.85695	-1.30617
110144646	chr4:110144646:C:T	2.92387e-12	-1.90987	-1.31053
110144699	chr4:110144699:C:T	2.06914e-11	-2.52431e-10	-1.26359
110145170	chr4:110145170:T:C	2.14635e-11	-2.52431e-10	-1.22695
110145270	chr4:110145270:T:C	3.22119e-11	-2.52431e-10	-0.820972
110145820	chr4:110145820:A:G	1.9498e-11	-2.52431e-10	-1.32299
110145903	chr4:110145903:C:T	2.87512e-12	-1.91625	-1.32096
110146277	chr4:110146277:A:G	2.01366e-11	-2.52431e-10	-1.29077
110146278	chr4:110146278:C:T	2.20875e-11	-2.52431e-10	-1.1983
110146296	chr4:110146296:A:G	2.13795e-11	-2.52431e-10	-1.23087
110146354	chr4:110146354:G:A	2.08163e-11	-2.52431e-10	-1.25757
110146494	chr4:110146494:A:G	3.62167e-12	-1.74939	-1.25698
110146716	chr4:110146716:G:A	2.77421e-12	-1.95002	-1.32292
110146996	chr4:110146996:A:C	1.94998e-11	-2.52431e-10	-1.3229
110147329	chr4:110147329:T:C	3.91359e-11	-2.52431e-10	-0.626267
110147879	chr4:110147879:C:T	1.94941e-11	-2.52431e-10	-1.3232
110148058	chr4:110148058:G:A	2.16919e-11	-2.52431e-10	-1.21637
110148354	chr4:110148354:G:A	2.51605e-11	-2.52431e-10	-1.06803
110148674	chr4:110148674:G:A	1.95416e-11	-2.52431e-10	-1.32076
110149238	chr4:110149238:A:G	1.95191e-11	-2.52431e-10	-1.32191
110149296	chr4:110149296:A:G	7.40807e-12	-1.64178	-0.648954
110149585	chr4:110149585:A:C	1.94991e-11	-2.52431e-10	-1.32294
110149631	chr4:110149631:A:G	1.02989e-11	-1.96127	-3.28476e-10
110149941	chr4:110149941:T:G	1.95984e-11	-2.52431e-10	-1.31786
110150202	chr4:110150202:G:A	1.95461e-11	-2.52431e-10	-1.32053
110150498	chr4:110150498:C:T	2.20682e-11	-2.52431e-10	-1.19917
110150772	chr4:110150772:G:A	3.75699e-11	-2.52431e-10	-0.667104
110150833	chr4:110150833:A:G	4.92924e-12	-1.45596	-1.24217
110151058	chr4:110151058:T:A	3.15125e-11	-2.52431e-10	-0.842923
110151162	chr4:110151162:T:C	2.4559e-11	-2.52431e-10	-1.09223
110151297	chr4:110151297:AATTG:A	2.37495e-11	-2.52431e-10	-1.12574
110151557	chr4:110151557:T:A	2.09105e-11	-2.52431e-10	-1.25306
110151582	chr4:110151582:G:A	1.03033e-11	-1.96085	-3.28476e-10
110151829	chr4:110151829:G:A	2.73816e-12	-1.96351	-1.32251
110151902	chr4:110151902:G:A	3.49468e-12	-1.74249	-1.29957
110152427	chr4:110152427:C:T	2.17276e-11	-2.52431e-10	-1.21472
110152711	chr4:110152711:A:G	3.15331e-12	-1.82508	-1.31978
110152751	chr4:110152751:T:C	3.61395e-12	-1.88198	-1.12653
110152932	chr4:110152932:G:A	5.62801e-12	-1.48185	-1.0837
110153036	chr4:110153036:T:A	1.96454e-11	-2.52431e-10	-1.31546
110153306	chr4:110153306:TATAC:T	2.55362e-11	-2.52431e-10	-1.05321
110153388	chr4:110153388:T:G	3.09753e-12	-1.8664	-1.2963
110153421	chr4:110153421:G:A	2.19692e-11	-2.52431e-10	-1.20367
110153482	chr4:110153482:CCA:C	2.04711e-11	-2.52431e-10	-1.27429
110153543	chr4:110153543:T:C	1.52949e-11	-1.56579	-3.28476e-10
110153744	chr4:110153744:T:C	3.21583e-12	-1.80524	-1.31998
110153809	chr4:110153809:A:C	4.75606e-12	-1.85376	-0.880128
110153858	chr4:110153858:G:A	3.98492e-11	-2.52431e-10	-0.608205
110153899	chr4:110153899:C:A	2.04358e-11	-2.52431e-10	-1.27602
110154137	chr4:110154137:C:T	2.90066e-12	-1.90557	-1.3228
110154473	chr4:110154473:G:A	1.94922e-11	-2.52431e-10	-1.32329
110154490	chr4:110154490:T:C	1.95022e-11	-2.52431e-10	-1.32278
110154506	chr4:110154506:T:C	2.9738e-12	-1.8872	-1.31627
110155011	chr4:110155011:C:T	3.94248e-11	-2.52431e-10	-0.618911
110155012	chr4:110155012:G:A	2.08642e-11	-2.52431e-10	-1.25527
110155203	chr4:110155203:C:T	7.03785e-12	-1.68742	-0.654581
110155267	chr4:110155267:A:G	1.02723e-11	-1.96386	-3.28476e-10
110155666	chr4:110155666:A:C	3.7774e-11	-2.52431e-10	-0.661687
110155889	chr4:110155889:C:T	1.96836e-11	-2.52431e-10	-1.31352
110156005	chr4:110156005:C:T	3.17461e-12	-1.95439	-1.18373
110156562	chr4:110156562:T:C	1.85562e-11	-1.3725	-3.28476e-10
110156568	chr4:110156568:C:T	2.02254e-11	-2.52431e-10	-1.28637
110157297	chr4:110157297:C:T	3.01045e-12	-1.91145	-1.27977
110157532	chr4:110157532:G:A	2.0274e-11	-2.52431e-10	-1.28397
110157558	chr4:110157558:CT:C	1.03287e-11	-1.95838	-3.28476e-10
110157954	chr4:110157954:G:T	3.09328e-12	-1.84526	-1.31882
110158043	chr4:110158043:C:T	3.37628e-11	-2.52431e-10	-0.773948
110158181	chr4:110158181:A:G	3.8732e-12	-1.94985	-0.989375
110158662	chr4:110158662:T:A	1.95063e-11	-2.52431e-10	-1.32257
110158749	chr4:110158749:C:A	3.13297e-11	-2.52431e-10	-0.848742
110158857	chr4:110158857:C:T	1.96865e-11	-2.52431e-10	-1.31338
110159005	chr4:110159005:A:T	3.56515e-12	-1.69861	-1.32349
110159084	chr4:110159084:T:C	1.03218e-11	-1.95905	-3.28476e-10
110159872	chr4:110159872:C:T	1.02908e-11	-1.96205	-3.28476e-10
110160076	chr4:110160076:T:C	3.65051e-11	-2.52431e-10	-0.695856
110160550	chr4:110160550:A:G	1.30167e-11	-1.72708	-3.28476e-10
110160556	chr4:110160556:T:G	1.95621e-11	-2.52431e-10	-1.31971
110161150	chr4:110161150:C:T	1.98277e-11	-2.52431e-10	-1.30623
110161390	chr4:110161390:T:C	2.05098e-11	-2.52431e-10	-1.2724
110161400	chr4:110161400:G:C	3.99876e-12	-1.78018	-1.12714
110161513	chr4:110161513:C:T	4.2889e-12	-1.96281	-0.874472
110162378	chr4:110162378:A:T	2.0052e-11	-2.52431e-10	-1.29498
110162403	chr4:110162403:T:C	2.3655e-11	-2.52431e-10	-1.12973
110162501	chr4:110162501:T:C	2.13823e-11	-2.52431e-10	-1.23074
110162584	chr4:110162584:TC:T	3.11422e-12	-1.84093	-1.3164
110162651	chr4:110162651:TATAG:T	5.4159e-12	-1.40702	-1.19694
110162811	chr4:110162811:C:T	2.78237e-11	-2.52431e-10	-0.967419
110162867	chr4:110162867:T:A	3.3396e-12	-1.93873	-1.14873
110162870	chr4:110162870:T:C	3.01391e-11	-2.52431e-10	-0.887484
110162939	chr4:110162939:T:C	3.14121e-12	-1.82584	-1.32287
110162959	chr4:110162959:G:T	3.2817e-11	-2.52431e-10	-0.802362
110163551	chr4:110163551:G:A	1.97638e-11	-2.52431e-10	-1.30945
110163590	chr4:110163590:A:G	1.02805e-11	-1.96306	-3.28476e-10
110163745	chr4:110163745:T:C	2.38847e-11	-2.52431e-10	-1.12007
110163825	chr4:110163825:T:C	3.20022e-12	-1.81218	-1.31791
110164182	chr4:110164182:T:C	1.0405e-11	-1.95102	-3.28476e-10
110164697	chr4:110164697:C:T	5.11365e-12	-1.67805	-0.983347
110164730	chr4:110164730:C:A	1.03124e-11	-1.95996	-3.28476e-10
110164761	chr4:110164761:A:G	1.01285e-11	-1.53434	-0.443618
110164851	chr4:110164851:T:C	1.94882e-11	-2.52431e-10	-1.3235
110165022	chr4:110165022:T:G	2.10658e-11	-2.52431e-10	-1.24566
110165128	chr4:110165128:A:C	5.60129e-12	-1.37169	-1.19862
110165294	chr4:110165294:C:T	3.52995e-12	-1.94734	-1.08468
110165423	chr4:110165423:T:G	3.70314e-11	-2.52431e-10	-0.68154
110165639	chr4:110165639:G:A	1.66976e-11	-1.47804	-3.28476e-10
110165725	chr4:110165725:G:GATGCATTC	2.69192e-11	-2.52431e-10	-1.00047
110166055	chr4:110166055:C:T	7.00338e-12	-1.69471	-0.652203
110166169	chr4:110166169:C:T	3.06201e-12	-1.85399	-1.32025
110166484	chr4:110166484:C:T	2.0431e-11	-2.52431e-10	-1.27625
110167006	chr4:110167006:T:C	2.04149e-11	-2.52431e-10	-1.27704
110167160	chr4:110167160:T:G	1.02758e-11	-1.96352	-3.28476e-10
110167246	chr4:110167246:G:A	2.02475e-11	-2.52431e-10	-1.28528
110167337	chr4:110167337:GTCTC:G	3.1203e-12	-1.90712	-1.24826
110167389	chr4:110167389:C:A	2.43093e-11	-2.52431e-10	-1.10245
110167614	chr4:110167614:C:T	1.95116e-11	-2.52431e-10	-1.3223
110168187	chr4:110168187:C:A	1.02887e-11	-1.96226	-3.28476e-10
110168206	chr4:110168206:T:C	3.12519e-12	-1.87683	-1.27698
110168344	chr4:110168344:G:A	4.71838e-11	-2.52431e-10	-0.439256
110168454	chr4:110168454:G:A	4.88743e-12	-1.48834	-1.21831
110169189	chr4:110169189:A:G	3.09497e-11	-2.52431e-10	-0.860943
110169213	chr4:110169213:C:A	1.94898e-11	-2.52431e-10	-1.32341
110169385	chr4:110169385:C:T	3.08203e-12	-1.90776	-1.25996
110169448	chr4:110169448:AGGCT:A	3.5798e-12	-1.94592	-1.07208
110169731	chr4:110169731:CTAATTT:C	3.14337e-11	-2.52431e-10	-0.845425
110169845	chr4:110169845:G:A	6.20097e-12	-1.26059	-1.20801
110170038	chr4:110170038:C:T	6.73015e-12	-1.72618	-0.660534
110170111	chr4:110170111:A:C	2.08458e-11	-2.52431e-10	-1.25616
110170217	chr4:110170217:G:A	4.98474e-11	-2.52431e-10	-0.38434
110170436	chr4:110170436:A:G	3.61641e-11	-2.52431e-10	-0.705239
110170905	chr4:110170905:A:G	3.39134e-12	-1.80294	-1.26914
110170965	chr4:110170965:A:G	6.87632e-12	-1.37276	-0.992462
110171364	chr4:110171364:G:A	2.00457e-11	-2.52431e-10	-1.29529
110171489	chr4:110171489:T:C	1.02834e-11	-1.96278	-3.28476e-10
110171496	chr4:110171496:C:T	3.09247e-12	-1.85562	-1.30872
110171508	chr4:110171508:C:T	5.76499e-12	-1.44428	-1.09722
110171961	chr4:110171961:T:C	1.94988e-11	-2.52431e-10	-1.32296
110172460	chr4:110172460:A:G	3.25225e-12	-1.87449	-1.23947
110172766	chr4:110172766:T:C	2.45154e-11	-2.52431e-10	-1.09401
110173403	chr4:110173403:C:G	2.76562e-12	-1.95291	-1.32314
110173455	chr4:110173455:A:T	2.00269e-11	-2.52431e-10	-1.29623
110173579	chr4:110173579:A:C	1.95281e-11	-2.52431e-10	-1.32145
110173585	chr4:110173585:C:T	1.97317e-11	-2.52431e-10	-1.31108
110173712	chr4:110173712:C:T	3.04267e-12	-1.96036	-1.22021
110173898	chr4:110173898:T:C	3.56808e-12	-1.84453	-1.17675
110173957	chr4:110173957:AC:A	7.33266e-12	-1.72778	-0.573192
110174326	chr4:110174326:C:T	3.80737e-11	-2.52431e-10	-0.653782
110174591	chr4:110174591:A:G	3.23545e-11	-2.52431e-10	-0.816555
110174831	chr4:110174831:C:A	3.07739e-12	-1.91935	-1.24987
110174874	chr4:110174874:C:T	4.48859e-12	-1.59686	-1.19491
110174878	chr4:110174878:T:C	1.93409e-11	-1.33109	-3.28476e-10
110175104	chr4:110175104:C:T	2.01605e-11	-2.52431e-10	-1.28958
110175293	chr4:110175293:A:G	3.70337e-12	-1.70757	-1.2765
110175581	chr4:110175581:C:T	1.75645e-11	-1.42743	-3.28476e-10
110175727	chr4:110175727:C:T	2.15422e-10	1.07929	-3.28476e-10
110176300	chr4:110176300:C:T	5.43899e-11	-2.52431e-10	-0.297128
110176411	chr4:110176411:T:C	4.33371e-12	-1.54659	-1.28029
110176534	chr4:110176534:C:T	2.01339e-11	-2.52431e-10	-1.2909
110176673	chr4:110176673:T:C	2.43669e-11	-2.52431e-10	-1.10008
110176695	chr4:110176695:A:G	2.92876e-12	-1.94072	-1.278
110176831	chr4:110176831:G:A	1.35686e-11	-1.68555	-3.28476e-10
110176894	chr4:110176894:C:T	3.64836e-11	-2.52431e-10	-0.696444
110177019	chr4:110177019:C:A	1.39357e-11	-1.65886	-3.28476e-10
110177370	chr4:110177370:G:A	3.30286e-12	-1.94869	-1.14983
110177723	chr4:110177723:A:G	1.13586e-11	-1.86333	-3.28476e-10
110178030	chr4:110178030:G:A	2.63309e-11	-2.52431e-10	-1.02256
110178176	chr4:110178176:G:A	3.74906e-12	-1.64863	-1.32318
110178211	chr4:110178211:C:T	1.95384e-11	-2.52431e-10	-1.32093
110178239	chr4:110178239:GATA:G	5.42765e-12	-1.7445	-0.857305
110178400	chr4:110178400:A:G	4.01442e-12	-1.58085	-1.32257
110178583	chr4:110178583:G:A	2.61033e-11	-2.52431e-10	-1.03124
110178728	chr4:110178728:C:T	1.34353e-11	-1.69542	-3.28476e-10
110178729	chr4:110178729:C:T	1.31612e-11	-1.71604	-3.28476e-10
110178752	chr4:110178752:C:G	1.97106e-11	-2.52431e-10	-1.31215
110179042	chr4:110179042:A:C	1.09476e-11	-1.90019	-3.28476e-10
110179303	chr4:110179303:G:A	1.28226e-11	-1.7421	-3.28476e-10
110179322	chr4:110179322:T:C	1.96746e-11	-2.52431e-10	-1.31398
110179396	chr4:110179396:C:T	3.7393e-12	-1.72484	-1.24957
110179454	chr4:110179454:C:T	1.97026e-11	-2.52431e-10	-1.31256
110179463	chr4:110179463:G:A	2.85173e-12	-1.939	-1.30638
110179567	chr4:110179567:ATATT:A	5.36082e-12	-1.87003	-0.744161
110180522	chr4:110180522:A:G	3.67708e-12	-1.71969	-1.2715
110180576	chr4:110180576:T:C	1.97168e-11	-2.52431e-10	-1.31184
110180632	chr4:110180632:G:C	2.00338e-11	-0.045947	-1.24994
110180701	chr4:110180701:C:G	4.11526e-11	-2.52431e-10	-0.576019
110180975	chr4:110180975:A:G	3.60662e-12	-1.73822	-1.27231
110181413	chr4:110181413:AC:A	1.9853e-11	-2.52431e-10	-1.30495
110181524	chr4:110181524:T:C	1.1032e-11	-1.8925	-3.28476e-10
110181611	chr4:110181611:GT:G	3.20042e-12	-1.8395	-1.29053
110181678	chr4:110181678:A:G	1.36837e-11	-1.6771	-3.28476e-10
110182219	chr4:110182219:C:T	1.36277e-11	-1.6812	-3.28476e-10
110182240	chr4:110182240:C:T	2.01815e-11	-2.52431e-10	-1.28854
110182635	chr4:110182635:G:A	2.00473e-11	-2.52431e-10	-1.29521
110182862	chr4:110182862:T:C	3.2211e-12	-1.82447	-1.29912
110183014	chr4:110183014:T:C	1.99482e-11	-2.52431e-10	-1.30017
110183429	chr4:110183429:G:T	3.30625e-12	-1.81262	-1.28487
110183503	chr4:110183503:G:A	3.67177e-12	-1.71426	-1.27837
110183759	chr4:110183759:T:C	1.15299e-11	-1.84836	-3.28476e-10
110183798	chr4:110183798:G:A	3.65603e-11	-2.52431e-10	-0.694346
110184152	chr4:110184152:T:C	2.33388e-11	-2.52431e-10	-1.14319
110184206	chr4:110184206:C:T	2.89498e-11	-2.52431e-10	-0.927744
110184286	chr4:110184286:T:G	3.22589e-12	-1.83033	-1.29177
110184288	chr4:110184288:A:C	3.66841e-11	-2.52431e-10	-0.690963
110184372	chr4:110184372:T:G	3.66834e-12	-1.95643	-1.03714
110185021	chr4:110185021:A:G	3.55989e-12	-1.94496	-1.07862
110185203	chr4:110185203:T:C	2.10648e-11	-1.24571	-3.28476e-10
110185347	chr4:110185347:C:CA	4.91892e-12	-1.70273	-0.997491
110185800	chr4:110185800:T:C	1.94671e-11	-0.0103116	-1.31427
110185848	chr4:110185848:C:A	4.215e-11	-0.552072	-3.28476e-10
110185919	chr4:110185919:C:T	3.41953e-12	-1.90482	-1.15898
110185958	chr4:110185958:G:A	4.15354e-11	-2.52431e-10	-0.566761
110185988	chr4:110185988:G:A	2.20718e-11	-2.52431e-10	-1.19901
110186152	chr4:110186152:T:C	3.8746e-11	-2.52431e-10	-0.63628
110186430	chr4:110186430:G:T	3.47515e-12	-1.92959	-1.11808
110186565	chr4:110186565:A:C	1.67534e-11	-1.47471	-3.28476e-10
110186576	chr4:110186576:C:T	2.33525e-11	-2.52431e-10	-1.1426
110187164	chr4:110187164:G:A	1.95054e-11	-2.52431e-10	-1.32262
110187377	chr4:110187377:C:T	2.19618e-11	-2.52431e-10	-1.204
110187523	chr4:110187523:C:T	2.00063e-11	-2.52431e-10	-1.29726
110187834	chr4:110187834:C:T	1.99659e-11	-2.52431e-10	-1.29928
110187864	chr4:110187864:A:G	3.05358e-12	-1.85403	-1.32296
110187943	chr4:110187943:G:A	3.84622e-11	-2.52431e-10	-0.643631
110187957	chr4:110187957:C:T	3.46801e-11	-2.52431e-10	-0.747142
110188546	chr4:110188546:C:T	3.16358e-11	0.484481	-1.3235
110188604	chr4:110188604:T:C	3.02796e-11	0.186114	-1.06895
110188614	chr4:110188614:G:A	3.57851e-11	-2.52431e-10	-0.715776
110188723	chr4:110188723:T:C	3.28102e-11	-2.52431e-10	-0.802569
110188832	chr4:110188832:G:A	4.19346e-11	-2.52431e-10	-0.557195
110189313	chr4:110189313:G:A	2.30022e-11	-2.52431e-10	-1.15772
110189324	chr4:110189324:C:T	2.01932e-11	-2.52431e-10	-1.28796
110189415	chr4:110189415:C:T	3.97642e-12	-1.67774	-1.23519
110189804	chr4:110189804:T:TA	2.49948e-11	-2.52431e-10	-1.07464
110189838	chr4:110189838:G:C	1.96642e-11	-2.52431e-10	-1.31451
110190433	chr4:110190433:G:A	1.62365e-11	-1.50605	-3.28476e-10
110190566	chr4:110190566:G:A	2.04475e-11	-2.52431e-10	-1.27545
110190657	chr4:110190657:A:G	2.97523e-11	-2.52431e-10	-0.900402
110190665	chr4:110190665:C:T	6.96755e-11	-2.52431e-10	-0.0494582
110190977	chr4:110190977:A:C	4.28503e-12	-1.94894	-0.889244
110191101	chr4:110191101:G:A	1.21648e-11	-1.79476	-3.28476e-10
110191104	chr4:110191104:C:G	1.60045e-11	-1.52043	-3.28476e-10
110191180	chr4:110191180:A:G	1.57821e-11	-1.53443	-3.28476e-10
110191454	chr4:110191454:A:G	3.22789e-12	-1.93572	-1.18576
110191632	chr4:110191632:C:A	3.20949e-12	-1.93759	-1.1896
110191703	chr4:110191703:G:A	1.09976e-11	-1.89563	-3.28476e-10
110191717	chr4:110191717:C:T	4.21176e-12	-1.5339	-1.32153
110191843	chr4:110191843:C:G	2.57744e-11	-2.52431e-10	-1.04392
110192017	chr4:110192017:T:C	3.14521e-12	-1.94969	-1.19774
110192046	chr4:110192046:C:T	2.36879e-11	-2.52431e-10	-1.12834
110192089	chr4:110192089:T:C	6.42034e-12	-1.70132	-0.732513
110192101	chr4:110192101:A:G	2.79467e-11	-2.52431e-10	-0.963007
110192366	chr4:110192366:A:C	1.53813e-11	-1.56016	-3.28476e-10
110193126	chr4:110193126:A:C	3.5964e-12	-1.69085	-1.32253
110193322	chr4:110193322:C:T	4.02469e-11	-2.52431e-10	-0.598275
110193380	chr4:110193380:G:A	4.24298e-12	-1.52845	-1.31959
110193557	chr4:110193557:T:C	8.2026e-11	-2.52431e-10	0.113729
110193719	chr4:110193719:T:C	1.95406e-11	-2.52431e-10	-1.32081
110194187	chr4:110194187:TAGTG:T	7.60039e-11	-2.52431e-10	0.0374776
110194570	chr4:110194570:G:A	3.24279e-11	-2.52431e-10	-0.814287
110195540	chr4:110195540:A:T	1.99838e-11	-2.52431e-10	-1.29839
110195827	chr4:110195827:C:CT	4.45231e-12	-1.94525	-0.854634
110196098	chr4:110196098:C:A	1.94946e-11	-2.52431e-10	-1.32317
110196255	chr4:110196255:A:T	2.53769e-11	-2.52431e-10	-1.05947
110196331	chr4:110196331:G:A	3.66259e-11	-2.52431e-10	-0.69255
110196344	chr4:110196344:T:A	1.97939e-11	-2.52431e-10	-1.30794
110196362	chr4:110196362:A:T	1.27879e-11	-1.7448	-3.28476e-10
110196366	chr4:110196366:G:A	6.39314e-11	-2.52431e-10	-0.135497
110196580	chr4:110196580:C:T	2.14754e-11	-2.52431e-10	-1.2264
110196850	chr4:110196850:C:T	1.26179e-11	-1.75819	-3.28476e-10
110197114	chr4:110197114:C:T	2.86564e-11	-2.52431e-10	-0.937931
110197179	chr4:110197179:C:T	2.36479e-11	-2.52431e-10	-1.13003
110197227	chr4:110197227:C:T	4.0314e-11	-2.52431e-10	-0.596608
110197906	chr4:110197906:G:A	3.06157e-12	-1.94649	-1.22789
110198051	chr4:110198051:C:T	5.45939e-11	-2.52431e-10	-0.293386
110198984	chr4:110198984:A:G	6.46363e-11	-2.52431e-10	-0.124531
110198992	chr4:110198992:A:G	2.98886e-12	-1.94808	-1.25033
110199010	chr4:110199010:A:G	1.39798e-11	-1.65579	9.97387e-05
110199557	chr4:110199557:G:A	3.05708e-12	-1.95907	-1.21678
110200254	chr4:110200254:G:T	3.11281e-11	-2.52431e-10	-0.855196
110200362	chr4:110200362:G:A	1.9717e-11	-2.52431e-10	-1.31183
110200389	chr4:110200389:G:A	3.67847e-12	-1.87491	-1.1159
110200657	chr4:110200657:T:A	2.77666e-11	-0.969473	-3.28476e-10
110200685	chr4:110200685:A:G	3.03802e-12	-1.86203	-1.32007
110200721	chr4:110200721:T:G	3.8656e-12	-1.82863	-1.11256
110200722	chr4:110200722:G:C	3.07825e-11	-2.52431e-10	-0.866359
110200737	chr4:110200737:G:A	3.4323e-11	-2.52431e-10	-0.757492
110200773	chr4:110200773:G:A	3.07825e-11	-2.52431e-10	-0.866359
110200962	chr4:110200962:C:G	2.6877e-11	-2.52431e-10	-1.00204
110201006	chr4:110201006:A:G	4.99824e-12	-1.9516	-0.732618
110201111	chr4:110201111:C:G	6.17211e-12	-1.95274	-0.520526
110201134	chr4:110201134:TA:T	3.08179e-11	-2.52431e-10	-0.865212
110201432	chr4:110201432:C:T	2.04065e-11	-2.52431e-10	-1.27745
110201922	chr4:110201922:A:G	1.14517e-11	-1.85517	-3.28476e-10
110202044	chr4:110202044:C:T	3.43407e-11	-2.52431e-10	-0.756977
110202449	chr4:110202449:G:A	1.95622e-11	-2.52431e-10	-1.31971
110202558	chr4:110202558:A:G	2.82511e-12	-1.95868	-1.29608
110202599	chr4:110202599:A:C	5.31062e-12	-1.69067	-0.932926
110202875	chr4:110202875:C:A	3.45305e-12	-1.78822	-1.26583
110203376	chr4:110203376:C:T	2.22364e-11	-2.52431e-10	-1.19158
110203538	chr4:110203538:C:T	1.95046e-11	-2.52431e-10	-1.32266
110203627	chr4:110203627:G:A	5.59897e-11	-2.52431e-10	-0.268139
110203714	chr4:110203714:A:G	3.24316e-11	-2.52431e-10	-0.814175
110203776	chr4:110203776:G:T	1.97225e-11	-2.52431e-10	-1.31155
110203787	chr4:110203787:A:G	3.75095e-12	-1.86132	-1.10998
110203794	chr4:110203794:C:T	2.35485e-11	-2.52431e-10	-1.13424
110203975	chr4:110203975:A:G	7.10617e-11	-2.52431e-10	-0.0297584
110204694	chr4:110204694:C:A	1.59876e-11	-1.52149	-3.28476e-10
110204892	chr4:110204892:T:C	3.15594e-11	-2.52431e-10	-0.841437
110204942	chr4:110204942:G:A	8.88296e-12	-0.927305	-1.18187
110205171	chr4:110205171:G:A	8.04732e-12	-1.02706	-1.1809
110205302	chr4:110205302:A:G	6.62434e-12	-1.30961	-1.09295
110205411	chr4:110205411:C:A	2.92875e-11	-2.52431e-10	-0.916147
110205436	chr4:110205436:G:A	6.69686e-12	-1.30325	-1.08842
110205662	chr4:110205662:T:C	6.86621e-12	-1.28719	-1.07951
110205702	chr4:110205702:C:T	1.99029e-11	-2.52431e-10	-1.30244
110205718	chr4:110205718:G:A	8.77835e-12	-0.808609	-1.31241
110205840	chr4:110205840:T:C	6.99283e-12	-1.26273	-1.08569
110206051	chr4:110206051:C:T	7.04618e-12	-1.26069	-1.08013
110206082	chr4:110206082:G:A	7.05763e-12	-1.25733	-1.08187
110206140	chr4:110206140:G:A	1.98255e-11	-2.52431e-10	-1.30634
110206233	chr4:110206233:G:A	6.4001e-12	-1.25323	-1.18376
110206294	chr4:110206294:A:G	6.70839e-12	-1.20264	-1.18731
110206338	chr4:110206338:T:G	2.03389e-11	-2.52431e-10	-1.28077
110206393	chr4:110206393:G:A	6.4755e-12	-1.24029	-1.18499
110206444	chr4:110206444:G:T	1.1479e-11	-1.85279	-3.28476e-10
110206635	chr4:110206635:G:A	6.65436e-12	-1.21909	-1.17894
110206804	chr4:110206804:G:A	1.9613e-11	-2.52431e-10	-1.31711
110207067	chr4:110207067:C:A	6.23862e-12	-1.27454	-1.18801
110207070	chr4:110207070:A:T	1.97212e-11	-2.52431e-10	-1.31161
110207100	chr4:110207100:A:T	2.14446e-11	-2.52431e-10	-1.22784
110207252	chr4:110207252:G:A	5.98948e-12	-1.27583	-1.22747
110207431	chr4:110207431:C:T	1.00748e-11	-0.924967	-1.0583
110207591	chr4:110207591:T:C	3.69831e-12	-1.90729	-1.07814
110207777	chr4:110207777:C:T	6.06056e-12	-1.25142	-1.24009
110207941	chr4:110207941:C:T	6.07974e-12	-1.25054	-1.2378
110208015	chr4:110208015:A:G	1.0035e-11	-1.23446	-0.752769
110208020	chr4:110208020:G:A	6.26045e-12	-1.22673	-1.23233
110208048	chr4:110208048:G:A	1.0156e-11	-0.95834	-1.01691
110208600	chr4:110208600:A:G	6.04495e-12	-1.23589	-1.25819
110208778	chr4:110208778:A:G	6.56597e-12	-1.19412	-1.21729
110208933	chr4:110208933:C:T	1.23436e-11	-1.78017	-3.28476e-10
110209030	chr4:110209030:A:C	3.32573e-12	-1.93475	-1.15687
110209229	chr4:110209229:G:A	3.58867e-11	-2.52431e-10	-0.71294
110209267	chr4:110209267:T:C	4.00077e-11	-2.52431e-10	-0.604236
110209323	chr4:110209323:T:A	2.54661e-11	-2.52431e-10	-1.05596
110209546	chr4:110209546:C:T	1.94885e-11	-2.52431e-10	-1.32348
110209764	chr4:110209764:A:T	6.14513e-12	-1.2677	-1.20995
110209783	chr4:110209783:T:A	7.10448e-12	-1.01296	-1.31962
110209999	chr4:110209999:G:T	3.42867e-11	-2.52431e-10	-0.75855
110210479	chr4:110210479:A:G	1.98e-11	-2.52431e-10	-1.30762
110210517	chr4:110210517:A:G	1.95414e-11	-2.52431e-10	-1.32077
110210536	chr4:110210536:C:T	1.95237e-11	-2.52431e-10	-1.32168
110210552	chr4:110210552:T:C	8.47095e-11	0.135996	0.00992374
110211202	chr4:110211202:T:C	9.39658e-12	-0.783242	-1.26972
110211278	chr4:110211278:T:C	9.5292e-11	1.38748	-1.12384
110211486	chr4:110211486:C:T	8.03906e-12	-1.43468	-0.774316
110211617	chr4:110211617:G:A	1.28194e-11	-1.96285	0.2205
110211792	chr4:110211792:A:G	5.35199e-12	-1.69267	-0.923167
110211831	chr4:110211831:G:C	5.01943e-11	-2.52431e-10	-0.377406
110212078	chr4:110212078:T:G	3.83694e-12	-1.93298	-1.01565
110212106	chr4:110212106:C:T	4.93013e-11	-1.72625	1.33089
110212126	chr4:110212126:G:A	2.00871e-11	-2.52431e-10	-1.29323
110212179	chr4:110212179:G:A	6.19239e-11	-2.52431e-10	-0.167401
110212212	chr4:110212212:A:G	2.41211e-11	-1.91579	0.805564
110212221	chr4:110212221:A:G	1.07314e-11	-1.95818	0.0380542
110212256	chr4:110212256:C:T	2.84875e-11	-2.52431e-10	-0.943842
110212318	chr4:110212318:T:C	3.72909e-12	-1.84463	-1.13251
110212372	chr4:110212372:G:A	2.2161e-11	-2.52431e-10	-1.19497
110212387	chr4:110212387:C:T	6.89356e-11	-2.52431e-10	-0.060135
110212537	chr4:110212537:G:A	8.09214e-12	-1.9313	-0.271118
110212689	chr4:110212689:G:A	2.34707e-11	-2.52431e-10	-1.13755
110212771	chr4:110212771:T:C	1.34054e-11	-1.69765	-3.28476e-10
110212797	chr4:110212797:C:T	1.47201e-11	-1.60409	-3.28476e-10
110212911	chr4:110212911:A:G	7.6472e-12	-1.80684	-0.45213
110213074	chr4:110213074:A:G	2.34111e-11	-2.52431e-10	-1.1401
110213189	chr4:110213189:A:G	7.72449e-12	-1.84545	-0.40346
110213577	chr4:110213577:G:A	1.94884e-11	-2.52431e-10	-1.32349
110213770	chr4:110213770:G:A	3.00731e-11	-2.52431e-10	-0.889675
110213854	chr4:110213854:G:A	5.62198e-11	-2.52431e-10	-0.264037
110213922	chr4:110213922:G:A	2.66019e-11	-1.70629	0.693965
110214216	chr4:110214216:T:C	5.03849e-11	-2.52431e-10	-0.373615
110214445	chr4:110214445:G:A	1.95262e-11	-2.52431e-10	-1.32155
110214500	chr4:110214500:TG:T	5.30904e-12	-1.87206	-0.751838
110214852	chr4:110214852:G:A	5.91337e-11	-2.52431e-10	-0.213506
110214924	chr4:110214924:C:A	8.17107e-12	-1.62835	-0.564354
110215206	chr4:110215206:T:C	4.12973e-11	-2.52431e-10	-0.572511
110215210	chr4:110215210:T:G	7.93046e-12	-1.60989	-0.612708
110215459	chr4:110215459:T:C	3.52866e-11	-1.63458	0.904776
110215735	chr4:110215735:C:T	1.24299e-11	-1.7732	-3.28476e-10
110216008	chr4:110216008:G:T	2.83975e-11	-2.52431e-10	-0.947006
110216042	chr4:110216042:C:T	2.47417e-11	-1.7541	0.669284
110216093	chr4:110216093:C:T	7.73582e-12	-1.76688	-0.48057
110216318	chr4:110216318:T:C	8.16847e-12	-1.78938	-0.403645
110216331	chr4:110216331:G:A	4.08076e-11	-2.52431e-10	-0.584439
110216389	chr4:110216389:A:T	5.11307e-11	-2.52431e-10	-0.358922
110216765	chr4:110216765:C:T	5.11307e-11	-2.52431e-10	-0.358922
110216815	chr4:110216815:G:A	1.37734e-11	-1.67057	-3.28476e-10
110216870	chr4:110216870:T:C	2.03583e-11	-2.52431e-10	-1.27982
110217156	chr4:110217156:A:G	5.47075e-11	-2.52431e-10	-0.291307
110217318	chr4:110217318:A:T	3.90763e-11	-2.52431e-10	-0.62779
110217486	chr4:110217486:A:G	2.14473e-10	-2.52431e-10	1.07488
110217562	chr4:110217562:G:A	5.64611e-11	-2.52431e-10	-0.259756
110217637	chr4:110217637:T:C	1.26577e-11	-1.75504	-3.28476e-10
110217718	chr4:110217718:C:T	6.3303e-12	-1.14871	-1.29925
110217789	chr4:110217789:G:A	6.16045e-12	-1.17453	-1.30062
110217803	chr4:110217803:G:A	2.14145e-10	-2.52431e-10	1.07335
110218306	chr4:110218306:A:C	1.03579e-11	-1.95556	-3.28476e-10
110218469	chr4:110218469:C:T	3.96016e-12	-1.73014	-1.18689
110218525	chr4:110218525:A:G	2.02648e-11	-2.52431e-10	-1.28442
110218676	chr4:110218676:T:A	2.3042e-11	-2.52431e-10	-1.15599
110218881	chr4:110218881:G:T	2.31842e-11	-2.52431e-10	-1.14984
110218945	chr4:110218945:T:C	6.0291e-12	-1.96419	-0.532514
110219047	chr4:110219047:C:T	1.94995e-11	-2.52431e-10	-1.32292
110219231	chr4:110219231:A:T	2.0704e-11	-2.52431e-10	-1.26298
110219469	chr4:110219469:A:G	1.79124e-11	-1.73279	0.324976
110219607	chr4:110219607:T:C	4.54129e-11	-2.52431e-10	-0.47751
110219956	chr4:110219956:T:C	2.05338e-11	-1.62981	0.358581
110220141	chr4:110220141:C:T	5.32456e-11	-2.52431e-10	-0.318392
110220336	chr4:110220336:G:A	1.14149e-10	-2.52431e-10	0.444194
110220866	chr4:110220866:C:T	2.09066e-11	-2.52431e-10	-1.25324
110221188	chr4:110221188:C:A	1.39677e-11	-1.65656	-3.28476e-10
110221335	chr4:110221335:G:A	2.13745e-11	-2.52431e-10	-1.23111
110221452	chr4:110221452:C:T	4.15985e-11	-2.52431e-10	-0.565242
110221740	chr4:110221740:G:A	2.26708e-11	-2.52431e-10	-1.17223
110221871	chr4:110221871:A:G	9.21983e-12	-1.60723	-0.464725
110221946	chr4:110221946:G:A	7.82368e-12	-1.62946	-0.606689
110221974	chr4:110221974:G:A	7.16646e-12	-1.64101	-0.682889
110222222	chr4:110222222:C:T	1.69378e-11	-1.32673	-0.137026
110222287	chr4:110222287:G:C	3.18221e-12	-1.83387	-1.30186
110222297	chr4:110222297:AG:A	6.92011e-12	-1.70516	-0.653715
110222430	chr4:110222430:A:G	2.03934e-11	-2.52431e-10	-1.2781
110222456	chr4:110222456:C:T	5.49277e-12	-1.91289	-0.676984
110222714	chr4:110222714:A:C	4.30773e-12	-1.61545	-1.21745
110222893	chr4:110222893:A:G	6.46062e-12	-1.92622	-0.501357
110222924	chr4:110222924:C:G	6.16589e-11	-2.52431e-10	-0.171689
110223049	chr4:110223049:A:G	5.82006e-12	-1.59926	-0.932732
110223172	chr4:110223172:C:T	7.25325e-11	-2.52431e-10	-0.00927258
110223191	chr4:110223191:C:T	1.06091e-11	-1.00856	-0.923038
110223294	chr4:110223294:G:A	4.08699e-12	-1.91312	-0.972375
110223349	chr4:110223349:T:C	1.64536e-11	-0.195609	-1.29715
110223536	chr4:110223536:G:C	2.07975e-11	-2.52431e-10	-1.25848
110223602	chr4:110223602:T:C	1.02376e-10	-2.52431e-10	0.335348
110223610	chr4:110223610:G:T	6.52536e-12	-1.10279	-1.31482
110223776	chr4:110223776:A:T	3.3144e-11	-2.52431e-10	-0.792445
110223969	chr4:110223969:T:A	2.3e-11	-2.52431e-10	-1.15781
110224030	chr4:110224030:G:A	8.50952e-12	-1.69684	-0.455283
110224073	chr4:110224073:T:G	1.10854e-11	-1.88767	-3.28476e-10
110224135	chr4:110224135:C:T	1.96256e-11	-2.52431e-10	-1.31647
110224177	chr4:110224177:A:G	1.37015e-11	-1.77167	0.0958699
110224183	chr4:110224183:C:T	1.83224e-11	-1.87871	0.49352
110224487	chr4:110224487:G:C	4.32866e-11	-2.52431e-10	-0.525463
110224614	chr4:110224614:T:G	4.2783e-12	-1.83044	-1.00931
110224831	chr4:110224831:A:G	1.94937e-11	-2.52431e-10	-1.32322
110224835	chr4:110224835:C:T	1.51149e-11	-1.28251	-0.29511
110224923	chr4:110224923:C:T	3.55276e-12	-1.85489	-1.17069
110224947	chr4:110224947:C:T	1.38724e-11	-1.96313	0.299724
110225518	chr4:110225518:C:T	3.54639e-12	-1.86785	-1.15953
110225628	chr4:110225628:G:C	5.24128e-12	-1.82229	-0.814455
110225721	chr4:110225721:A:G	1.44327e-11	-1.62381	-3.28476e-10
110226178	chr4:110226178:G:A	6.39367e-11	-2.52431e-10	-0.135413
110226180	chr4:110226180:G:A	2.35981e-11	-2.52431e-10	-1.13214
110226196	chr4:110226196:C:T	2.19331e-11	-2.52431e-10	-1.20531
110226358	chr4:110226358:G:A	1.94884e-11	-2.52431e-10	-1.32349
110226507	chr4:110226507:C:T	1.47846e-11	-1.3029	-0.296814
110226585	chr4:110226585:C:T	3.00246e-12	-1.94733	-1.24654
110226866	chr4:110226866:G:A	2.52037e-11	-1.06632	-3.28476e-10
110227118	chr4:110227118:G:C	2.58055e-11	-1.61473	0.57201
110227150	chr4:110227150:C:T	1.64193e-11	-1.27759	-0.21726
110227331	chr4:110227331:T:A	1.88592e-11	-1.94445	0.588143
110227624	chr4:110227624:T:C	2.15284e-11	-2.52431e-10	-1.22394
110227956	chr4:110227956:C:T	2.04897e-11	-1.94863	0.675249
110228158	chr4:110228158:G:A	4.15424e-12	-1.60897	-1.26021
110228175	chr4:110228175:G:A	2.74034e-11	-2.52431e-10	-0.982639
110229255	chr4:110229255:C:T	3.79945e-11	-2.52431e-10	-0.655867
110229401	chr4:110229401:G:A	2.4673e-11	-2.52431e-10	-1.0876
110229534	chr4:110229534:C:T	1.65492e-11	-1.34081	-0.146159
110229577	chr4:110229577:T:C	1.97319e-11	-2.52431e-10	-1.31107
110229649	chr4:110229649:G:A	2.46923e-11	-2.52431e-10	-1.08682
110229650	chr4:110229650:G:A	2.0138e-11	-2.52431e-10	-1.2907
110229826	chr4:110229826:T:C	2.01645e-11	-1.9214	0.632019
110230132	chr4:110230132:T:C	1.5517e-11	-1.30958	-0.241796
110230255	chr4:110230255:T:C	7.96395e-12	-1.92296	-0.295421
110230265	chr4:110230265:T:C	5.40483e-12	-1.7471	-0.85891
110230417	chr4:110230417:C:T	1.9597e-11	-2.52431e-10	-1.31793
110230607	chr4:110230607:C:T	1.66345e-11	-1.30386	-0.177968
110230888	chr4:110230888:A:G	1.08751e-11	-1.90683	-3.28476e-10
110230929	chr4:110230929:G:A	3.6894e-12	-1.86533	-1.12252
110230960	chr4:110230960:A:G	3.08806e-11	-2.52431e-10	-0.86318
110231878	chr4:110231878:G:A	1.9945e-11	-2.52431e-10	-1.30033
110232275	chr4:110232275:G:A	2.13826e-11	-2.52431e-10	-1.23073
110232395	chr4:110232395:T:A	1.21672e-11	-1.79456	-3.28476e-10
110232719	chr4:110232719:C:T	2.07629e-11	-2.52431e-10	-1.26014
110232984	chr4:110232984:G:A	1.18245e-11	-1.82314	-3.28476e-10
110233450	chr4:110233450:G:T	2.46793e-11	-2.52431e-10	-1.08734
110233662	chr4:110233662:G:A	1.95432e-11	-2.52431e-10	-1.32068
110233968	chr4:110233968:GTGTATA:G	3.207e-11	-2.52431e-10	-0.825387
110234429	chr4:110234429:G:C	9.32387e-12	-1.70197	-0.358755
110234598	chr4:110234598:C:T	9.22408e-12	-1.74044	-0.331046
110234973	chr4:110234973:G:A	2.09522e-11	-2.52431e-10	-1.25106
110235434	chr4:110235434:G:A	5.17809e-11	-2.52431e-10	-0.346286
110235994	chr4:110235994:T:C	1.511e-11	-1.95047	0.37252
110236164	chr4:110236164:T:C	1.12076e-10	-2.52431e-10	0.425874
110236214	chr4:110236214:C:T	2.05184e-11	-2.52431e-10	-1.27199
110236385	chr4:110236385:C:G	2.6735e-11	-2.52431e-10	-1.00733
110236571	chr4:110236571:T:C	2.04064e-11	-2.52431e-10	-1.27746
110236633	chr4:110236633:A:T	1.94906e-11	-2.52431e-10	-1.32337
110236842	chr4:110236842:G:A	5.49404e-12	-1.57456	-1.01508
110237024	chr4:110237024:A:C	2.04637e-11	-2.52431e-10	-1.27465
110237198	chr4:110237198:T:C	2.06365e-11	-2.52431e-10	-1.26625
110237217	chr4:110237217:A:G	7.01911e-12	-1.57719	-0.767479
110237325	chr4:110237325:G:A	2.20734e-11	-1.26967	0.0707346
110237369	chr4:110237369:T:C	1.28465e-11	-1.74024	-3.28476e-10
110237635	chr4:110237635:G:A	2.43404e-11	-2.52431e-10	-1.10117
110237683	chr4:110237683:A:T	1.41894e-11	-1.64081	-3.28476e-10
110237698	chr4:110237698:T:G	6.71133e-12	-1.8333	-0.556208
110238006	chr4:110238006:C:T	8.81557e-12	-1.81612	-0.300671
110238441	chr4:110238441:C:T	2.40989e-11	-2.52431e-10	-1.11114
110238625	chr4:110238625:A:T	1.94903e-11	-2.52431e-10	-1.32339
110238682	chr4:110238682:A:T	1.9713e-11	-1.93711	0.625078
110239061	chr4:110239061:A:C	1.94891e-11	-2.52431e-10	-1.32345
110239183	chr4:110239183:C:T	1.06781e-11	-1.92511	-3.28476e-10
110239261	chr4:110239261:C:G	3.12509e-11	-1.96234	1.11108
110239307	chr4:110239307:A:G	1.98439e-11	-2.52431e-10	-1.30541
110239424	chr4:110239424:C:A	5.58572e-11	-2.52431e-10	-0.270509
110239448	chr4:110239448:C:T	1.94888e-11	-2.52431e-10	-1.32347
110239612	chr4:110239612:TA:T	3.81765e-11	-2.52431e-10	-0.651087
110240183	chr4:110240183:T:A	1.94891e-11	-2.52431e-10	-1.32345
110240252	chr4:110240252:G:C	3.00145e-11	-2.52431e-10	-0.891625
110240495	chr4:110240495:CTT:C	1.85967e-11	-1.20378	-0.166541
110240523	chr4:110240523:A:G	4.53471e-12	-1.77489	-1.00666
110241323	chr4:110241323:CAG:C	1.28484e-11	-1.74009	-3.28476e-10
110241374	chr4:110241374:A:G	2.0792e-11	-2.52431e-10	-1.25874
110241697	chr4:110241697:C:T	2.06868e-11	-2.52431e-10	-1.26381
110241839	chr4:110241839:G:A	4.4233e-12	-1.79194	-1.01448
110241853	chr4:110241853:A:G	1.36187e-11	-1.68186	-3.28476e-10
110241938	chr4:110241938:T:C	1.96498e-11	-2.52431e-10	-1.31524
110242137	chr4:110242137:A:G	3.06914e-12	-1.92609	-1.24581
110242158	chr4:110242158:A:G	1.97638e-11	-2.52431e-10	-1.30945
110242204	chr4:110242204:C:T	3.50326e-11	-2.52431e-10	-0.737027
110242362	chr4:110242362:C:T	1.95681e-11	-2.52431e-10	-1.3194
110242458	chr4:110242458:A:T	5.52303e-12	-1.65462	-0.929762
110242572	chr4:110242572:G:A	1.96033e-11	-2.52431e-10	-1.31761
110242593	chr4:110242593:C:T	1.48886e-11	-1.59271	-3.28476e-10
110242679	chr4:110242679:G:A	2.05608e-11	-2.52431e-10	-1.26992
110242719	chr4:110242719:G:C	1.32914e-11	-1.30331	-0.402884
110242822	chr4:110242822:A:C	1.58729e-11	-1.95307	0.424377
110242931	chr4:110242931:G:A	1.91011e-11	-1.94951	0.605951
110243203	chr4:110243203:A:G	1.96012e-11	-2.52431e-10	-1.31772
110243262	chr4:110243262:A:G	3.18097e-11	-2.52431e-10	-0.833535
110243285	chr4:110243285:A:G	3.00977e-11	-2.52431e-10	-0.88886
110243489	chr4:110243489:T:C	2.04884e-11	-2.52431e-10	-1.27345
110243555	chr4:110243555:G:A	1.98789e-11	-2.52431e-10	-1.30365
110243585	chr4:110243585:A:G	1.9597e-11	-2.52431e-10	-1.31793
110243825	chr4:110243825:C:G	1.2907e-11	-1.73554	-3.28476e-10
110243946	chr4:110243946:T:G	7.05884e-11	-1.95413	1.91769
110243952	chr4:110243952:T:A	1.96473e-11	-2.52431e-10	-1.31537
110244443	chr4:110244443:A:G	8.49298e-11	-2.52431e-10	0.148517
110244866	chr4:110244866:T:C	1.98451e-11	-2.52431e-10	-1.30535
110244968	chr4:110244968:T:G	2.16962e-11	-2.52431e-10	-1.21617
110245210	chr4:110245210:A:G	1.96676e-11	-2.52431e-10	-1.31433
110245319	chr4:110245319:T:G	1.96676e-11	-2.52431e-10	-1.31433
110245345	chr4:110245345:A:G	1.94925e-11	-2.52431e-10	-1.32328
110245692	chr4:110245692:T:G	6.00362e-11	-1.96048	1.76212
110245743	chr4:110245743:AC:A	4.13879e-12	-1.75321	-1.11969
110245780	chr4:110245780:C:G	1.02734e-11	-1.96374	-3.28476e-10
110245843	chr4:110245843:C:T	3.24401e-12	-1.95228	-1.16421
110246023	chr4:110246023:C:G	4.18124e-12	-1.77013	-1.09257
110246067	chr4:110246067:C:A	2.15348e-11	-2.52431e-10	-1.22364
110246233	chr4:110246233:A:G	2.74104e-11	-2.52431e-10	-0.982385
110246438	chr4:110246438:A:T	5.00684e-12	-1.96295	-0.719554
110246479	chr4:110246479:T:C	1.18451e-11	-1.44734	-0.374045
110246515	chr4:110246515:A:T	1.27207e-11	-1.75008	-3.28476e-10
110246778	chr4:110246778:T:C	9.08296e-12	-1.96416	-0.122746
110246825	chr4:110246825:G:C	2.64869e-11	-1.96298	0.946325
110246846	chr4:110246846:A:G	1.42952e-11	-1.96331	0.329927
110247203	chr4:110247203:C:T	3.58644e-11	-2.52431e-10	-0.713562
110247498	chr4:110247498:C:T	2.8048e-12	-1.95176	-1.31021
110247641	chr4:110247641:C:T	4.78323e-12	-1.96278	-0.765407
110248065	chr4:110248065:TGCCCTA:T	4.92417e-12	-1.96041	-0.73874
110248074	chr4:110248074:GGCT:G	4.8975e-12	-1.96394	-0.740641
110248079	chr4:110248079:GCAGT:G	4.76744e-12	-1.96375	-0.767749
110248093	chr4:110248093:T:A	4.94341e-12	-1.96414	-0.731111
110248094	chr4:110248094:GGGTT:G	4.89027e-12	-1.96396	-0.742099
110248099	chr4:110248099:G:A	5.18346e-12	-1.96425	-0.683585
110248289	chr4:110248289:G:A	2.00053e-11	-2.52431e-10	-1.29731
110248919	chr4:110248919:C:T	2.35546e-10	1.1686	-3.28476e-10
110249026	chr4:110249026:A:G	3.08683e-12	-1.84393	-1.32223
110249387	chr4:110249387:C:T	2.35538e-11	-2.52431e-10	-1.13402
110249506	chr4:110249506:C:T	4.84327e-12	-1.68846	-1.02726
110249923	chr4:110249923:AGG:A	5.72571e-11	-0.245756	-3.28476e-10
110249927	chr4:110249927:C:A	5.70279e-11	-0.249766	-3.28476e-10
110249973	chr4:110249973:G:A	1.07315e-11	-1.92012	-3.28476e-10
110249982	chr4:110249982:G:A	2.1985e-11	-2.52431e-10	-1.20295
110250209	chr4:110250209:G:A	3.55547e-12	-1.75291	-1.27191
110250250	chr4:110250250:T:C	3.62089e-12	-1.72407	-1.28252
110250429	chr4:110250429:C:T	3.93714e-11	-2.52431e-10	-0.620268
110250599	chr4:110250599:T:G	3.0667e-12	-1.85257	-1.32014
110250744	chr4:110250744:C:T	3.93764e-12	-1.78656	-1.13617
110250886	chr4:110250886:T:A	3.55273e-12	-1.75038	-1.27521
110250893	chr4:110250893:G:A	3.52586e-12	-1.74585	-1.28734
110251037	chr4:110251037:T:C	3.33697e-12	-1.79889	-1.28936
110251341	chr4:110251341:A:C	1.19132e-11	-1.36955	-0.446115
110251652	chr4:110251652:G:A	4.68501e-12	-1.95918	-0.789759
110251880	chr4:110251880:G:C	2.75098e-11	-2.52431e-10	-0.978765
110252011	chr4:110252011:A:G	2.02222e-11	-2.52431e-10	-1.28653
110252222	chr4:110252222:A:G	3.40063e-12	-1.75459	-1.31475
110252440	chr4:110252440:A:C	3.50475e-12	-1.84185	-1.19734
110252862	chr4:110252862:G:A	1.18379e-11	-1.822	-3.28476e-10
110253007	chr4:110253007:C:T	3.88749e-12	-1.69801	-1.23753
110253497	chr4:110253497:A:G	4.63758e-12	-1.9634	-0.795711
110253499	chr4:110253499:C:T	4.93524e-11	-2.52431e-10	-0.394321
110253904	chr4:110253904:C:T	3.96029e-12	-1.66671	-1.25028
110254204	chr4:110254204:AAC:A	5.05888e-12	-1.68124	-0.990922
110254287	chr4:110254287:C:T	2.23706e-11	-2.52431e-10	-1.18556
110254438	chr4:110254438:G:C	2.01627e-11	-2.52431e-10	-1.28947
110254524	chr4:110254524:G:A	3.82637e-12	-1.65835	-1.29304
110255088	chr4:110255088:G:A	1.27864e-11	-1.74493	-3.28476e-10
110255377	chr4:110255377:C:G	3.32035e-12	-1.96077	-1.13246
110255454	chr4:110255454:G:A	4.22423e-12	-1.57831	-1.27416
110255578	chr4:110255578:G:C	2.10884e-11	-2.52431e-10	-1.24458
110255593	chr4:110255593:C:T	3.26002e-12	-1.95929	-1.15228
110255651	chr4:110255651:C:G	4.4123e-12	-1.93043	-0.878487
110255731	chr4:110255731:T:C	4.15893e-12	-1.69117	-1.17688
110256094	chr4:110256094:A:G	3.93173e-12	-1.62117	-1.30305
110256146	chr4:110256146:C:T	2.39727e-11	-2.52431e-10	-1.11639
110256229	chr4:110256229:C:T	1.98311e-11	-2.52431e-10	-1.30605
110256230	chr4:110256230:C:T	1.03416e-11	-1.95713	-3.28476e-10
110256586	chr4:110256586:G:GT	1.98361e-11	-2.52431e-10	-1.3058
110256635	chr4:110256635:T:A	4.7734e-12	-1.94139	-0.788859
110256651	chr4:110256651:G:A	1.9512e-11	-2.52431e-10	-1.32228
110256843	chr4:110256843:T:A	1.95543e-11	-2.52431e-10	-1.32011
110256867	chr4:110256867:T:G	3.74e-12	-1.92249	-1.05173
110257216	chr4:110257216:T:C	4.02422e-12	-1.95534	-0.945635
110257609	chr4:110257609:G:A	3.06316e-12	-1.86642	-1.30744
110257678	chr4:110257678:C:T	2.51886e-11	-2.52431e-10	-1.06691
110257880	chr4:110257880:C:T	4.61671e-12	-1.90991	-0.853716
110258003	chr4:110258003:C:T	5.39699e-12	-1.95047	-0.657
110258913	chr4:110258913:G:C	3.85048e-12	-1.95364	-0.991473
110259106	chr4:110259106:C:T	2.01573e-11	-2.52431e-10	-1.28974
110259279	chr4:110259279:G:C	3.70287e-12	-1.72022	-1.26398
110259472	chr4:110259472:G:A	4.57471e-12	-1.895	-0.877766
110259661	chr4:110259661:A:G	4.37914e-12	-1.91185	-0.904609
110259799	chr4:110259799:A:G	3.48833e-12	-1.74886	-1.29502
110260102	chr4:110260102:G:A	1.17941e-11	-1.82571	-3.28476e-10
110260177	chr4:110260177:T:C	7.77453e-11	-2.52431e-10	0.0601316
110260189	chr4:110260189:A:C	1.94882e-11	-2.52431e-10	-1.3235
110260240	chr4:110260240:G:A	9.30429e-11	-2.52431e-10	0.239754
110260252	chr4:110260252:GC:G	1.1098e-11	-1.88654	-3.28476e-10
110260297	chr4:110260297:C:T	3.31397e-12	-1.86335	-1.23181
110260299	chr4:110260299:T:G	3.43888e-12	-1.8762	-1.18196
110260301	chr4:110260301:C:T	3.75574e-12	-1.95081	-1.01921
110260409	chr4:110260409:C:T	4.67952e-12	-1.96135	-0.788763
110260473	chr4:110260473:A:G	2.02445e-11	-2.52431e-10	-1.28542
110260566	chr4:110260566:T:A	3.3545e-12	-1.87382	-1.20918
110261136	chr4:110261136:G:A	3.36737e-12	-1.85372	-1.22545
110261207	chr4:110261207:T:C	2.21009e-11	-2.52431e-10	-1.19769
110261296	chr4:110261296:A:C	3.11146e-12	-1.83476	-1.32345
110261694	chr4:110261694:C:T	2.1939e-11	-2.52431e-10	-1.20504
110261719	chr4:110261719:A:G	3.39897e-12	-1.82146	-1.24837
110261726	chr4:110261726:C:T	6.19969e-12	-1.25054	-1.21827
110261748	chr4:110261748:G:A	2.19215e-11	-2.52431e-10	-1.20584
110261805	chr4:110261805:T:C	3.26276e-12	-1.8088	-1.30194
110262059	chr4:110262059:C:T	2.20497e-11	-2.52431e-10	-1.20001
110262360	chr4:110262360:C:T	3.07273e-12	-1.95628	-1.21446
110262600	chr4:110262600:T:C	2.00409e-11	-2.52431e-10	-1.29553
110263097	chr4:110263097:C:T	2.27487e-11	-2.52431e-10	-1.1688
110263113	chr4:110263113:G:A	1.95118e-11	-2.52431e-10	-1.32229
110263403	chr4:110263403:C:T	3.84749e-12	-1.87183	-1.07405
110263518	chr4:110263518:A:AT	2.14591e-11	-2.52431e-10	-1.22716
110263583	chr4:110263583:A:T	1.11587e-11	-1.88109	-3.28476e-10
110263710	chr4:110263710:A:G	2.45282e-11	-2.52431e-10	-1.09348
110263775	chr4:110263775:T:C	4.85683e-12	-1.91452	-0.798401
110263872	chr4:110263872:A:C	1.18048e-11	-1.8248	-3.28476e-10
110264037	chr4:110264037:T:C	4.89969e-12	-1.90251	-0.80163
110264100	chr4:110264100:C:T	2.38232e-11	-2.52431e-10	-1.12265
110264223	chr4:110264223:G:A	2.20783e-11	-2.52431e-10	-1.19871
110264250	chr4:110264250:T:A	1.0861e-11	-1.90813	-3.28476e-10
110264523	chr4:110264523:C:T	1.17823e-11	-1.82671	-3.28476e-10
110264611	chr4:110264611:T:C	4.91516e-12	-1.89827	-0.802714
110264689	chr4:110264689:TC:T	3.47472e-11	-2.52431e-10	-0.745207
110264884	chr4:110264884:G:T	3.64169e-12	-1.86137	-1.13949
110264924	chr4:110264924:G:A	2.44257e-11	-2.52431e-10	-1.09767
110265013	chr4:110265013:A:G	3.61586e-12	-1.85352	-1.15445
110265177	chr4:110265177:C:T	2.20374e-11	-2.52431e-10	-1.20057
110265196	chr4:110265196:C:T	1.61229e-11	-1.57029	0.0572238
110265330	chr4:110265330:A:G	2.2055e-11	-2.52431e-10	-1.19977
110265459	chr4:110265459:C:T	4.94713e-12	-1.95533	-0.739165
110265518	chr4:110265518:G:T	2.15092e-11	-2.52431e-10	-1.22483
110265547	chr4:110265547:T:A	1.18102e-11	-1.82434	-3.28476e-10
110265629	chr4:110265629:C:T	2.82074e-12	-1.95295	-1.30336
110265693	chr4:110265693:T:A	1.96526e-11	-2.52431e-10	-1.3151
110266527	chr4:110266527:T:C	3.48236e-12	-1.89615	-1.14945
110266690	chr4:110266690:A:T	1.95244e-11	-2.52431e-10	-1.32164
110266770	chr4:110266770:G:T	3.82252e-12	-1.65019	-1.30221
110266792	chr4:110266792:T:C	2.30305e-11	-2.52431e-10	-1.15649
110267086	chr4:110267086:T:C	3.98509e-12	-1.88913	-1.02162
110267124	chr4:110267124:A:G	1.0415e-11	-1.95006	-3.28476e-10
110267259	chr4:110267259:A:G	3.32236e-12	-1.94805	-1.14458
110267325	chr4:110267325:C:T	3.02432e-12	-1.88895	-1.29767
110267569	chr4:110267569:A:T	1.15683e-11	-1.84504	-3.28476e-10
110267689	chr4:110267689:C:T	3.35261e-11	-2.52431e-10	-0.780984
110267750	chr4:110267750:T:C	2.18307e-11	-2.52431e-10	-1.20999
110267895	chr4:110267895:G:A	4.45089e-12	-1.49004	-1.31016
110268078	chr4:110268078:A:G	2.01857e-11	-2.52431e-10	-1.28833
110268889	chr4:110268889:C:T	2.0176e-11	-2.52431e-10	-1.28881
110269104	chr4:110269104:G:A	7.20442e-12	-1.33681	-0.9818
110269167	chr4:110269167:C:A	2.50146e-11	-2.52431e-10	-1.07385
110269315	chr4:110269315:G:T	2.02083e-11	-2.52431e-10	-1.28721
110269376	chr4:110269376:C:T	2.40329e-11	-2.52431e-10	-1.11388
110269512	chr4:110269512:T:G	4.55323e-12	-1.89779	-0.879682
110269857	chr4:110269857:C:T	2.45595e-11	-2.52431e-10	-1.09221
110269892	chr4:110269892:A:G	1.22595e-11	-1.78701	-3.28476e-10
110270053	chr4:110270053:A:G	3.30752e-12	-1.80365	-1.29346
110270072	chr4:110270072:A:G	2.0283e-11	-2.52431e-10	-1.28352
110270213	chr4:110270213:TC:T	6.97625e-12	-1.04152	-1.30927
110270340	chr4:110270340:T:A	2.07959e-11	-2.52431e-10	-1.25855
110270464	chr4:110270464:C:T	2.12434e-11	-2.52431e-10	-1.23726
110270602	chr4:110270602:T:G	3.62387e-12	-1.79706	-1.20871
110270623	chr4:110270623:A:G	3.27318e-11	-2.52431e-10	-0.80496
110270770	chr4:110270770:G:A	2.11521e-11	-2.52431e-10	-1.24157
110270834	chr4:110270834:G:A	6.06469e-12	-1.88159	-0.609238
110270881	chr4:110270881:G:A	1.99099e-11	-2.52431e-10	-1.30209
110271127	chr4:110271127:G:A	7.53289e-11	-2.52431e-10	0.0285561
110271249	chr4:110271249:TA:T	2.46135e-11	-2.52431e-10	-1.09001
110271963	chr4:110271963:G:A	1.40053e-11	-0.339681	-1.31419
110271964	chr4:110271964:G:A	1.19533e-11	-1.8123	-3.28476e-10
110271985	chr4:110271985:T:C	6.06745e-12	-1.32109	-1.16928
110272080	chr4:110272080:C:T	2.04763e-11	-2.52431e-10	-1.27404
110272996	chr4:110272996:G:T	2.12876e-11	-2.52431e-10	-1.23518
110273118	chr4:110273118:A:T	3.18723e-12	-1.90009	-1.23406
110273145	chr4:110273145:G:T	4.58105e-11	-2.52431e-10	-0.468793
110273369	chr4:110273369:A:G	4.56824e-12	-1.50804	-1.26614
110273379	chr4:110273379:A:T	3.36041e-11	-2.52431e-10	-0.77866
110273454	chr4:110273454:C:T	1.33749e-11	-1.28276	-0.417168
110273561	chr4:110273561:T:A	2.11782e-11	-2.52431e-10	-1.24034
110273797	chr4:110273797:C:T	2.04861e-11	-2.52431e-10	-1.27356
110273823	chr4:110273823:T:C	1.99351e-11	-2.52431e-10	-1.30083
110273856	chr4:110273856:C:T	2.49868e-11	-2.52431e-10	-1.07496
110273886	chr4:110273886:C:T	2.56202e-11	-2.52431e-10	-1.04993
110273959	chr4:110273959:G:A	1.33907e-11	-1.28022	-0.418525
110273971	chr4:110273971:G:A	6.81473e-12	-1.46565	-0.90857
110274031	chr4:110274031:T:C	1.11069e-11	-1.95151	0.0657635
110274046	chr4:110274046:A:G	2.61003e-11	-2.52431e-10	-1.03136
110274552	chr4:110274552:C:T	1.18746e-11	-1.46067	-0.358236
110274965	chr4:110274965:T:C	1.58203e-11	-1.53201	-3.28476e-10
110275138	chr4:110275138:C:T	1.24349e-11	-1.7728	-3.28476e-10
110275381	chr4:110275381:G:A	3.03155e-12	-1.96318	-1.22105
110275607	chr4:110275607:C:G	1.76923e-11	-0.292417	-1.12776
110275686	chr4:110275686:C:T	9.9642e-12	-0.784688	-1.20962
110275754	chr4:110275754:G:C	2.03504e-11	-2.52431e-10	-1.28021
110275782	chr4:110275782:T:C	2.22674e-11	-2.52431e-10	-1.19019
110275784	chr4:110275784:C:T	4.60805e-11	-2.52431e-10	-0.462917
110276026	chr4:110276026:G:T	1.04968e-11	-1.94224	-3.28476e-10
110276127	chr4:110276127:T:C	3.12337e-11	-2.52431e-10	-0.85181
110276279	chr4:110276279:G:T	6.94487e-11	-2.52431e-10	-0.0527186
110276412	chr4:110276412:C:T	3.89021e-12	-1.70177	-1.23308
110276443	chr4:110276443:C:T	1.81717e-11	-1.39344	-3.28476e-10
110276446	chr4:110276446:C:T	3.4048e-12	-1.79581	-1.27231
110276585	chr4:110276585:A:T	3.33874e-12	-1.81217	-1.27554
110276649	chr4:110276649:C:T	1.07759e-11	-1.916	-3.28476e-10
110276810	chr4:110276810:G:A	2.14339e-11	-2.52431e-10	-1.22833
110276872	chr4:110276872:C:T	1.02951e-11	-1.96164	-3.28476e-10
110277078	chr4:110277078:C:T	1.0112e-11	-1.51065	-0.468934
110277095	chr4:110277095:A:G	9.84267e-12	-1.44703	-0.55955
110277097	chr4:110277097:C:G	3.93325e-12	-1.82463	-1.09921
110277172	chr4:110277172:C:T	2.79135e-12	-1.96253	-1.30426
110277436	chr4:110277436:G:A	1.10823e-11	-1.88795	-3.28476e-10
110277484	chr4:110277484:G:A	2.92454e-12	-1.96315	-1.25702
110277761	chr4:110277761:A:G	1.04354e-11	-1.39433	-0.553771
110277768	chr4:110277768:T:G	1.84179e-11	-0.219394	-1.16059
110278198	chr4:110278198:CA:C	2.20119e-11	-2.52431e-10	-1.20172
110278287	chr4:110278287:G:T	1.99577e-11	-2.52431e-10	-1.29969
110278754	chr4:110278754:C:G	3.45422e-12	-1.89262	-1.16109
110278850	chr4:110278850:T:C	2.76031e-12	-1.96198	-1.31598
110278868	chr4:110278868:G:A	4.12234e-12	-1.84413	-1.03276
110278901	chr4:110278901:G:A	6.99815e-12	-1.23681	-1.11085
110279161	chr4:110279161:A:G	3.3874e-12	-1.81668	-1.25656
110279162	chr4:110279162:T:G	3.39737e-12	-1.81583	-1.25448
110279285	chr4:110279285:G:A	4.31169e-11	-1.53488	1.00549
110279810	chr4:110279810:G:T	4.57557e-12	-1.82682	-0.945756
110279873	chr4:110279873:C:T	8.46877e-12	-1.33639	-0.820528
110279975	chr4:110279975:T:C	2.7989e-11	-2.52431e-10	-0.961494
110279981	chr4:110279981:G:A	2.84279e-12	-1.95892	-1.2896
110280210	chr4:110280210:C:T	1.97693e-11	-2.52431e-10	-1.30918
110280553	chr4:110280553:C:A	2.82761e-11	-2.52431e-10	-0.95129
110280653	chr4:110280653:G:A	4.32538e-12	-1.78268	-1.04613
110280654	chr4:110280654:C:T	4.34582e-12	-1.77973	-1.04436
110280968	chr4:110280968:C:T	1.2338e-11	-1.78063	-3.28476e-10
110281203	chr4:110281203:T:C	2.67401e-11	-2.52431e-10	-1.00714
110281321	chr4:110281321:T:C	1.04416e-11	-1.4094	-0.538111
110281368	chr4:110281368:G:C	6.07057e-11	-2.52431e-10	-0.18727
110281759	chr4:110281759:T:C	2.59551e-10	-2.52431e-10	1.26565
110281972	chr4:110281972:C:T	2.06542e-11	-2.52431e-10	-1.26539
110281989	chr4:110281989:G:A	1.98375e-11	-2.52431e-10	-1.30573
110282033	chr4:110282033:G:A	1.10808e-11	-1.44866	-0.439434
110282152	chr4:110282152:A:C	2.13606e-11	-2.52431e-10	-1.23176
110282192	chr4:110282192:T:C	9.64501e-12	-0.712379	-1.31449
110282308	chr4:110282308:T:C	1.23292e-11	-1.78134	-3.28476e-10
110282396	chr4:110282396:G:A	9.90641e-12	-0.703437	-1.29669
110282637	chr4:110282637:T:G	1.98693e-11	-2.52431e-10	-1.30413
110282833	chr4:110282833:GT:G	3.8942e-10	-2.52431e-10	1.67135
110283133	chr4:110283133:G:A	2.37416e-11	-2.52431e-10	-1.12608
110283143	chr4:110283143:G:A	1.24855e-11	-1.76874	-3.28476e-10
110283219	chr4:110283219:G:A	1.2919e-11	-1.73461	-3.28476e-10
110283291	chr4:110283291:G:A	2.75449e-12	-1.95678	-1.32329
110283396	chr4:110283396:A:G	2.35679e-11	-2.52431e-10	-1.13342
110283429	chr4:110283429:C:A	1.23816e-11	-1.7771	-3.28476e-10
110283460	chr4:110283460:G:A	2.04735e-11	-2.52431e-10	-1.27417
110283528	chr4:110283528:G:C	9.66765e-11	-2.52431e-10	0.278063
110283867	chr4:110283867:C:T	5.15583e-12	-1.76044	-0.892742
110283891	chr4:110283891:G:A	1.33958e-11	-1.69837	-3.28476e-10
110284029	chr4:110284029:G:T	4.16344e-12	-1.54425	-1.32272
110284570	chr4:110284570:G:A	4.30286e-11	-2.52431e-10	-0.531442
110284595	chr4:110284595:G:A	4.42021e-11	-2.52431e-10	-0.504536
110284807	chr4:110284807:GA:G	2.15868e-11	-2.52431e-10	-1.22123
110284826	chr4:110284826:AC:A	1.07323e-11	-1.92005	-3.28476e-10
110284827	chr4:110284827:C:G	8.04629e-11	-2.52431e-10	0.0944891
110284828	chr4:110284828:C:T	1.06776e-11	-1.92516	-3.28476e-10
110284975	chr4:110284975:C:T	1.17303e-11	-1.83113	-3.28476e-10
110284976	chr4:110284976:G:A	4.36015e-12	-1.50532	-1.31548
110284992	chr4:110284992:T:C	1.26648e-11	-1.75448	-3.28476e-10
110285026	chr4:110285026:A:C	2.01445e-11	-2.52431e-10	-1.29038
110285120	chr4:110285120:C:T	1.90082e-11	-1.39921	0.0507751
110285471	chr4:110285471:C:T	6.53478e-11	-2.52431e-10	-0.113584
110286082	chr4:110286082:C:T	7.45805e-12	-1.65075	-0.633266
110286720	chr4:110286720:A:G	1.25811e-11	-1.76111	-3.28476e-10
110286970	chr4:110286970:G:T	1.95027e-11	-2.52431e-10	-1.32276
110287203	chr4:110287203:G:A	2.83441e-12	-1.96405	-1.28742
110287652	chr4:110287652:G:A	9.85261e-12	-1.96376	-0.0418093
110287821	chr4:110287821:A:G	2.82021e-11	-2.52431e-10	-0.953912
110287847	chr4:110287847:C:T	1.29134e-11	-1.73504	-3.28476e-10
110288186	chr4:110288186:C:T	1.26863e-11	-1.75279	-3.28476e-10
110288244	chr4:110288244:T:C	6.4435e-11	-2.52431e-10	-0.127649
110288427	chr4:110288427:T:G	2.0439e-11	-2.52431e-10	-1.27586
110288746	chr4:110288746:A:G	1.24658e-11	-1.77031	-3.28476e-10
110289198	chr4:110289198:A:G	2.13675e-11	-2.52431e-10	-1.23144
110289454	chr4:110289454:A:C	2.02203e-11	-2.52431e-10	-1.28662
110289561	chr4:110289561:C:T	1.61221e-11	-0.191095	-1.32202
110289620	chr4:110289620:C:T	3.04362e-12	-1.96076	-1.2195
110289724	chr4:110289724:G:A	2.12071e-11	-2.52431e-10	-1.23897
110289805	chr4:110289805:A:T	2.41946e-11	-2.52431e-10	-1.10718
110290078	chr4:110290078:T:C	2.9835e-12	-1.96342	-1.23679
110290116	chr4:110290116:A:G	4.19971e-12	-1.53545	-1.32284
110290296	chr4:110290296:A:G	7.32182e-12	-1.65427	-0.648175
110290321	chr4:110290321:T:C	1.41973e-11	-0.342772	-1.29748
110290854	chr4:110290854:T:C	1.95476e-11	-2.52431e-10	-1.32045
110290913	chr4:110290913:T:C	8.27815e-11	0.122897	-3.28476e-10
110291151	chr4:110291151:C:T	2.98844e-11	-2.52431e-10	-0.89597
110291245	chr4:110291245:C:T	6.21816e-12	-1.17546	-1.29037
110291340	chr4:110291340:A:G	1.94934e-11	-2.52431e-10	-1.32323
110291441	chr4:110291441:G:A	5.55205e-12	-1.26217	-1.31697
110291695	chr4:110291695:C:A	1.42474e-11	-0.327424	-1.30931
110291786	chr4:110291786:G:T	2.10133e-11	-2.52431e-10	-1.24815
110291937	chr4:110291937:T:G	1.32471e-11	-0.395438	-1.31409
110291960	chr4:110291960:G:A	2.6571e-11	-2.52431e-10	-1.01349
110292045	chr4:110292045:T:A	5.13613e-12	-1.49966	-1.15735
110292168	chr4:110292168:C:T	6.1641e-12	-1.18721	-1.28736
110292355	chr4:110292355:G:A	4.46611e-11	-2.52431e-10	-0.494204
110292374	chr4:110292374:A:G	2.13217e-11	-2.52431e-10	-1.23358
110292451	chr4:110292451:T:C	1.48182e-11	-0.281053	-1.3164
110292703	chr4:110292703:C:T	2.29335e-11	-2.52431e-10	-1.16071
110292796	chr4:110292796:G:A	2.07879e-11	-2.52431e-10	-1.25894
110293133	chr4:110293133:G:A	1.37077e-11	-0.367899	-1.30745
110293205	chr4:110293205:C:T	1.95049e-11	-2.52431e-10	-1.32264
110293240	chr4:110293240:T:G	1.96763e-11	-2.52431e-10	-1.31389
110293264	chr4:110293264:G:A	2.9923e-12	-1.96307	-1.2342
110293366	chr4:110293366:C:T	1.2482e-11	-1.76902	-3.28476e-10
110293368	chr4:110293368:C:T	2.35187e-11	-2.52431e-10	-1.13551
110293369	chr4:110293369:A:G	5.0337e-12	-1.47574	-1.20141
110293454	chr4:110293454:C:T	3.87153e-11	-2.52431e-10	-0.637073
110293570	chr4:110293570:A:G	1.07187e-11	-0.624806	-1.29651
110293705	chr4:110293705:C:T	2.11606e-11	-1.24117	-3.28476e-10
110293983	chr4:110293983:T:C	9.9337e-11	-2.52431e-10	0.305211
110294056	chr4:110294056:T:A	6.55161e-12	-1.71222	-0.701377
110294480	chr4:110294480:G:C	6.5022e-12	-1.50473	-0.916433
110294844	chr4:110294844:T:A	4.0013e-11	-2.52431e-10	-0.604102
110295173	chr4:110295173:C:T	7.17788e-12	-1.72676	-0.59554
110295261	chr4:110295261:C:T	2.79529e-11	-2.52431e-10	-0.962785
110295268	chr4:110295268:G:A	2.05223e-11	-2.52431e-10	-1.2718
110295368	chr4:110295368:C:A	1.3084e-11	-1.72192	-3.28476e-10
110295381	chr4:110295381:A:G	2.41663e-11	-2.52431e-10	-1.10835
110295431	chr4:110295431:G:T	7.41287e-12	-1.69431	-0.595775
110295832	chr4:110295832:C:T	2.95202e-12	-1.95731	-1.25351
110296035	chr4:110296035:C:T	4.77779e-11	-2.52431e-10	-0.426743
110296077	chr4:110296077:A:G	4.00824e-11	-0.60237	-3.28476e-10
110296135	chr4:110296135:G:A	1.34193e-11	-0.394333	-1.30228
110296528	chr4:110296528:T:A	2.94874e-12	-1.96214	-1.24979
110296551	chr4:110296551:A:T	2.96127e-12	-1.95759	-1.2501
110296661	chr4:110296661:GACCGC:G	2.20889e-11	-2.52431e-10	-1.19823
110296751	chr4:110296751:G:A	1.15795e-11	-1.84407	-3.28476e-10
110297368	chr4:110297368:G:A	3.79412e-11	-2.52431e-10	-0.657269
110297544	chr4:110297544:G:A	3.24525e-12	-1.93838	-1.17774
110297561	chr4:110297561:A:G	2.941e-12	-1.96133	-1.25323
110298654	chr4:110298654:C:A	6.91392e-11	-2.52431e-10	-0.057186
110299016	chr4:110299016:A:G	2.14266e-11	-2.52431e-10	-1.22867
110299051	chr4:110299051:A:G	2.99514e-12	-1.9641	-1.23222
110299077	chr4:110299077:G:T	1.12881e-11	-1.86956	-3.28476e-10
110299092	chr4:110299092:T:G	1.1574e-11	-1.84454	-3.28476e-10
110299555	chr4:110299555:C:A	3.13683e-12	-1.96106	-1.18903
110299614	chr4:110299614:AG:A	1.14293e-11	-1.85713	-3.28476e-10
110299842	chr4:110299842:C:A	1.14068e-11	-1.8591	-3.28476e-10
110299893	chr4:110299893:C:T	3.1451e-12	-1.8554	-1.29207
110299996	chr4:110299996:G:GC	1.68298e-11	-1.47016	-3.28476e-10
110300023	chr4:110300023:TC:T	1.28324e-10	0.561248	-3.28476e-10
110300242	chr4:110300242:G:A	3.63498e-11	-2.52431e-10	-0.700119
110300333	chr4:110300333:C:T	3.147e-12	-1.95866	-1.1882
110300470	chr4:110300470:G:T	2.56428e-11	-2.52431e-10	-1.04904
110300484	chr4:110300484:C:T	5.81683e-12	-1.31605	-1.21651
110300504	chr4:110300504:G:A	2.95299e-11	-2.52431e-10	-0.907904
110300523	chr4:110300523:C:T	3.16637e-12	-1.96266	-1.17806
110300918	chr4:110300918:TG:T	2.25342e-11	-2.52431e-10	-1.17827
110301027	chr4:110301027:G:A	2.93354e-11	-2.52431e-10	-0.914514
110301063	chr4:110301063:A:T	3.14938e-12	-1.95918	-1.18693
110301375	chr4:110301375:C:A	2.76301e-12	-1.96309	-1.31389
110301423	chr4:110301423:TC:T	2.00906e-11	-6.1997e-05	-1.29299
110301525	chr4:110301525:T:G	1.14564e-11	-1.85476	-3.28476e-10
110301891	chr4:110301891:C:T	6.40583e-12	-1.13871	-1.29738
110301959	chr4:110301959:C:T	4.15991e-11	-2.52431e-10	-0.565229
110302378	chr4:110302378:C:T	2.00101e-11	-2.52431e-10	-1.29707
110302437	chr4:110302437:G:A	4.16626e-11	-2.52431e-10	-0.563702
110302692	chr4:110302692:T:G	2.01501e-11	-2.52431e-10	-1.2901
110303075	chr4:110303075:T:C	2.1305e-11	-2.52431e-10	-1.23437
110303122	chr4:110303122:G:C	3.20853e-12	-1.9238	-1.20369
110303327	chr4:110303327:T:C	2.97912e-11	-2.52431e-10	-0.899094
110303718	chr4:110303718:C:T	1.98259e-11	0.0156877	-1.32201
110303794	chr4:110303794:A:G	3.41092e-12	-1.92977	-1.13656
110303891	chr4:110303891:T:C	7.28716e-12	-1.36359	-0.943606
110304056	chr4:110304056:A:G	6.32056e-12	-1.16906	-1.28044
110304181	chr4:110304181:C:T	8.85234e-12	-1.55264	-0.55999
110304295	chr4:110304295:A:G	1.96009e-11	-2.52431e-10	-1.31773
110304402	chr4:110304402:C:T	3.06251e-12	-1.85164	-1.32243
110304403	chr4:110304403:G:A	2.92555e-11	-2.52431e-10	-0.917239
110304705	chr4:110304705:A:T	7.23552e-12	-1.05605	-1.25826
110304764	chr4:110304764:T:A	8.79638e-12	-1.31581	-0.803153
110304797	chr4:110304797:A:G	1.95281e-11	-2.52431e-10	-1.32145
110305292	chr4:110305292:T:C	1.7653e-11	-1.4224	-3.28476e-10
110305476	chr4:110305476:A:G	1.96359e-11	-2.52431e-10	-1.31595
110305719	chr4:110305719:T:C	1.96624e-11	-2.52431e-10	-1.3146
110305862	chr4:110305862:CTGAG:C	2.96821e-12	-1.9616	-1.24375
110305871	chr4:110305871:A:G	1.95552e-11	-2.52431e-10	-1.32006
110306039	chr4:110306039:A:G	1.11345e-11	-1.88326	-3.28476e-10
110306097	chr4:110306097:A:G	1.95326e-11	-2.52431e-10	-1.32122
110306153	chr4:110306153:A:C	4.62081e-12	-1.43927	-1.32347
110306187	chr4:110306187:T:G	1.95601e-11	-2.52431e-10	-1.31982
110306437	chr4:110306437:G:C	6.69815e-12	-1.12111	-1.27036
110306521	chr4:110306521:G:A	9.81657e-12	-0.686917	-1.32232
110306641	chr4:110306641:C:CA	6.46024e-12	-1.15774	-1.26991
110306660	chr4:110306660:G:A	2.28999e-11	0.161164	-1.32334
110306757	chr4:110306757:A:G	6.42756e-12	-1.16511	-1.2676
110306960	chr4:110306960:C:T	2.61084e-11	-2.52431e-10	-1.03105
110307212	chr4:110307212:T:C	2.00715e-11	-2.52431e-10	-1.294
110307389	chr4:110307389:A:G	1.0457e-11	-1.94604	-3.28476e-10
110307434	chr4:110307434:C:T	3.06637e-12	-1.85008	-1.32273
110307874	chr4:110307874:C:T	1.9517e-11	-2.52431e-10	-1.32202
110308155	chr4:110308155:T:C	5.05871e-12	-1.45288	-1.21932
110308365	chr4:110308365:G:A	3.87493e-12	-1.6602	-1.27858
110308839	chr4:110308839:C:A	1.53797e-11	-1.94785	0.38759
110308886	chr4:110308886:C:T	1.28135e-11	-1.74281	-3.28476e-10
110309136	chr4:110309136:G:T	3.21065e-12	-1.85991	-1.26692
110309412	chr4:110309412:C:T	3.65364e-12	-1.73696	-1.26062
110309540	chr4:110309540:G:A	6.05141e-09	-2.52431e-10	4.41474
110309646	chr4:110309646:T:C	2.02739e-11	-2.52431e-10	-1.28397
110309716	chr4:110309716:T:G	2.06512e-11	-2.52431e-10	-1.26553
110309803	chr4:110309803:A:G	2.26457e-11	-2.52431e-10	-1.17334
110310449	chr4:110310449:G:A	2.66951e-11	-2.52431e-10	-1.00883
110310680	chr4:110310680:C:T	5.3574e-12	-1.56693	-1.0479
110310683	chr4:110310683:G:C	5.06162e-11	-2.52431e-10	-0.369035
110310826	chr4:110310826:C:T	4.59935e-12	-1.46944	-1.29795
110311438	chr4:110311438:T:A	3.39897e-11	-2.52431e-10	-0.767248
110311652	chr4:110311652:T:G	2.25746e-11	-2.52431e-10	-1.17648
110311654	chr4:110311654:A:C	2.90428e-11	-0.924535	-3.28476e-10
110311860	chr4:110311860:G:A	4.576e-12	-1.47682	-1.29566
110311985	chr4:110311985:A:C	1.48023e-11	-1.59853	-3.28476e-10
110312094	chr4:110312094:C:T	2.89604e-12	-1.91101	-1.31895
110312157	chr4:110312157:G:A	4.55132e-12	-1.4949	-1.28299
110312255	chr4:110312255:T:C	4.65432e-12	-1.46566	-1.28985
110312423	chr4:110312423:A:T	2.58259e-11	-2.52431e-10	-1.04193
110312670	chr4:110312670:A:G	2.17468e-11	-2.52431e-10	-1.21384
110312952	chr4:110312952:C:T	3.47912e-11	-2.52431e-10	-0.743944
110313035	chr4:110313035:T:C	1.03187e-11	-1.95935	-3.28476e-10
110313177	chr4:110313177:G:T	3.13895e-11	-2.52431e-10	-0.846835
110313331	chr4:110313331:G:A	3.84457e-11	-2.52431e-10	-0.64406
110313532	chr4:110313532:C:T	1.38436e-11	-0.485675	-1.17981
110314041	chr4:110314041:G:A	1.53271e-11	-0.297843	-1.26584
110314119	chr4:110314119:A:G	2.14705e-11	-2.52431e-10	-1.22663
110314142	chr4:110314142:T:C	1.21912e-11	-0.472837	-1.31976
110314198	chr4:110314198:C:A	1.03593e-11	-1.95542	-3.28476e-10
110314254	chr4:110314254:A:G	3.134e-11	-2.52431e-10	-0.848413
110314532	chr4:110314532:G:A	3.48962e-11	-2.52431e-10	-0.740931
110314673	chr4:110314673:G:A	2.15719e-11	-2.52431e-10	-1.22192
110314963	chr4:110314963:G:A	1.03276e-11	-1.95849	-3.28476e-10
110315136	chr4:110315136:G:T	1.98578e-11	-2.52431e-10	-1.30471
110315153	chr4:110315153:G:A	1.71906e-11	-0.349003	-1.09994
110315266	chr4:110315266:T:C	3.87394e-11	-2.52431e-10	-0.636449
110315267	chr4:110315267:G:A	3.80776e-11	-2.52431e-10	-0.65368
110315271	chr4:110315271:T:C	3.83907e-11	-2.52431e-10	-0.645493
110315715	chr4:110315715:G:A	5.7001e-11	-2.52431e-10	-0.250239
110315716	chr4:110315716:G:A	2.9632e-12	-1.89851	-1.30853
110315771	chr4:110315771:T:C	3.00568e-12	-1.9183	-1.27451
110315980	chr4:110315980:G:A	5.8629e-12	-1.80007	-0.724589
110316359	chr4:110316359:A:T	2.94479e-11	-2.52431e-10	-0.910683
110316593	chr4:110316593:T:C	1.10639e-11	-0.585251	-1.30436
110316594	chr4:110316594:T:A	3.14579e-12	-1.84458	-1.30267
110316878	chr4:110316878:A:C	3.53222e-12	-1.86741	-1.16396
110316880	chr4:110316880:A:C	1.22153e-11	-1.5555	-0.235119
110316883	chr4:110316883:C:T	2.71017e-11	-1.96343	0.969715
110316923	chr4:110316923:G:A	2.41439e-11	-2.52431e-10	-1.10928
110316946	chr4:110316946:C:T	2.17907e-11	-2.52431e-10	-1.21182
110317280	chr4:110317280:T:C	3.78049e-11	-1.17909	0.518216
110317377	chr4:110317377:GA:G	9.33298e-11	-1.2056	1.44843
110317409	chr4:110317409:G:A	2.06928e-11	-2.52431e-10	-1.26352
110317441	chr4:110317441:C:T	2.3084e-11	-2.52431e-10	-1.15417
110317515	chr4:110317515:C:T	1.0803e-11	-1.91349	-3.28476e-10
110317697	chr4:110317697:G:A	5.8114e-11	-2.52431e-10	-0.2309
110317734	chr4:110317734:T:C	5.49385e-12	-1.85533	-0.734346
110317858	chr4:110317858:G:A	2.47154e-11	-1.02071	-0.0651688
110318099	chr4:110318099:C:T	2.27461e-11	-2.52431e-10	-1.16891
110318161	chr4:110318161:G:C	1.07754e-11	-1.91604	-3.28476e-10
110318304	chr4:110318304:T:A	3.61813e-11	-0.851876	0.147112
110318379	chr4:110318379:A:G	3.70194e-11	-2.52431e-10	-0.681864
110318587	chr4:110318587:G:A	2.57026e-11	-0.806531	-0.240182
110318833	chr4:110318833:A:G	6.58258e-11	-2.52431e-10	-0.106296
110318922	chr4:110318922:C:T	4.26674e-11	-1.38967	0.849799
110318941	chr4:110318941:A:G	1.47266e-11	-0.281307	-1.32234
110319122	chr4:110319122:G:A	1.21077e-11	-1.79947	-3.28476e-10
110319362	chr4:110319362:C:T	1.29015e-11	-1.30207	-0.433895
110319379	chr4:110319379:C:T	3.24677e-11	-2.52431e-10	-0.813061
110319551	chr4:110319551:C:G	1.91498e-09	-1.50356	4.76772
110319646	chr4:110319646:C:T	6.41882e-12	-1.65665	-0.777423
110319704	chr4:110319704:T:C	6.29118e-12	-1.68873	-0.76543
110319768	chr4:110319768:G:C	1.25318e-11	-1.03558	-0.729452
110320094	chr4:110320094:C:T	1.73081e-10	-1.70005	2.56051
110320193	chr4:110320193:T:C	1.04446e-11	-1.94722	-3.28476e-10
110320221	chr4:110320221:C:T	5.48729e-12	-1.79309	-0.797784
110320426	chr4:110320426:G:A	4.20126e-11	-2.52431e-10	-0.555338
110320444	chr4:110320444:G:A	3.05146e-10	-1.70698	3.13446
110320477	chr4:110320477:G:A	4.42495e-11	-2.52431e-10	-0.503463
110320736	chr4:110320736:G:A	1.20904e-11	-1.58865	-0.212238
110320975	chr4:110320975:A:G	2.57194e-11	-2.52431e-10	-1.04606
110321048	chr4:110321048:G:A	3.33438e-11	-2.52431e-10	-0.786434
110321530	chr4:110321530:A:G	1.96205e-11	-2.52431e-10	-1.31673
110321642	chr4:110321642:T:C	1.03055e-11	-1.96063	-3.28476e-10
110321729	chr4:110321729:C:T	2.57351e-11	-2.52431e-10	-1.04545
110321738	chr4:110321738:T:G	3.67586e-12	-1.66805	-1.32347
110321810	chr4:110321810:T:A	4.06607e-11	-0.588044	-3.28476e-10
110322109	chr4:110322109:G:A	2.92319e-11	-2.52431e-10	-0.918048
110322251	chr4:110322251:C:T	1.0389e-11	-1.95256	-3.28476e-10
110322268	chr4:110322268:G:A	6.41768e-12	-1.68464	-0.749614
110322516	chr4:110322516:T:A	1.08758e-11	-1.90677	-3.28476e-10
110322527	chr4:110322527:G:A	7.08427e-12	-1.6345	-0.700928
110322566	chr4:110322566:C:T	3.13269e-11	-2.52431e-10	-0.84883
110322613	chr4:110322613:G:T	7.94365e-11	-1.76651	1.84816
110322744	chr4:110322744:A:G	2.87356e-12	-1.9592	-1.27855
110323267	chr4:110323267:G:T	4.22228e-11	-1.68446	1.13411
110323381	chr4:110323381:T:A	2.10853e-11	-2.52431e-10	-1.24473
110323476	chr4:110323476:T:G	2.95857e-12	-1.95043	-1.25817
110323515	chr4:110323515:C:G	1.9595e-11	-2.52431e-10	-1.31803
110323536	chr4:110323536:G:A	6.14791e-12	-1.19766	-1.27953
110323726	chr4:110323726:A:G	1.99556e-11	-2.52431e-10	-1.2998
110323727	chr4:110323727:C:T	1.95061e-11	-2.52431e-10	-1.32258
110323729	chr4:110323729:A:G	2.23241e-11	-2.52431e-10	-1.18764
110323836	chr4:110323836:G:A	5.41632e-12	-1.29689	-1.307
110324414	chr4:110324414:A:T	5.74391e-12	-1.2414	-1.30377
110324430	chr4:110324430:A:G	1.2531e-11	-1.32393	-0.441173
110324525	chr4:110324525:T:C	1.16384e-11	-1.37837	-0.460632
110324567	chr4:110324567:G:A	4.5583e-11	-0.473773	-3.28476e-10
110324698	chr4:110324698:C:G	1.18752e-11	-1.34977	-0.469085
110325060	chr4:110325060:T:C	1.03458e-11	-1.95672	-3.28476e-10
110325069	chr4:110325069:T:C	1.03294e-11	-1.95831	-3.28476e-10
110325079	chr4:110325079:C:T	1.0355e-11	-1.95584	-3.28476e-10
110325125	chr4:110325125:C:T	4.12598e-11	-2.52431e-10	-0.573418
110325195	chr4:110325195:A:T	2.46314e-11	-2.52431e-10	-1.08929
110325268	chr4:110325268:A:G	1.20477e-11	-1.33966	-0.46477
110325303	chr4:110325303:T:G	2.95188e-12	-1.95141	-1.25946
110325315	chr4:110325315:C:T	1.96961e-11	-2.52431e-10	-1.31289
110325564	chr4:110325564:C:T	2.96026e-12	-1.94645	-1.26158
110325606	chr4:110325606:T:C	1.16291e-11	-1.83979	-3.28476e-10
110325660	chr4:110325660:G:T	4.13889e-12	-1.91841	-0.95447
110325690	chr4:110325690:T:C	1.81414e-10	-1.20142	2.10889
110325877	chr4:110325877:C:T	1.04814e-11	-1.94371	-3.28476e-10
110325941	chr4:110325941:T:C	1.15801e-11	-1.35103	-0.492994
110325951	chr4:110325951:T:C	2.97549e-12	-1.94056	-1.26234
110326145	chr4:110326145:C:T	1.96128e-11	-2.52431e-10	-1.31713
110326320	chr4:110326320:G:A	2.36684e-11	-2.52431e-10	-1.12917
110326665	chr4:110326665:G:C	3.16396e-11	-2.52431e-10	-0.838899
110326762	chr4:110326762:T:C	2.29527e-10	-1.2016	2.34431
110326927	chr4:110326927:C:T	4.24808e-10	-1.47847	3.23679
110327033	chr4:110327033:G:C	1.18666e-11	-1.36097	-0.458605
110327070	chr4:110327070:A:G	1.96756e-11	-2.52431e-10	-1.31393
110327117	chr4:110327117:C:T	4.43861e-12	-1.82074	-0.98223
110327203	chr4:110327203:G:T	2.98491e-12	-1.95476	-1.24497
110327255	chr4:110327255:A:G	1.02713e-11	-1.96396	-3.28476e-10
110327259	chr4:110327259:A:T	6.38921e-12	-1.7178	-0.7209
110327285	chr4:110327285:T:C	2.82459e-12	-1.95322	-1.30172
110327508	chr4:110327508:A:G	1.18736e-11	-1.35839	-0.460604
110327764	chr4:110327764:T:C	1.15315e-11	-1.40569	-0.442541
110327772	chr4:110327772:C:T	2.95713e-11	-1.90492	0.998418
110327827	chr4:110327827:C:T	5.25271e-12	-1.66734	-0.967218
110327954	chr4:110327954:G:A	2.89728e-11	-2.52431e-10	-0.926951
110327981	chr4:110327981:T:A	2.47883e-11	-2.52431e-10	-1.08293
110328056	chr4:110328056:C:A	9.92573e-12	-1.71506	-0.283117
110328158	chr4:110328158:C:A	1.96204e-11	-2.52431e-10	-1.31674
110328170	chr4:110328170:C:T	1.98645e-11	-2.52431e-10	-1.30438
110328205	chr4:110328205:G:T	2.80154e-11	-2.52431e-10	-0.960554
110328469	chr4:110328469:G:A	6.19565e-11	-1.75578	1.58891
110328576	chr4:110328576:C:T	8.99368e-12	-1.73831	-0.358478
110328756	chr4:110328756:A:G	1.9955e-11	-2.52431e-10	-1.29983
110328870	chr4:110328870:A:G	3.44398e-11	-0.754093	-3.28476e-10
110328871	chr4:110328871:T:A	1.04785e-11	-1.94398	-3.28476e-10
110328959	chr4:110328959:T:C	1.02419e-11	-1.39811	-0.568711
110329286	chr4:110329286:T:C	1.20104e-11	-1.67363	-0.133901
110329298	chr4:110329298:T:C	1.08029e-11	-1.34303	-0.570464
110329371	chr4:110329371:A:G	3.81119e-11	-2.52431e-10	-0.652781
110329645	chr4:110329645:C:T	2.3405e-11	-1.14036	-3.28476e-10
110330052	chr4:110330052:C:T	6.49831e-11	-1.74312	1.62394
110330168	chr4:110330168:T:C	2.1367e-11	-2.52431e-10	-1.23146
110330217	chr4:110330217:G:A	5.06474e-12	-1.69519	-0.975811
110330281	chr4:110330281:T:C	4.63697e-12	-1.94436	-0.814884
110330418	chr4:110330418:A:G	5.33523e-12	-1.68435	-0.93462
110330480	chr4:110330480:G:A	4.64372e-11	-2.52431e-10	-0.455206
110330572	chr4:110330572:T:A	3.32593e-11	-2.52431e-10	-0.788973
110330621	chr4:110330621:G:A	1.8722e-10	-1.24374	2.18272
110330680	chr4:110330680:C:T	3.66921e-11	-2.52431e-10	-0.690745
110330724	chr4:110330724:G:A	6.40699e-11	-1.75905	1.62572
110330806	chr4:110330806:C:T	1.97365e-11	-2.52431e-10	-1.31084
110330835	chr4:110330835:T:G	1.11851e-11	-1.87872	-3.28476e-10
110331144	chr4:110331144:G:T	5.26221e-12	-1.67178	-0.960977
110331458	chr4:110331458:C:T	1.04617e-11	-1.94558	-3.28476e-10
110331459	chr4:110331459:G:A	3.37926e-11	-0.661623	-0.111441
110331621	chr4:110331621:C:T	2.76802e-12	-1.95328	-1.32189
110332258	chr4:110332258:G:A	1.95168e-11	-2.52431e-10	-1.32203
110332337	chr4:110332337:T:C	6.53077e-12	-1.35743	-1.05936
110333204	chr4:110333204:T:C	6.24726e-11	-1.05589	0.897311
110333713	chr4:110333713:C:G	1.1201e-11	-1.74463	-0.132678
110333930	chr4:110333930:A:G	2.48024e-11	-0.185032	-0.897337
110334071	chr4:110334071:AT:A	2.19346e-11	-2.52431e-10	-1.20524
110334119	chr4:110334119:T:A	5.98304e-12	-1.37123	-1.13314
110334554	chr4:110334554:G:C	3.32701e-11	-2.52431e-10	-0.788647
110334761	chr4:110334761:G:T	3.56873e-12	-1.79676	-1.22433
110334936	chr4:110334936:A:G	1.95253e-11	-2.52431e-10	-1.3216
110335344	chr4:110335344:A:G	2.17429e-11	-2.52431e-10	-1.21402
110335411	chr4:110335411:G:A	7.94038e-12	-1.41878	-0.802562
110335684	chr4:110335684:A:G	4.13645e-11	-2.52431e-10	-0.570884
110335939	chr4:110335939:G:A	4.4228e-11	-2.52431e-10	-0.503948
110335949	chr4:110335949:T:TA	1.19488e-11	-1.81268	-3.28476e-10
110336005	chr4:110336005:G:A	1.95005e-11	-2.52431e-10	-1.32287
110336296	chr4:110336296:G:T	2.77183e-11	-0.305101	-0.666114
110336508	chr4:110336508:A:G	4.6839e-11	-2.52431e-10	-0.446591
110336592	chr4:110336592:A:G	1.22066e-11	-1.80915	0.0178207
110336745	chr4:110336745:T:C	1.22317e-11	-1.78928	-3.28476e-10
110336809	chr4:110336809:G:T	1.61876e-11	-1.50906	-3.28476e-10
110337051	chr4:110337051:A:G	1.94936e-11	-2.52431e-10	-1.32322
110337606	chr4:110337606:A:G	3.67646e-12	-1.8718	-1.11956
110337633	chr4:110337633:A:G	2.70486e-11	-2.52431e-10	-0.995672
110337911	chr4:110337911:C:T	1.1372e-11	-1.86215	-3.28476e-10
110338038	chr4:110338038:T:C	4.69794e-11	-2.52431e-10	-0.443598
110338196	chr4:110338196:AT:A	2.97026e-11	-2.52431e-10	-0.902072
110338623	chr4:110338623:A:G	1.95048e-11	-2.52431e-10	-1.32265
110338652	chr4:110338652:A:G	6.04262e-11	-0.191885	-3.28476e-10
110338685	chr4:110338685:T:C	3.13754e-11	-2.52431e-10	-0.847284
110338865	chr4:110338865:A:G	1.94888e-11	-2.52431e-10	-1.32347
110339255	chr4:110339255:A:G	4.27606e-11	-2.52431e-10	-0.537691
110339310	chr4:110339310:C:T	2.19907e-11	-2.52431e-10	-1.20269
110339399	chr4:110339399:A:G	3.2939e-11	-2.52431e-10	-0.798651
110339496	chr4:110339496:A:G	4.36384e-12	-1.96428	-0.855678
110339533	chr4:110339533:G:T	4.127e-12	-1.74336	-1.1324
110339545	chr4:110339545:C:T	3.43867e-12	-1.95787	-1.10035
110339743	chr4:110339743:A:T	2.38331e-11	-2.52431e-10	-1.12223
110339836	chr4:110339836:G:A	3.91876e-12	-1.7852	-1.14234
110339869	chr4:110339869:G:A	4.06181e-11	-2.52431e-10	-0.589092
110340089	chr4:110340089:A:G	1.98829e-11	-2.52431e-10	-1.30345
110340122	chr4:110340122:A:T	3.68901e-12	-1.81829	-1.16966
110340334	chr4:110340334:T:C	3.58717e-12	-1.85473	-1.16122
110340382	chr4:110340382:G:A	3.73768e-12	-1.8357	-1.13914
110340624	chr4:110340624:C:T	2.65383e-11	-2.52431e-10	-1.01472
110340635	chr4:110340635:A:T	1.94882e-11	-2.52431e-10	-1.3235
110340648	chr4:110340648:A:C	2.02066e-11	-2.52431e-10	-1.2873
110340651	chr4:110340651:A:T	2.02066e-11	-2.52431e-10	-1.2873
110340886	chr4:110340886:G:A	9.69171e-12	-1.39536	-0.626679
110340985	chr4:110340985:A:T	2.73916e-11	-2.52431e-10	-0.98307
110341030	chr4:110341030:C:A	2.74119e-11	-2.52431e-10	-0.982331
110341065	chr4:110341065:T:C	3.33236e-11	-2.52431e-10	-0.787041
110341250	chr4:110341250:A:T	3.54203e-12	-1.85906	-1.16955
110341435	chr4:110341435:T:C	3.31191e-11	-2.52431e-10	-0.793198
110341462	chr4:110341462:C:T	3.52001e-12	-1.84323	-1.19162
110341546	chr4:110341546:C:T	3.64694e-12	-1.84915	-1.15027
110341900	chr4:110341900:T:G	3.56588e-12	-1.85605	-1.16584
110341991	chr4:110341991:G:T	4.80838e-11	-2.52431e-10	-0.420362
110342574	chr4:110342574:C:A	3.5192e-12	-1.84111	-1.19396
110342614	chr4:110342614:G:C	3.20094e-12	-1.89778	-1.23208
110342624	chr4:110342624:C:A	3.95337e-11	-2.52431e-10	-0.616155
110342761	chr4:110342761:C:T	2.13645e-11	-2.52431e-10	-1.23158
110342852	chr4:110342852:C:T	3.6334e-12	-1.84164	-1.1615
110342931	chr4:110342931:A:G	3.562e-12	-1.73218	-1.29081
110343046	chr4:110343046:G:T	2.22622e-11	-2.52431e-10	-1.19042
110343194	chr4:110343194:C:T	5.35763e-12	-1.2936	-1.32118
110343527	chr4:110343527:A:T	3.14619e-12	-1.89306	-1.25405
110343690	chr4:110343690:C:T	1.56704e-11	-0.797686	-0.743845
110344335	chr4:110344335:A:G	2.35992e-11	-2.52431e-10	-1.1321
110345014	chr4:110345014:T:C	9.18941e-12	-0.947744	-1.12751
110345181	chr4:110345181:C:T	5.31622e-12	-1.39678	-1.22576
110345206	chr4:110345206:T:C	2.02981e-11	-2.52431e-10	-1.28278
110346172	chr4:110346172:C:T	1.29982e-11	-1.7285	-3.28476e-10
110346182	chr4:110346182:G:C	5.37266e-12	-1.42565	-1.18633
110346436	chr4:110346436:C:T	3.51475e-12	-1.73525	-1.30109
110346481	chr4:110346481:A:C	3.06891e-12	-1.85676	-1.31522
110346515	chr4:110346515:A:G	3.13556e-12	-1.83747	-1.31302
110346944	chr4:110346944:C:T	4.36379e-11	-2.52431e-10	-0.517381
110347029	chr4:110347029:A:G	2.84723e-11	-2.52431e-10	-0.944375
110347515	chr4:110347515:A:G	9.9878e-12	-1.41486	-0.577085
110347780	chr4:110347780:A:C	2.05452e-11	-2.52431e-10	-1.27068
110347804	chr4:110347804:C:T	1.94889e-11	-2.52431e-10	-1.32346
110347835	chr4:110347835:G:C	2.14271e-11	-2.52431e-10	-1.22865
110348068	chr4:110348068:A:T	2.47771e-11	-2.52431e-10	-1.08339
110348653	chr4:110348653:C:T	3.59509e-12	-1.72585	-1.28789
110348807	chr4:110348807:AG:A	2.82098e-11	-2.52431e-10	-0.953637
110348902	chr4:110348902:A:G	3.52234e-11	-2.52431e-10	-0.731596
110348949	chr4:110348949:A:G	7.93055e-12	-1.46729	-0.755299
110349341	chr4:110349341:C:T	8.43507e-12	-1.45149	-0.709416
110349467	chr4:110349467:T:C	3.68378e-11	-2.52431e-10	-0.686784
110350411	chr4:110350411:G:A	8.29538e-12	-1.49665	-0.680962
110350703	chr4:110350703:G:A	3.0284e-11	-2.52431e-10	-0.882686
110350871	chr4:110350871:A:T	2.86585e-11	-2.52431e-10	-0.937856
110350919	chr4:110350919:A:G	3.56034e-11	-2.52431e-10	-0.720865
110351143	chr4:110351143:C:T	1.86559e-11	-1.36714	-3.28476e-10
110351261	chr4:110351261:A:G	1.9533e-11	-2.52431e-10	-1.3212
110351407	chr4:110351407:G:A	1.0103e-11	-1.71329	-0.267179
110351928	chr4:110351928:G:A	3.4379e-11	-2.52431e-10	-0.755862
110351930	chr4:110351930:C:A	4.07695e-11	-2.52431e-10	-0.585374
110352086	chr4:110352086:C:G	2.86991e-11	-2.52431e-10	-0.936443
110352167	chr4:110352167:A:G	1.70821e-11	-1.45528	-3.28476e-10
110352238	chr4:110352238:T:G	3.66239e-12	-1.76432	-1.23087
110352538	chr4:110352538:C:T	2.04855e-11	-2.52431e-10	-1.27359
110352826	chr4:110352826:T:C	2.02176e-11	-2.52431e-10	-1.28676
110353006	chr4:110353006:G:A	4.52814e-11	-2.52431e-10	-0.480411
110353026	chr4:110353026:C:T	5.10264e-12	-1.34007	-1.32348
110353297	chr4:110353297:C:G	2.21742e-11	-2.52431e-10	-1.19438
110353397	chr4:110353397:T:C	1.99454e-11	-0.959511	-0.3408
110353738	chr4:110353738:G:A	2.87248e-11	-2.52431e-10	-0.935546
110353785	chr4:110353785:C:A	3.35949e-11	-2.52431e-10	-0.778933
110353918	chr4:110353918:G:A	1.54877e-11	-1.55326	-3.28476e-10
110354021	chr4:110354021:G:A	2.08738e-11	-2.52431e-10	-1.25481
110354067	chr4:110354067:T:C	2.03639e-11	-2.52431e-10	-1.27954
110354280	chr4:110354280:T:C	9.27305e-12	-1.48468	-0.581513
110354441	chr4:110354441:C:T	3.49047e-12	-1.8031	-1.24017
110354576	chr4:110354576:T:A	7.81733e-12	-1.47169	-0.765277
110354666	chr4:110354666:G:A	9.35583e-12	-1.44044	-0.61687
110354848	chr4:110354848:C:G	2.17098e-11	-2.52431e-10	-1.21554
110355212	chr4:110355212:C:G	4.41344e-11	-2.52431e-10	-0.506067
110355579	chr4:110355579:G:T	2.26685e-11	-2.52431e-10	-1.17233
110355814	chr4:110355814:C:T	2.16019e-11	-2.52431e-10	-1.22053
110355837	chr4:110355837:C:A	9.66982e-12	-1.49139	-0.532912
110355867	chr4:110355867:C:T	4.15975e-11	-2.52431e-10	-0.565267
110355898	chr4:110355898:C:G	5.34562e-12	-1.2937	-1.32333
110356074	chr4:110356074:G:A	2.01205e-11	-2.52431e-10	-1.29157
110356086	chr4:110356086:G:A	2.76904e-11	-2.52431e-10	-0.972221
110356299	chr4:110356299:T:G	3.00503e-12	-1.88003	-1.31298
110356401	chr4:110356401:T:C	5.67135e-12	-1.39989	-1.15799
110356590	chr4:110356590:C:T	6.35694e-12	-1.46901	-0.974747
110356619	chr4:110356619:A:G	2.31887e-11	-2.52431e-10	-1.14964
110356785	chr4:110356785:C:T	3.53261e-12	-1.78967	-1.2416
110356828	chr4:110356828:T:C	5.68571e-12	-1.47764	-1.07771
110357016	chr4:110357016:T:C	5.82629e-12	-1.47048	-1.06044
110357363	chr4:110357363:A:G	3.35246e-12	-1.8695	-1.21411
110357451	chr4:110357451:G:A	2.06186e-11	-2.52431e-10	-1.26711
110357611	chr4:110357611:C:T	2.90142e-11	-2.52431e-10	-0.925523
110357808	chr4:110357808:C:T	1.32016e-11	-1.71297	-3.28476e-10
110358371	chr4:110358371:G:C	2.82158e-11	-2.52431e-10	-0.953427
110358589	chr4:110358589:C:A	8.15514e-12	-1.49417	-0.700493
110358650	chr4:110358650:G:T	1.10479e-11	-1.20485	-0.686224
110358708	chr4:110358708:T:A	3.62823e-11	-2.52431e-10	-0.701977
110359117	chr4:110359117:C:A	3.88087e-12	-1.96427	-0.97298
110359472	chr4:110359472:AT:A	2.1274e-11	-2.52431e-10	-1.23582
110359497	chr4:110359497:C:A	2.11123e-11	-2.52431e-10	-1.24345
110359601	chr4:110359601:T:C	4.37752e-12	-1.51916	-1.29767
110359689	chr4:110359689:T:C	2.7218e-11	-2.52431e-10	-0.989429
110359870	chr4:110359870:T:C	2.79437e-12	-1.9634	-1.3023
110360032	chr4:110360032:G:A	2.23231e-11	-2.52431e-10	-1.18769
110360040	chr4:110360040:C:G	4.99477e-12	-1.39733	-1.28758
110360398	chr4:110360398:C:G	2.25096e-11	-2.52431e-10	-1.17937
110360613	chr4:110360613:A:G	2.86583e-12	-1.95382	-1.28663
110360797	chr4:110360797:T:C	1.2913e-11	-1.73507	-3.28476e-10
110361208	chr4:110361208:A:G	2.34294e-11	-2.52431e-10	-1.13931
110361225	chr4:110361225:T:C	5.25244e-12	-1.60636	-1.02826
110361289	chr4:110361289:C:T	1.98308e-11	-2.52431e-10	-1.30607
110362050	chr4:110362050:A:G	1.62206e-10	0.795557	-3.28476e-10
110362225	chr4:110362225:C:T	1.47236e-10	0.698728	-3.28476e-10
110362298	chr4:110362298:A:G	1.22569e-11	-1.78722	-3.28476e-10
110362338	chr4:110362338:A:G	2.79855e-12	-1.95635	-1.30785
110362552	chr4:110362552:T:C	9.15534e-12	-0.958923	-1.12005
110362946	chr4:110362946:G:A	9.13546e-12	-1.16868	-0.912463
110363162	chr4:110363162:A:C	2.44723e-11	-2.52431e-10	-1.09577
110364455	chr4:110364455:G:A	4.70178e-12	-1.44215	-1.30321
110364876	chr4:110364876:C:T	3.57036e-12	-1.80058	-1.22007
110364877	chr4:110364877:G:A	2.29754e-11	-2.52431e-10	-1.15888
110365111	chr4:110365111:A:G	2.26537e-11	-2.52431e-10	-1.17298
110365691	chr4:110365691:G:A	1.2625e-11	-0.84245	-0.915177
110365925	chr4:110365925:A:G	3.8486e-12	-1.95648	-0.989122
110366109	chr4:110366109:C:T	1.31934e-11	-0.813465	-0.900126
110366189	chr4:110366189:G:A	7.08217e-11	-2.52431e-10	-0.0331411
110366631	chr4:110366631:G:A	3.80629e-12	-1.76505	-1.1916
110367098	chr4:110367098:C:T	4.57408e-12	-1.58544	-1.18747
110367314	chr4:110367314:T:A	3.63182e-12	-1.9529	-1.05068
110367386	chr4:110367386:T:C	2.79477e-11	-2.52431e-10	-0.962973
110367493	chr4:110367493:T:G	1.96105e-11	-2.52431e-10	-1.31724
110367626	chr4:110367626:T:C	1.1953e-11	-0.892765	-0.919556
110367868	chr4:110367868:A:G	2.24021e-11	-0.899299	-0.284852
110368041	chr4:110368041:T:C	4.08419e-12	-1.75169	-1.13449
110368086	chr4:110368086:C:T	3.94439e-12	-1.76996	-1.15105
110368093	chr4:110368093:G:T	3.91542e-12	-1.76769	-1.16069
110368108	chr4:110368108:G:A	6.40464e-12	-1.71019	-0.726092
110368183	chr4:110368183:C:T	2.86912e-11	-2.52431e-10	-0.936715
110368722	chr4:110368722:T:A	4.53405e-12	-1.46326	-1.31843
110368976	chr4:110368976:T:TC	4.63786e-12	-1.5304	-1.22866
110368991	chr4:110368991:C:T	4.70237e-12	-1.55136	-1.19388
110369036	chr4:110369036:A:C	2.4135e-11	-2.52431e-10	-1.10965
110369140	chr4:110369140:T:A	4.6884e-12	-1.42995	-1.31826
110369145	chr4:110369145:G:A	4.62754e-12	-1.5517	-1.20958
110369275	chr4:110369275:A:G	1.86038e-11	-0.13679	-1.23315
110369288	chr4:110369288:A:G	2.71871e-11	-2.52431e-10	-0.990564
110369351	chr4:110369351:G:A	4.73268e-12	-1.52076	-1.21806
110369519	chr4:110369519:T:C	1.8097e-11	-0.152683	-1.24488
110369570	chr4:110369570:T:G	4.1462e-12	-1.63608	-1.23504
110369582	chr4:110369582:G:T	2.45845e-11	-2.52431e-10	-1.09119
110369676	chr4:110369676:G:A	1.95121e-11	-2.52431e-10	-1.32227
110369861	chr4:110369861:T:C	2.86035e-11	-2.52431e-10	-0.939778
110369917	chr4:110369917:T:TTGC	2.50649e-11	-2.52431e-10	-1.07184
110370081	chr4:110370081:C:T	4.77253e-12	-1.54826	-1.18217
110370206	chr4:110370206:A:G	1.71887e-11	-0.199406	-1.24965
110370212	chr4:110370212:A:G	2.40011e-11	-2.52431e-10	-1.11521
110370469	chr4:110370469:C:A	1.66272e-10	0.820315	-3.28476e-10
110370647	chr4:110370647:CAGAAAGGGCCCA:C	1.4808e-11	-1.59814	-3.28476e-10
110370660	chr4:110370660:A:T	1.47056e-11	-1.60508	-3.28476e-10
110370681	chr4:110370681:C:T	2.06065e-11	-2.52431e-10	-1.2677
110370775	chr4:110370775:G:A	4.54215e-12	-1.45886	-1.32104
110370924	chr4:110370924:C:A	2.18215e-11	-2.52431e-10	-1.21041
110371075	chr4:110371075:G:A	2.79807e-11	-2.52431e-10	-0.961791
110371218	chr4:110371218:TAATTA:T	3.62663e-12	-1.9532	-1.0518
110371608	chr4:110371608:C:T	6.49345e-12	-1.29262	-1.1299
110371914	chr4:110371914:G:A	2.06094e-11	-2.52431e-10	-1.26756
110372486	chr4:110372486:C:T	2.3125e-11	-2.52431e-10	-1.15239
110372497	chr4:110372497:G:A	3.74383e-11	-2.52431e-10	-0.670613
110372740	chr4:110372740:T:C	3.65513e-12	-1.95606	-1.04112
110372841	chr4:110372841:A:G	2.89645e-11	-2.52431e-10	-0.927235
110372843	chr4:110372843:A:T	3.56347e-12	-1.80239	-1.22018
110372932	chr4:110372932:C:T	3.62252e-12	-1.95358	-1.05255
110373012	chr4:110373012:G:A	2.39547e-11	-2.52431e-10	-1.11714
110373189	chr4:110373189:T:C	3.92607e-12	-1.78078	-1.14489
110373233	chr4:110373233:G:A	1.95872e-11	-2.52431e-10	-1.31843
110373467	chr4:110373467:A:T	2.18154e-11	-2.52431e-10	-1.21069
110373561	chr4:110373561:G:A	3.52181e-12	-1.79487	-1.23946
110373855	chr4:110373855:G:A	3.92709e-12	-1.77809	-1.14732
110374220	chr4:110374220:T:C	3.87683e-12	-1.76418	-1.17411
110374358	chr4:110374358:G:A	1.75579e-11	-0.210275	-1.21753
110374767	chr4:110374767:A:G	4.35701e-12	-1.50143	-1.32009
110374818	chr4:110374818:T:A	4.97475e-12	-1.48574	-1.20319
110375205	chr4:110375205:A:G	4.1921e-12	-1.53995	-1.32015
110375356	chr4:110375356:T:C	1.7055e-11	-0.946957	-0.509906
110376065	chr4:110376065:G:A	1.05683e-11	-1.93545	-3.28476e-10
110376164	chr4:110376164:G:A	3.99778e-12	-1.95394	-0.953633
110376354	chr4:110376354:A:G	8.70395e-12	-1.1485	-0.981026
110376532	chr4:110376532:A:G	5.46391e-12	-1.33029	-1.26485
110376672	chr4:110376672:A:G	2.40832e-11	-2.52431e-10	-1.11179
110376893	chr4:110376893:TCTC:T	1.9735e-11	-2.52431e-10	-1.31091
110376921	chr4:110376921:C:G	1.94885e-11	-2.52431e-10	-1.32348
110377120	chr4:110377120:A:G	8.25078e-12	-1.14797	-1.03503
110377475	chr4:110377475:G:A	4.72974e-12	-1.41793	-1.32151
110377667	chr4:110377667:G:A	9.26966e-12	-1.0916	-0.974958
110377917	chr4:110377917:C:T	3.8044e-12	-1.77874	-1.17841
110378100	chr4:110378100:C:T	2.99385e-11	-2.52431e-10	-0.894161
110378354	chr4:110378354:A:G	4.88138e-12	-1.54696	-1.16091
110378664	chr4:110378664:T:A	2.86871e-11	-2.52431e-10	-0.936861
110379000	chr4:110379000:A:G	4.13826e-12	-1.76161	-1.11143
110379335	chr4:110379335:A:G	2.30155e-11	-0.0118884	-1.14525
110379370	chr4:110379370:C:G	2.4922e-11	-2.52431e-10	-1.07756
110379384	chr4:110379384:T:C	2.70441e-11	-2.52431e-10	-0.99584
110379471	chr4:110379471:G:A	1.61924e-11	-1.01253	-0.496234
110379700	chr4:110379700:G:C	2.5341e-11	-2.52431e-10	-1.06088
110380164	chr4:110380164:C:T	4.54686e-12	-1.45576	-1.32311
110380533	chr4:110380533:G:A	2.15461e-11	-1.22311	-3.28476e-10
110380710	chr4:110380710:A:G	1.95339e-11	-2.52431e-10	-1.32116
110380978	chr4:110380978:AAGATAGGG:A	4.65755e-12	-1.5034	-1.25141
110381319	chr4:110381319:T:C	3.0287e-11	-2.52431e-10	-0.882588
110381394	chr4:110381394:C:T	2.15504e-11	-2.52431e-10	-1.22291
110381466	chr4:110381466:G:A	3.57859e-12	-1.95697	-1.06137
110381478	chr4:110381478:G:A	3.61859e-12	-1.77747	-1.22976
110381664	chr4:110381664:TA:T	1.9626e-11	-2.52431e-10	-1.31645
110381915	chr4:110381915:C:T	1.11963e-11	-0.580818	-1.2969
110381977	chr4:110381977:G:T	4.95966e-12	-1.48919	-1.20278
110382056	chr4:110382056:G:A	2.15839e-11	-0.0314466	-1.18991
110382197	chr4:110382197:G:A	4.3301e-12	-1.50429	-1.32343
110382334	chr4:110382334:A:T	1.35209e-11	-0.399689	-1.28938
110382409	chr4:110382409:C:T	1.94907e-11	-2.52431e-10	-1.32337
110382718	chr4:110382718:G:A	5.01729e-12	-1.4889	-1.19151
110383149	chr4:110383149:A:G	2.7488e-11	-2.52431e-10	-0.979558
110383636	chr4:110383636:A:G	8.53056e-12	-1.13856	-1.0111
110383660	chr4:110383660:C:T	2.43108e-11	-2.52431e-10	-1.10239
110384059	chr4:110384059:A:T	4.53767e-12	-1.45748	-1.32342
110384120	chr4:110384120:C:A	3.64467e-12	-1.95458	-1.04546
110384362	chr4:110384362:G:A	4.74184e-12	-1.53679	-1.20009
110384854	chr4:110384854:A:G	4.41447e-12	-1.75293	-1.05549
110384973	chr4:110384973:C:T	4.47959e-12	-1.47035	-1.32343
110385017	chr4:110385017:A:G	2.99274e-11	-2.52431e-10	-0.894532
110385032	chr4:110385032:G:A	2.76685e-11	-2.52431e-10	-0.973012
110385107	chr4:110385107:C:T	7.62153e-12	-1.16307	-1.09926
110385699	chr4:110385699:C:CAG	4.4001e-12	-1.51075	-1.30093
110385703	chr4:110385703:A:AG	2.6924e-11	-2.52431e-10	-1.00029
110385806	chr4:110385806:T:C	3.60661e-12	-1.961	-1.04954
110385900	chr4:110385900:G:A	3.74762e-11	-2.52431e-10	-0.669602
110385920	chr4:110385920:A:T	4.49948e-12	-1.46585	-1.3235
110385951	chr4:110385951:C:T	3.58231e-12	-1.96316	-1.05413
110386184	chr4:110386184:G:A	4.79893e-12	-1.51686	-1.20805
110386291	chr4:110386291:C:T	4.04485e-11	-0.746222	0.152944
110386309	chr4:110386309:G:A	4.49567e-12	-1.46678	-1.32342
110386322	chr4:110386322:G:A	8.83221e-11	-2.52431e-10	0.187684
110386426	chr4:110386426:A:G	3.69721e-12	-1.75069	-1.23504
110386439	chr4:110386439:C:T	2.21284e-11	0.000156541	-1.1966
110386476	chr4:110386476:T:A	1.23142e-11	-1.78255	-3.28476e-10
110386497	chr4:110386497:TC:T	9.46582e-12	-1.08733	-0.958291
110386606	chr4:110386606:T:C	2.69928e-11	-2.52431e-10	-0.997738
110386719	chr4:110386719:G:T	3.59948e-12	-1.9616	-1.05092
110386724	chr4:110386724:G:T	3.56364e-12	-1.95705	-1.06548
110386804	chr4:110386804:A:G	5.43537e-12	-1.54566	-1.05472
110387198	chr4:110387198:C:T	3.28695e-11	-2.52431e-10	-0.800763
110387330	chr4:110387330:C:T	3.64132e-12	-1.96355	-1.03741
110387349	chr4:110387349:C:T	2.79144e-11	-2.52431e-10	-0.964166
110387350	chr4:110387350:C:T	4.44666e-12	-1.60011	-1.20105
110387412	chr4:110387412:A:G	3.51501e-12	-1.96362	-1.07265
110387422	chr4:110387422:T:C	3.78334e-11	-2.52431e-10	-0.660114
110387458	chr4:110387458:C:A	1.25024e-11	-1.76739	-3.28476e-10
110387489	chr4:110387489:T:G	2.72817e-11	-2.52431e-10	-0.98709
110387523	chr4:110387523:T:C	2.7036e-11	-2.52431e-10	-0.996138
110387593	chr4:110387593:T:A	4.72571e-12	-1.41686	-1.32343
110387774	chr4:110387774:G:T	2.98942e-11	-2.52431e-10	-0.895644
110388086	chr4:110388086:A:G	2.59606e-11	0.0241971	-1.06093
110388222	chr4:110388222:G:A	1.29416e-11	-1.73286	-3.28476e-10
110388229	chr4:110388229:C:T	2.74701e-11	-2.52431e-10	-0.98021
110388265	chr4:110388265:T:C	2.38769e-11	0.085911	-1.20631
110388279	chr4:110388279:G:T	8.30293e-12	-1.16544	-1.01126
110388574	chr4:110388574:C:T	2.20703e-11	-2.52431e-10	-1.19908
110388594	chr4:110388594:A:G	3.58359e-12	-1.91015	-1.10679
110388688	chr4:110388688:C:T	4.43127e-12	-1.58004	-1.22458
110388814	chr4:110388814:G:A	2.65679e-11	-2.52431e-10	-1.01361
110388914	chr4:110388914:G:T	1.22369e-11	-1.78885	-3.28476e-10
110388980	chr4:110388980:G:A	4.78622e-12	-1.55358	-1.17399
110389074	chr4:110389074:A:G	9.7135e-12	-1.85506	-0.164733
110389188	chr4:110389188:G:T	2.3645e-11	0.0610169	-1.19117
110389197	chr4:110389197:T:C	3.80965e-12	-1.72552	-1.23025
110389206	chr4:110389206:T:C	1.95157e-11	-2.52431e-10	-1.32209
110389521	chr4:110389521:GTTTTT:G	4.51703e-12	-1.46233	-1.32313
110389545	chr4:110389545:C:A	2.70784e-11	-2.52431e-10	-0.994572
110389641	chr4:110389641:C:T	2.74946e-11	-2.52431e-10	-0.979318
110389758	chr4:110389758:G:A	2.11636e-11	-0.765866	-0.475157
110390012	chr4:110390012:C:T	2.82484e-11	-2.52431e-10	-0.952272
110390015	chr4:110390015:A:G	3.73536e-12	-1.73438	-1.24109
110390060	chr4:110390060:C:G	3.59043e-12	-1.96348	-1.05155
110390120	chr4:110390120:T:C	2.8406e-11	-2.52431e-10	-0.946708
110390145	chr4:110390145:T:C	1.95293e-11	-2.52431e-10	-1.32139
110390185	chr4:110390185:A:G	4.50055e-12	-1.46569	-1.32342
110390924	chr4:110390924:T:C	3.93403e-12	-1.72597	-1.19767
110391078	chr4:110391078:G:A	2.83635e-11	-2.52431e-10	-0.948203
110391729	chr4:110391729:T:C	1.26256e-11	-1.75758	-3.28476e-10
110391907	chr4:110391907:C:T	1.95132e-11	-2.52431e-10	-1.32221
110392032	chr4:110392032:G:A	4.5348e-12	-1.45804	-1.32349
110392107	chr4:110392107:C:G	2.42635e-11	-2.52431e-10	-1.10433
110392206	chr4:110392206:T:G	2.65056e-11	-2.52431e-10	-1.01595
110392304	chr4:110392304:C:T	2.64635e-11	-2.52431e-10	-1.01754
110392414	chr4:110392414:A:G	3.65179e-12	-1.96151	-1.03658
110392700	chr4:110392700:G:C	4.11064e-12	-1.77609	-1.10364
110393052	chr4:110393052:A:G	3.68728e-12	-1.74353	-1.24489
110393251	chr4:110393251:G:A	4.73147e-12	-1.54414	-1.19493
110393341	chr4:110393341:G:A	1.99266e-11	-2.52431e-10	-1.30125
110393419	chr4:110393419:A:G	4.25644e-12	-1.75823	-1.08664
110393520	chr4:110393520:C:T	2.58842e-11	-1.03968	-3.28476e-10
110393576	chr4:110393576:C:T	4.56558e-12	-1.45134	-1.32342
110393651	chr4:110393651:G:C	2.49512e-11	0.11491	-1.19129
110393712	chr4:110393712:C:T	4.36924e-12	-1.75359	-1.06513
110393923	chr4:110393923:A:T	1.96515e-11	-2.52431e-10	-1.31515
110394176	chr4:110394176:G:A	2.80673e-11	-2.52431e-10	-0.958701
110394259	chr4:110394259:A:G	4.6782e-12	-1.55886	-1.19154
110394342	chr4:110394342:C:T	8.76792e-11	0.180377	-3.28476e-10
110394926	chr4:110394926:TCAATGACTG:T	5.07573e-12	-1.47523	-1.19361
110394960	chr4:110394960:T:C	3.24112e-11	-2.52431e-10	-0.814802
110394976	chr4:110394976:A:G	3.58752e-12	-1.96209	-1.05375
110395008	chr4:110395008:A:G	2.64218e-11	-2.52431e-10	-1.01912
110395050	chr4:110395050:G:A	2.41527e-11	0.0814438	-1.19035
110395362	chr4:110395362:A:G	2.49645e-11	-2.52431e-10	-1.07585
110395408	chr4:110395408:A:G	1.03156e-11	-1.05043	-0.909224
110395804	chr4:110395804:T:C	2.49019e-11	-2.52431e-10	-1.07837
110395858	chr4:110395858:A:T	3.13526e-12	-1.96428	-1.18632
110395961	chr4:110395961:T:C	2.51076e-11	-2.52431e-10	-1.07014
110395998	chr4:110395998:C:T	2.54556e-11	-2.52431e-10	-1.05637
110396129	chr4:110396129:C:T	2.49302e-11	-2.52431e-10	-1.07723
110396277	chr4:110396277:G:A	4.60179e-12	-1.5318	-1.23507
110396405	chr4:110396405:A:G	3.31719e-12	-1.96429	-1.1299
110396482	chr4:110396482:G:A	4.11692e-12	-1.55476	-1.32344
110396704	chr4:110396704:A:G	4.14401e-12	-1.54819	-1.32345
110397065	chr4:110397065:T:C	5.57275e-12	-1.2532	-1.32222
110397077	chr4:110397077:C:T	3.01176e-11	-0.831771	-0.0564248
110397448	chr4:110397448:G:C	4.79501e-12	-1.53597	-1.18976
110397511	chr4:110397511:C:A	3.32336e-12	-1.96417	-1.12816
110397661	chr4:110397661:A:T	4.14931e-12	-1.54717	-1.3232
110397832	chr4:110397832:G:A	3.88218e-12	-1.71039	-1.22652
110398607	chr4:110398607:C:T	2.3286e-11	-0.0259489	-1.11951
110398661	chr4:110398661:G:C	1.99603e-11	-2.52431e-10	-1.29956
110398873	chr4:110398873:T:C	3.55949e-11	-2.52431e-10	-0.721106
110399089	chr4:110399089:G:T	2.82365e-11	-2.52431e-10	-0.952691
110399379	chr4:110399379:T:C	3.84619e-12	-1.71156	-1.23466
110399523	chr4:110399523:C:T	8.28204e-12	-1.76143	-0.417789
110399542	chr4:110399542:C:T	4.18225e-12	-1.79968	-1.06278
110399548	chr4:110399548:A:G	4.12797e-12	-1.59461	-1.28091
110399583	chr4:110399583:TG:T	2.43131e-11	0.00626765	-1.10856
110399742	chr4:110399742:A:G	1.47803e-11	-1.15706	-0.442953
110399939	chr4:110399939:G:C	2.78888e-11	-2.52431e-10	-0.965082
110400026	chr4:110400026:T:G	1.03413e-11	-1.95716	-3.28476e-10
110400140	chr4:110400140:G:T	1.20926e-11	-0.544014	-1.2567
110400218	chr4:110400218:C:T	2.44834e-11	-2.52431e-10	-1.09531
110400285	chr4:110400285:G:A	1.70034e-11	-1.45989	-3.28476e-10
110400303	chr4:110400303:C:T	3.89225e-12	-1.69502	-1.2393
110400317	chr4:110400317:C:T	2.25114e-11	-2.52431e-10	-1.17929
110400318	chr4:110400318:G:A	6.17349e-12	-1.39089	-1.08215
110400371	chr4:110400371:G:A	3.91795e-12	-1.80152	-1.12622
110400495	chr4:110400495:T:C	2.55479e-11	-2.52431e-10	-1.05275
110400499	chr4:110400499:C:T	4.23755e-12	-1.52862	-1.3207
110400513	chr4:110400513:T:G	4.19001e-12	-1.54109	-1.31952
110400518	chr4:110400518:C:T	2.54771e-11	0.0523723	-1.1079
110400524	chr4:110400524:G:T	2.50145e-11	-2.52431e-10	-1.07385
110400570	chr4:110400570:G:T	1.94945e-11	-2.52431e-10	-1.32318
110400658	chr4:110400658:A:G	2.23136e-11	-2.52431e-10	-1.18811
110400669	chr4:110400669:A:G	2.15425e-11	-1.22328	-3.28476e-10
110400722	chr4:110400722:T:C	4.61916e-12	-1.44881	-1.31429
110400799	chr4:110400799:A:G	3.51129e-12	-1.76864	-1.26868
110400973	chr4:110400973:A:G	2.6967e-11	-2.52431e-10	-0.998693
110400997	chr4:110400997:C:T	1.14766e-11	-1.85299	-3.28476e-10
110401104	chr4:110401104:G:A	2.42364e-11	-1.10545	-3.28476e-10
110401552	chr4:110401552:C:A	1.96896e-11	-2.52431e-10	-1.31322
110401560	chr4:110401560:T:G	5.34502e-12	-1.40088	-1.21626
110401701	chr4:110401701:T:C	3.44486e-12	-1.90448	-1.15194
110401865	chr4:110401865:C:T	5.46409e-12	-1.28066	-1.31445
110402034	chr4:110402034:T:C	4.04649e-12	-1.57722	-1.31824
110402038	chr4:110402038:A:T	2.29076e-11	-0.204667	-0.957171
110402136	chr4:110402136:CA:C	2.74797e-11	-2.52431e-10	-0.979861
110402547	chr4:110402547:G:A	3.44549e-11	-2.52431e-10	-0.753656
110402752	chr4:110402752:A:T	8.7118e-12	-0.933568	-1.19506
110402930	chr4:110402930:A:G	1.11115e-11	-1.88533	-3.28476e-10
110402939	chr4:110402939:C:T	2.80268e-11	-0.79211	-0.168035
110403093	chr4:110403093:G:A	1.95795e-11	-2.52431e-10	-1.31883
110403435	chr4:110403435:A:G	3.23474e-11	-2.52431e-10	-0.816773
110403522	chr4:110403522:A:C	2.22831e-11	-2.52431e-10	-1.18948
110403523	chr4:110403523:G:A	3.98748e-12	-1.91635	-0.993798
110403712	chr4:110403712:A:C	2.17502e-11	-2.52431e-10	-1.21368
110403935	chr4:110403935:T:A	2.01324e-11	-2.52431e-10	-1.29098
110404833	chr4:110404833:G:A	3.12552e-12	-1.85516	-1.29854
110404840	chr4:110404840:G:A	3.2124e-12	-1.83378	-1.29251
110404904	chr4:110404904:C:T	3.11951e-12	-1.86618	-1.28946
110404974	chr4:110404974:T:A	2.87607e-11	-2.52431e-10	-0.934297
110405347	chr4:110405347:A:C	3.89448e-11	-2.52431e-10	-0.631161
110405501	chr4:110405501:G:T	4.06857e-11	-2.52431e-10	-0.587431
110405753	chr4:110405753:A:G	8.32877e-12	-0.92306	-1.25053
110405801	chr4:110405801:G:T	5.08984e-11	0.629412	-0.992887
110405922	chr4:110405922:C:T	1.18272e-11	-1.8229	-3.28476e-10
110406363	chr4:110406363:C:T	1.91028e-11	-0.35618	-0.987295
110407033	chr4:110407033:G:A	2.14265e-11	-2.52431e-10	-1.22868
110407318	chr4:110407318:T:C	2.38939e-11	-2.52431e-10	-1.11968
110407918	chr4:110407918:C:A	9.82266e-11	1.61059	-1.31662
110407932	chr4:110407932:G:C	1.94977e-11	-2.52431e-10	-1.32301
110408466	chr4:110408466:G:C	2.2802e-11	-2.52431e-10	-1.16646
110408567	chr4:110408567:C:T	9.50011e-12	-1.96199	-0.080013
110408596	chr4:110408596:T:C	2.57972e-11	0.120259	-1.1633
110408665	chr4:110408665:T:C	2.28915e-11	-2.52431e-10	-1.16254
110409429	chr4:110409429:T:C	5.25696e-12	-1.32964	-1.30412
110409792	chr4:110409792:G:A	3.39652e-11	-2.52431e-10	-0.767972
110409900	chr4:110409900:C:G	1.03074e-10	-2.52431e-10	0.342143
110410266	chr4:110410266:G:A	3.21111e-12	-1.81894	-1.30775
110410730	chr4:110410730:G:A	2.34895e-11	-2.52431e-10	-1.13676
110410971	chr4:110410971:CTTTG:C	1.42877e-11	-1.63391	-3.28476e-10
110411096	chr4:110411096:C:T	3.62431e-11	0.374022	-1.07708
110411217	chr4:110411217:G:A	2.64699e-11	0.274827	-1.29213
110412214	chr4:110412214:T:C	1.6762e-10	-2.52431e-10	0.828393
110412334	chr4:110412334:A:G	2.47619e-11	-2.52431e-10	-1.084
110412731	chr4:110412731:C:T	1.52414e-11	-0.442844	-1.12645
110412811	chr4:110412811:C:T	3.51852e-12	-1.74906	-1.28621
110413646	chr4:110413646:G:C	1.86438e-11	-1.36779	-3.28476e-10
110414038	chr4:110414038:A:G	2.57632e-11	-2.52431e-10	-1.04436
110414194	chr4:110414194:T:C	3.16825e-11	-2.52431e-10	-0.837542
110414359	chr4:110414359:A:G	3.78321e-11	-2.52431e-10	-0.66015
110414448	chr4:110414448:C:T	7.36609e-11	0.652823	-0.646658
110414566	chr4:110414566:C:T	8.93346e-11	0.57261	-0.373529
110415078	chr4:110415078:C:T	2.89015e-11	-2.52431e-10	-0.929413
110415230	chr4:110415230:C:T	3.1865e-11	-2.52431e-10	-0.831799
110416019	chr4:110416019:G:A	1.05003e-11	-1.9419	-3.28476e-10
110416316	chr4:110416316:G:A	1.46006e-11	-1.61225	-3.28476e-10
110416322	chr4:110416322:G:A	2.83317e-12	-1.96344	-1.28847
110416453	chr4:110416453:A:G	2.2524e-11	-2.52431e-10	-1.17872
110416684	chr4:110416684:A:G	6.17012e-12	-1.15014	-1.32345
110416708	chr4:110416708:A:G	7.63402e-11	0.687021	-0.645128
110417121	chr4:110417121:T:C	7.58647e-11	0.713223	-0.67758
110417690	chr4:110417690:C:T	1.33261e-11	-0.596	-1.10759
110417731	chr4:110417731:C:G	6.4553e-12	-1.10498	-1.32343
110418282	chr4:110418282:G:C	2.66746e-11	-2.52431e-10	-1.0096
110418470	chr4:110418470:C:T	3.16028e-11	-2.52431e-10	-0.840063
110418865	chr4:110418865:G:A	2.15523e-11	-2.52431e-10	-1.22282
110419457	chr4:110419457:G:A	2.72907e-11	-2.52431e-10	-0.986762
110419681	chr4:110419681:G:A	2.64739e-11	-2.52431e-10	-1.01715
110420404	chr4:110420404:T:G	3.66331e-11	-0.692356	-3.28476e-10
110420710	chr4:110420710:A:G	1.28917e-11	-1.73673	-3.28476e-10
110420872	chr4:110420872:C:T	3.04475e-12	-1.89275	-1.28714
110420985	chr4:110420985:A:C	1.02749e-11	-1.9636	-3.28476e-10
110421181	chr4:110421181:G:A	4.3278e-11	-2.52431e-10	-0.525663
110421711	chr4:110421711:T:A	1.6769e-11	-0.455787	-1.01799
110421793	chr4:110421793:G:GA	3.77174e-11	-2.52431e-10	-0.663186
110421996	chr4:110421996:A:C	5.50079e-12	-1.38707	-1.20134
110422180	chr4:110422180:A:C	2.19395e-11	-2.52431e-10	-1.20502
110422537	chr4:110422537:G:A	4.71573e-12	-1.49078	-1.25162
110422760	chr4:110422760:T:C	1.97645e-11	-2.52431e-10	-1.30942
110422785	chr4:110422785:A:G	4.6409e-12	-1.51858	-1.23982
110423670	chr4:110423670:G:A	4.65066e-12	-1.49579	-1.26051
110423858	chr4:110423858:A:G	2.19037e-11	-1.20665	-3.28476e-10
110424219	chr4:110424219:T:C	2.30367e-11	-2.52431e-10	-1.15622
110424245	chr4:110424245:G:A	5.43014e-12	-1.39622	-1.20513
110425366	chr4:110425366:G:A	2.15432e-11	-2.52431e-10	-1.22325
110425388	chr4:110425388:A:G	2.07451e-11	-2.52431e-10	-1.261
110425759	chr4:110425759:A:G	2.4526e-11	-2.52431e-10	-1.09357
110425826	chr4:110425826:G:A	2.33212e-11	-2.52431e-10	-1.14395
110426199	chr4:110426199:CTTTA:C	2.11363e-11	-2.52431e-10	-1.24231
110426335	chr4:110426335:CT:C	2.88134e-11	-2.52431e-10	-0.932467
110426383	chr4:110426383:G:A	1.28915e-11	-1.73674	-3.28476e-10
110426803	chr4:110426803:C:T	1.86341e-11	-0.397622	-0.970692
110426986	chr4:110426986:A:G	3.29025e-11	-2.52431e-10	-0.79976
110427038	chr4:110427038:G:A	3.10138e-11	-2.52431e-10	-0.858873
110427582	chr4:110427582:G:T	8.9929e-11	0.831913	-0.626199
110427636	chr4:110427636:TTTG:T	2.87748e-11	-2.52431e-10	-0.933806
110427692	chr4:110427692:T:C	3.09075e-11	-2.52431e-10	-0.862308
110427822	chr4:110427822:G:A	7.9196e-12	-1.96369	-0.260275
110427909	chr4:110427909:C:T	8.71341e-11	0.818999	-0.644858
110427996	chr4:110427996:A:G	1.3249e-11	-1.70938	-3.28476e-10
110428363	chr4:110428363:C:T	2.01757e-11	-2.52431e-10	-1.28883
110428518	chr4:110428518:A:C	2.61545e-11	-2.52431e-10	-1.02928
110428568	chr4:110428568:G:C	3.10591e-11	-2.52431e-10	-0.857417
110428746	chr4:110428746:A:G	1.89529e-11	-0.342127	-1.00922
110428888	chr4:110428888:G:A	2.60081e-11	-2.52431e-10	-1.0349
110428983	chr4:110428983:G:A	2.60988e-11	-2.52431e-10	-1.03142
110429307	chr4:110429307:C:T	1.76766e-11	-0.386397	-1.03467
110429491	chr4:110429491:T:G	1.90807e-11	-0.356491	-0.988139
110429597	chr4:110429597:T:C	3.0965e-12	-1.90406	-1.25897
110429900	chr4:110429900:G:C	9.56294e-11	-2.52431e-10	0.267173
110430068	chr4:110430068:G:A	3.31125e-11	0.0407848	-0.834181
110430540	chr4:110430540:C:G	4.58246e-12	-1.50555	-1.26552
110430664	chr4:110430664:A:G	2.63409e-11	-2.52431e-10	-1.02218
110430964	chr4:110430964:G:T	3.44276e-11	-2.52431e-10	-0.754449
110431021	chr4:110431021:A:C	2.1791e-11	-2.52431e-10	-1.21181
110431066	chr4:110431066:T:C	3.65967e-11	-2.52431e-10	-0.693348
110431350	chr4:110431350:G:A	1.1129e-11	-1.88375	-3.28476e-10
110431722	chr4:110431722:G:C	2.8856e-11	-2.52431e-10	-0.93099
110432149	chr4:110432149:T:A	8.12749e-11	0.724428	-0.619898
110433068	chr4:110433068:C:G	4.79769e-12	-1.46581	-1.25936
110433342	chr4:110433342:T:C	2.8858e-11	-2.52431e-10	-0.93092
110433619	chr4:110433619:T:C	2.22878e-11	-2.52431e-10	-1.18927
110433940	chr4:110433940:G:A	3.66601e-11	-2.52431e-10	-0.691618
110434180	chr4:110434180:G:A	1.36194e-11	-1.68181	-3.28476e-10
110434223	chr4:110434223:G:C	5.34614e-12	-1.29344	-1.3235
110434428	chr4:110434428:G:C	2.88476e-11	-2.52431e-10	-0.931279
110434441	chr4:110434441:C:T	1.70097e-11	-0.454922	-1.0046
110434470	chr4:110434470:G:A	3.0766e-11	-2.52431e-10	-0.866898
110434547	chr4:110434547:T:A	5.43453e-12	-1.40892	-1.19162
110434607	chr4:110434607:G:A	3.4471e-11	-0.753189	-3.28476e-10
110434630	chr4:110434630:A:G	2.88681e-11	-2.52431e-10	-0.930571
110434637	chr4:110434637:G:A	1.09637e-10	0.586119	-0.182252
110434882	chr4:110434882:A:C	8.22718e-11	0.758574	-0.641852
110435065	chr4:110435065:C:A	4.61117e-11	0.371899	-0.834139
110435376	chr4:110435376:C:T	3.79339e-12	-1.6717	-1.28834
110436014	chr4:110436014:T:C	5.59976e-11	-2.52431e-10	-0.267999
110436085	chr4:110436085:G:T	9.54923e-11	-2.52431e-10	0.265738
110436299	chr4:110436299:G:A	4.38691e-11	-0.512098	-3.28476e-10
110437058	chr4:110437058:A:G	4.69677e-11	-2.52431e-10	-0.443847
110437319	chr4:110437319:G:A	1.03872e-11	-1.95273	-3.28476e-10
110437475	chr4:110437475:A:G	4.5749e-11	-2.52431e-10	-0.470136
110437532	chr4:110437532:C:G	4.89835e-12	-1.44224	-1.26217
110437764	chr4:110437764:A:G	2.26766e-11	-2.52431e-10	-1.17197
110437765	chr4:110437765:C:T	1.47688e-11	-1.60079	-3.28476e-10
110438041	chr4:110438041:G:A	1.97587e-11	-2.52431e-10	-1.30971
110438100	chr4:110438100:G:A	5.35446e-12	-1.41769	-1.19769
110438411	chr4:110438411:A:C	3.65175e-11	-2.52431e-10	-0.695514
110438412	chr4:110438412:G:A	3.25087e-11	-2.52431e-10	-0.811799
110438540	chr4:110438540:G:C	3.29175e-11	-0.799301	-3.28476e-10
110438547	chr4:110438547:T:C	2.54591e-11	-2.52431e-10	-1.05623
110439172	chr4:110439172:TCA:T	5.97497e-11	-2.52431e-10	-0.203142
110439267	chr4:110439267:T:C	2.88249e-11	-2.52431e-10	-0.932068
110439314	chr4:110439314:T:C	2.39685e-11	-2.52431e-10	-1.11657
110439463	chr4:110439463:C:T	3.66247e-11	-2.52431e-10	-0.692585
110439533	chr4:110439533:C:T	1.00992e-11	-0.859939	-1.12091
110439655	chr4:110439655:G:A	2.2773e-11	-2.52431e-10	-1.16773
110439818	chr4:110439818:G:A	3.66632e-11	-2.52431e-10	-0.691535
110440434	chr4:110440434:A:C	7.18613e-11	-2.52431e-10	-0.0185691
110440441	chr4:110440441:A:G	1.96597e-11	-2.52431e-10	-1.31474
110440500	chr4:110440500:C:T	2.28001e-11	-2.52431e-10	-1.16654
110440642	chr4:110440642:A:G	3.11129e-11	-2.52431e-10	-0.855685
110440724	chr4:110440724:G:C	1.95104e-11	-2.52431e-10	-1.32236
110441122	chr4:110441122:G:T	5.55943e-12	-1.39519	-1.18262
110441172	chr4:110441172:A:T	4.67658e-11	-2.52431e-10	-0.448156
110441237	chr4:110441237:T:C	2.2903e-11	-2.52431e-10	-1.16204
110441537	chr4:110441537:C:A	2.21377e-11	-2.52431e-10	-1.19603
110441787	chr4:110441787:G:A	2.20279e-11	-0.239824	-0.961173
110441842	chr4:110441842:C:G	4.37886e-11	-2.52431e-10	-0.513935
110441952	chr4:110441952:C:T	2.1953e-11	-0.292915	-0.911487
110442037	chr4:110442037:T:A	2.69787e-11	-2.52431e-10	-0.998259
110443011	chr4:110443011:T:C	5.23089e-12	-1.32978	-1.30895
110443162	chr4:110443162:T:C	4.59735e-12	-1.50175	-1.26608
110443294	chr4:110443294:C:T	5.9801e-11	-2.52431e-10	-0.202284
110443361	chr4:110443361:G:A	3.66632e-11	-2.52431e-10	-0.691535
110443717	chr4:110443717:G:A	3.86477e-11	-2.52431e-10	-0.638821
110444252	chr4:110444252:T:C	2.57907e-11	-2.52431e-10	-1.04329
110444332	chr4:110444332:T:C	3.78173e-11	-2.52431e-10	-0.660541
110444433	chr4:110444433:C:T	4.67658e-11	-2.52431e-10	-0.448156
110444796	chr4:110444796:C:T	3.12715e-11	-2.52431e-10	-0.850599
110444926	chr4:110444926:T:C	3.77991e-11	-2.52431e-10	-0.661021
110445058	chr4:110445058:T:C	4.32965e-12	-1.50432	-1.3235
110445583	chr4:110445583:A:G	2.78729e-11	-2.52431e-10	-0.965652
110446186	chr4:110446186:A:G	2.60889e-11	-2.52431e-10	-1.0318
110446269	chr4:110446269:A:G	2.79838e-11	-2.52431e-10	-0.961682
110446519	chr4:110446519:A:T	5.83295e-11	-2.52431e-10	-0.2272
110446685	chr4:110446685:A:G	8.82349e-11	0.775537	-0.588841
110446893	chr4:110446893:C:A	3.6322e-11	-2.52431e-10	-0.700885
110447007	chr4:110447007:A:T	2.11601e-11	-0.289616	-0.951573
110447247	chr4:110447247:C:T	3.04828e-11	-2.52431e-10	-0.876144
110447255	chr4:110447255:G:A	1.98307e-11	-2.52431e-10	-1.30608
110447388	chr4:110447388:A:G	2.72061e-11	-2.52431e-10	-0.989866
110447546	chr4:110447546:C:T	2.80041e-11	-2.52431e-10	-0.960957
110447667	chr4:110447667:T:G	1.18196e-11	-0.755341	-1.06821
110448028	chr4:110448028:C:T	3.28799e-11	-2.52431e-10	-0.800444
110448294	chr4:110448294:C:T	3.03922e-11	-0.879122	-3.28476e-10
110448410	chr4:110448410:T:G	4.61828e-12	-1.4734	-1.28988
110448658	chr4:110448658:A:G	2.88581e-11	-2.52431e-10	-0.930917
110449100	chr4:110449100:T:C	2.22546e-11	-2.52431e-10	-1.19076
110449945	chr4:110449945:G:T	4.8451e-12	-1.42962	-1.28572
110450039	chr4:110450039:C:T	4.51542e-12	-1.49593	-1.28988
110450059	chr4:110450059:A:T	3.62944e-11	-2.52431e-10	-0.701645
110451025	chr4:110451025:G:A	1.94885e-11	-2.52431e-10	-1.32348
110451027	chr4:110451027:G:A	5.05677e-11	-2.52431e-10	-0.369994
110451406	chr4:110451406:A:G	5.57423e-11	-2.52431e-10	-0.272567
110451770	chr4:110451770:C:T	2.22663e-11	-2.52431e-10	-1.19023
110451994	chr4:110451994:C:T	5.29693e-12	-1.46169	-1.16449
110452006	chr4:110452006:G:A	1.98772e-11	-2.52431e-10	-1.30373
110452617	chr4:110452617:C:T	2.79983e-11	-2.52431e-10	-0.961163
```
